## Supplementary material for "Characterization of shared and ancestry-specific signals driving complex traits using multi-ancestry fine-mapping": susiex_nc3.cs80.snp

```
BP	SNP	PIP(CS1)	LogBF(CS1,Pop1)	LogBF(CS1,Pop2)	PIP(CS2)	LogBF(CS2,Pop1)	LogBF(CS2,Pop2)	PIP(CS3)	LogBF(CS3,Pop1)	LogBF(CS3,Pop2)
16315396	chr10:16315396:G:C	2.1509e-06	-1.38946e-10	-1.31539	8.42621e-05	-1.38946e-10	-1.31083	8.71379e-05	-1.38946e-10	-1.31083
16315465	chr10:16315465:C:T	2.59092e-06	-1.38946e-10	-1.12927	0.000103848	-1.38946e-10	-1.10183	0.000107402	-1.38946e-10	-1.10174
16315680	chr10:16315680:G:A	1.81449e-05	-1.38946e-10	0.817105	0.000674332	-1.38946e-10	0.768965	0.000697576	-1.38946e-10	0.769292
16316027	chr10:16316027:G:A	5.32456e-07	-1.607	-1.10453	2.27515e-05	-1.5986	-1.02152	2.35308e-05	-1.59844	-1.02157
16316179	chr10:16316179:C:T	4.58102e-06	-1.38946e-10	-0.559361	0.000186453	-1.38946e-10	-0.516579	0.000192891	-1.38946e-10	-0.516193
16316284	chr10:16316284:G:A	2.63151e-06	-1.38946e-10	-1.11372	0.00010559	-1.38946e-10	-1.08519	0.000109204	-1.38946e-10	-1.0851
16316319	chr10:16316319:G:A	1.24166e-06	-1.12893	-0.735907	5.71365e-05	-0.983285	-0.716029	5.89533e-05	-0.985674	-0.7159
16316468	chr10:16316468:T:C	2.20142e-06	-1.38946e-10	-1.29218	8.65735e-05	-1.38946e-10	-1.28376	8.95394e-05	-1.38946e-10	-1.28364
16316509	chr10:16316509:T:C	4.36042e-07	-1.59855	-1.31275	1.70967e-05	-1.58611	-1.31977	1.76832e-05	-1.58594	-1.31977
16316674	chr10:16316674:C:G	2.84624e-06	-1.38946e-10	-1.03528	0.00011577	-1.38946e-10	-0.993148	0.000119736	-1.38946e-10	-0.993028
16316801	chr10:16316801:A:T	1.50373e-06	-1.67334	-3.25898e-10	5.88272e-05	-1.67015	-3.25898e-10	6.08365e-05	-1.67013	-3.25898e-10
16316811	chr10:16316811:A:C	2.15836e-06	-1.38946e-10	-1.31194	8.46894e-05	-1.38946e-10	-1.30577	8.75808e-05	-1.38946e-10	-1.30576
16316825	chr10:16316825:G:C	4.62747e-07	-1.60365	-1.2482	1.91364e-05	-1.5942	-1.19897	1.97926e-05	-1.59403	-1.19898
16316872	chr10:16316872:C:T	6.27196e-07	-1.37474	-1.17304	2.50453e-05	-1.38342	-1.14065	2.59085e-05	-1.3833	-1.14044
16316948	chr10:16316948:GC:G	4.17981e-07	-1.67348	-1.28012	1.60963e-05	-1.66992	-1.29625	1.66431e-05	-1.67007	-1.29625
16317280	chr10:16317280:G:A	2.85756e-06	-1.38946e-10	-1.03131	0.000116616	-1.38946e-10	-0.985869	0.000120609	-1.38946e-10	-0.985762
16317388	chr10:16317388:A:C	3.39671e-06	-1.38946e-10	-0.858475	0.000129093	-1.38946e-10	-0.884223	0.000133505	-1.38946e-10	-0.884177
16317636	chr10:16317636:A:C	2.14127e-06	-1.38946e-10	-1.31988	8.3505e-05	-1.38946e-10	-1.31985	8.6355e-05	-1.38946e-10	-1.31985
16317638	chr10:16317638:A:G	2.14126e-06	-1.38946e-10	-1.31989	8.35085e-05	-1.38946e-10	-1.31981	8.63587e-05	-1.38946e-10	-1.31981
16317795	chr10:16317795:T:C	2.2636e-06	-1.38946e-10	-1.26432	8.79514e-05	-1.38946e-10	-1.26797	9.09537e-05	-1.38946e-10	-1.26797
16317846	chr10:16317846:C:T	2.14256e-06	-1.38946e-10	-1.31928	8.35952e-05	-1.38946e-10	-1.31877	8.64482e-05	-1.38946e-10	-1.31877
16317847	chr10:16317847:T:G	2.14126e-06	-1.38946e-10	-1.31989	8.35084e-05	-1.38946e-10	-1.31981	8.63586e-05	-1.38946e-10	-1.31981
16318026	chr10:16318026:G:A	2.14128e-06	-1.38946e-10	-1.31988	8.35141e-05	-1.38946e-10	-1.31974	8.63645e-05	-1.38946e-10	-1.31974
16318171	chr10:16318171:C:T	2.15799e-06	-1.38946e-10	-1.31211	8.40272e-05	-1.38946e-10	-1.31362	8.68955e-05	-1.38946e-10	-1.31361
16318172	chr10:16318172:G:A	1.27068e-05	-1.38946e-10	0.460855	0.000560561	-1.38946e-10	0.584179	0.00058005	-1.38946e-10	0.584795
16318212	chr10:16318212:T:C	6.05288e-06	-1.38946e-10	-0.280747	0.000260901	-1.38946e-10	-0.180616	0.000269925	-1.38946e-10	-0.180175
16318245	chr10:16318245:G:C	6.67241e-06	-1.38946e-10	-0.183301	0.000282942	-1.38946e-10	-0.099515	0.000292745	-1.38946e-10	-0.0990166
16318256	chr10:16318256:A:G	2.14215e-06	-1.38946e-10	-1.31947	8.35743e-05	-1.38946e-10	-1.31902	8.64266e-05	-1.38946e-10	-1.31902
16318447	chr10:16318447:C:T	4.50187e-06	-1.38946e-10	-0.576789	0.00016653	-1.38946e-10	-0.629583	0.000172242	-1.38946e-10	-0.629417
16318526	chr10:16318526:T:C	2.14132e-06	-1.38946e-10	-1.31986	8.3519e-05	-1.38946e-10	-1.31968	8.63695e-05	-1.38946e-10	-1.31968
16318535	chr10:16318535:G:A	4.62686e-07	-1.58655	-1.26544	1.76824e-05	-1.57447	-1.29772	1.82905e-05	-1.57427	-1.29767
16318618	chr10:16318618:A:G	2.14262e-06	-1.38946e-10	-1.31925	8.35239e-05	-1.38946e-10	-1.31963	8.63746e-05	-1.38946e-10	-1.31963
16318751	chr10:16318751:C:T	4.98414e-07	-1.45911	-1.31849	2.08141e-05	-1.39756	-1.31157	2.15196e-05	-1.39777	-1.31158
16318794	chr10:16318794:C:T	2.14128e-06	-1.38946e-10	-1.31988	8.35148e-05	-1.38946e-10	-1.31973	8.63651e-05	-1.38946e-10	-1.31974
16318805	chr10:16318805:T:C	2.14241e-06	-1.38946e-10	-1.31935	8.35881e-05	-1.38946e-10	-1.31886	8.64408e-05	-1.38946e-10	-1.31886
16318839	chr10:16318839:G:T	2.14488e-06	-1.38946e-10	-1.3182	8.35874e-05	-1.38946e-10	-1.31887	8.64404e-05	-1.38946e-10	-1.31886
16318889	chr10:16318889:G:C	2.14127e-06	-1.38946e-10	-1.31988	8.35129e-05	-1.38946e-10	-1.31976	8.63632e-05	-1.38946e-10	-1.31976
16319006	chr10:16319006:A:C	2.57751e-06	-1.38946e-10	-1.13446	9.87688e-05	-1.38946e-10	-1.15198	0.000102144	-1.38946e-10	-1.15193
16319164	chr10:16319164:A:G	2.14356e-06	-1.38946e-10	-1.31881	8.35494e-05	-1.38946e-10	-1.31932	8.64011e-05	-1.38946e-10	-1.31932
16319195	chr10:16319195:C:T	4.10231e-06	-1.38946e-10	-0.669733	0.00015239	-1.38946e-10	-0.718315	0.000157613	-1.38946e-10	-0.718175
16319300	chr10:16319300:T:C	2.84672e-06	-1.38946e-10	-1.03511	0.00011499	-1.38946e-10	-0.999912	0.000118927	-1.38946e-10	-0.999806
16319329	chr10:16319329:C:T	6.41266e-06	-1.38946e-10	-0.223008	0.000277043	-1.38946e-10	-0.120584	0.000286636	-1.38946e-10	-0.120105
16319653	chr10:16319653:G:A	7.11431e-06	-1.38946e-10	-0.119174	0.000308879	-1.38946e-10	-0.0118091	0.000319578	-1.38946e-10	-0.011318
16319688	chr10:16319688:T:A	6.69016e-06	-1.38946e-10	-0.180645	0.000289608	-1.38946e-10	-0.0762285	0.000299639	-1.38946e-10	-0.0757424
16319946	chr10:16319946:T:C	6.52116e-06	-1.38946e-10	-0.20623	0.00028209	-1.38946e-10	-0.102534	0.000291858	-1.38946e-10	-0.102053
16320143	chr10:16320143:C:T	1.89029e-06	-1.44455	-3.25898e-10	7.73938e-05	-1.39585	-3.25898e-10	8.00181e-05	-1.39607	-3.25898e-10
16320241	chr10:16320241:T:C	5.61339e-06	-1.38946e-10	-0.356128	0.000241028	-1.38946e-10	-0.259846	0.000249361	-1.38946e-10	-0.259417
16320396	chr10:16320396:T:C	1.47641e-06	-0.85298	-0.838691	7.2731e-05	-0.653808	-0.804183	7.50053e-05	-0.656745	-0.804015
16320660	chr10:16320660:T:C	2.90915e-06	-1.38946e-10	-1.01342	0.000111892	-1.38946e-10	-1.02723	0.000115737	-1.38946e-10	-1.027
16320757	chr10:16320757:A:G	3.8652e-06	-0.729268	-3.25898e-10	0.000145793	-0.762572	-3.25898e-10	0.000150844	-0.762071	-3.25898e-10
16321050	chr10:16321050:G:T	2.19314e-06	-1.38946e-10	-1.29595	8.63274e-05	-1.38946e-10	-1.28661	8.92744e-05	-1.38946e-10	-1.2866
16321508	chr10:16321508:G:C	2.37301e-06	-1.38946e-10	-1.21712	9.19048e-05	-1.38946e-10	-1.22401	9.50481e-05	-1.38946e-10	-1.22394
16322023	chr10:16322023:T:G	2.54186e-06	-1.38946e-10	-1.14839	9.71884e-05	-1.38946e-10	-1.16811	0.000100514	-1.38946e-10	-1.16802
16322328	chr10:16322328:G:A	4.54339e-07	-1.55041	-1.31978	1.94485e-05	-1.46348	-1.31351	2.00997e-05	-1.46408	-1.31353
16322381	chr10:16322381:T:C	2.15631e-06	-1.38946e-10	-1.31288	8.45435e-05	-1.38946e-10	-1.30749	8.7429e-05	-1.38946e-10	-1.30749
16322560	chr10:16322560:C:G	2.19742e-06	-1.38946e-10	-1.294	8.65251e-05	-1.38946e-10	-1.28432	8.9479e-05	-1.38946e-10	-1.28432
16322855	chr10:16322855:T:C	4.03087e-07	-1.67328	-1.31661	1.57193e-05	-1.67054	-1.31933	1.62552e-05	-1.67057	-1.31933
16322963	chr10:16322963:G:A	6.3173e-06	-1.38946e-10	-0.237991	0.000237558	-1.38946e-10	-0.274346	0.000245754	-1.38946e-10	-0.273988
16323068	chr10:16323068:T:C	4.10985e-07	-1.66853	-1.30195	1.61738e-05	-1.65686	-1.30451	1.67226e-05	-1.65705	-1.30451
16323069	chr10:16323069:G:A	4.17993e-07	-1.67332	-1.28025	1.69401e-05	-1.63729	-1.27779	1.75191e-05	-1.63734	-1.27769
16323551	chr10:16323551:T:A	3.65716e-06	-1.38946e-10	-0.784596	0.000138729	-1.38946e-10	-0.812235	0.000143471	-1.38946e-10	-0.812188
16323654	chr10:16323654:T:C	2.74263e-06	-1.38946e-10	-1.07237	0.000105494	-1.38946e-10	-1.0861	0.000109096	-1.38946e-10	-1.08609
16323944	chr10:16323944:T:C	4.67037e-07	-1.53089	-1.31174	2.21929e-05	-1.32674	-1.31824	2.29619e-05	-1.32624	-1.31824
16324064	chr10:16324064:G:A	5.56352e-07	-1.48607	-1.18157	2.36959e-05	-1.41043	-1.16902	2.45123e-05	-1.41004	-1.16911
16324322	chr10:16324322:C:T	3.10544e-06	-1.38946e-10	-0.948127	0.000120171	-1.38946e-10	-0.95584	0.000124314	-1.38946e-10	-0.955511
16324901	chr10:16324901:T:C	2.17154e-06	-1.38946e-10	-1.30584	8.50322e-05	-1.38946e-10	-1.30173	8.79305e-05	-1.38946e-10	-1.30177
16325343	chr10:16325343:G:A	4.16473e-07	-1.65476	-1.30246	1.68063e-05	-1.61781	-1.3052	1.73836e-05	-1.61754	-1.30525
16325702	chr10:16325702:A:T	4.93607e-07	-1.60748	-1.17981	2.07104e-05	-1.54459	-1.16953	2.14293e-05	-1.54423	-1.16933
16326031	chr10:16326031:T:G	2.14128e-06	-1.38946e-10	-1.31988	8.35158e-05	-1.38946e-10	-1.31972	8.63663e-05	-1.38946e-10	-1.31972
16326041	chr10:16326041:A:T	8.84769e-06	-1.38946e-10	0.0988745	0.000359721	-1.38946e-10	0.140571	0.000372141	-1.38946e-10	0.140955
16326089	chr10:16326089:C:T	4.20342e-07	-1.64808	-1.29989	1.72726e-05	-1.59251	-1.30313	1.7866e-05	-1.59223	-1.30319
16326181	chr10:16326181:G:C	2.50779e-06	-1.38946e-10	-1.16188	0.000100384	-1.38946e-10	-1.13575	0.00010383	-1.38946e-10	-1.13557
16326924	chr10:16326924:C:T	4.2264e-07	-1.62309	-1.31942	1.75925e-05	-1.55752	-1.31976	1.81988e-05	-1.5572	-1.31977
16326951	chr10:16326951:T:C	4.15456e-07	-1.66215	-1.29751	1.69071e-05	-1.65571	-1.26132	1.74842e-05	-1.65564	-1.26138
16326991	chr10:16326991:A:G	6.53125e-06	-1.38946e-10	-0.204684	0.000258257	-1.38946e-10	-0.190805	0.000267104	-1.38946e-10	-0.19068
16327291	chr10:16327291:A:G	4.23424e-07	-1.66461	-1.27606	1.62229e-05	-1.65718	-1.30116	1.67787e-05	-1.65711	-1.3011
16327417	chr10:16327417:C:CT	4.08844e-07	-1.66026	-1.31544	1.63787e-05	-1.65363	-1.29514	1.69383e-05	-1.65356	-1.29518
16327428	chr10:16327428:G:A	2.25189e-06	-1.38946e-10	-1.26951	8.75701e-05	-1.38946e-10	-1.27232	9.05636e-05	-1.38946e-10	-1.27227
16327505	chr10:16327505:A:G	4.08742e-07	-1.65791	-1.31805	1.60598e-05	-1.65073	-1.31771	1.6609e-05	-1.65066	-1.31772
16328287	chr10:16328287:T:A	5.65774e-06	-1.38946e-10	-0.348257	0.000214398	-1.38946e-10	-0.376926	0.00022179	-1.38946e-10	-0.376586
16328348	chr10:16328348:T:C	2.14179e-06	-1.38946e-10	-1.31964	8.35046e-05	-1.38946e-10	-1.31986	8.63545e-05	-1.38946e-10	-1.31986
16328684	chr10:16328684:G:A	2.28516e-06	-1.38946e-10	-1.25485	9.0444e-05	-1.38946e-10	-1.24003	9.35317e-05	-1.38946e-10	-1.24002
16328845	chr10:16328845:A:G	4.13372e-07	-1.65896	-1.30572	1.67507e-05	-1.6513	-1.27502	1.73227e-05	-1.65123	-1.27507
16328917	chr10:16328917:C:T	4.07941e-06	-0.675329	-3.25898e-10	0.000144647	-0.770459	-3.25898e-10	0.000149641	-0.77008	-3.25898e-10
16329215	chr10:16329215:G:A	2.24052e-06	-1.38946e-10	-1.27457	8.83398e-05	-1.38946e-10	-1.26357	9.1369e-05	-1.38946e-10	-1.26341
16329225	chr10:16329225:G:A	4.06386e-07	-1.67326	-1.30847	1.56769e-05	-1.67314	-1.31944	1.62122e-05	-1.67312	-1.31943
16329475	chr10:16329475:T:C	4.21034e-07	-1.64024	-1.30608	1.70362e-05	-1.63344	-1.27597	1.7619e-05	-1.63332	-1.27602
16329693	chr10:16329693:G:A	2.8182e-06	-1.38946e-10	-1.04518	0.00010734	-1.38946e-10	-1.06875	0.000111015	-1.38946e-10	-1.06865
16329769	chr10:16329769:C:A	4.0629e-07	-1.6624	-1.31957	1.6348e-05	-1.63121	-1.31945	1.68966e-05	-1.63176	-1.31945
16329824	chr10:16329824:C:T	2.69763e-06	-1.38946e-10	-1.08891	0.000109055	-1.38946e-10	-1.05291	0.000112794	-1.38946e-10	-1.05275
16329920	chr10:16329920:G:A	1.99126e-06	-1.39251	-3.25898e-10	7.2077e-05	-1.46702	-3.25898e-10	7.45515e-05	-1.46683	-3.25898e-10
16330449	chr10:16330449:T:C	3.25472e-06	-1.38946e-10	-0.901176	0.000132054	-1.38946e-10	-0.861546	0.000136584	-1.38946e-10	-0.86138
16330705	chr10:16330705:C:T	2.34325e-06	-1.38946e-10	-1.22974	9.13835e-05	-1.38946e-10	-1.22969	9.4497e-05	-1.38946e-10	-1.22975
16330902	chr10:16330902:T:G	2.62414e-06	-1.38946e-10	-1.11653	0.000101532	-1.38946e-10	-1.12439	0.000104998	-1.38946e-10	-1.12438
16330950	chr10:16330950:A:G	4.31689e-07	-1.6582	-1.26313	1.63834e-05	-1.6728	-1.27569	1.69435e-05	-1.67282	-1.27562
16331241	chr10:16331241:A:C	3.22219e-06	-1.38946e-10	-0.911221	0.000130713	-1.38946e-10	-0.871754	0.000135198	-1.38946e-10	-0.871582
16331314	chr10:16331314:G:T	2.26254e-06	-1.38946e-10	-1.26479	8.92893e-05	-1.38946e-10	-1.25288	9.23525e-05	-1.38946e-10	-1.25271
16331326	chr10:16331326:A:T	2.26066e-06	-1.38946e-10	-1.26563	8.92077e-05	-1.38946e-10	-1.25379	9.2268e-05	-1.38946e-10	-1.25362
16331381	chr10:16331381:G:T	2.24282e-06	-1.38946e-10	-1.27355	8.72394e-05	-1.38946e-10	-1.2761	9.02184e-05	-1.38946e-10	-1.27609
16331606	chr10:16331606:T:A	3.07348e-06	-1.38946e-10	-0.958472	0.000122444	-1.38946e-10	-0.937101	0.0001266	-1.38946e-10	-0.937289
16331863	chr10:16331863:C:T	2.14832e-06	-1.38946e-10	-1.3166	8.35804e-05	-1.38946e-10	-1.31895	8.64347e-05	-1.38946e-10	-1.31893
16332058	chr10:16332058:G:A	2.81539e-06	-1.38946e-10	-1.04618	0.000113342	-1.38946e-10	-1.01435	0.000117227	-1.38946e-10	-1.0142
16332312	chr10:16332312:G:C	2.70703e-06	-1.38946e-10	-1.08543	0.00010914	-1.38946e-10	-1.05212	0.000112882	-1.38946e-10	-1.05198
16332447	chr10:16332447:T:C	2.39537e-06	-1.38946e-10	-1.20774	9.57667e-05	-1.38946e-10	-1.18284	9.90443e-05	-1.38946e-10	-1.18275
16332638	chr10:16332638:T:C	2.1458e-06	-1.38946e-10	-1.31777	8.35956e-05	-1.38946e-10	-1.31877	8.64483e-05	-1.38946e-10	-1.31877
16332770	chr10:16332770:G:C	6.79e-07	-1.67255	-0.79587	2.54345e-05	-1.65275	-0.855896	2.63077e-05	-1.65284	-0.855612
16333313	chr10:16333313:T:C	2.54927e-06	-1.38946e-10	-1.14548	0.000102066	-1.38946e-10	-1.11914	0.00010556	-1.38946e-10	-1.11904
16333460	chr10:16333460:C:T	4.24874e-07	-1.67299	-1.26426	1.6077e-05	-1.67341	-1.29396	1.6626e-05	-1.67342	-1.29393
16333610	chr10:16333610:C:A	4.07091e-07	-1.66476	-1.31524	1.58459e-05	-1.66261	-1.31924	1.63878e-05	-1.66254	-1.31924
16333655	chr10:16333655:G:GA	4.40188e-07	-1.66139	-1.24045	1.69255e-05	-1.67349	-1.24245	1.75026e-05	-1.67349	-1.24249
16334271	chr10:16334271:C:A	7.1212e-07	-1.66477	-0.756017	2.98714e-05	-1.60298	-0.744873	3.09016e-05	-1.60305	-0.744458
16334487	chr10:16334487:T:C	2.24622e-06	-1.27203	-3.25898e-10	7.89528e-05	-1.37591	-3.25898e-10	8.16897e-05	-1.37539	-3.25898e-10
16334590	chr10:16334590:T:G	2.39211e-06	-1.38946e-10	-1.20911	9.26263e-05	-1.38946e-10	-1.21618	9.57946e-05	-1.38946e-10	-1.21611
16334775	chr10:16334775:G:T	2.14275e-06	-1.38946e-10	-1.31919	8.36418e-05	-1.38946e-10	-1.31822	8.64952e-05	-1.38946e-10	-1.31823
16334965	chr10:16334965:G:C	2.61345e-06	-1.38946e-10	-1.12061	0.000105728	-1.38946e-10	-1.08389	0.000109342	-1.38946e-10	-1.08384
16334970	chr10:16334970:A:G	2.14679e-06	-1.38946e-10	-1.31731	8.35204e-05	-1.38946e-10	-1.31967	8.63706e-05	-1.38946e-10	-1.31967
16335004	chr10:16335004:G:A	2.5657e-06	-1.13905	-3.25898e-10	0.000111199	-1.03344	-3.25898e-10	0.000114708	-1.03593	-3.25898e-10
16335096	chr10:16335096:G:A	2.15947e-06	-1.38946e-10	-1.31142	8.4885e-05	-1.38946e-10	-1.30346	8.77859e-05	-1.38946e-10	-1.30342
16335198	chr10:16335198:C:T	4.09769e-07	-1.65387	-1.31957	1.6127e-05	-1.64964	-1.31463	1.66791e-05	-1.64952	-1.31464
16335343	chr10:16335343:A:T	2.14237e-06	-1.38946e-10	-1.31937	8.37153e-05	-1.38946e-10	-1.31734	8.65725e-05	-1.38946e-10	-1.31734
16335452	chr10:16335452:A:T	2.33196e-06	-1.23457	-3.25898e-10	9.9167e-05	-1.14795	-3.25898e-10	0.000102534	-1.14813	-3.25898e-10
16335482	chr10:16335482:A:C	2.15779e-06	-1.38946e-10	-1.3122	8.37069e-05	-1.38946e-10	-1.31744	8.65627e-05	-1.38946e-10	-1.31745
16335585	chr10:16335585:T:C	3.07641e-06	-1.38946e-10	-0.957518	0.00012453	-1.38946e-10	-0.920209	0.000128801	-1.38946e-10	-0.920048
16335746	chr10:16335746:G:A	4.30224e-06	-1.38946e-10	-0.622146	0.000162086	-1.38946e-10	-0.656628	0.000167643	-1.38946e-10	-0.656484
16336025	chr10:16336025:G:A	4.53562e-06	-1.38946e-10	-0.56932	0.000170875	-1.38946e-10	-0.603824	0.000176729	-1.38946e-10	-0.6037
16336440	chr10:16336440:G:A	2.58565e-06	-1.38946e-10	-1.13131	9.99138e-05	-1.38946e-10	-1.14045	0.000103334	-1.38946e-10	-1.14035
16336621	chr10:16336621:C:T	2.15719e-06	-1.38946e-10	-1.31247	8.45981e-05	-1.38946e-10	-1.30685	8.74854e-05	-1.38946e-10	-1.30685
16336865	chr10:16336865:G:A	9.11736e-07	-1.66517	-0.508522	3.30005e-05	-1.67296	-0.575275	3.41375e-05	-1.67297	-0.574956
16337118	chr10:16337118:T:A	2.04816e-06	-1.36434	-3.25898e-10	7.28739e-05	-1.45603	-3.25898e-10	7.53941e-05	-1.45559	-3.25898e-10
16337232	chr10:16337232:A:C	9.85367e-07	-1.59123	-0.504789	4.01462e-05	-1.60264	-0.44959	4.15316e-05	-1.60259	-0.449273
16337309	chr10:16337309:T:G	2.17744e-06	-1.38946e-10	-1.30313	8.44425e-05	-1.38946e-10	-1.30869	8.73179e-05	-1.38946e-10	-1.30876
16337410	chr10:16337410:A:T	2.1602e-06	-1.38946e-10	-1.31108	8.41571e-05	-1.38946e-10	-1.31207	8.70299e-05	-1.38946e-10	-1.31207
16337607	chr10:16337607:A:C	2.16981e-06	-1.38946e-10	-1.30664	8.43381e-05	-1.38946e-10	-1.30992	8.72196e-05	-1.38946e-10	-1.30989
16337628	chr10:16337628:C:T	5.39798e-07	-1.67229	-1.02555	2.0143e-05	-1.65848	-1.08342	2.08311e-05	-1.65855	-1.08332
16337922	chr10:16337922:G:A	4.83054e-07	-1.63632	-1.17258	1.92845e-05	-1.60689	-1.17856	1.99336e-05	-1.60733	-1.17858
16337997	chr10:16337997:C:T	1.51175e-06	-1.66801	-3.25898e-10	5.86442e-05	-1.67327	-3.25898e-10	6.0646e-05	-1.67326	-3.25898e-10
16338172	chr10:16338172:T:C	5.38622e-07	-1.64525	-1.05477	2.13987e-05	-1.66882	-1.01261	2.21332e-05	-1.66872	-1.01252
16338289	chr10:16338289:C:T	4.69983e-07	-1.659	-1.17734	1.85571e-05	-1.63983	-1.18408	1.91842e-05	-1.64014	-1.18409
16339170	chr10:16339170:A:G	3.08683e-06	-1.38946e-10	-0.954137	0.000124899	-1.38946e-10	-0.917255	0.000129183	-1.38946e-10	-0.917092
16339304	chr10:16339304:G:C	3.19276e-06	-1.38946e-10	-0.920397	0.00012732	-1.38946e-10	-0.898054	0.00013164	-1.38946e-10	-0.898248
16339446	chr10:16339446:TTAA:T	2.36861e-06	-1.38946e-10	-1.21898	9.12559e-05	-1.38946e-10	-1.23109	9.43763e-05	-1.38946e-10	-1.23103
16339624	chr10:16339624:A:T	2.14151e-06	-1.38946e-10	-1.31977	8.35555e-05	-1.38946e-10	-1.31925	8.6408e-05	-1.38946e-10	-1.31924
16339773	chr10:16339773:C:G	4.20739e-07	-1.66591	-1.28112	1.61029e-05	-1.66144	-1.30432	1.66548e-05	-1.66133	-1.30429
16339894	chr10:16339894:G:A	2.19266e-06	-1.38946e-10	-1.29617	8.51397e-05	-1.38946e-10	-1.30046	8.80496e-05	-1.38946e-10	-1.30042
16340154	chr10:16340154:A:C	2.15596e-06	-1.38946e-10	-1.31305	8.45284e-05	-1.38946e-10	-1.30767	8.74132e-05	-1.38946e-10	-1.30767
16340479	chr10:16340479:T:C	3.09039e-06	-1.38946e-10	-0.952985	0.000124559	-1.38946e-10	-0.919977	0.000128832	-1.38946e-10	-0.919811
16340905	chr10:16340905:A:G	2.37916e-06	-1.38946e-10	-1.21453	9.22788e-05	-1.38946e-10	-1.21994	9.54289e-05	-1.38946e-10	-1.21994
16340923	chr10:16340923:T:C	2.1567e-06	-1.38946e-10	-1.3127	8.36985e-05	-1.38946e-10	-1.31754	8.65538e-05	-1.38946e-10	-1.31755
16341059	chr10:16341059:G:A	2.2253e-06	-1.38946e-10	-1.28139	8.7791e-05	-1.38946e-10	-1.2698	9.07887e-05	-1.38946e-10	-1.26978
16341328	chr10:16341328:A:G	2.14469e-06	-1.38946e-10	-1.31829	8.35031e-05	-1.38946e-10	-1.31987	8.6353e-05	-1.38946e-10	-1.31988
16341419	chr10:16341419:AGTAC:A	2.39819e-06	-1.38946e-10	-1.20657	9.14261e-05	-1.38946e-10	-1.22923	9.45513e-05	-1.38946e-10	-1.22918
16341545	chr10:16341545:T:C	4.05415e-07	-1.66897	-1.31515	1.60232e-05	-1.65851	-1.31221	1.65668e-05	-1.65872	-1.3122
16341555	chr10:16341555:C:T	5.13998e-07	-1.65942	-1.0874	1.92609e-05	-1.67307	-1.11361	1.99208e-05	-1.67308	-1.11348
16341701	chr10:16341701:G:C	4.61267e-07	-1.66893	-1.18613	1.71037e-05	-1.66571	-1.23975	1.76905e-05	-1.66562	-1.23967
16341932	chr10:16341932:A:G	4.13053e-07	-1.67269	-1.29278	1.65554e-05	-1.64956	-1.28849	1.71225e-05	-1.64953	-1.2884
16342016	chr10:16342016:A:T	3.16463e-06	-1.38946e-10	-0.929244	0.000128134	-1.38946e-10	-0.89168	0.000132529	-1.38946e-10	-0.89152
16342359	chr10:16342359:T:C	2.99013e-06	-1.38946e-10	-0.985966	0.000114704	-1.38946e-10	-1.00241	0.000118647	-1.38946e-10	-1.00217
16342542	chr10:16342542:C:T	4.16842e-07	-1.63646	-1.31987	1.65685e-05	-1.62445	-1.3128	1.71373e-05	-1.62424	-1.31282
16342563	chr10:16342563:T:C	2.18545e-06	-1.38946e-10	-1.29946	8.48809e-05	-1.38946e-10	-1.30351	8.77816e-05	-1.38946e-10	-1.30347
16342646	chr10:16342646:C:T	2.18409e-06	-1.38946e-10	-1.30008	8.61755e-05	-1.38946e-10	-1.28837	8.91207e-05	-1.38946e-10	-1.28833
16343009	chr10:16343009:T:A	2.30179e-06	-1.38946e-10	-1.24759	9.11232e-05	-1.38946e-10	-1.23255	9.42335e-05	-1.38946e-10	-1.23254
16343046	chr10:16343046:C:A	2.30179e-06	-1.38946e-10	-1.24759	9.11232e-05	-1.38946e-10	-1.23255	9.42335e-05	-1.38946e-10	-1.23254
16343337	chr10:16343337:T:G	4.22656e-07	-1.65497	-1.28751	1.6817e-05	-1.61683	-1.30554	1.73894e-05	-1.61692	-1.30554
16343504	chr10:16343504:T:G	2.42448e-06	-1.38946e-10	-1.19567	9.52102e-05	-1.38946e-10	-1.18867	9.84833e-05	-1.38946e-10	-1.18843
16344092	chr10:16344092:T:C	2.72075e-06	-1.38946e-10	-1.08038	0.000108372	-1.38946e-10	-1.05919	0.000112068	-1.38946e-10	-1.05922
16344615	chr10:16344615:T:C	4.35663e-07	-1.63754	-1.27463	1.66342e-05	-1.62901	-1.30429	1.72051e-05	-1.62884	-1.30427
16344749	chr10:16344749:C:T	4.99521e-07	-1.57226	-1.20313	1.88242e-05	-1.59693	-1.21269	1.94743e-05	-1.59653	-1.21269
16344936	chr10:16344936:C:T	2.37573e-06	-1.21598	-3.25898e-10	0.000104147	-1.09895	-3.25898e-10	0.000107743	-1.09857	-3.25898e-10
16344937	chr10:16344937:G:A	1.84629e-06	-1.4681	-3.25898e-10	7.41232e-05	-1.43903	-3.25898e-10	7.66666e-05	-1.43885	-3.25898e-10
16345075	chr10:16345075:G:A	2.37424e-06	-1.38946e-10	-1.2166	9.14924e-05	-1.38946e-10	-1.2285	9.46214e-05	-1.38946e-10	-1.22843
16345311	chr10:16345311:G:A	5.35873e-06	-1.38946e-10	-0.402555	0.000203854	-1.38946e-10	-0.427352	0.000210845	-1.38946e-10	-0.427195
16345576	chr10:16345576:CTGTT:C	2.15239e-06	-1.38946e-10	-1.3147	8.43364e-05	-1.38946e-10	-1.30994	8.72152e-05	-1.38946e-10	-1.30994
16345892	chr10:16345892:G:A	4.25759e-07	-1.65827	-1.2769	1.6122e-05	-1.65543	-1.30914	1.66737e-05	-1.65536	-1.30912
16345905	chr10:16345905:G:A	2.17425e-06	-1.38946e-10	-1.3046	8.56328e-05	-1.38946e-10	-1.29469	8.85601e-05	-1.38946e-10	-1.29464
16346036	chr10:16346036:A:G	3.02975e-06	-1.38946e-10	-0.972803	0.000124863	-1.38946e-10	-0.91754	0.000129156	-1.38946e-10	-0.917297
16346170	chr10:16346170:C:G	4.35572e-06	-1.38946e-10	-0.609793	0.000164779	-1.38946e-10	-0.640154	0.000170455	-1.38946e-10	-0.639845
16346433	chr10:16346433:A:T	3.46351e-06	-1.38946e-10	-0.838999	0.00014089	-1.38946e-10	-0.796776	0.000145723	-1.38946e-10	-0.796613
16346664	chr10:16346664:T:C	3.39132e-06	-1.38946e-10	-0.860064	0.000137863	-1.38946e-10	-0.8185	0.000142592	-1.38946e-10	-0.818333
16346676	chr10:16346676:T:C	6.23998e-07	-1.65529	-0.897602	2.53578e-05	-1.67339	-0.83828	2.62244e-05	-1.6734	-0.838234
16346703	chr10:16346703:A:T	5.67168e-06	-1.38946e-10	-0.345797	0.000229919	-1.38946e-10	-0.307032	0.000237836	-1.38946e-10	-0.306736
16346857	chr10:16346857:C:T	2.14206e-06	-1.38946e-10	-1.31952	8.35019e-05	-1.38946e-10	-1.31989	8.63518e-05	-1.38946e-10	-1.31989
16346901	chr10:16346901:G:C	3.64764e-06	-1.38946e-10	-0.787203	0.000148641	-1.38946e-10	-0.743224	0.000153742	-1.38946e-10	-0.743045
16346973	chr10:16346973:A:C	2.14455e-06	-1.38946e-10	-1.31835	8.35029e-05	-1.38946e-10	-1.31988	8.63528e-05	-1.38946e-10	-1.31988
16347316	chr10:16347316:A:G	7.6369e-07	-1.65751	-0.69337	2.84174e-05	-1.67272	-0.725034	2.93977e-05	-1.67273	-0.724674
16347361	chr10:16347361:A:G	2.14885e-06	-1.38946e-10	-1.31635	8.4151e-05	-1.38946e-10	-1.31214	8.70237e-05	-1.38946e-10	-1.31214
16347785	chr10:16347785:T:C	7.80455e-07	-1.15682	-1.17234	3.38768e-05	-1.11839	-1.10364	3.50471e-05	-1.11801	-1.10361
16347823	chr10:16347823:A:C	4.95643e-06	-1.38946e-10	-0.480596	0.000188108	-1.38946e-10	-0.507744	0.000194583	-1.38946e-10	-0.507459
16347857	chr10:16347857:C:T	9.34341e-06	0.15339	-3.25898e-10	0.000428103	0.314605	-3.25898e-10	0.000441903	0.312771	-3.25898e-10
16347969	chr10:16347969:T:C	2.34553e-06	-1.38946e-10	-1.22877	8.89551e-05	-1.38946e-10	-1.25663	9.19889e-05	-1.38946e-10	-1.25665
16348032	chr10:16348032:A:T	2.14126e-06	-1.38946e-10	-1.31989	8.35031e-05	-1.38946e-10	-1.31987	8.63531e-05	-1.38946e-10	-1.31987
16348033	chr10:16348033:T:C	1.18315e-05	-1.38946e-10	0.389484	0.000493843	-1.38946e-10	0.45746	0.000511287	-1.38946e-10	0.458613
16348165	chr10:16348165:T:A	3.10039e-06	-1.38946e-10	-0.949753	0.000123724	-1.38946e-10	-0.926703	0.000127919	-1.38946e-10	-0.926921
16348191	chr10:16348191:G:GATATGTATTATTTATAATACATATGTATAATAAAATGT	1.63309e-06	-1.59081	-3.25898e-10	6.18717e-05	-1.61969	-3.25898e-10	6.40033e-05	-1.61938	-3.25898e-10
16349467	chr10:16349467:C:T	5.56426e-06	-0.364918	-3.25898e-10	0.00024408	-0.247262	-3.25898e-10	0.000252061	-0.24865	-3.25898e-10
16349483	chr10:16349483:T:C	4.31446e-07	-1.60498	-1.31691	1.59948e-05	-1.66534	-1.30715	1.65384e-05	-1.66548	-1.30716
16349516	chr10:16349516:C:T	1.5541e-06	-0.468744	-1.17164	5.62744e-05	-0.468554	-1.24597	5.82577e-05	-0.467548	-1.24589
16349595	chr10:16349595:G:A	2.41745e-06	-1.38946e-10	-1.19857	9.4835e-05	-1.38946e-10	-1.19262	9.80659e-05	-1.38946e-10	-1.19268
16350105	chr10:16350105:A:G	2.34969e-06	-1.38946e-10	-1.227	8.97598e-05	-1.38946e-10	-1.24762	9.28165e-05	-1.38946e-10	-1.24769
16350127	chr10:16350127:G:C	2.40368e-06	-1.38946e-10	-1.20428	9.56861e-05	-1.38946e-10	-1.18368	9.89569e-05	-1.38946e-10	-1.18364
16350183	chr10:16350183:A:G	2.17296e-06	-1.38946e-10	-1.30519	8.45424e-05	-1.38946e-10	-1.3075	8.74232e-05	-1.38946e-10	-1.30756
16350700	chr10:16350700:G:C	3.68863e-06	-1.19116	0.415129	0.000140324	-1.08265	0.28184	0.000145129	-1.08308	0.282384
16350760	chr10:16350760:C:A	2.2736e-06	-1.14467	-0.115248	9.02408e-05	-1.02575	-0.216524	9.33054e-05	-1.02618	-0.216261
16350763	chr10:16350763:A:G	7.3198e-07	-1.20486	-1.18843	3.03842e-05	-1.14121	-1.18962	3.14456e-05	-1.14035	-1.18971
16351093	chr10:16351093:G:A	6.38409e-07	-1.33145	-1.19861	2.81712e-05	-1.199	-1.20746	2.91575e-05	-1.19823	-1.20737
16351432	chr10:16351432:C:T	3.9621e-06	-1.38946e-10	-0.704507	0.00016018	-1.38946e-10	-0.668461	0.000165772	-1.38946e-10	-0.667706
16351583	chr10:16351583:CAAGTT:C	1.50784e-06	-1.67061	-3.25898e-10	6.01136e-05	-1.64852	-3.25898e-10	6.21548e-05	-1.64869	-3.25898e-10
16352148	chr10:16352148:C:G	5.98773e-06	-1.66819	1.37662	0.000282614	-1.65982	1.55915	0.0002924	-1.6598	1.5596
16352190	chr10:16352190:T:C	1.2058e-06	-1.08342	-0.810718	4.31659e-05	-1.11244	-0.867272	4.46416e-05	-1.11253	-0.867124
16352366	chr10:16352366:T:C	2.25291e-06	-1.38946e-10	-1.26906	8.92866e-05	-1.38946e-10	-1.25291	9.23315e-05	-1.38946e-10	-1.25293
16352544	chr10:16352544:G:A	3.53938e-06	-1.38946e-10	-0.81733	0.000135041	-1.38946e-10	-0.839182	0.000139701	-1.38946e-10	-0.838811
16352627	chr10:16352627:A:G	2.22833e-06	-1.38946e-10	-1.28003	8.81678e-05	-1.38946e-10	-1.26552	9.11747e-05	-1.38946e-10	-1.26554
16352691	chr10:16352691:C:T	4.18397e-07	-1.66214	-1.29047	1.71789e-05	-1.61345	-1.28763	1.77636e-05	-1.61357	-1.2876
16353524	chr10:16353524:C:T	2.41674e-06	-1.38946e-10	-1.19886	9.117e-05	-1.38946e-10	-1.23203	9.42847e-05	-1.38946e-10	-1.232
16353588	chr10:16353588:A:C	2.15711e-06	-1.38946e-10	-1.31251	8.38308e-05	-1.38946e-10	-1.31596	8.66937e-05	-1.38946e-10	-1.31594
16353663	chr10:16353663:A:T	2.18644e-06	-1.38946e-10	-1.29901	8.49155e-05	-1.38946e-10	-1.3031	8.78129e-05	-1.38946e-10	-1.30311
16353689	chr10:16353689:G:C	2.18731e-06	-1.38946e-10	-1.29861	8.49455e-05	-1.38946e-10	-1.30275	8.78438e-05	-1.38946e-10	-1.30276
16353747	chr10:16353747:G:A	2.3397e-06	-1.38946e-10	-1.23126	9.27811e-05	-1.38946e-10	-1.21452	9.59488e-05	-1.38946e-10	-1.2145
16353910	chr10:16353910:A:G	2.14127e-06	-1.38946e-10	-1.31989	8.35416e-05	-1.38946e-10	-1.31941	8.63938e-05	-1.38946e-10	-1.3194
16354057	chr10:16354057:G:A	4.17434e-07	-1.67055	-1.28436	1.67337e-05	-1.64361	-1.28372	1.73049e-05	-1.6437	-1.28363
16354479	chr10:16354479:C:T	2.34467e-06	-1.38946e-10	-1.22914	9.25391e-05	-1.38946e-10	-1.21713	9.57078e-05	-1.38946e-10	-1.21702
16354480	chr10:16354480:T:C	2.15032e-06	-1.38946e-10	-1.31566	8.4389e-05	-1.38946e-10	-1.30932	8.72689e-05	-1.38946e-10	-1.30933
16354799	chr10:16354799:A:T	2.33144e-06	-1.38946e-10	-1.23479	9.14978e-05	-1.38946e-10	-1.22844	9.46158e-05	-1.38946e-10	-1.22849
16354861	chr10:16354861:T:G	2.36633e-06	-1.38946e-10	-1.21994	9.41431e-05	-1.38946e-10	-1.19994	9.73558e-05	-1.38946e-10	-1.19995
16354937	chr10:16354937:A:G	2.14257e-06	-1.38946e-10	-1.31928	8.35135e-05	-1.38946e-10	-1.31975	8.63638e-05	-1.38946e-10	-1.31975
16354965	chr10:16354965:C:T	8.74589e-07	-1.08856	-1.12673	3.74111e-05	-1.00686	-1.11594	3.8689e-05	-1.00698	-1.11579
16355230	chr10:16355230:T:C	5.50249e-07	-1.64221	-1.03646	2.33917e-05	-1.61258	-0.979799	2.41848e-05	-1.61273	-0.979866
16355232	chr10:16355232:G:A	4.72431e-07	-1.51466	-1.31649	1.89678e-05	-1.48903	-1.31298	1.9627e-05	-1.48844	-1.31297
16355417	chr10:16355417:G:C	3.3635e-06	-1.38946e-10	-0.8683	0.000135179	-1.38946e-10	-0.83816	0.000139884	-1.38946e-10	-0.837506
16356013	chr10:16356013:T:C	2.2376e-06	-1.38946e-10	-1.27588	8.82859e-05	-1.38946e-10	-1.26418	9.12997e-05	-1.38946e-10	-1.26417
16356296	chr10:16356296:T:C	2.15372e-06	-1.38946e-10	-1.31408	8.40967e-05	-1.38946e-10	-1.31279	8.69663e-05	-1.38946e-10	-1.3128
16356685	chr10:16356685:T:C	6.97199e-06	-1.38946e-10	-0.139382	0.000266888	-1.38946e-10	-0.157928	0.00027608	-1.38946e-10	-0.15763
16356747	chr10:16356747:C:T	6.34178e-07	-1.34648	-1.19022	2.3921e-05	-1.35318	-1.21682	2.47202e-05	-1.35395	-1.21675
16356910	chr10:16356910:G:C	3.71078e-06	-1.38946e-10	-0.770041	0.000142304	-1.38946e-10	-0.786796	0.000147206	-1.38946e-10	-0.786489
16356948	chr10:16356948:TC:T	2.14144e-06	-1.38946e-10	-1.3198	8.351e-05	-1.38946e-10	-1.31979	8.63603e-05	-1.38946e-10	-1.31979
16357048	chr10:16357048:A:C	2.21688e-06	-1.38946e-10	-1.28518	8.6881e-05	-1.38946e-10	-1.28022	8.98433e-05	-1.38946e-10	-1.28025
16357335	chr10:16357335:T:C	2.48024e-06	-1.38946e-10	-1.17293	9.48865e-05	-1.38946e-10	-1.19208	9.81137e-05	-1.38946e-10	-1.19219
16357598	chr10:16357598:T:A	3.20512e-06	-1.38946e-10	-0.916534	0.00012668	-1.38946e-10	-0.903096	0.000131023	-1.38946e-10	-0.902945
16357678	chr10:16357678:T:C	3.60362e-06	-1.38946e-10	-0.799343	0.000152705	-1.38946e-10	-0.71625	0.000157947	-1.38946e-10	-0.716057
16357722	chr10:16357722:T:C	3.06344e-06	-1.38946e-10	-0.961745	0.000127269	-1.38946e-10	-0.898456	0.000131638	-1.38946e-10	-0.89826
16357814	chr10:16357814:T:C	1.52425e-06	-1.65978	-3.25898e-10	6.03313e-05	-1.64491	-3.25898e-10	6.23823e-05	-1.64504	-3.25898e-10
16357913	chr10:16357913:G:A	2.18142e-06	-1.38946e-10	-1.3013	8.58678e-05	-1.38946e-10	-1.29195	8.8799e-05	-1.38946e-10	-1.29194
16357993	chr10:16357993:G:C	3.14181e-06	-1.38946e-10	-0.936483	0.000124134	-1.38946e-10	-0.923396	0.00012839	-1.38946e-10	-0.923249
16358073	chr10:16358073:A:G	4.11693e-07	-1.65213	-1.31663	1.5834e-05	-1.66347	-1.31913	1.63767e-05	-1.66333	-1.31913
16358241	chr10:16358241:C:A	4.13098e-07	-1.64605	-1.3193	1.64311e-05	-1.62848	-1.3171	1.69922e-05	-1.62846	-1.3171
16358354	chr10:16358354:A:T	2.66996e-06	-1.38946e-10	-1.09922	0.000105806	-1.38946e-10	-1.08315	0.000109412	-1.38946e-10	-1.0832
16358475	chr10:16358475:C:A	2.27167e-06	-1.38946e-10	-1.26077	9.00945e-05	-1.38946e-10	-1.2439	9.31726e-05	-1.38946e-10	-1.24386
16359233	chr10:16359233:T:C	1.32662e-05	-1.38946e-10	0.503941	0.000555936	-1.38946e-10	0.575896	0.000575594	-1.38946e-10	0.577083
16359257	chr10:16359257:A:G	1.32662e-05	-1.38946e-10	0.503941	0.000555936	-1.38946e-10	0.575896	0.000575594	-1.38946e-10	0.577083
16359405	chr10:16359405:AC:A	1.6931e-06	-1.55472	-3.25898e-10	7.72875e-05	-1.39723	-3.25898e-10	7.98884e-05	-1.39769	-3.25898e-10
16359515	chr10:16359515:T:TA	1.4106e-05	-1.38946e-10	0.565315	0.000591826	-1.38946e-10	0.638455	0.000612765	-1.38946e-10	0.639662
16359918	chr10:16359918:G:A	9.41427e-07	-1.43007	-0.711569	3.49673e-05	-1.4839	-0.706443	3.61875e-05	-1.48352	-0.706083
16360350	chr10:16360350:G:GA	7.58514e-07	-1.5364	-0.821276	2.8724e-05	-1.55985	-0.827173	2.9715e-05	-1.55966	-0.827013
16360487	chr10:16360487:T:C	4.62493e-06	-1.38946e-10	-0.549821	0.00017766	-1.38946e-10	-0.564886	0.000183792	-1.38946e-10	-0.564516
16360743	chr10:16360743:G:A	2.22634e-06	-1.38946e-10	-1.28092	8.62339e-05	-1.38946e-10	-1.28769	8.91758e-05	-1.38946e-10	-1.28771
16360939	chr10:16360939:G:C	2.45872e-06	-1.38946e-10	-1.18164	9.71188e-05	-1.38946e-10	-1.16882	0.000100431	-1.38946e-10	-1.16885
16361107	chr10:16361107:A:T	2.2611e-06	-1.38946e-10	-1.26543	8.68506e-05	-1.38946e-10	-1.28057	8.98108e-05	-1.38946e-10	-1.28061
16361407	chr10:16361407:C:T	2.24971e-06	-1.38946e-10	-1.27048	8.95323e-05	-1.38946e-10	-1.25016	9.25954e-05	-1.38946e-10	-1.25008
16361464	chr10:16361464:G:T	2.34256e-06	-1.38946e-10	-1.23004	8.88379e-05	-1.38946e-10	-1.25794	9.18605e-05	-1.38946e-10	-1.25805
16361547	chr10:16361547:C:T	6.72055e-07	-1.52024	-0.958454	2.47697e-05	-1.47008	-1.06506	2.5607e-05	-1.47049	-1.06496
16361609	chr10:16361609:C:T	2.27899e-06	-1.38946e-10	-1.25755	8.74648e-05	-1.38946e-10	-1.27352	9.04528e-05	-1.38946e-10	-1.27349
16361733	chr10:16361733:G:T	2.28671e-06	-1.38946e-10	-1.25417	8.76606e-05	-1.38946e-10	-1.27129	9.06508e-05	-1.38946e-10	-1.2713
16361745	chr10:16361745:A:T	6.03565e-07	-1.46186	-1.12433	2.28305e-05	-1.47556	-1.1411	2.36013e-05	-1.47605	-1.14097
16361844	chr10:16361844:A:G	2.43527e-06	-1.19122	-3.25898e-10	0.000126631	-0.903479	-3.25898e-10	0.000130522	-0.90678	-3.25898e-10
16362290	chr10:16362290:C:G	2.16162e-06	-1.38946e-10	-1.31042	8.40547e-05	-1.38946e-10	-1.31329	8.69231e-05	-1.38946e-10	-1.3133
16362745	chr10:16362745:G:A	5.75049e-06	-1.38946e-10	-0.331997	0.000214853	-1.38946e-10	-0.374806	0.000222224	-1.38946e-10	-0.374635
16363128	chr10:16363128:A:G	2.43983e-06	-1.38946e-10	-1.18935	9.82277e-05	-1.38946e-10	-1.15747	0.000101593	-1.38946e-10	-1.15735
16363350	chr10:16363350:G:A	1.51851e-06	-1.66355	-3.25898e-10	5.98419e-05	-1.65305	-3.25898e-10	6.18842e-05	-1.65305	-3.25898e-10
16363580	chr10:16363580:C:T	2.14234e-06	-1.38946e-10	-1.31939	8.3507e-05	-1.38946e-10	-1.31983	8.63569e-05	-1.38946e-10	-1.31983
16363605	chr10:16363605:T:A	4.09634e-06	-1.38946e-10	-0.671187	0.000157241	-1.38946e-10	-0.686979	0.000162597	-1.38946e-10	-0.687042
16364006	chr10:16364006:C:T	2.89496e-06	-1.38946e-10	-1.01831	0.000120245	-1.38946e-10	-0.95523	0.000124367	-1.38946e-10	-0.955086
16364646	chr10:16364646:C:T	6.21478e-06	-1.38946e-10	-0.254351	0.000237845	-1.38946e-10	-0.273138	0.00024604	-1.38946e-10	-0.272824
16364647	chr10:16364647:C:T	4.53517e-07	-1.58832	-1.28369	1.68011e-05	-1.6072	-1.31612	1.73778e-05	-1.60704	-1.31609
16364691	chr10:16364691:A:C	8.80136e-06	0.0936245	-3.25898e-10	0.000314164	0.00515575	-3.25898e-10	0.00032526	0.00630467	-3.25898e-10
16365018	chr10:16365018:C:T	2.3749e-06	-1.38946e-10	-1.21633	9.02623e-05	-1.38946e-10	-1.24204	9.33483e-05	-1.38946e-10	-1.24198
16365368	chr10:16365368:T:C	2.15383e-06	-1.38946e-10	-1.31404	8.36106e-05	-1.38946e-10	-1.31859	8.64636e-05	-1.38946e-10	-1.3186
16365659	chr10:16365659:C:A	2.31693e-06	-1.38946e-10	-1.24104	9.25316e-05	-1.38946e-10	-1.21721	9.56946e-05	-1.38946e-10	-1.21716
16366689	chr10:16366689:T:A	2.1595e-06	-1.38946e-10	-1.3114	8.50909e-05	-1.38946e-10	-1.30104	8.79979e-05	-1.38946e-10	-1.30101
16366800	chr10:16366800:G:T	2.27375e-06	-1.38946e-10	-1.25985	8.79933e-05	-1.38946e-10	-1.2675	9.10057e-05	-1.38946e-10	-1.2674
16366873	chr10:16366873:C:T	1.07578e-06	-1.34773	-0.660507	4.06783e-05	-1.40249	-0.636577	4.20538e-05	-1.4032	-0.636167
16367099	chr10:16367099:G:T	5.84706e-06	-1.38946e-10	-0.315343	0.000223978	-1.38946e-10	-0.333211	0.000231686	-1.38946e-10	-0.332935
16367199	chr10:16367199:C:T	2.26708e-06	-1.38946e-10	-1.26279	8.77502e-05	-1.38946e-10	-1.27026	9.07541e-05	-1.38946e-10	-1.27017
16367856	chr10:16367856:T:C	2.36526e-06	-1.38946e-10	-1.2204	9.3673e-05	-1.38946e-10	-1.20495	9.68803e-05	-1.38946e-10	-1.20484
16368192	chr10:16368192:C:T	7.99549e-06	-1.38946e-10	-0.00240447	0.000309182	-1.38946e-10	-0.0108294	0.000319859	-1.38946e-10	-0.0104396
16368934	chr10:16368934:C:G	2.86209e-06	-1.38946e-10	-1.02973	0.000110944	-1.38946e-10	-1.03573	0.000114753	-1.38946e-10	-1.03554
16369169	chr10:16369169:G:A	2.14724e-06	-1.38946e-10	-1.3171	8.38906e-05	-1.38946e-10	-1.31524	8.67541e-05	-1.38946e-10	-1.31524
16369615	chr10:16369615:T:C	2.49096e-06	-1.38946e-10	-1.16861	9.66824e-05	-1.38946e-10	-1.17333	9.99925e-05	-1.38946e-10	-1.17322
16369684	chr10:16369684:A:G	7.16173e-07	-1.62768	-0.787439	2.66597e-05	-1.62853	-0.833075	2.75844e-05	-1.62828	-0.832786
16369745	chr10:16369745:C:T	2.27693e-06	-1.38946e-10	-1.25845	8.93013e-05	-1.38946e-10	-1.25274	9.23496e-05	-1.38946e-10	-1.25274
16370161	chr10:16370161:T:C	2.42444e-06	-1.38946e-10	-1.19568	9.40417e-05	-1.38946e-10	-1.20102	9.72599e-05	-1.38946e-10	-1.20093
16370240	chr10:16370240:T:C	1.50399e-06	-1.67316	-3.25898e-10	5.86812e-05	-1.67264	-3.25898e-10	6.06826e-05	-1.67266	-3.25898e-10
16370511	chr10:16370511:A:G	7.17632e-07	-1.57026	-0.842825	2.68102e-05	-1.56982	-0.886151	2.77416e-05	-1.5695	-0.885886
16370581	chr10:16370581:G:T	2.63015e-06	-1.38946e-10	-1.11424	0.000101702	-1.38946e-10	-1.12271	0.00010518	-1.38946e-10	-1.12265
16370703	chr10:16370703:C:T	6.37411e-07	-1.49669	-1.03493	2.3994e-05	-1.60371	-0.963243	2.48183e-05	-1.60366	-0.963079
16370813	chr10:16370813:G:C	2.14221e-06	-1.38946e-10	-1.31944	8.3623e-05	-1.38946e-10	-1.31844	8.64777e-05	-1.38946e-10	-1.31843
16370815	chr10:16370815:T:C	2.29355e-06	-1.38946e-10	-1.25118	8.78732e-05	-1.38946e-10	-1.26886	9.08707e-05	-1.38946e-10	-1.26888
16371025	chr10:16371025:T:A	3.14333e-06	-1.38946e-10	-0.936	0.000116563	-1.38946e-10	-0.986329	0.000120553	-1.38946e-10	-0.986232
16371404	chr10:16371404:G:A	2.46768e-06	-1.38946e-10	-1.17801	9.34865e-05	-1.38946e-10	-1.20694	9.66779e-05	-1.38946e-10	-1.20693
16371839	chr10:16371839:T:C	2.19671e-06	-1.38946e-10	-1.29432	8.53572e-05	-1.38946e-10	-1.29791	8.82635e-05	-1.38946e-10	-1.29799
16372264	chr10:16372264:A:G	2.30988e-06	-1.38946e-10	-1.24409	9.16492e-05	-1.38946e-10	-1.22679	9.47764e-05	-1.38946e-10	-1.2268
16373023	chr10:16373023:C:T	2.36402e-06	-1.38946e-10	-1.22092	9.17519e-05	-1.38946e-10	-1.22567	9.48908e-05	-1.38946e-10	-1.22559
16373388	chr10:16373388:T:C	6.43606e-06	-1.38946e-10	-0.219365	0.000266266	-1.38946e-10	-0.160261	0.000275618	-1.38946e-10	-0.159304
16373413	chr10:16373413:T:G	1.36492e-06	-1.13885	-0.631338	5.09373e-05	-1.20186	-0.612307	5.26503e-05	-1.20273	-0.611917
16373690	chr10:16373690:G:A	2.64967e-06	-1.38946e-10	-1.10685	0.000104773	-1.38946e-10	-1.09297	0.000108347	-1.38946e-10	-1.09298
16373938	chr10:16373938:C:G	8.30153e-07	-0.947651	-1.31978	3.15274e-05	-0.975437	-1.31846	3.2603e-05	-0.975448	-1.31847
16374042	chr10:16374042:G:C	2.29034e-06	-1.38946e-10	-1.25258	8.78179e-05	-1.38946e-10	-1.26949	9.08105e-05	-1.38946e-10	-1.26954
16374257	chr10:16374257:C:G	2.19767e-06	-1.38946e-10	-1.29388	8.60626e-05	-1.38946e-10	-1.28968	8.89931e-05	-1.38946e-10	-1.28976
16374300	chr10:16374300:A:G	2.37388e-06	-1.38946e-10	-1.21676	9.42096e-05	-1.38946e-10	-1.19924	9.74366e-05	-1.38946e-10	-1.19912
16374389	chr10:16374389:G:A	4.14046e-07	-1.64346	-1.3196	1.57926e-05	-1.66545	-1.31977	1.63318e-05	-1.66544	-1.31977
16374415	chr10:16374415:G:A	2.2317e-06	-1.38946e-10	-1.27852	8.87809e-05	-1.38946e-10	-1.25859	9.18172e-05	-1.38946e-10	-1.25852
16374652	chr10:16374652:G:C	6.24769e-06	-1.38946e-10	-0.24907	0.000258286	-1.38946e-10	-0.190691	0.000267354	-1.38946e-10	-0.189744
16374668	chr10:16374668:A:G	2.14741e-06	-1.38946e-10	-1.31702	8.36193e-05	-1.38946e-10	-1.31848	8.64732e-05	-1.38946e-10	-1.31848
16374895	chr10:16374895:A:G	8.78641e-07	-1.06956	-1.1411	2.93455e-05	-1.1635	-1.20212	3.03423e-05	-1.16362	-1.20216
16374955	chr10:16374955:G:T	1.31503e-06	-1.08945	-0.717972	4.91189e-05	-1.15508	-0.695432	5.07711e-05	-1.15599	-0.694998
16375070	chr10:16375070:A:G	9.51956e-07	-0.998753	-1.13177	3.16297e-05	-1.09614	-1.19452	3.27048e-05	-1.09624	-1.19456
16375282	chr10:16375282:G:A	1.20172e-06	-1.13826	-0.759263	4.49781e-05	-1.20113	-0.737453	4.64902e-05	-1.20202	-0.737054
16375568	chr10:16375568:A:C	1.58991e-06	-1.60009	-0.0175097	5.1116e-05	-1.61449	-0.196172	5.28881e-05	-1.61431	-0.195831
16375925	chr10:16375925:G:C	2.80236e-06	-1.38946e-10	-1.05082	0.000104811	-1.38946e-10	-1.0926	0.000108382	-1.38946e-10	-1.09266
16376067	chr10:16376067:T:C	4.25185e-07	-1.61782	-1.31869	1.6026e-05	-1.65071	-1.31984	1.65733e-05	-1.65069	-1.31984
16376537	chr10:16376537:A:G	2.37278e-06	-1.38946e-10	-1.21722	9.21121e-05	-1.38946e-10	-1.22175	9.52629e-05	-1.38946e-10	-1.22168
16376606	chr10:16376606:A:T	2.2246e-06	-1.38946e-10	-1.28171	8.55673e-05	-1.38946e-10	-1.29545	8.84869e-05	-1.38946e-10	-1.29546
16376631	chr10:16376631:T:C	1.30042e-06	-1.61294	-0.205651	4.27244e-05	-1.62316	-0.366829	4.42034e-05	-1.62301	-0.366509
16376894	chr10:16376894:T:C	2.28157e-06	-1.38946e-10	-1.25642	9.02336e-05	-1.38946e-10	-1.24236	9.33226e-05	-1.38946e-10	-1.24226
16377129	chr10:16377129:C:G	4.7564e-07	-1.51783	-1.30654	1.71578e-05	-1.61393	-1.28837	1.7745e-05	-1.61389	-1.28833
16377141	chr10:16377141:C:T	3.53749e-06	-1.38946e-10	-0.817865	0.000135029	-1.38946e-10	-0.839272	0.000139667	-1.38946e-10	-0.839057
16377204	chr10:16377204:C:A	2.27056e-06	-1.38946e-10	-1.26126	8.80126e-05	-1.38946e-10	-1.26728	9.10205e-05	-1.38946e-10	-1.26723
16377322	chr10:16377322:C:T	4.59477e-07	-1.67086	-1.18809	1.65421e-05	-1.6732	-1.26565	1.71086e-05	-1.67318	-1.26555
16377410	chr10:16377410:C:T	2.24955e-06	-1.62669	0.356142	7.31452e-05	-1.63392	0.181612	7.5706e-05	-1.63379	0.182327
16377419	chr10:16377419:C:A	1.07049e-06	-0.693396	-1.31977	6.56651e-05	-0.240731	-1.31946	6.76234e-05	-0.244896	-1.31947
16377464	chr10:16377464:A:G	6.33233e-06	-1.38946e-10	-0.235613	0.000261813	-1.38946e-10	-0.177128	0.000271006	-1.38946e-10	-0.176176
16377575	chr10:16377575:T:C	2.43886e-06	-1.38946e-10	-1.18975	9.38393e-05	-1.38946e-10	-1.20317	9.70392e-05	-1.38946e-10	-1.2032
16377740	chr10:16377740:C:T	3.32361e-06	-1.38946e-10	-0.880231	0.000123321	-1.38946e-10	-0.92997	0.000127531	-1.38946e-10	-0.929961
16377876	chr10:16377876:A:G	7.7403e-07	-1.47887	-0.858555	3.05676e-05	-1.45799	-0.866827	3.16265e-05	-1.45776	-0.866568
16377916	chr10:16377916:A:G	5.94303e-07	-1.63166	-0.969985	2.30069e-05	-1.62206	-0.986906	2.38037e-05	-1.62187	-0.986612
16378465	chr10:16378465:T:C	2.1672e-06	-1.38946e-10	-1.30785	8.50906e-05	-1.38946e-10	-1.30104	8.79941e-05	-1.38946e-10	-1.30105
16378859	chr10:16378859:C:A	6.92051e-07	-1.23369	-1.21569	2.62907e-05	-1.24524	-1.2303	2.71888e-05	-1.24523	-1.23029
16379597	chr10:16379597:T:C	8.59173e-07	-0.933012	-1.30005	3.76678e-05	-0.822034	-1.29392	3.89496e-05	-0.822179	-1.29387
16379603	chr10:16379603:A:G	2.21049e-06	-1.38946e-10	-1.28807	8.58922e-05	-1.38946e-10	-1.29167	8.88241e-05	-1.38946e-10	-1.29166
16379658	chr10:16379658:T:G	6.06782e-07	-1.5907	-0.990173	2.28192e-05	-1.58687	-1.03029	2.36085e-05	-1.58661	-1.0301
16380048	chr10:16380048:C:T	5.06237e-07	-1.65935	-1.10269	1.91113e-05	-1.65914	-1.13534	1.97686e-05	-1.65902	-1.1352
16380718	chr10:16380718:T:C	8.82281e-06	-1.38946e-10	0.0960579	0.000341024	-1.38946e-10	0.087194	0.000352806	-1.38946e-10	0.0876
16380984	chr10:16380984:A:T	2.65494e-06	-1.38946e-10	-1.10486	0.00010257	-1.38946e-10	-1.11421	0.000106063	-1.38946e-10	-1.11428
16381166	chr10:16381166:T:C	7.8423e-07	-1.61329	-0.711043	2.63184e-05	-1.62935	-0.845139	2.72266e-05	-1.6292	-0.844925
16382598	chr10:16382598:T:G	2.18095e-06	-1.38946e-10	-1.30152	8.43724e-05	-1.38946e-10	-1.30952	8.72498e-05	-1.38946e-10	-1.30954
16382818	chr10:16382818:A:G	4.86637e-07	-1.6723	-1.12922	1.86004e-05	-1.67187	-1.14971	1.92372e-05	-1.67183	-1.14964
16382853	chr10:16382853:C:T	4.47252e-06	-1.38946e-10	-0.583331	0.000163292	-1.38946e-10	-0.649217	0.000168889	-1.38946e-10	-0.649078
16383018	chr10:16383018:A:G	4.53432e-07	-1.67165	-1.20054	1.74274e-05	-1.67096	-1.21575	1.80237e-05	-1.67091	-1.21572
16383224	chr10:16383224:G:T	2.38792e-06	-1.38946e-10	-1.21086	9.03943e-05	-1.38946e-10	-1.24058	9.34825e-05	-1.38946e-10	-1.24055
16383896	chr10:16383896:T:C	7.6185e-06	-1.38946e-10	-0.050702	0.000315933	-1.38946e-10	0.0107733	0.000327046	-1.38946e-10	0.0117818
16384223	chr10:16384223:C:T	9.80158e-07	-1.63973	-0.46159	3.21746e-05	-1.65075	-0.622831	3.32848e-05	-1.65064	-0.622574
16384316	chr10:16384316:T:A	1.0196e-06	-1.33956	-0.722317	3.87488e-05	-1.39104	-0.696617	4.00545e-05	-1.3918	-0.696278
16384496	chr10:16384496:G:C	2.25149e-06	-1.26969	-3.25898e-10	7.88211e-05	-1.37758	-3.25898e-10	8.14472e-05	-1.37836	-3.25898e-10
16384650	chr10:16384650:T:C	2.15727e-06	-1.38946e-10	-1.31244	8.40316e-05	-1.38946e-10	-1.31357	8.69019e-05	-1.38946e-10	-1.31354
16384739	chr10:16384739:T:C	7.50158e-06	-1.38946e-10	-0.0661687	0.000310759	-1.38946e-10	-0.00574125	0.000321687	-1.38946e-10	-0.00473948
16384958	chr10:16384958:C:T	1.1797e-06	-1.64865	-0.267379	4.29912e-05	-1.62261	-0.361149	4.44625e-05	-1.62291	-0.360762
16385004	chr10:16385004:G:A	9.6787e-06	-1.38946e-10	0.188645	0.000359193	-1.38946e-10	0.139101	0.00037162	-1.38946e-10	0.139554
16385042	chr10:16385042:A:G	4.89508e-06	-1.38946e-10	-0.493051	0.000189603	-1.38946e-10	-0.499826	0.000196026	-1.38946e-10	-0.500071
16385045	chr10:16385045:T:G	1.03233e-06	-1.45058	-0.598876	3.73688e-05	-1.40556	-0.718361	3.86273e-05	-1.4062	-0.718165
16385108	chr10:16385108:G:T	6.1701e-07	-1.27448	-1.28968	2.40991e-05	-1.28122	-1.28137	2.49207e-05	-1.28125	-1.28137
16385376	chr10:16385376:C:A	9.25704e-07	-1.38538	-0.773099	3.52737e-05	-1.4327	-0.74892	3.64639e-05	-1.43338	-0.748616
16385577	chr10:16385577:T:C	2.15108e-06	-1.38946e-10	-1.31531	8.35925e-05	-1.38946e-10	-1.3188	8.64453e-05	-1.38946e-10	-1.31881
16385592	chr10:16385592:G:A	2.63533e-06	-1.38946e-10	-1.11227	0.000101592	-1.38946e-10	-1.1238	0.000105067	-1.38946e-10	-1.12372
16385662	chr10:16385662:G:A	6.72661e-07	-1.51675	-0.96105	2.49954e-05	-1.48128	-1.04479	2.58351e-05	-1.4818	-1.04478
16385773	chr10:16385773:T:C	1.30535e-06	-1.64906	-0.165748	4.27731e-05	-1.65688	-0.331967	4.4249e-05	-1.6568	-0.331691
16385847	chr10:16385847:T:C	9.56411e-07	-1.21304	-0.912806	3.6158e-05	-1.14213	-1.01473	3.73667e-05	-1.14283	-1.01471
16385871	chr10:16385871:T:C	9.83496e-06	-1.38946e-10	0.204661	0.000380419	-1.38946e-10	0.196515	0.000393569	-1.38946e-10	0.196937
16385928	chr10:16385928:T:G	8.95438e-07	-1.3319	-0.859825	3.30701e-05	-1.28788	-0.958251	3.41747e-05	-1.28853	-0.958304
16386290	chr10:16386290:C:T	1.89633e-06	-0.945719	-0.495644	6.49983e-05	-0.987285	-0.583113	6.7139e-05	-0.988502	-0.583052
16386349	chr10:16386349:G:A	1.15171e-06	-1.07766	-0.862376	4.09712e-05	-1.08068	-0.951206	4.23275e-05	-1.08171	-0.951177
16386405	chr10:16386405:C:T	1.12865e-06	-1.09332	-0.866938	4.01269e-05	-1.09751	-0.955202	4.14558e-05	-1.09851	-0.955176
16386448	chr10:16386448:G:A	2.18107e-06	-1.38946e-10	-1.30146	8.4796e-05	-1.38946e-10	-1.30451	8.76929e-05	-1.38946e-10	-1.30448
16386456	chr10:16386456:G:A	5.3882e-06	-0.780337	0.383267	0.000183749	-0.891366	0.360177	0.000189922	-0.892527	0.360819
16386487	chr10:16386487:G:A	9.85635e-07	-1.10029	-0.995458	3.55139e-05	-1.10502	-1.06982	3.66894e-05	-1.10602	-1.06981
16386518	chr10:16386518:T:C	1.0166e-06	-1.14662	-0.918204	3.63256e-05	-1.15132	-1.00092	3.75305e-05	-1.15227	-1.00089
16386556	chr10:16386556:T:A	2.94403e-06	-1.38946e-10	-1.0015	0.000113167	-1.38946e-10	-1.01589	0.000117037	-1.38946e-10	-1.01583
16386572	chr10:16386572:A:AC	2.70622e-06	-1.38946e-10	-1.08573	0.000104531	-1.38946e-10	-1.09527	0.000108092	-1.38946e-10	-1.09534
16386699	chr10:16386699:C:G	1.50477e-06	-0.956024	-0.716621	5.2725e-05	-0.989928	-0.789741	5.44784e-05	-0.990868	-0.789647
16387073	chr10:16387073:G:A	1.05926e-06	-1.63725	-0.386461	4.53697e-05	-1.59957	-0.33034	4.69177e-05	-1.59959	-0.330338
16387122	chr10:16387122:C:T	2.3934e-06	-1.38946e-10	-1.20857	9.32736e-05	-1.38946e-10	-1.20922	9.64647e-05	-1.38946e-10	-1.20914
16387227	chr10:16387227:C:T	2.21458e-06	-1.38946e-10	-1.28622	8.5716e-05	-1.38946e-10	-1.29372	8.86435e-05	-1.38946e-10	-1.2937
16387520	chr10:16387520:T:C	1.87781e-06	-0.994234	-0.456943	6.51837e-05	-1.01457	-0.552975	6.73623e-05	-1.01546	-0.552775
16387613	chr10:16387613:G:A	2.38681e-06	-1.05378	-0.157541	8.21721e-05	-1.08443	-0.251509	8.49435e-05	-1.08526	-0.251078
16387932	chr10:16387932:G:A	2.36485e-06	-1.38946e-10	-1.22057	9.10169e-05	-1.38946e-10	-1.23371	9.41276e-05	-1.38946e-10	-1.23367
16387958	chr10:16387958:T:C	2.09751e-06	-0.967733	-0.372797	7.24407e-05	-0.987912	-0.474078	7.48612e-05	-0.988821	-0.473863
16387996	chr10:16387996:T:C	1.88327e-06	-1.02	-0.428279	6.52264e-05	-1.04027	-0.526622	6.74071e-05	-1.04114	-0.526428
16388068	chr10:16388068:G:A	2.7348e-06	-1.38946e-10	-1.07522	0.000105385	-1.38946e-10	-1.08714	0.000108988	-1.38946e-10	-1.08708
16388180	chr10:16388180:G:A	2.95671e-06	-0.997204	-3.25898e-10	0.000110427	-1.0404	-3.25898e-10	0.000114395	-1.03866	-3.25898e-10
16388309	chr10:16388309:G:A	1.7693e-06	-0.831745	-0.678953	6.14057e-05	-0.986092	-0.641163	6.34532e-05	-0.987347	-0.640668
16388484	chr10:16388484:C:A	1.60389e-06	-1.02832	-0.58053	7.96744e-05	-0.703634	-0.663176	8.22649e-05	-0.705361	-0.663014
16388516	chr10:16388516:C:A	2.45269e-06	-1.38946e-10	-1.1841	9.55732e-05	-1.38946e-10	-1.18487	9.88442e-05	-1.38946e-10	-1.18477
16388584	chr10:16388584:T:C	2.1425e-06	-1.38946e-10	-1.31931	8.35411e-05	-1.38946e-10	-1.31942	8.63925e-05	-1.38946e-10	-1.31942
16388646	chr10:16388646:A:C	4.83013e-06	-1.38946e-10	-0.506408	0.000175394	-1.38946e-10	-0.577725	0.0001814	-1.38946e-10	-0.577612
16388647	chr10:16388647:AC:A	4.80735e-06	-1.38946e-10	-0.511136	0.000174557	-1.38946e-10	-0.582505	0.000180535	-1.38946e-10	-0.582396
16388696	chr10:16388696:T:TTC	9.58218e-07	-0.926353	-1.19761	3.66533e-05	-0.951506	-1.19175	3.79011e-05	-0.951583	-1.19176
16388705	chr10:16388705:T:C	8.29621e-07	-0.952128	-1.31594	3.61639e-05	-0.844509	-1.31219	3.73979e-05	-0.844525	-1.31218
16388728	chr10:16388728:A:G	4.72505e-07	-1.64864	-1.18235	1.72623e-05	-1.66504	-1.23119	1.78527e-05	-1.66492	-1.23124
16388927	chr10:16388927:T:C	1.65589e-06	-1.57695	-3.25898e-10	6.74972e-05	-1.53267	-3.25898e-10	6.98095e-05	-1.53255	-3.25898e-10
16388991	chr10:16388991:C:T	2.12295e-06	-0.964012	-0.364465	0.000105924	-0.623211	-0.458827	0.000109366	-0.625003	-0.45862
16389014	chr10:16389014:T:A	2.28745e-06	-1.38946e-10	-1.25384	8.76817e-05	-1.38946e-10	-1.27104	9.06687e-05	-1.38946e-10	-1.27111
16389033	chr10:16389033:C:CT	1.75574e-06	-0.977689	-0.540703	8.824e-05	-0.639348	-0.625351	9.11077e-05	-0.641092	-0.625184
16389085	chr10:16389085:G:T	2.3697e-06	-1.38946e-10	-1.21852	9.12954e-05	-1.38946e-10	-1.23066	9.44101e-05	-1.38946e-10	-1.23067
16389276	chr10:16389276:T:C	9.84865e-07	-1.55241	-0.544121	3.03796e-05	-1.65326	-0.677722	3.14273e-05	-1.65308	-0.677562
16389422	chr10:16389422:T:C	1.76557e-06	-1.24601	-0.266798	8.57585e-05	-0.915306	-0.377916	8.8583e-05	-0.916645	-0.377734
16389437	chr10:16389437:A:T	1.76552e-06	-1.24432	-0.268511	8.57992e-05	-0.913213	-0.379536	8.86246e-05	-0.914555	-0.379354
16389486	chr10:16389486:G:A	1.73546e-06	-1.26326	-0.266745	8.36523e-05	-0.940037	-0.378053	8.64115e-05	-0.941328	-0.377871
16389568	chr10:16389568:C:T	1.69837e-06	-1.26313	-0.28849	8.205e-05	-0.93891	-0.398519	8.47557e-05	-0.940214	-0.398332
16389602	chr10:16389602:T:C	1.6096e-06	-1.26612	-0.339176	7.77762e-05	-0.943195	-0.447728	8.03393e-05	-0.944501	-0.447559
16389726	chr10:16389726:T:C	1.1513e-06	-1.24109	-0.699297	5.74781e-05	-0.939436	-0.753919	5.93675e-05	-0.940906	-0.753666
16389931	chr10:16389931:A:G	1.66201e-06	-1.26924	-0.304017	8.00287e-05	-0.947482	-0.41489	8.26672e-05	-0.948785	-0.414711
16390227	chr10:16390227:G:C	2.28274e-06	-1.38946e-10	-1.25591	8.88888e-05	-1.38946e-10	-1.25737	9.19221e-05	-1.38946e-10	-1.25738
16390334	chr10:16390334:C:T	1.12764e-05	-1.38946e-10	0.341429	0.000470597	-1.38946e-10	0.409244	0.000487209	-1.38946e-10	0.410374
16390357	chr10:16390357:A:G	7.79434e-07	-1.48843	-0.842035	3.6106e-05	-1.23438	-0.923917	3.73028e-05	-1.23545	-0.923806
16390846	chr10:16390846:C:G	7.16299e-07	-1.09942	-1.31552	2.70782e-05	-1.13076	-1.31527	2.80024e-05	-1.13076	-1.31527
16390910	chr10:16390910:C:T	2.15276e-06	-1.38946e-10	-1.31453	8.45135e-05	-1.38946e-10	-1.30785	8.74008e-05	-1.38946e-10	-1.30781
16390911	chr10:16390911:A:G	8.40616e-07	-1.42638	-0.828521	4.01355e-05	-1.14085	-0.91165	4.14611e-05	-1.14203	-0.911537
16391047	chr10:16391047:C:T	2.8689e-06	-1.38946e-10	-1.02735	0.000110365	-1.38946e-10	-1.04096	0.000114138	-1.38946e-10	-1.04091
16391048	chr10:16391048:T:G	8.22536e-07	-1.42674	-0.849908	3.93526e-05	-1.14117	-0.931023	4.06523e-05	-1.14235	-0.930913
16391072	chr10:16391072:C:T	4.85884e-07	-1.50816	-1.29491	2.26028e-05	-1.34314	-1.28354	2.33524e-05	-1.34404	-1.28358
16391402	chr10:16391402:T:G	2.22657e-06	-1.38946e-10	-1.28082	8.61533e-05	-1.38946e-10	-1.28863	8.90933e-05	-1.38946e-10	-1.28864
16391459	chr10:16391459:C:G	1.20471e-05	-1.38946e-10	0.407538	0.000503917	-1.38946e-10	0.477654	0.000521715	-1.38946e-10	0.478803
16391584	chr10:16391584:A:G	7.76707e-07	-1.44109	-0.892884	3.69803e-05	-1.16253	-0.97184	3.8202e-05	-1.16369	-0.971744
16391587	chr10:16391587:G:A	7.77786e-07	-1.43936	-0.893229	3.70621e-05	-1.16001	-0.972152	3.82863e-05	-1.16117	-0.972056
16391601	chr10:16391601:G:A	3.17671e-06	-1.38946e-10	-0.925435	0.000126309	-1.38946e-10	-0.906031	0.000130615	-1.38946e-10	-0.906063
16391770	chr10:16391770:A:G	8.28445e-07	-1.38467	-0.884819	4.04518e-05	-1.08018	-0.964466	4.17842e-05	-1.08143	-0.964367
16391928	chr10:16391928:T:C	2.29945e-06	-1.38946e-10	-1.24861	8.80937e-05	-1.38946e-10	-1.26636	9.1097e-05	-1.38946e-10	-1.26639
16391940	chr10:16391940:G:A	2.36581e-06	-1.38946e-10	-1.22016	9.30494e-05	-1.38946e-10	-1.21163	9.62243e-05	-1.38946e-10	-1.21164
16391960	chr10:16391960:TC:T	6.73914e-07	-1.37144	-1.10449	3.35477e-05	-1.08876	-1.14303	3.46487e-05	-1.09015	-1.1429
16391974	chr10:16391974:G:A	8.18116e-07	-1.38976	-0.892277	3.98725e-05	-1.08801	-0.971063	4.1186e-05	-1.08925	-0.970967
16391979	chr10:16391979:T:TG	8.1119e-07	-1.4018	-0.888736	3.92997e-05	-1.10561	-0.967929	4.0595e-05	-1.10684	-0.967834
16392065	chr10:16392065:T:A	2.19735e-06	-1.38946e-10	-1.29403	8.48646e-05	-1.38946e-10	-1.3037	8.77579e-05	-1.38946e-10	-1.30374
16392081	chr10:16392081:C:T	8.41537e-07	-1.39822	-0.85559	4.06986e-05	-1.1004	-0.938168	4.20403e-05	-1.10163	-0.938065
16392082	chr10:16392082:G:A	5.0828e-07	-1.63262	-1.12538	1.72595e-05	-1.67299	-1.22341	1.78494e-05	-1.67302	-1.22333
16392109	chr10:16392109:C:T	7.82258e-07	-1.63867	-0.688181	2.56427e-05	-1.67246	-0.828038	2.65203e-05	-1.67251	-0.827902
16392114	chr10:16392114:G:A	8.15139e-07	-1.40606	-0.879621	3.93964e-05	-1.11137	-0.959718	4.06955e-05	-1.11258	-0.95962
16392153	chr10:16392153:A:G	1.21991e-06	-1.1896	-0.69291	6.20423e-05	-0.828877	-0.788065	6.4078e-05	-0.830269	-0.787949
16392178	chr10:16392178:C:T	2.51315e-06	-1.38946e-10	-1.15974	9.91624e-05	-1.38946e-10	-1.148	0.000102546	-1.38946e-10	-1.14801
16392179	chr10:16392179:T:C	2.31415e-06	-1.38946e-10	-1.24224	9.09101e-05	-1.38946e-10	-1.23489	9.40167e-05	-1.38946e-10	-1.23485
16392246	chr10:16392246:AAATAAATAAAT:A	2.15542e-06	-1.38946e-10	-1.31329	8.43089e-05	-1.38946e-10	-1.31027	8.71863e-05	-1.38946e-10	-1.31027
16392385	chr10:16392385:A:G	8.69439e-07	-1.36497	-0.856218	4.27992e-05	-1.05179	-0.936443	4.42086e-05	-1.05306	-0.936335
16392428	chr10:16392428:CCA:C	2.16813e-06	-1.38946e-10	-1.30742	8.43697e-05	-1.38946e-10	-1.30955	8.72491e-05	-1.38946e-10	-1.30955
16392607	chr10:16392607:A:T	4.51573e-06	-1.38946e-10	-0.573715	0.000174802	-1.38946e-10	-0.581106	0.000180829	-1.38946e-10	-0.580766
16392645	chr10:16392645:A:G	2.14962e-06	-1.38946e-10	-1.31599	8.35717e-05	-1.38946e-10	-1.31905	8.64235e-05	-1.38946e-10	-1.31906
16392701	chr10:16392701:C:T	8.24037e-07	-1.43667	-0.838153	3.92158e-05	-1.1553	-0.920377	4.05116e-05	-1.15646	-0.920271
16392879	chr10:16392879:T:A	2.1415e-06	-1.38946e-10	-1.31978	8.35677e-05	-1.38946e-10	-1.3191	8.64203e-05	-1.38946e-10	-1.3191
16392910	chr10:16392910:T:C	2.14144e-06	-1.38946e-10	-1.3198	8.35618e-05	-1.38946e-10	-1.31917	8.64142e-05	-1.38946e-10	-1.31917
16393031	chr10:16393031:A:G	2.6457e-05	-1.38946e-10	1.19424	0.00111878	-1.38946e-10	1.27523	0.0011586	-1.38946e-10	1.27664
16393086	chr10:16393086:C:T	8.35766e-07	-1.41608	-0.844612	4.01829e-05	-1.12308	-0.928236	4.15095e-05	-1.12426	-0.928134
16393254	chr10:16393254:G:A	8.38694e-07	-1.39037	-0.866825	4.08863e-05	-1.08575	-0.948218	4.22343e-05	-1.08697	-0.94812
16393552	chr10:16393552:T:C	8.70931e-07	-1.38771	-0.831767	4.23642e-05	-1.08397	-0.914483	4.37606e-05	-1.08521	-0.914374
16393572	chr10:16393572:T:G	8.04363e-07	-1.38237	-0.916618	3.94657e-05	-1.0764	-0.992923	4.07656e-05	-1.07765	-0.992831
16393656	chr10:16393656:A:G	2.17305e-06	-1.38946e-10	-1.30515	8.57154e-05	-1.38946e-10	-1.29373	8.8645e-05	-1.38946e-10	-1.29368
16393693	chr10:16393693:C:T	2.15627e-06	-1.38946e-10	-1.3129	8.47961e-05	-1.38946e-10	-1.30451	8.76934e-05	-1.38946e-10	-1.30447
16393728	chr10:16393728:C:T	7.38033e-07	-1.57885	-0.806198	2.33432e-05	-1.66437	-0.930084	2.41461e-05	-1.66426	-0.92994
16394029	chr10:16394029:T:C	7.99996e-07	-1.38261	-0.921818	3.92752e-05	-1.08206	-0.992105	4.05714e-05	-1.08332	-0.991938
16394415	chr10:16394415:T:TTTAC	2.14832e-06	-1.38946e-10	-1.3166	8.38844e-05	-1.38946e-10	-1.31532	8.67487e-05	-1.38946e-10	-1.3153
16394419	chr10:16394419:T:TTTAG	5.55294e-06	-1.38946e-10	-0.366954	0.000220487	-1.38946e-10	-0.348918	0.000228004	-1.38946e-10	-0.348955
16394613	chr10:16394613:G:A	7.51478e-07	-1.46047	-0.906522	3.54134e-05	-1.19789	-0.979781	3.65874e-05	-1.19899	-0.979622
16394928	chr10:16394928:C:T	1.00189e-06	-1.33815	-0.74124	2.77869e-05	-1.54512	-0.875079	2.87509e-05	-1.54469	-0.874961
16395107	chr10:16395107:A:T	3.16346e-06	-1.38946e-10	-0.929617	0.000125614	-1.38946e-10	-0.911543	0.000129898	-1.38946e-10	-0.91157
16395110	chr10:16395110:T:A	1.50918e-06	-1.66972	-3.25898e-10	5.87212e-05	-1.67196	-3.25898e-10	6.07226e-05	-1.672	-3.25898e-10
16395143	chr10:16395143:C:A	2.28774e-06	-1.38946e-10	-1.25372	8.85477e-05	-1.38946e-10	-1.26122	9.15713e-05	-1.38946e-10	-1.2612
16395285	chr10:16395285:A:G	2.16984e-06	-1.38946e-10	-1.30663	8.4326e-05	-1.38946e-10	-1.31007	8.72027e-05	-1.38946e-10	-1.31008
16395505	chr10:16395505:G:A	2.91337e-06	-1.38946e-10	-1.01197	0.000115492	-1.38946e-10	-0.995561	0.000119431	-1.38946e-10	-0.99558
16395509	chr10:16395509:C:T	2.29461e-06	-1.38946e-10	-1.25072	8.87913e-05	-1.38946e-10	-1.25847	9.18233e-05	-1.38946e-10	-1.25845
16395547	chr10:16395547:A:G	2.30059e-06	-1.38946e-10	-1.24812	8.74503e-05	-1.38946e-10	-1.27369	9.04294e-05	-1.38946e-10	-1.27375
16395945	chr10:16395945:TG:T	8.28038e-07	-0.965408	-1.30457	3.08002e-05	-1.01739	-1.29984	3.18479e-05	-1.01753	-1.29982
16396005	chr10:16396005:T:A	2.14129e-06	-1.38946e-10	-1.31987	8.35336e-05	-1.38946e-10	-1.31951	8.63852e-05	-1.38946e-10	-1.3195
16396078	chr10:16396078:C:T	2.3554e-06	-1.38946e-10	-1.22457	9.17881e-05	-1.38946e-10	-1.22528	9.49278e-05	-1.38946e-10	-1.2252
16396240	chr10:16396240:A:G	9.17032e-07	-0.885859	-1.28204	3.90267e-05	-0.807374	-1.27314	4.03528e-05	-0.807494	-1.27317
16396327	chr10:16396327:TC:T	2.27714e-06	-1.38946e-10	-1.25836	8.81566e-05	-1.38946e-10	-1.26564	9.11669e-05	-1.38946e-10	-1.26563
16396330	chr10:16396330:A:T	2.27742e-06	-1.38946e-10	-1.25824	8.81667e-05	-1.38946e-10	-1.26553	9.11774e-05	-1.38946e-10	-1.26551
16396525	chr10:16396525:A:G	5.52438e-07	-1.3606	-1.3141	2.88089e-05	-1.08004	-1.30403	2.97541e-05	-1.08131	-1.30404
16396779	chr10:16396779:G:A	3.69377e-06	-1.38946e-10	-0.774636	0.00014044	-1.38946e-10	-0.799976	0.000145286	-1.38946e-10	-0.799617
16396798	chr10:16396798:C:T	1.27209e-06	-1.34942	-0.491196	6.29386e-05	-1.09897	-0.503628	6.50358e-05	-1.10032	-0.503065
16396801	chr10:16396801:T:C	1.26981e-06	-1.36958	-0.472832	6.23688e-05	-1.12605	-0.485645	6.44493e-05	-1.12736	-0.485075
16396817	chr10:16396817:C:T	9.54398e-07	-1.44053	-0.687427	4.57839e-05	-1.22309	-0.697737	4.73132e-05	-1.22428	-0.697247
16396872	chr10:16396872:G:A	2.24319e-06	-1.38946e-10	-1.27338	8.6873e-05	-1.38946e-10	-1.28031	8.98353e-05	-1.38946e-10	-1.28034
16396897	chr10:16396897:G:C	2.14507e-06	-1.38946e-10	-1.31811	8.36302e-05	-1.38946e-10	-1.31835	8.64854e-05	-1.38946e-10	-1.31834
16396938	chr10:16396938:A:G	1.11379e-06	-1.39772	-0.575789	5.42603e-05	-1.16376	-0.587204	5.607e-05	-1.16504	-0.586674
16397164	chr10:16397164:T:C	2.14243e-06	-1.38946e-10	-1.31934	8.35956e-05	-1.38946e-10	-1.31877	8.64494e-05	-1.38946e-10	-1.31876
16397297	chr10:16397297:G:A	2.45206e-06	-1.38946e-10	-1.18435	9.51023e-05	-1.38946e-10	-1.1898	9.83596e-05	-1.38946e-10	-1.18969
16397469	chr10:16397469:G:A	3.3186e-06	-1.38946e-10	-0.88174	0.000122804	-1.38946e-10	-0.934168	0.000126988	-1.38946e-10	-0.934227
16397522	chr10:16397522:C:T	4.14627e-07	-1.64633	-1.31533	1.72121e-05	-1.58653	-1.31262	1.7802e-05	-1.58638	-1.31263
16397764	chr10:16397764:C:T	2.20616e-06	-1.38946e-10	-1.29003	8.52196e-05	-1.38946e-10	-1.29953	8.81306e-05	-1.38946e-10	-1.2995
16397848	chr10:16397848:C:T	6.54531e-07	-1.39944	-1.10568	2.33241e-05	-1.46457	-1.1307	2.4119e-05	-1.46463	-1.13069
16398072	chr10:16398072:T:C	2.254e-06	-1.38946e-10	-1.26857	8.84232e-05	-1.38946e-10	-1.26262	9.14431e-05	-1.38946e-10	-1.2626
16398083	chr10:16398083:C:A	2.18416e-06	-1.38946e-10	-1.30005	8.63513e-05	-1.38946e-10	-1.28633	8.93015e-05	-1.38946e-10	-1.2863
16398326	chr10:16398326:C:T	2.34738e-06	-1.38946e-10	-1.22798	9.14695e-05	-1.38946e-10	-1.22875	9.45982e-05	-1.38946e-10	-1.22868
16398328	chr10:16398328:A:G	6.88019e-07	-1.56733	-0.887889	2.51166e-05	-1.60398	-0.917252	2.59742e-05	-1.60394	-0.917276
16398341	chr10:16398341:A:T	2.16165e-06	-1.38946e-10	-1.31041	8.39603e-05	-1.38946e-10	-1.31441	8.68239e-05	-1.38946e-10	-1.31444
16398453	chr10:16398453:A:G	2.23033e-06	-1.38946e-10	-1.27913	8.69073e-05	-1.38946e-10	-1.27992	8.98776e-05	-1.38946e-10	-1.27987
16398844	chr10:16398844:A:C	4.65278e-06	-1.38946e-10	-0.543817	0.000174141	-1.38946e-10	-0.584891	0.000180102	-1.38946e-10	-0.584794
16398931	chr10:16398931:C:T	2.27714e-06	-1.38946e-10	-1.25836	9.03577e-05	-1.38946e-10	-1.24098	9.34445e-05	-1.38946e-10	-1.24095
16399304	chr10:16399304:T:A	2.18895e-06	-1.38946e-10	-1.29786	8.5096e-05	-1.38946e-10	-1.30098	8.79939e-05	-1.38946e-10	-1.30105
16399470	chr10:16399470:C:T	2.34459e-06	-1.38946e-10	-1.22917	9.22818e-05	-1.38946e-10	-1.21991	9.54328e-05	-1.38946e-10	-1.2199
16399599	chr10:16399599:G:T	6.18089e-07	-1.40214	-1.16026	3.19432e-05	-1.14495	-1.13585	3.3001e-05	-1.14614	-1.13564
16399646	chr10:16399646:C:T	4.92801e-07	-1.50865	-1.28029	2.40384e-05	-1.28746	-1.27765	2.48375e-05	-1.28842	-1.27755
16399701	chr10:16399701:A:G	6.77689e-07	-1.40614	-1.0642	2.66716e-05	-1.38774	-1.07341	2.75865e-05	-1.38759	-1.0734
16399784	chr10:16399784:T:C	2.14386e-06	-1.38946e-10	-1.31867	8.35256e-05	-1.38946e-10	-1.3196	8.63761e-05	-1.38946e-10	-1.31961
16399888	chr10:16399888:G:C	6.74713e-06	-1.38946e-10	-0.172165	0.000268853	-1.38946e-10	-0.150592	0.000278025	-1.38946e-10	-0.150607
16399946	chr10:16399946:G:A	2.14703e-06	-1.38946e-10	-1.3172	8.42282e-05	-1.38946e-10	-1.31123	8.7105e-05	-1.38946e-10	-1.31121
16400175	chr10:16400175:G:C	3.32108e-06	-1.38946e-10	-0.880992	0.000126156	-1.38946e-10	-0.907239	0.000130498	-1.38946e-10	-0.90696
16400189	chr10:16400189:G:A	2.25235e-06	-1.38946e-10	-1.26931	8.91267e-05	-1.38946e-10	-1.2547	9.21709e-05	-1.38946e-10	-1.25467
16400193	chr10:16400193:T:C	2.27621e-06	-1.38946e-10	-1.25877	9.00539e-05	-1.38946e-10	-1.24435	9.3126e-05	-1.38946e-10	-1.24437
16400218	chr10:16400218:T:C	2.24818e-06	-1.38946e-10	-1.27116	8.58574e-05	-1.38946e-10	-1.29207	8.87854e-05	-1.38946e-10	-1.2921
16400250	chr10:16400250:C:T	2.23025e-06	-1.38946e-10	-1.27917	8.63898e-05	-1.38946e-10	-1.28589	8.93345e-05	-1.38946e-10	-1.28593
16400282	chr10:16400282:C:T	2.19998e-06	-1.38946e-10	-1.29284	8.70596e-05	-1.38946e-10	-1.27817	9.00335e-05	-1.38946e-10	-1.27814
16400311	chr10:16400311:G:C	1.78452e-05	-1.38946e-10	0.800455	0.000754449	-1.38946e-10	0.88123	0.000781213	-1.38946e-10	0.882529
16400368	chr10:16400368:A:G	4.39329e-07	-1.58392	-1.31987	2.13052e-05	-1.36663	-1.31918	2.20155e-05	-1.36739	-1.31918
16400377	chr10:16400377:G:A	4.9029e-07	-1.60136	-1.19268	1.866e-05	-1.66302	-1.15536	1.92988e-05	-1.66298	-1.1553
16400577	chr10:16400577:C:T	2.14769e-06	-1.38946e-10	-1.31689	8.35415e-05	-1.38946e-10	-1.31941	8.63926e-05	-1.38946e-10	-1.31942
16400627	chr10:16400627:A:G	2.15238e-06	-1.38946e-10	-1.31471	8.37746e-05	-1.38946e-10	-1.31663	8.66322e-05	-1.38946e-10	-1.31665
16400757	chr10:16400757:T:C	2.42463e-06	-1.38946e-10	-1.1956	9.35677e-05	-1.38946e-10	-1.20607	9.67628e-05	-1.38946e-10	-1.20606
16400759	chr10:16400759:G:A	2.14699e-06	-1.38946e-10	-1.31721	8.35311e-05	-1.38946e-10	-1.31954	8.63819e-05	-1.38946e-10	-1.31954
16400939	chr10:16400939:T:C	4.0921e-07	-1.67272	-1.30209	1.64401e-05	-1.64772	-1.29731	1.70023e-05	-1.64764	-1.29733
16401022	chr10:16401022:C:T	2.14183e-06	-1.38946e-10	-1.31962	8.37793e-05	-1.38946e-10	-1.31657	8.66399e-05	-1.38946e-10	-1.31656
16401043	chr10:16401043:G:C	2.21238e-06	-1.38946e-10	-1.28721	8.65464e-05	-1.38946e-10	-1.28408	8.9503e-05	-1.38946e-10	-1.28405
16401052	chr10:16401052:G:A	2.94007e-06	-1.38946e-10	-1.00285	0.000118805	-1.38946e-10	-0.967276	0.000122869	-1.38946e-10	-0.967197
16401296	chr10:16401296:A:G	2.14528e-06	-1.38946e-10	-1.31801	8.35104e-05	-1.38946e-10	-1.31979	8.63606e-05	-1.38946e-10	-1.31979
16401411	chr10:16401411:T:C	4.69431e-07	-1.61803	-1.21949	1.84738e-05	-1.60429	-1.22411	1.91055e-05	-1.60422	-1.22413
16401443	chr10:16401443:C:G	4.76953e-07	-1.6123	-1.20932	1.72804e-05	-1.66209	-1.2331	1.78684e-05	-1.66211	-1.23317
16401971	chr10:16401971:G:A	2.14365e-06	-1.38946e-10	-1.31877	8.35199e-05	-1.38946e-10	-1.31967	8.63707e-05	-1.38946e-10	-1.31967
16402037	chr10:16402037:G:A	3.55406e-06	-1.38946e-10	-0.813193	0.000133439	-1.38946e-10	-0.851117	0.000138	-1.38946e-10	-0.851068
16402121	chr10:16402121:A:G	2.15304e-06	-1.38946e-10	-1.3144	8.36169e-05	-1.38946e-10	-1.31851	8.647e-05	-1.38946e-10	-1.31852
16402319	chr10:16402319:C:G	2.18036e-06	-1.38946e-10	-1.30179	8.58089e-05	-1.38946e-10	-1.29264	8.87417e-05	-1.38946e-10	-1.29259
16402405	chr10:16402405:G:A	2.15679e-06	-1.38946e-10	-1.31266	8.46547e-05	-1.38946e-10	-1.30618	8.75421e-05	-1.38946e-10	-1.3062
16402681	chr10:16402681:C:A	2.15128e-06	-1.38946e-10	-1.31522	8.43171e-05	-1.38946e-10	-1.31017	8.71937e-05	-1.38946e-10	-1.31019
16402694	chr10:16402694:C:T	1.48235e-06	-1.23519	-0.452463	6.03026e-05	-1.19285	-0.452538	6.2373e-05	-1.19255	-0.452637
16402752	chr10:16402752:A:C	2.35028e-06	-1.38946e-10	-1.22675	9.37571e-05	-1.38946e-10	-1.20405	9.69615e-05	-1.38946e-10	-1.20401
16402881	chr10:16402881:C:T	2.17591e-06	-1.38946e-10	-1.30383	8.42743e-05	-1.38946e-10	-1.31068	8.71511e-05	-1.38946e-10	-1.31068
16403222	chr10:16403222:C:T	9.98322e-06	-0.594869	0.814492	0.000388019	-0.572919	0.789216	0.000401609	-0.572193	0.789354
16403498	chr10:16403498:G:A	8.5538e-07	-1.66157	-0.575924	3.22252e-05	-1.66211	-0.609905	3.33301e-05	-1.66207	-0.609789
16403596	chr10:16403596:A:T	6.41231e-07	-1.55439	-0.971259	3.05138e-05	-1.41839	-0.908184	3.15328e-05	-1.41907	-0.908225
16403624	chr10:16403624:T:C	4.40356e-06	-1.38946e-10	-0.598869	0.000168426	-1.38946e-10	-0.618263	0.000174174	-1.38946e-10	-0.618263
16403704	chr10:16403704:T:C	1.08598e-06	-1.2372	-0.761596	5.79276e-05	-1.00702	-0.67854	5.98202e-05	-1.00846	-0.678515
16404009	chr10:16404009:G:T	3.48354e-06	-1.38946e-10	-0.833234	0.000128987	-1.38946e-10	-0.885046	0.000133401	-1.38946e-10	-0.884961
16404136	chr10:16404136:T:G	7.215e-06	-1.38946e-10	-0.10512	0.000277135	-1.38946e-10	-0.120255	0.000286696	-1.38946e-10	-0.119897
16404815	chr10:16404815:G:A	2.14346e-06	-1.38946e-10	-1.31886	8.35479e-05	-1.38946e-10	-1.31934	8.63994e-05	-1.38946e-10	-1.31934
16404972	chr10:16404972:G:C	6.90272e-06	-1.38946e-10	-0.149367	0.000290643	-1.38946e-10	-0.0726633	0.000300709	-1.38946e-10	-0.0721777
16405005	chr10:16405005:C:T	5.42221e-07	-1.6713	-1.02207	2.07233e-05	-1.62369	-1.0898	2.14331e-05	-1.62377	-1.08961
16405100	chr10:16405100:A:T	4.12184e-06	-1.38946e-10	-0.664982	0.000154062	-1.38946e-10	-0.707406	0.000159288	-1.38946e-10	-0.707605
16405248	chr10:16405248:G:A	6.2168e-06	-1.38946e-10	-0.254027	0.000234512	-1.38946e-10	-0.287251	0.000242535	-1.38946e-10	-0.287174
16405362	chr10:16405362:C:T	8.94584e-06	-1.38946e-10	0.109907	0.000328919	-1.38946e-10	0.0510525	0.000340091	-1.38946e-10	0.0508937
16405487	chr10:16405487:T:C	6.51338e-07	-1.27941	-1.2306	2.26431e-05	-1.38978	-1.23512	2.34337e-05	-1.38902	-1.23512
16405672	chr10:16405672:T:C	5.65691e-06	-1.38946e-10	-0.348405	0.000203743	-1.38946e-10	-0.427901	0.000210772	-1.38946e-10	-0.427544
16405712	chr10:16405712:A:G	4.58453e-06	-1.38946e-10	-0.558594	0.000165813	-1.38946e-10	-0.633895	0.00017153	-1.38946e-10	-0.633563
16405744	chr10:16405744:A:ACCC	5.45689e-06	-1.38946e-10	-0.384404	0.000196928	-1.38946e-10	-0.461919	0.00020372	-1.38946e-10	-0.461571
16405766	chr10:16405766:T:C	5.4236e-06	-1.38946e-10	-0.390522	0.000195749	-1.38946e-10	-0.467923	0.000202501	-1.38946e-10	-0.467573
16405809	chr10:16405809:G:T	1.7213e-06	-1.5382	-3.25898e-10	6.49836e-05	-1.57062	-3.25898e-10	6.72368e-05	-1.5701	-3.25898e-10
16405821	chr10:16405821:C:G	5.54394e-06	-1.38946e-10	-0.368577	0.000199958	-1.38946e-10	-0.44665	0.000206856	-1.38946e-10	-0.446297
16405922	chr10:16405922:G:A	5.69601e-06	-1.38946e-10	-0.341517	0.000205084	-1.38946e-10	-0.421341	0.000212159	-1.38946e-10	-0.420981
16405938	chr10:16405938:G:A	1.45992e-06	-0.542691	-1.16021	5.42883e-05	-0.610875	-1.13957	5.6396e-05	-0.606533	-1.13939
16406104	chr10:16406104:C:T	5.89781e-06	-1.38946e-10	-0.3067	0.000212047	-1.38946e-10	-0.38795	0.000219366	-1.38946e-10	-0.387578
16406106	chr10:16406106:C:T	5.77094e-06	-1.38946e-10	-0.328448	0.000207671	-1.38946e-10	-0.408803	0.000214838	-1.38946e-10	-0.408435
16406198	chr10:16406198:T:C	5.52772e-06	-1.38946e-10	-0.371506	0.000199231	-1.38946e-10	-0.450295	0.000206104	-1.38946e-10	-0.449939
16406252	chr10:16406252:C:T	2.18628e-06	-1.38946e-10	-1.29908	8.54417e-05	-1.38946e-10	-1.29692	8.83573e-05	-1.38946e-10	-1.29693
16406318	chr10:16406318:G:A	2.32929e-06	-1.38946e-10	-1.23572	9.16312e-05	-1.38946e-10	-1.22699	9.47572e-05	-1.38946e-10	-1.227
16406325	chr10:16406325:A:C	6.25753e-06	-1.38946e-10	-0.247496	0.000224387	-1.38946e-10	-0.331387	0.000232132	-1.38946e-10	-0.331012
16406346	chr10:16406346:A:T	2.14183e-06	-1.38946e-10	-1.31962	8.35644e-05	-1.38946e-10	-1.31914	8.64157e-05	-1.38946e-10	-1.31915
16406374	chr10:16406374:T:A	7.34763e-06	-1.38946e-10	-0.0869042	0.000261926	-1.38946e-10	-0.176698	0.000270952	-1.38946e-10	-0.176379
16406590	chr10:16406590:G:T	8.71711e-06	-1.38946e-10	0.0840059	0.000329076	-1.38946e-10	0.051529	0.000340594	-1.38946e-10	0.0523714
16406850	chr10:16406850:T:G	3.41831e-06	-1.38946e-10	-0.852136	0.000128012	-1.38946e-10	-0.892631	0.000132444	-1.38946e-10	-0.892162
16406858	chr10:16406858:T:C	2.25043e-06	-1.38946e-10	-1.27016	8.64356e-05	-1.38946e-10	-1.28536	8.93829e-05	-1.38946e-10	-1.28539
16406898	chr10:16406898:A:G	6.22864e-06	-1.38946e-10	-0.252125	0.000240234	-1.38946e-10	-0.263144	0.000248569	-1.38946e-10	-0.262598
16407110	chr10:16407110:T:C	2.27433e-06	-0.279676	-0.97992	0.000114052	-0.0625317	-0.945576	0.000118431	-0.0583586	-0.945632
16407289	chr10:16407289:G:A	2.48553e-06	-1.38946e-10	-1.1708	9.52354e-05	-1.38946e-10	-1.18841	9.85105e-05	-1.38946e-10	-1.18816
16407526	chr10:16407526:T:C	5.97764e-06	-1.38946e-10	-0.293256	0.000239534	-1.38946e-10	-0.266064	0.000247842	-1.38946e-10	-0.265526
16407981	chr10:16407981:G:A	2.7987e-06	-1.38946e-10	-1.05213	0.000108078	-1.38946e-10	-1.06191	0.000111764	-1.38946e-10	-1.06193
16408048	chr10:16408048:T:C	8.23855e-06	-1.38946e-10	0.0275427	0.000332691	-1.38946e-10	0.0624569	0.000344173	-1.38946e-10	0.0628251
16408170	chr10:16408170:T:C	2.25252e-06	-1.38946e-10	-1.26923	8.86167e-05	-1.38946e-10	-1.26044	9.16438e-05	-1.38946e-10	-1.26041
16408270	chr10:16408270:G:T	2.26145e-06	-1.38946e-10	-1.26528	8.94346e-05	-1.38946e-10	-1.25125	9.24818e-05	-1.38946e-10	-1.25131
16408419	chr10:16408419:A:G	1.6458e-06	-1.67051	0.0874506	6.46891e-05	-1.67284	0.0976722	6.69209e-05	-1.67287	0.0980621
16408556	chr10:16408556:A:G	4.77895e-06	-1.38946e-10	-0.517062	0.000192916	-1.38946e-10	-0.482503	0.0001995	-1.38946e-10	-0.482505
16408559	chr10:16408559:G:A	2.22088e-06	-1.38946e-10	-1.28338	8.75209e-05	-1.38946e-10	-1.27288	9.05047e-05	-1.38946e-10	-1.27292
16408560	chr10:16408560:A:G	2.24083e-06	-1.38946e-10	-1.27444	8.84079e-05	-1.38946e-10	-1.2628	9.14215e-05	-1.38946e-10	-1.26284
16408789	chr10:16408789:C:T	1.39172e-05	-1.38946e-10	0.551846	0.000531431	-1.38946e-10	0.530815	0.00055011	-1.38946e-10	0.531799
16409258	chr10:16409258:T:C	2.7131e-05	2.48897	-1.26958	0.0015629	2.89231	-1.28277	0.00162804	2.89958	-1.28276
16409443	chr10:16409443:A:G	4.92092e-06	-1.38946e-10	-0.487787	0.000198837	-1.38946e-10	-0.452272	0.000205595	-1.38946e-10	-0.45241
16409607	chr10:16409607:A:G	2.31236e-06	-1.38946e-10	-1.24301	9.07444e-05	-1.38946e-10	-1.23671	9.3838e-05	-1.38946e-10	-1.23675
16410027	chr10:16410027:T:A	2.64498e-06	-1.38946e-10	-1.10862	0.000105102	-1.38946e-10	-1.08983	0.000108699	-1.38946e-10	-1.08973
16410445	chr10:16410445:A:G	2.37493e-06	-1.38946e-10	-1.21632	9.3278e-05	-1.38946e-10	-1.20917	9.64581e-05	-1.38946e-10	-1.20921
16410693	chr10:16410693:G:A	2.92182e-06	-1.38946e-10	-1.00908	0.000112747	-1.38946e-10	-1.01961	0.000116593	-1.38946e-10	-1.01963
16410814	chr10:16410814:G:A	2.39294e-06	-1.38946e-10	-1.20876	9.4172e-05	-1.38946e-10	-1.19964	9.7384e-05	-1.38946e-10	-1.19966
16410952	chr10:16410952:C:T	2.65859e-06	-1.38946e-10	-1.10349	0.000100543	-1.38946e-10	-1.13418	0.00010396	-1.38946e-10	-1.13431
16411093	chr10:16411093:C:T	1.50396e-06	-1.67318	-3.25898e-10	5.88037e-05	-1.67055	-3.25898e-10	6.08062e-05	-1.67063	-3.25898e-10
16411095	chr10:16411095:C:T	1.03462e-05	1.44495	-1.18961	0.00079526	2.17778	-1.24387	0.000826408	2.18255	-1.24379
16411235	chr10:16411235:C:T	4.75047e-06	-1.38946e-10	-0.523038	0.000191864	-1.38946e-10	-0.487973	0.000198383	-1.38946e-10	-0.488122
16411289	chr10:16411289:C:T	1.49228e-06	-1.11084	-0.570141	8.16929e-05	-0.883363	-0.458429	8.44951e-05	-0.883221	-0.458404
16411573	chr10:16411573:G:A	2.97235e-06	-1.38946e-10	-0.991928	0.000114964	-1.38946e-10	-1.00014	0.000118895	-1.38946e-10	-1.00008
16411629	chr10:16411629:C:T	1.42896e-06	-1.58966	-0.134675	6.45666e-05	-1.51899	-0.0580717	6.67281e-05	-1.51948	-0.0582184
16411692	chr10:16411692:A:C	2.96944e-06	-1.38946e-10	-0.99291	0.000114852	-1.38946e-10	-1.00111	0.000118779	-1.38946e-10	-1.00105
16411884	chr10:16411884:T:A	2.38909e-06	-1.38946e-10	-1.21037	9.38714e-05	-1.38946e-10	-1.20283	9.70706e-05	-1.38946e-10	-1.20288
16411889	chr10:16411889:T:C	2.97245e-06	-1.38946e-10	-0.991895	0.000114963	-1.38946e-10	-1.00015	0.000118894	-1.38946e-10	-1.00009
16411937	chr10:16411937:A:G	3.97068e-06	0.518683	-1.22103	0.000203201	0.79072	-1.22128	0.000211118	0.795369	-1.22127
16411971	chr10:16411971:C:T	2.22236e-06	-1.38946e-10	-1.28271	8.72483e-05	-1.38946e-10	-1.276	9.02225e-05	-1.38946e-10	-1.27604
16412150	chr10:16412150:G:A	2.16531e-06	-1.30872	-3.25898e-10	8.74595e-05	-1.27358	-3.25898e-10	9.04295e-05	-1.27375	-3.25898e-10
16412255	chr10:16412255:G:A	8.49439e-06	-1.38946e-10	0.058124	0.000325585	-1.38946e-10	0.040865	0.000336998	-1.38946e-10	0.0417568
16412473	chr10:16412473:A:C	1.62063e-06	-1.59847	-3.25898e-10	5.88236e-05	-1.67021	-3.25898e-10	6.0833e-05	-1.67019	-3.25898e-10
16412675	chr10:16412675:G:A	2.59775e-06	-1.38946e-10	-1.12664	0.000103359	-1.38946e-10	-1.10655	0.000106875	-1.38946e-10	-1.10666
16412958	chr10:16412958:G:T	8.23533e-06	-1.38946e-10	0.0271511	0.000306454	-1.38946e-10	-0.0196898	0.000317108	-1.38946e-10	-0.0190775
16413231	chr10:16413231:G:A	2.29552e-06	-1.38946e-10	-1.25032	8.90832e-05	-1.38946e-10	-1.25519	9.2123e-05	-1.38946e-10	-1.25519
16413239	chr10:16413239:A:T	2.29805e-06	-1.38946e-10	-1.24922	8.91778e-05	-1.38946e-10	-1.25413	9.22209e-05	-1.38946e-10	-1.25413
16413605	chr10:16413605:TTTTTTG:T	4.38355e-06	-1.38946e-10	-0.603424	0.000167901	-1.38946e-10	-0.621382	0.000173673	-1.38946e-10	-0.621142
16414327	chr10:16414327:G:A	5.70989e-06	-1.38946e-10	-0.339083	0.000231356	-1.38946e-10	-0.300802	0.000239213	-1.38946e-10	-0.300965
16414504	chr10:16414504:C:T	5.98895e-07	-1.65209	-0.941858	2.58902e-05	-1.62213	-0.868765	2.67638e-05	-1.62244	-0.868829
16414903	chr10:16414903:C:T	5.02078e-06	-0.467697	-3.25898e-10	0.000171891	-0.5979	-3.25898e-10	0.000177935	-0.596903	-3.25898e-10
16415113	chr10:16415113:G:C	3.06715e-06	-1.38946e-10	-0.960534	0.00012309	-1.38946e-10	-0.931842	0.000127288	-1.38946e-10	-0.931866
16415126	chr10:16415126:T:C	2.28215e-06	-1.38946e-10	-1.25617	8.85586e-05	-1.38946e-10	-1.26109	9.15799e-05	-1.38946e-10	-1.26111
16415298	chr10:16415298:TGG:T	3.57218e-06	-1.38946e-10	-0.808105	0.000146191	-1.38946e-10	-0.759847	0.000151251	-1.38946e-10	-0.759382
16415304	chr10:16415304:A:T	3.56412e-06	-1.38946e-10	-0.810364	0.000145846	-1.38946e-10	-0.762209	0.000150894	-1.38946e-10	-0.761745
16415307	chr10:16415307:CAGAAAACATTT:C	3.56659e-06	-1.38946e-10	-0.809673	0.00014595	-1.38946e-10	-0.761491	0.000151002	-1.38946e-10	-0.761026
16415394	chr10:16415394:A:C	2.2211e-06	-1.38946e-10	-1.28328	8.62775e-05	-1.38946e-10	-1.28719	8.92216e-05	-1.38946e-10	-1.2872
16415437	chr10:16415437:A:G	2.28394e-06	-1.38946e-10	-1.25538	8.86038e-05	-1.38946e-10	-1.26058	9.16271e-05	-1.38946e-10	-1.26059
16415461	chr10:16415461:A:C	3.88125e-06	-1.38946e-10	-0.725126	0.000147094	-1.38946e-10	-0.753688	0.000152145	-1.38946e-10	-0.753484
16415550	chr10:16415550:G:A	4.14769e-06	-1.38946e-10	-0.658731	0.000156246	-1.38946e-10	-0.693329	0.000161659	-1.38946e-10	-0.692832
16415778	chr10:16415778:C:T	2.25498e-06	-1.38946e-10	-1.26814	8.75126e-05	-1.38946e-10	-1.27298	9.04989e-05	-1.38946e-10	-1.27298
16415861	chr10:16415861:C:CT	2.38149e-05	2.02133	-0.932299	0.00170385	2.703	-1.00711	0.00177809	2.71171	-1.00673
16416296	chr10:16416296:C:T	2.28471e-06	-1.38946e-10	-1.25504	8.86748e-05	-1.38946e-10	-1.25978	9.17004e-05	-1.38946e-10	-1.25979
16416375	chr10:16416375:C:T	2.76629e-06	-1.38946e-10	-1.06377	0.000106711	-1.38946e-10	-1.07464	0.00011035	-1.38946e-10	-1.07466
16416637	chr10:16416637:G:T	3.78709e-05	2.66595	-1.11305	0.00279555	3.35353	-1.1625	0.00291823	3.36268	-1.16227
16416884	chr10:16416884:C:G	1.18726e-05	-1.38946e-10	0.392948	0.000492318	-1.38946e-10	0.454367	0.000509189	-1.38946e-10	0.454501
16416963	chr10:16416963:TG:T	3.35872e-05	2.48983	-1.05697	0.00243194	3.16651	-1.11482	0.00253865	3.17557	-1.11451
16417039	chr10:16417039:A:G	2.38108e-06	-1.38946e-10	-1.21373	9.22104e-05	-1.38946e-10	-1.22069	9.53569e-05	-1.38946e-10	-1.22069
16417071	chr10:16417071:GTCTTAGCCTCCC:G	2.96476e-06	-1.38946e-10	-0.994486	0.000117667	-1.38946e-10	-0.976901	0.00012168	-1.38946e-10	-0.976928
16417754	chr10:16417754:G:A	1.69305e-06	-1.55475	-3.25898e-10	6.46446e-05	-1.57585	-3.25898e-10	6.6886e-05	-1.57533	-3.25898e-10
16418555	chr10:16418555:G:A	8.12598e-07	-1.63023	-0.658565	3.08546e-05	-1.64808	-0.66739	3.19188e-05	-1.6479	-0.667228
16418644	chr10:16418644:C:T	6.85455e-07	-1.37144	-1.08752	2.78052e-05	-1.25986	-1.15967	2.87592e-05	-1.25966	-1.15971
16418763	chr10:16418763:G:A	9.09203e-06	0.126116	-3.25898e-10	0.000290293	-0.0738676	-3.25898e-10	0.000299874	-0.0749581	-3.25898e-10
16418964	chr10:16418964:G:A	5.93872e-06	-1.38946e-10	-0.299789	0.000243642	-1.38946e-10	-0.249059	0.000251984	-1.38946e-10	-0.248955
16419032	chr10:16419032:T:C	2.20241e-06	-1.38946e-10	-1.29173	8.54027e-05	-1.38946e-10	-1.29738	8.83241e-05	-1.38946e-10	-1.29731
16419110	chr10:16419110:G:A	2.29077e-06	-1.38946e-10	-1.2524	9.22468e-05	-1.38946e-10	-1.22029	9.53954e-05	-1.38946e-10	-1.22029
16419199	chr10:16419199:G:A	8.32946e-06	-1.38946e-10	0.0385167	0.000352535	-1.38946e-10	0.120391	0.000364572	-1.38946e-10	0.120406
16419455	chr10:16419455:G:A	2.37966e-06	-1.38946e-10	-1.21432	9.22091e-05	-1.38946e-10	-1.2207	9.53559e-05	-1.38946e-10	-1.2207
16419494	chr10:16419494:C:A	6.30406e-07	-1.33736	-1.20532	2.64856e-05	-1.21445	-1.25371	2.73958e-05	-1.21419	-1.25374
16419509	chr10:16419509:A:T	3.69839e-06	-1.38946e-10	-0.773385	0.000147865	-1.38946e-10	-0.748456	0.000152914	-1.38946e-10	-0.748442
16419511	chr10:16419511:T:A	1.19383e-06	-1.5386	-0.365521	4.52641e-05	-1.55565	-0.376592	4.68524e-05	-1.55502	-0.376296
16419826	chr10:16419826:A:G	2.36347e-05	2.0131	-0.931669	0.00137849	2.43707	-0.953079	0.00143761	2.44509	-0.952677
16420011	chr10:16420011:C:T	2.27935e-06	-1.38946e-10	-1.25739	8.80258e-05	-1.38946e-10	-1.26713	9.10437e-05	-1.38946e-10	-1.26698
16420142	chr10:16420142:G:A	1.11063e-06	-0.662513	-1.31384	5.47927e-05	-0.429588	-1.31161	5.67505e-05	-0.428008	-1.31165
16420376	chr10:16420376:G:A	1.59265e-06	-1.61588	-3.25898e-10	6.21971e-05	-1.61445	-3.25898e-10	6.43124e-05	-1.61457	-3.25898e-10
16420410	chr10:16420410:C:T	7.58427e-06	1.02836	-1.08356	0.000168139	0.503848	-1.12382	0.000174302	0.50629	-1.12382
16420731	chr10:16420731:C:G	2.76093e-06	-1.66346	0.597743	0.000105116	-1.65477	0.565075	0.000108761	-1.65492	0.565761
16420911	chr10:16420911:G:A	2.28011e-06	-1.38946e-10	-1.25706	9.1183e-05	-1.38946e-10	-1.23189	9.43122e-05	-1.38946e-10	-1.23171
16420962	chr10:16420962:G:A	2.19552e-06	-1.38946e-10	-1.29486	8.61058e-05	-1.38946e-10	-1.28918	8.90442e-05	-1.38946e-10	-1.28919
16420965	chr10:16420965:A:T	5.70797e-07	-1.38329	-1.25872	2.41265e-05	-1.26862	-1.29283	2.49556e-05	-1.26838	-1.29284
16421311	chr10:16421311:G:A	3.35901e-05	2.04862	-0.615676	0.00182748	2.39336	-0.62742	0.00190571	2.40117	-0.62688
16422004	chr10:16422004:G:A	7.16526e-07	-1.10732	-1.3073	3.22436e-05	-0.952565	-1.31887	3.33537e-05	-0.952273	-1.31888
16422044	chr10:16422044:T:C	1.58452e-06	-1.621	-3.25898e-10	6.36094e-05	-1.592	-3.25898e-10	6.5761e-05	-1.59229	-3.25898e-10
16422135	chr10:16422135:G:T	6.43228e-06	-1.38946e-10	-0.219952	0.000245029	-1.38946e-10	-0.243381	0.000253426	-1.38946e-10	-0.243246
16422227	chr10:16422227:A:G	2.44702e-06	-1.38946e-10	-1.18641	9.6353e-05	-1.38946e-10	-1.17674	9.96408e-05	-1.38946e-10	-1.17675
16422461	chr10:16422461:C:T	1.6113e-06	-1.56723	-0.0370062	7.42471e-05	-1.48295	0.0455858	7.673e-05	-1.48349	0.0454594
16422963	chr10:16422963:G:A	2.35034e-05	1.70073	-0.624868	0.00125482	2.0268	-0.636818	0.0013081	2.0343	-0.63629
16423047	chr10:16423047:A:G	8.77684e-06	-1.38946e-10	0.0908348	0.00033624	-1.38946e-10	0.0730671	0.000348021	-1.38946e-10	0.0739445
16423128	chr10:16423128:C:G	3.52969e-06	-1.38946e-10	-0.820073	0.000134025	-1.38946e-10	-0.846731	0.000138625	-1.38946e-10	-0.84655
16423229	chr10:16423229:A:T	2.45314e-06	-1.38946e-10	-1.18391	9.70025e-05	-1.38946e-10	-1.17002	0.000100314	-1.38946e-10	-1.17002
16423316	chr10:16423316:C:T	6.56612e-07	-1.26955	-1.23239	3.24575e-05	-1.05821	-1.20662	3.35477e-05	-1.05885	-1.20651
16423552	chr10:16423552:G:A	2.74632e-06	-1.38946e-10	-1.07102	0.000109452	-1.38946e-10	-1.04927	0.000113188	-1.38946e-10	-1.04927
16423562	chr10:16423562:C:G	2.31074e-06	-1.38946e-10	-1.24371	9.26029e-05	-1.38946e-10	-1.21644	9.57819e-05	-1.38946e-10	-1.21625
16423815	chr10:16423815:G:A	1.08409e-05	-1.38946e-10	0.302047	0.000451464	-1.38946e-10	0.367736	0.00046692	-1.38946e-10	0.367839
16424219	chr10:16424219:A:C	1.5915e-06	-0.593233	-1.02337	7.92119e-05	-0.363258	-1.00937	8.20293e-05	-0.361738	-1.00951
16424243	chr10:16424243:G:C	1.2747e-06	-0.566826	-1.27174	6.22518e-05	-0.344656	-1.26891	6.44697e-05	-0.343155	-1.26897
16424290	chr10:16424290:C:T	6.0842e-07	-1.6704	-0.907776	2.40107e-05	-1.67067	-0.895588	2.4835e-05	-1.67062	-0.895446
16424396	chr10:16424396:T:C	1.59963e-06	-0.969442	-0.642066	7.85869e-05	-0.778676	-0.601878	8.12901e-05	-0.778254	-0.602041
16424529	chr10:16424529:T:G	3.48198e-06	-1.38946e-10	-0.83368	0.000138627	-1.38946e-10	-0.812974	0.000143349	-1.38946e-10	-0.813038
16424979	chr10:16424979:C:T	1.04848e-06	-0.719168	-1.31478	4.94714e-05	-0.528058	-1.31531	5.12332e-05	-0.52664	-1.31529
16425001	chr10:16425001:T:C	5.56613e-07	-1.52206	-1.14511	2.43788e-05	-1.4099	-1.14114	2.51947e-05	-1.41053	-1.14116
16425674	chr10:16425674:G:A	2.71794e-06	-1.38946e-10	-1.08141	0.000103939	-1.38946e-10	-1.10095	0.000107506	-1.38946e-10	-1.10077
16425733	chr10:16425733:A:C	2.16732e-06	-1.38946e-10	-1.30779	8.38642e-05	-1.38946e-10	-1.31556	8.67249e-05	-1.38946e-10	-1.31558
16425945	chr10:16425945:C:A	2.19444e-06	-1.38946e-10	-1.29535	8.53156e-05	-1.38946e-10	-1.2984	8.82247e-05	-1.38946e-10	-1.29843
16425952	chr10:16425952:C:A	5.61802e-07	-1.50128	-1.15661	2.47344e-05	-1.38612	-1.15044	2.55599e-05	-1.38679	-1.15051
16426182	chr10:16426182:G:A	4.22806e-06	-1.38946e-10	-0.63954	0.000159009	-1.38946e-10	-0.675795	0.000164409	-1.38946e-10	-0.675959
16426372	chr10:16426372:C:A	6.02285e-07	-1.48595	-1.10236	2.35633e-05	-1.41854	-1.16653	2.43751e-05	-1.41818	-1.16657
16426384	chr10:16426384:G:T	4.25962e-06	-1.38946e-10	-0.632103	0.000168019	-1.38946e-10	-0.620684	0.000173761	-1.38946e-10	-0.620639
16426467	chr10:16426467:C:T	5.02262e-07	-1.5459	-1.22401	1.93374e-05	-1.55363	-1.22909	2.00053e-05	-1.55331	-1.22901
16426517	chr10:16426517:C:T	3.81859e-06	-1.38946e-10	-0.7414	0.00014676	-1.38946e-10	-0.755958	0.000151807	-1.38946e-10	-0.755707
16426658	chr10:16426658:T:G	8.08477e-07	-1.12794	-1.16595	3.55488e-05	-0.985473	-1.18838	3.68069e-05	-0.98431	-1.18832
16426843	chr10:16426843:C:T	6.75764e-07	-1.21819	-1.255	2.97479e-05	-1.09294	-1.25906	3.07865e-05	-1.09229	-1.25895
16427056	chr10:16427056:C:T	7.52255e-07	-1.14116	-1.2248	3.27867e-05	-1.0168	-1.23794	3.39475e-05	-1.01562	-1.23788
16427057	chr10:16427057:C:T	7.62486e-07	-1.12861	-1.22385	3.32758e-05	-1.00287	-1.23706	3.44544e-05	-1.00168	-1.237
16427113	chr10:16427113:G:A	7.59309e-07	-1.09085	-1.26577	3.35551e-05	-0.954039	-1.27753	3.47459e-05	-0.952762	-1.2775
16427124	chr10:16427124:G:A	2.22311e-06	-1.38946e-10	-1.28237	8.76407e-05	-1.38946e-10	-1.27151	9.06311e-05	-1.38946e-10	-1.27152
16427298	chr10:16427298:T:C	5.00835e-07	-1.49123	-1.28153	1.96258e-05	-1.48467	-1.28324	2.03025e-05	-1.48435	-1.28323
16427650	chr10:16427650:C:T	2.42473e-06	-1.38946e-10	-1.19556	9.73089e-05	-1.38946e-10	-1.16687	0.000100653	-1.38946e-10	-1.16664
16427651	chr10:16427651:A:G	4.86693e-07	-1.52273	-1.27867	1.9445e-05	-1.49609	-1.28108	2.01168e-05	-1.49574	-1.28103
16427957	chr10:16427957:A:G	2.56987e-06	-1.38946e-10	-1.13743	9.83954e-05	-1.38946e-10	-1.15576	0.000101753	-1.38946e-10	-1.15577
16428168	chr10:16428168:CTT:C	2.16476e-06	-1.38946e-10	-1.30897	8.43067e-05	-1.38946e-10	-1.3103	8.71888e-05	-1.38946e-10	-1.31024
16428432	chr10:16428432:A:G	8.37432e-07	-1.38992	-0.868776	3.09628e-05	-1.3786	-0.933371	3.20345e-05	-1.37824	-0.933269
16428444	chr10:16428444:C:T	3.80585e-06	-1.38946e-10	-0.744743	0.000150535	-1.38946e-10	-0.730565	0.000155693	-1.38946e-10	-0.730432
16428486	chr10:16428486:G:A	5.15365e-07	-1.45327	-1.29089	2.12053e-05	-1.38067	-1.30984	2.19372e-05	-1.38028	-1.30986
16428650	chr10:16428650:G:A	4.90794e-07	-1.49962	-1.29339	2.0068e-05	-1.43434	-1.31129	2.07601e-05	-1.43398	-1.3113
16428951	chr10:16428951:T:A	4.88554e-07	-1.48007	-1.31752	2.01158e-05	-1.42379	-1.31946	2.0811e-05	-1.42338	-1.31946
16429210	chr10:16429210:T:C	7.40787e-07	-1.14957	-1.23175	3.22517e-05	-1.02686	-1.24433	3.33943e-05	-1.02565	-1.24428
16429484	chr10:16429484:C:T	6.9588e-07	-1.48857	-0.955294	2.67434e-05	-1.42155	-1.03692	2.76648e-05	-1.42119	-1.03697
16429495	chr10:16429495:G:C	2.17433e-06	-1.38946e-10	-1.30456	8.45303e-05	-1.38946e-10	-1.30765	8.74161e-05	-1.38946e-10	-1.30764
16429569	chr10:16429569:GCT:G	2.96151e-06	-1.38946e-10	-0.995584	0.000119964	-1.38946e-10	-0.957563	0.000124052	-1.38946e-10	-0.957617
16429728	chr10:16429728:A:T	5.86935e-06	-1.38946e-10	-0.311538	0.000238208	-1.38946e-10	-0.271615	0.000246372	-1.38946e-10	-0.271477
16429781	chr10:16429781:A:T	7.95125e-07	-1.05804	-1.25249	3.49625e-05	-0.927029	-1.26345	3.62021e-05	-0.925795	-1.26341
16429840	chr10:16429840:T:G	5.57009e-06	-1.38946e-10	-0.36387	0.000214835	-1.38946e-10	-0.374887	0.000222239	-1.38946e-10	-0.374565
16429852	chr10:16429852:G:A	3.03139e-06	-1.38946e-10	-0.97226	0.000122956	-1.38946e-10	-0.932934	0.000127145	-1.38946e-10	-0.932992
16429909	chr10:16429909:T:A	5.1387e-07	-1.45538	-1.29169	2.10735e-05	-1.38648	-1.31026	2.18008e-05	-1.3861	-1.31027
16430205	chr10:16430205:C:G	4.55992e-07	-1.54669	-1.31987	1.81711e-05	-1.5251	-1.31983	1.87976e-05	-1.52476	-1.31983
16430225	chr10:16430225:AAT:A	7.82965e-07	-1.49683	-0.829123	2.57435e-05	-1.58557	-0.911012	2.66228e-05	-1.5856	-0.910948
16430458	chr10:16430458:A:G	5.11248e-07	-1.45548	-1.2967	2.10492e-05	-1.38478	-1.31312	2.17759e-05	-1.38438	-1.31314
16430530	chr10:16430530:T:A	5.085e-07	-1.46184	-1.29573	2.09346e-05	-1.39074	-1.31262	2.16573e-05	-1.39034	-1.31263
16430959	chr10:16430959:G:C	4.43732e-07	-1.57562	-1.3182	1.72101e-05	-1.5846	-1.31466	1.78085e-05	-1.58402	-1.31463
16430960	chr10:16430960:C:T	4.40021e-07	-1.58366	-1.31855	1.70661e-05	-1.59237	-1.3153	1.76589e-05	-1.59181	-1.31526
16431021	chr10:16431021:C:T	4.17996e-06	-1.38946e-10	-0.650981	0.000160442	-1.38946e-10	-0.666828	0.000165964	-1.38946e-10	-0.666551
16431062	chr10:16431062:T:C	4.88038e-07	-1.52866	-1.26999	1.97701e-05	-1.47213	-1.28846	2.04507e-05	-1.47181	-1.28849
16431150	chr10:16431150:G:A	4.89573e-07	-1.51346	-1.28204	1.99323e-05	-1.45459	-1.29783	2.06191e-05	-1.45424	-1.29786
16431230	chr10:16431230:T:A	5.56384e-06	-1.38946e-10	-0.364994	0.000208892	-1.38946e-10	-0.402941	0.000216131	-1.38946e-10	-0.402434
16431265	chr10:16431265:G:A	2.14365e-06	-1.38946e-10	-1.31877	8.35098e-05	-1.38946e-10	-1.31979	8.63603e-05	-1.38946e-10	-1.31979
16431278	chr10:16431278:T:C	2.31575e-06	-1.38946e-10	-1.24155	8.97804e-05	-1.38946e-10	-1.24739	9.28502e-05	-1.38946e-10	-1.24733
16431532	chr10:16431532:C:G	1.52339e-06	-1.66034	-3.25898e-10	6.02951e-05	-1.64551	-3.25898e-10	6.2376e-05	-1.64514	-3.25898e-10
16431684	chr10:16431684:A:G	7.66479e-07	-1.02734	-1.31989	3.43845e-05	-0.887916	-1.31924	3.56037e-05	-0.886628	-1.31924
16431701	chr10:16431701:A:G	2.19369e-06	-1.38946e-10	-1.2957	8.50787e-05	-1.38946e-10	-1.30118	8.79843e-05	-1.38946e-10	-1.30116
16431786	chr10:16431786:C:T	7.0612e-07	-1.36682	-1.06243	2.79415e-05	-1.28188	-1.13276	2.89074e-05	-1.28142	-1.13281
16431811	chr10:16431811:G:A	5.16985e-07	-1.48079	-1.26023	2.10731e-05	-1.41619	-1.28057	2.17996e-05	-1.41582	-1.2806
16431959	chr10:16431959:A:G	2.34354e-06	-1.38946e-10	-1.22962	9.22741e-05	-1.38946e-10	-1.21999	9.54273e-05	-1.38946e-10	-1.21995
16431985	chr10:16431985:C:T	5.10845e-07	-1.45012	-1.30285	2.11408e-05	-1.37992	-1.31364	2.18706e-05	-1.37952	-1.31365
16432034	chr10:16432034:C:G	5.11233e-07	-1.48945	-1.26276	2.08651e-05	-1.42396	-1.28272	2.15835e-05	-1.42363	-1.28276
16432376	chr10:16432376:C:T	5.76025e-07	-1.33988	-1.293	2.4337e-05	-1.24669	-1.30608	2.51803e-05	-1.24616	-1.3061
16432426	chr10:16432426:A:G	2.38013e-06	-1.38946e-10	-1.21413	9.26773e-05	-1.38946e-10	-1.21563	9.58501e-05	-1.38946e-10	-1.21553
16432442	chr10:16432442:A:C	2.16168e-06	-1.38946e-10	-1.3104	8.41867e-05	-1.38946e-10	-1.31172	8.70647e-05	-1.38946e-10	-1.31167
16432510	chr10:16432510:C:T	4.24611e-07	-1.61844	-1.31942	1.64879e-05	-1.62501	-1.31712	1.70584e-05	-1.62459	-1.31709
16432570	chr10:16432570:T:C	2.18321e-06	-1.38946e-10	-1.30049	8.56241e-05	-1.38946e-10	-1.29479	8.85454e-05	-1.38946e-10	-1.2948
16432748	chr10:16432748:G:A	5.18284e-07	-1.49203	-1.24648	2.10341e-05	-1.42922	-1.26939	2.17587e-05	-1.42888	-1.26943
16432966	chr10:16432966:G:A	5.09134e-07	-1.52924	-1.22709	2.14466e-05	-1.47412	-1.20507	2.21882e-05	-1.47381	-1.20495
16433004	chr10:16433004:G:A	5.11606e-07	-1.48602	-1.26546	2.15531e-05	-1.42591	-1.24833	2.22985e-05	-1.42557	-1.24823
16433351	chr10:16433351:G:T	4.78252e-07	-1.54239	-1.27651	1.99429e-05	-1.49081	-1.26107	2.06313e-05	-1.49053	-1.26098
16433450	chr10:16433450:T:A	2.40713e-06	-1.38946e-10	-1.20285	9.25696e-05	-1.38946e-10	-1.2168	9.57419e-05	-1.38946e-10	-1.21666
16433536	chr10:16433536:A:G	4.71806e-07	-1.65082	-1.18165	1.86361e-05	-1.6524	-1.16726	1.92773e-05	-1.65229	-1.1671
16433602	chr10:16433602:G:A	4.40623e-07	-1.63619	-1.26465	1.80206e-05	-1.60615	-1.24709	1.86399e-05	-1.60601	-1.247
16433767	chr10:16433767:C:T	7.05497e-07	-1.64949	-0.780643	2.8409e-05	-1.65369	-0.744362	2.9392e-05	-1.65359	-0.744003
16433890	chr10:16433890:C:G	9.03874e-07	-1.014	-1.16835	4.56726e-05	-0.810822	-1.11244	4.72368e-05	-0.810632	-1.11251
16434115	chr10:16434115:T:G	2.47104e-06	-1.38946e-10	-1.17664	9.46804e-05	-1.38946e-10	-1.19425	9.79405e-05	-1.38946e-10	-1.19396
16434221	chr10:16434221:C:A	8.14952e-06	-1.38946e-10	0.0166774	0.000310509	-1.38946e-10	-0.00654634	0.000321254	-1.38946e-10	-0.00608664
16434225	chr10:16434225:C:T	4.4202e-06	-1.38946e-10	-0.595097	0.000169467	-1.38946e-10	-0.612099	0.000175303	-1.38946e-10	-0.611805
16434272	chr10:16434272:C:T	1.24847e-06	-1.55036	-0.308995	5.19025e-05	-1.53552	-0.259871	5.37097e-05	-1.53515	-0.259578
16434763	chr10:16434763:G:A	7.50813e-07	-1.3275	-1.04038	3.34022e-05	-1.25664	-0.979497	3.45624e-05	-1.25595	-0.979601
16434777	chr10:16434777:G:A	5.05469e-07	-1.65256	-1.11099	2.00235e-05	-1.65405	-1.09381	2.07133e-05	-1.65395	-1.0936
16434821	chr10:16434821:G:C	8.75507e-07	-1.40339	-0.81084	4.12129e-05	-1.32602	-0.699987	4.26399e-05	-1.32541	-0.700119
16435107	chr10:16435107:C:T	1.02631e-06	-1.34113	-0.714189	4.91577e-05	-1.25648	-0.59324	5.08623e-05	-1.25582	-0.593374
16435216	chr10:16435216:T:C	2.17917e-06	-1.38946e-10	-1.30234	8.46979e-05	-1.38946e-10	-1.30567	8.75896e-05	-1.38946e-10	-1.30566
16435296	chr10:16435296:A:G	8.04591e-07	-1.37873	-0.919969	3.69527e-05	-1.30398	-0.831141	3.8232e-05	-1.30336	-0.831284
16435595	chr10:16435595:T:C	8.73369e-07	-1.48446	-0.732215	3.4231e-05	-1.43278	-0.778851	3.54117e-05	-1.43247	-0.778805
16435597	chr10:16435597:A:T	8.02203e-07	-1.37915	-0.922527	3.68302e-05	-1.30434	-0.834104	3.81053e-05	-1.30372	-0.834246
16435604	chr10:16435604:T:C	5.25881e-07	-1.63738	-1.08658	2.08644e-05	-1.63809	-1.06862	2.15842e-05	-1.63795	-1.0684
16435707	chr10:16435707:G:A	2.9239e-06	-1.00836	-3.25898e-10	0.000109769	-1.04638	-3.25898e-10	0.000113437	-1.04707	-3.25898e-10
16436037	chr10:16436037:C:A	4.74543e-06	0.656241	-1.18034	0.000281644	1.10077	-1.20488	0.000293081	1.10692	-1.20479
16436197	chr10:16436197:T:G	2.40323e-06	-1.38946e-10	-1.20447	9.22939e-05	-1.38946e-10	-1.21978	9.54693e-05	-1.38946e-10	-1.21951
16436279	chr10:16436279:T:C	8.40478e-07	-1.21868	-1.03639	4.19907e-05	-1.04519	-0.962121	4.3421e-05	-1.04516	-0.962218
16436306	chr10:16436306:T:C	1.21282e-06	-0.931466	-0.95687	6.64486e-05	-0.708652	-0.839678	6.88082e-05	-0.707257	-0.839738
16436393	chr10:16436393:A:G	7.6043e-06	1.16245	-1.21502	0.000555317	1.80374	-1.22896	0.000577657	1.80937	-1.22871
16436464	chr10:16436464:C:CTCTA	2.49783e-06	-1.38946e-10	-1.16586	9.84927e-05	-1.38946e-10	-1.15478	0.000101855	-1.38946e-10	-1.15477
16436636	chr10:16436636:A:C	1.21829e-06	-1.44269	-0.44114	5.62506e-05	-1.34731	-0.367634	5.81017e-05	-1.34827	-0.367854
16436807	chr10:16436807:C:T	1.51963e-06	-1.66282	-3.25898e-10	6.09904e-05	-1.63404	-3.25898e-10	6.30581e-05	-1.63426	-3.25898e-10
16437008	chr10:16437008:C:G	1.41759e-06	-1.43315	-0.299176	7.10492e-05	-1.34929	-0.132099	7.35045e-05	-1.34875	-0.132224
16437039	chr10:16437039:G:T	2.22345e-06	-1.38946e-10	-1.28222	8.74006e-05	-1.38946e-10	-1.27426	9.03816e-05	-1.38946e-10	-1.27428
16437063	chr10:16437063:G:A	2.75957e-06	-1.38946e-10	-1.06621	0.000108369	-1.38946e-10	-1.05922	0.000112065	-1.38946e-10	-1.05924
16437205	chr10:16437205:G:A	4.74795e-06	-1.38946e-10	-0.52357	0.000182505	-1.38946e-10	-0.537979	0.000188764	-1.38946e-10	-0.53782
16437218	chr10:16437218:A:C	2.56183e-06	-1.38946e-10	-1.14056	0.000102093	-1.38946e-10	-1.11887	0.000105577	-1.38946e-10	-1.11888
16437252	chr10:16437252:C:G	1.3901e-06	-1.46924	-0.282667	6.9057e-05	-1.39349	-0.116333	7.14414e-05	-1.39301	-0.116435
16437466	chr10:16437466:G:A	2.23896e-06	-1.38946e-10	-1.27527	8.64561e-05	-1.38946e-10	-1.28512	8.94078e-05	-1.38946e-10	-1.28511
16437839	chr10:16437839:T:TA	4.84849e-06	-1.38946e-10	-0.502614	0.000182676	-1.38946e-10	-0.537045	0.000189	-1.38946e-10	-0.53657
16438177	chr10:16438177:TG:T	1.18113e-06	-1.53103	-0.38378	4.88624e-05	-1.51972	-0.336028	5.05624e-05	-1.51946	-0.335655
16438226	chr10:16438226:G:A	4.84186e-07	-1.6733	-1.13327	1.89594e-05	-1.67295	-1.12951	1.96072e-05	-1.67299	-1.12943
16438600	chr10:16438600:C:T	9.84272e-07	-1.57989	-0.517248	4.02818e-05	-1.57112	-0.477738	4.16816e-05	-1.57086	-0.477404
16438743	chr10:16438743:C:T	1.77553e-05	2.09445	-1.29905	0.00146604	2.85542	-1.30985	0.00152688	2.86246	-1.3098
16439361	chr10:16439361:A:T	4.94581e-07	-1.55761	-1.22772	1.95905e-05	-1.50856	-1.26115	2.02635e-05	-1.50829	-1.2612
16439748	chr10:16439748:A:T	2.91676e-06	-1.38946e-10	-1.01081	0.000110092	-1.38946e-10	-1.04344	0.000113895	-1.38946e-10	-1.04304
16439842	chr10:16439842:C:T	1.52043e-06	-1.66229	-3.25898e-10	5.92575e-05	-1.66287	-3.25898e-10	6.12759e-05	-1.66293	-3.25898e-10
16440227	chr10:16440227:A:G	5.13155e-06	-1.38946e-10	-0.445874	0.000198975	-1.38946e-10	-0.451579	0.000205857	-1.38946e-10	-0.451139
16440482	chr10:16440482:C:G	1.71624e-06	-1.49607	-0.04507	8.54899e-05	-1.42575	0.129388	8.84474e-05	-1.4253	0.129386
16440958	chr10:16440958:A:C	3.72149e-06	-0.767157	-3.25898e-10	0.000123093	-0.931818	-3.25898e-10	0.000127245	-0.932204	-3.25898e-10
16441082	chr10:16441082:G:A	1.16215e-06	-1.09483	-0.836176	6.13677e-05	-0.891478	-0.736397	6.3468e-05	-0.891356	-0.736427
16441236	chr10:16441236:A:G	1.39631e-06	-0.59997	-1.14748	6.21062e-05	-0.448473	-1.16744	6.44956e-05	-0.444578	-1.16714
16441618	chr10:16441618:A:G	5.39976e-07	-1.66087	-1.03664	2.11779e-05	-1.66239	-1.02941	2.19075e-05	-1.66221	-1.02928
16442043	chr10:16442043:C:T	7.75037e-06	1.06096	-1.09451	0.000584729	1.76382	-1.13743	0.000608357	1.76968	-1.13723
16442498	chr10:16442498:C:T	1.33893e-06	-1.36731	-0.422101	6.25968e-05	-1.25577	-0.35227	6.46479e-05	-1.2569	-0.35246
16442889	chr10:16442889:C:T	1.28786e-06	-0.98999	-0.838313	6.98811e-05	-0.764601	-0.733362	7.2272e-05	-0.764488	-0.733395
16442963	chr10:16442963:C:T	5.2635e-06	-1.38946e-10	-0.420486	0.000201058	-1.38946e-10	-0.441167	0.000208001	-1.38946e-10	-0.440776
16443045	chr10:16443045:A:C	2.49745e-06	-1.38946e-10	-1.16601	9.95238e-05	-1.38946e-10	-1.14436	0.000102919	-1.38946e-10	-1.14437
16443104	chr10:16443104:C:T	1.18183e-06	-1.4033	-0.510925	5.47428e-05	-1.29813	-0.443985	5.65402e-05	-1.29919	-0.444173
16443205	chr10:16443205:C:A	4.25212e-07	-1.66408	-1.27237	1.66725e-05	-1.66464	-1.26636	1.72448e-05	-1.66455	-1.26626
16443227	chr10:16443227:G:A	3.95208e-06	-1.38946e-10	-0.707041	0.00015637	-1.38946e-10	-0.692534	0.00016174	-1.38946e-10	-0.692331
16443303	chr10:16443303:T:G	2.34477e-06	-1.38946e-10	-1.2291	9.06604e-05	-1.38946e-10	-1.23764	9.37512e-05	-1.38946e-10	-1.23767
16443432	chr10:16443432:C:T	3.29058e-05	1.41237	-3.25898e-10	0.00139237	1.494	-3.25898e-10	0.00143886	1.49329	-3.25898e-10
16443446	chr10:16443446:A:G	2.24668e-06	-1.38946e-10	-1.27183	8.68802e-05	-1.38946e-10	-1.28023	8.98508e-05	-1.38946e-10	-1.28017
16443836	chr10:16443836:C:A	5.69024e-06	-1.38946e-10	-0.34253	0.000211082	-1.38946e-10	-0.392511	0.000218333	-1.38946e-10	-0.392296
16444145	chr10:16444145:G:A	4.5622e-06	0.712866	-1.27634	0.000312918	1.2647	-1.26351	0.000324215	1.2665	-1.26342
16444288	chr10:16444288:C:T	1.01432e-05	1.51906	-1.28354	0.000771568	2.20157	-1.2979	0.000803059	2.20794	-1.29783
16444686	chr10:16444686:A:C	2.28747e-06	-1.38946e-10	-1.25384	8.83109e-05	-1.38946e-10	-1.26389	9.13248e-05	-1.38946e-10	-1.2639
16444954	chr10:16444954:G:A	2.15367e-06	-1.38946e-10	-1.31411	8.35894e-05	-1.38946e-10	-1.31884	8.64416e-05	-1.38946e-10	-1.31885
16445695	chr10:16445695:G:A	2.27577e-06	-1.38946e-10	-1.25896	8.91194e-05	-1.38946e-10	-1.25478	9.21687e-05	-1.38946e-10	-1.2547
16446057	chr10:16446057:G:A	7.76762e-06	1.2804	-1.31172	0.000589071	1.95147	-1.31768	0.000613015	1.95773	-1.31766
16446212	chr10:16446212:C:T	7.62231e-06	-1.38946e-10	-0.0502032	0.000288587	-1.38946e-10	-0.0797605	0.00029858	-1.38946e-10	-0.0792816
16446283	chr10:16446283:T:C	2.22718e-06	-1.38946e-10	-1.28055	8.64198e-05	-1.38946e-10	-1.28554	8.93664e-05	-1.38946e-10	-1.28557
16446400	chr10:16446400:A:G	2.24301e-06	-1.38946e-10	-1.27346	8.69991e-05	-1.38946e-10	-1.27886	8.99652e-05	-1.38946e-10	-1.2789
16446426	chr10:16446426:A:G	2.24496e-06	-1.38946e-10	-1.2726	8.70698e-05	-1.38946e-10	-1.27805	9.00382e-05	-1.38946e-10	-1.27808
16446454	chr10:16446454:T:C	1.38743e-06	-1.16956	-0.584274	7.50416e-05	-0.969536	-0.45718	7.76054e-05	-0.96948	-0.457203
16446455	chr10:16446455:G:A	3.62412e-06	-0.793672	-3.25898e-10	0.000150459	-0.73107	-3.25898e-10	0.000155721	-0.730252	-3.25898e-10
16446532	chr10:16446532:T:C	1.72026e-06	-1.42577	-0.113037	8.69976e-05	-1.3367	0.0578194	9.00116e-05	-1.33616	0.0577781
16446714	chr10:16446714:T:G	8.23046e-06	-1.38946e-10	0.0265592	0.000313977	-1.38946e-10	0.00456089	0.000324889	-1.38946e-10	0.00516312
16446805	chr10:16446805:T:C	2.23893e-06	-1.38946e-10	-1.27528	8.68495e-05	-1.38946e-10	-1.28058	8.98105e-05	-1.38946e-10	-1.28062
16446837	chr10:16446837:A:G	2.22366e-06	-1.38946e-10	-1.28213	8.62955e-05	-1.38946e-10	-1.28698	8.92378e-05	-1.38946e-10	-1.28701
16447027	chr10:16447027:G:A	1.14092e-06	-1.16547	-0.783971	4.37513e-05	-1.08497	-0.881268	4.52706e-05	-1.08432	-0.88134
16447077	chr10:16447077:G:A	4.35398e-07	-1.67344	-1.23934	1.71065e-05	-1.67337	-1.23193	1.76928e-05	-1.67336	-1.2318
16447105	chr10:16447105:T:TC	2.51984e-06	-0.00103512	-1.15605	0.000143436	0.359315	-1.13818	0.000148968	0.363415	-1.138
16447246	chr10:16447246:A:G	2.22293e-06	-1.38946e-10	-1.28246	8.62708e-05	-1.38946e-10	-1.28727	8.92123e-05	-1.38946e-10	-1.2873
16447248	chr10:16447248:A:G	4.27983e-07	-1.62243	-1.30752	1.64399e-05	-1.63532	-1.30973	1.70064e-05	-1.635	-1.30973
16447257	chr10:16447257:C:A	2.24149e-06	-1.38946e-10	-1.27414	8.69435e-05	-1.38946e-10	-1.2795	8.99077e-05	-1.38946e-10	-1.27954
16447544	chr10:16447544:T:C	2.23389e-06	-1.38946e-10	-1.27754	8.6666e-05	-1.38946e-10	-1.2827	8.96208e-05	-1.38946e-10	-1.28273
16448327	chr10:16448327:C:T	2.23246e-06	-1.38946e-10	-1.27818	8.66182e-05	-1.38946e-10	-1.28325	8.95713e-05	-1.38946e-10	-1.28328
16448543	chr10:16448543:G:A	1.77113e-06	-1.38644	-0.123224	9.01042e-05	-1.2912	0.0474085	9.32323e-05	-1.29061	0.0473861
16448577	chr10:16448577:C:T	3.52344e-06	-0.821845	-3.25898e-10	0.000147073	-0.753827	-3.25898e-10	0.000152202	-0.753108	-3.25898e-10
16448753	chr10:16448753:G:C	1.13788e-05	-1.38946e-10	0.350472	0.000473869	-1.38946e-10	0.416173	0.000490366	-1.38946e-10	0.416833
16448770	chr10:16448770:A:G	1.08216e-06	-1.50915	-0.493166	4.90096e-05	-1.42647	-0.426273	5.06259e-05	-1.42738	-0.426473
16449133	chr10:16449133:C:T	2.19579e-06	-1.38946e-10	-1.29474	8.61926e-05	-1.38946e-10	-1.28817	8.91345e-05	-1.38946e-10	-1.28817
16449562	chr10:16449562:C:T	1.5167e-06	-1.66475	-3.25898e-10	5.87887e-05	-1.67081	-3.25898e-10	6.07976e-05	-1.67077	-3.25898e-10
16449765	chr10:16449765:A:G	1.71892e-06	-1.67298	0.133396	5.67621e-05	-1.66927	-0.0366221	5.87244e-05	-1.66923	-0.0362353
16449814	chr10:16449814:C:T	3.07078e-06	-1.38946e-10	-0.959349	0.000126855	-1.38946e-10	-0.901717	0.000131172	-1.38946e-10	-0.901807
16449918	chr10:16449918:T:C	1.6044e-06	-1.44365	-0.164882	8.0674e-05	-1.35804	0.00369406	8.34674e-05	-1.35751	0.00365209
16450001	chr10:16450001:T:A	4.87744e-07	-1.6689	-1.13034	1.9076e-05	-1.66975	-1.12658	1.97302e-05	-1.6698	-1.12637
16450143	chr10:16450143:A:G	5.12637e-06	-1.38946e-10	-0.446885	0.000197089	-1.38946e-10	-0.461104	0.000203934	-1.38946e-10	-0.460525
16450312	chr10:16450312:C:T	3.27216e-06	-1.38946e-10	-0.895833	0.000125169	-1.38946e-10	-0.915093	0.000129472	-1.38946e-10	-0.914852
16450854	chr10:16450854:T:A	7.67536e-06	-1.38946e-10	-0.0432671	0.000292632	-1.38946e-10	-0.0658437	0.000302806	-1.38946e-10	-0.0652253
16451087	chr10:16451087:G:A	1.49591e-06	-1.39793	-0.280615	7.51736e-05	-1.30492	-0.120035	7.77797e-05	-1.30437	-0.120068
16451139	chr10:16451139:G:A	1.54813e-06	-1.34982	-0.294415	7.53445e-05	-1.25911	-0.163573	7.79489e-05	-1.25855	-0.163715
16451160	chr10:16451160:T:C	1.52533e-06	-1.38527	-0.273805	7.68195e-05	-1.29081	-0.112489	7.94825e-05	-1.29025	-0.112528
16451211	chr10:16451211:T:TG	2.28391e-06	-1.43989	0.184494	0.000115873	-1.35727	0.365014	0.000119899	-1.35679	0.36512
16451800	chr10:16451800:G:A	2.77043e-06	-1.38946e-10	-1.06228	0.000106563	-1.38946e-10	-1.07602	0.000110218	-1.38946e-10	-1.07586
16451852	chr10:16451852:G:A	2.75698e-06	-1.38946e-10	-1.06715	0.000106061	-1.38946e-10	-1.08074	0.000109698	-1.38946e-10	-1.08058
16451969	chr10:16451969:A:C	4.46786e-06	-0.584374	-3.25898e-10	0.000189296	-0.501444	-3.25898e-10	0.000195756	-0.501449	-3.25898e-10
16452064	chr10:16452064:T:G	6.16566e-07	-1.66252	-0.90235	2.4114e-05	-1.66432	-0.897645	2.49437e-05	-1.66416	-0.897542
16452339	chr10:16452339:C:T	1.11933e-05	-1.38946e-10	0.334035	0.000446062	-1.38946e-10	0.3557	0.000461675	-1.38946e-10	0.356543
16452389	chr10:16452389:C:G	2.18547e-06	-1.38946e-10	-1.29945	8.49296e-05	-1.38946e-10	-1.30294	8.78261e-05	-1.38946e-10	-1.30296
16452593	chr10:16452593:G:A	1.4565e-06	-1.67198	-0.03327	5.74054e-05	-1.67051	-0.0241063	5.94002e-05	-1.67042	-0.0235968
16452824	chr10:16452824:C:T	2.15379e-06	-1.38946e-10	-1.31405	8.44077e-05	-1.38946e-10	-1.3091	8.72874e-05	-1.38946e-10	-1.30911
16452872	chr10:16452872:C:T	2.15561e-06	-1.38946e-10	-1.31321	8.3901e-05	-1.38946e-10	-1.31512	8.67634e-05	-1.38946e-10	-1.31513
16452911	chr10:16452911:C:T	2.60694e-06	-1.38946e-10	-1.12311	0.000100388	-1.38946e-10	-1.13571	0.000103828	-1.38946e-10	-1.13559
16453001	chr10:16453001:C:T	2.15864e-06	-1.38946e-10	-1.3118	8.40009e-05	-1.38946e-10	-1.31393	8.68666e-05	-1.38946e-10	-1.31395
16453042	chr10:16453042:G:A	2.29475e-06	-1.38946e-10	-1.25066	8.89312e-05	-1.38946e-10	-1.25689	9.19792e-05	-1.38946e-10	-1.25676
16453476	chr10:16453476:A:G	1.25697e-06	-1.14868	-0.703899	6.74292e-05	-0.946853	-0.586827	6.97306e-05	-0.94681	-0.58687
16453528	chr10:16453528:C:T	2.17192e-06	-1.38946e-10	-1.30567	8.44557e-05	-1.38946e-10	-1.30853	8.73364e-05	-1.38946e-10	-1.30855
16453821	chr10:16453821:T:G	6.89518e-06	-1.38946e-10	-0.15046	0.000261305	-1.38946e-10	-0.179069	0.000270322	-1.38946e-10	-0.178706
16453864	chr10:16453864:T:C	2.17715e-06	-1.38946e-10	-1.30327	8.46388e-05	-1.38946e-10	-1.30636	8.75256e-05	-1.38946e-10	-1.30639
16453865	chr10:16453865:T:C	1.17281e-06	-1.18326	-0.738625	6.18834e-05	-0.988871	-0.630636	6.39973e-05	-0.988843	-0.630636
16454312	chr10:16454312:C:T	1.13736e-06	-1.2164	-0.736174	5.96885e-05	-1.02754	-0.628074	6.17274e-05	-1.02751	-0.628079
16454421	chr10:16454421:A:G	1.64782e-06	-1.58183	-3.25898e-10	5.88737e-05	-1.66936	-3.25898e-10	6.08867e-05	-1.6693	-3.25898e-10
16455119	chr10:16455119:T:C	1.52254e-06	-1.6609	-3.25898e-10	5.91212e-05	-1.66517	-3.25898e-10	6.11372e-05	-1.6652	-3.25898e-10
16455150	chr10:16455150:G:A	1.49232e-05	0.621632	-3.25898e-10	0.000413846	0.280736	-3.25898e-10	0.000428799	0.282669	-3.25898e-10
16455406	chr10:16455406:A:C	6.9028e-06	-0.149355	-3.25898e-10	0.000222153	-0.34139	-3.25898e-10	0.000229497	-0.342427	-3.25898e-10
16455433	chr10:16455433:A:G	1.21065e-06	-1.48081	-0.409314	5.53067e-05	-1.39251	-0.339353	5.71283e-05	-1.39347	-0.339552
16455471	chr10:16455471:G:A	4.69733e-07	-1.67166	-1.16521	1.83759e-05	-1.67157	-1.16215	1.90058e-05	-1.67161	-1.16197
16455641	chr10:16455641:C:T	6.40181e-07	-1.27722	-1.25007	2.47077e-05	-1.29705	-1.24059	2.55774e-05	-1.29598	-1.24063
16455864	chr10:16455864:C:G	2.6649e-06	-1.38946e-10	-1.10112	0.000106926	-1.38946e-10	-1.07262	0.00011057	-1.38946e-10	-1.07267
16456195	chr10:16456195:A:G	2.55973e-06	-1.38946e-10	-1.14138	9.7586e-05	-1.38946e-10	-1.16402	0.000100935	-1.38946e-10	-1.16384
16456890	chr10:16456890:G:A	5.39958e-07	-1.48297	-1.21457	2.0711e-05	-1.45926	-1.25483	2.14271e-05	-1.45881	-1.25485
16456900	chr10:16456900:A:G	6.47864e-06	-1.38946e-10	-0.212771	0.000249973	-1.38946e-10	-0.223406	0.000258643	-1.38946e-10	-0.222869
16457218	chr10:16457218:T:C	6.13597e-07	-1.66462	-0.905077	2.40114e-05	-1.66515	-0.901078	2.48359e-05	-1.66501	-0.901022
16457392	chr10:16457392:T:C	4.09266e-06	0.578038	-1.25013	0.000255928	1.07376	-1.27362	0.000266256	1.07963	-1.27349
16457509	chr10:16457509:G:A	3.95334e-06	0.524837	-1.23156	0.000243285	1.00612	-1.25664	0.00025309	1.01193	-1.2565
16457847	chr10:16457847:G:A	2.18589e-06	-1.38946e-10	-1.29926	8.49376e-05	-1.38946e-10	-1.30284	8.78346e-05	-1.38946e-10	-1.30286
16458387	chr10:16458387:TG:T	3.10481e-06	-1.38946e-10	-0.948328	0.00011913	-1.38946e-10	-0.964544	0.000123219	-1.38946e-10	-0.964355
16459049	chr10:16459049:C:G	2.80382e-06	-1.38946e-10	-1.0503	0.000105996	-1.38946e-10	-1.08135	0.000109612	-1.38946e-10	-1.08137
16459179	chr10:16459179:C:T	8.10403e-06	-1.38946e-10	0.0110788	0.000312934	-1.38946e-10	0.00123534	0.000323629	-1.38946e-10	0.0012786
16459560	chr10:16459560:C:T	5.69548e-06	-1.38946e-10	-0.34161	0.000219725	-1.38946e-10	-0.35238	0.00022734	-1.38946e-10	-0.351873
16459802	chr10:16459802:G:A	2.88983e-06	-1.61143	0.59135	0.000113281	-1.60347	0.588583	0.00011725	-1.60307	0.58906
16459841	chr10:16459841:G:A	2.2706e-06	-1.38946e-10	-1.26124	8.98315e-05	-1.38946e-10	-1.24682	9.28919e-05	-1.38946e-10	-1.24688
16460834	chr10:16460834:A:G	1.04432e-06	-1.57737	-0.460547	3.85531e-05	-1.55466	-0.538063	3.98703e-05	-1.55464	-0.538049
16461029	chr10:16461029:C:T	5.79578e-06	-1.38946e-10	-0.324152	0.000223652	-1.38946e-10	-0.334666	0.000231399	-1.38946e-10	-0.334175
16461168	chr10:16461168:T:C	2.14126e-06	-1.38946e-10	-1.31989	8.35563e-05	-1.38946e-10	-1.31924	8.64078e-05	-1.38946e-10	-1.31924
16461264	chr10:16461264:G:A	7.9208e-07	-1.59557	-0.718802	3.07258e-05	-1.60296	-0.716693	3.17912e-05	-1.60251	-0.716616
16461721	chr10:16461721:T:C	3.50767e-06	-1.38946e-10	-0.826331	0.000139475	-1.38946e-10	-0.806875	0.000144317	-1.38946e-10	-0.806309
16462107	chr10:16462107:C:T	1.55364e-06	-0.997189	-0.643493	8.6179e-05	-0.766335	-0.521997	8.91266e-05	-0.766217	-0.522045
16462156	chr10:16462156:T:C	3.11417e-06	-1.38946e-10	-0.945321	0.000119479	-1.38946e-10	-0.961614	0.000123581	-1.38946e-10	-0.961424
16462192	chr10:16462192:G:A	1.23192e-06	-1.45901	-0.413692	5.64954e-05	-1.36652	-0.344077	5.83556e-05	-1.36749	-0.344275
16462400	chr10:16462400:T:A	2.19694e-06	-1.38946e-10	-1.29422	8.54337e-05	-1.38946e-10	-1.29702	8.83564e-05	-1.38946e-10	-1.29694
16462417	chr10:16462417:TG:T	1.05736e-06	-1.47868	-0.546822	4.80466e-05	-1.39017	-0.482415	4.96313e-05	-1.3911	-0.482598
16462486	chr10:16462486:C:A	2.15166e-06	-1.38946e-10	-1.31504	8.40994e-05	-1.38946e-10	-1.31276	8.69708e-05	-1.38946e-10	-1.31275
16462611	chr10:16462611:A:C	1.27832e-06	-0.997394	-0.838339	6.60116e-05	-0.783447	-0.77148	6.82742e-05	-0.78337	-0.771418
16462615	chr10:16462615:G:C	2.18652e-06	-1.38946e-10	-1.29897	8.48708e-05	-1.38946e-10	-1.30363	8.77666e-05	-1.38946e-10	-1.30364
16462653	chr10:16462653:C:T	2.15303e-06	-1.38946e-10	-1.31441	8.42211e-05	-1.38946e-10	-1.31131	8.70934e-05	-1.38946e-10	-1.31134
16462853	chr10:16462853:G:A	5.46508e-06	-1.38946e-10	-0.382903	0.000209255	-1.38946e-10	-0.401203	0.000216491	-1.38946e-10	-0.400772
16462931	chr10:16462931:C:T	3.16359e-06	0.372296	-1.30187	0.000192172	0.825557	-1.31192	0.000199844	0.831103	-1.31189
16463021	chr10:16463021:G:A	2.23424e-06	-1.38946e-10	-1.27738	8.87931e-05	-1.38946e-10	-1.25845	9.18409e-05	-1.38946e-10	-1.25826
16463058	chr10:16463058:C:T	3.15386e-06	-1.38946e-10	-0.932655	0.000120908	-1.38946e-10	-0.949727	0.000125058	-1.38946e-10	-0.949539
16463140	chr10:16463140:C:T	6.61406e-07	-1.67322	-0.82145	2.48602e-05	-1.67347	-0.858025	2.57147e-05	-1.67346	-0.857793
16463477	chr10:16463477:G:A	5.08834e-06	-1.38946e-10	-0.454331	0.000194898	-1.38946e-10	-0.472281	0.000201632	-1.38946e-10	-0.471874
16463478	chr10:16463478:C:T	2.78396e-06	-1.38946e-10	-1.05741	0.000105605	-1.38946e-10	-1.08505	0.000109232	-1.38946e-10	-1.08484
16463595	chr10:16463595:T:A	3.84853e-06	-1.38946e-10	-0.733592	0.000152291	-1.38946e-10	-0.718965	0.000157514	-1.38946e-10	-0.718802
16463664	chr10:16463664:T:C	1.791e-06	-0.995194	-0.503315	0.000100316	-0.764284	-0.37215	0.000103741	-0.764197	-0.372225
16463665	chr10:16463665:C:T	4.65551e-06	-1.38946e-10	-0.543231	0.000179751	-1.38946e-10	-0.553186	0.000185972	-1.38946e-10	-0.552724
16463718	chr10:16463718:C:T	1.15213e-06	-1.14175	-0.79792	5.81131e-05	-0.950002	-0.732365	6.00996e-05	-0.949977	-0.732339
16464502	chr10:16464502:T:C	6.32853e-07	-1.22422	-1.31458	2.9591e-05	-1.03992	-1.31736	3.06174e-05	-1.0394	-1.31735
16464576	chr10:16464576:G:C	1.21162e-06	-1.45194	-0.43738	5.57244e-05	-1.35873	-0.365609	5.75601e-05	-1.3597	-0.365792
16464604	chr10:16464604:T:C	2.61546e-06	-1.38946e-10	-1.11984	0.000100719	-1.38946e-10	-1.13243	0.000104151	-1.38946e-10	-1.13248
16464758	chr10:16464758:C:T	6.69967e-07	-1.16557	-1.31624	3.17142e-05	-0.969546	-1.31845	3.28153e-05	-0.968989	-1.31843
16465256	chr10:16465256:CTAAGG:C	1.03443e-06	-1.0711	-0.976325	5.17296e-05	-0.873705	-0.925024	5.34994e-05	-0.873658	-0.924991
16465282	chr10:16465282:C:T	3.81692e-06	-1.38946e-10	-0.741839	0.000150521	-1.38946e-10	-0.730655	0.00015567	-1.38946e-10	-0.73058
16465453	chr10:16465453:A:T	6.73155e-07	-1.23562	-1.24145	2.94613e-05	-1.13585	-1.22583	3.05026e-05	-1.13456	-1.22594
16465615	chr10:16465615:C:T	1.08141e-06	-1.01331	-0.989703	5.45037e-05	-0.807016	-0.939473	5.63676e-05	-0.806985	-0.939439
16466044	chr10:16466044:G:A	7.07499e-07	-1.28109	-1.14621	3.10024e-05	-1.18465	-1.12604	3.20945e-05	-1.18342	-1.12622
16466053	chr10:16466053:A:G	1.15768e-06	-0.962216	-0.972644	5.86366e-05	-0.750309	-0.92309	6.06407e-05	-0.750265	-0.923088
16466054	chr10:16466054:A:G	1.48821e-05	-1.38946e-10	0.618879	0.000624144	-1.38946e-10	0.691623	0.000645494	-1.38946e-10	0.691697
16466287	chr10:16466287:C:T	1.12108e-06	-0.98938	-0.977611	5.65428e-05	-0.781123	-0.928637	5.84756e-05	-0.78108	-0.928629
16466343	chr10:16466343:A:G	5.57423e-06	-1.38946e-10	-0.363128	0.000214933	-1.38946e-10	-0.374433	0.000222383	-1.38946e-10	-0.373918
16466412	chr10:16466412:G:T	1.00536e-06	-1.51082	-0.565116	4.54964e-05	-1.42911	-0.498019	4.7e-05	-1.42998	-0.498197
16466415	chr10:16466415:G:A	1.20196e-06	-0.975591	-0.921741	6.10403e-05	-0.764546	-0.868677	6.3126e-05	-0.76451	-0.868675
16466466	chr10:16466466:A:G	1.13079e-06	-0.991816	-0.96655	5.70985e-05	-0.783674	-0.916306	5.90491e-05	-0.783645	-0.916305
16466511	chr10:16466511:A:T	7.29888e-06	-0.0935609	-3.25898e-10	0.000213914	-0.379185	-3.25898e-10	0.000221116	-0.379633	-3.25898e-10
16466598	chr10:16466598:C:T	2.25329e-06	-1.38946e-10	-1.26889	8.80264e-05	-1.38946e-10	-1.26712	9.10356e-05	-1.38946e-10	-1.26707
16466686	chr10:16466686:G:A	1.18658e-06	-0.963913	-0.94629	6.02082e-05	-0.752065	-0.894885	6.22657e-05	-0.752025	-0.894883
16467057	chr10:16467057:T:C	2.69698e-06	-1.38946e-10	-1.08915	0.00010577	-1.38946e-10	-1.0835	0.000109374	-1.38946e-10	-1.08355
16467210	chr10:16467210:C:T	5.07536e-07	-1.53414	-1.22533	2.06357e-05	-1.49535	-1.22239	2.13286e-05	-1.496	-1.22227
16467520	chr10:16467520:G:A	4.67479e-07	-1.56885	-1.27284	1.9031e-05	-1.53014	-1.26855	1.9671e-05	-1.53071	-1.26846
16467528	chr10:16467528:G:A	1.22318e-06	-0.956739	-0.923088	6.20098e-05	-0.747358	-0.870108	6.41314e-05	-0.74728	-0.870105
16467545	chr10:16467545:C:A	1.1746e-06	-0.986848	-0.933506	5.92621e-05	-0.781486	-0.881302	6.12893e-05	-0.781412	-0.881302
16468242	chr10:16468242:C:T	2.33413e-06	-1.38946e-10	-1.23364	9.03101e-05	-1.38946e-10	-1.24151	9.33925e-05	-1.38946e-10	-1.24151
16468578	chr10:16468578:G:A	1.69535e-05	-1.38946e-10	0.749192	0.000671974	-1.38946e-10	0.765462	0.000695349	-1.38946e-10	0.766095
16468581	chr10:16468581:A:G	1.00712e-06	-1.04184	-1.03234	5.0198e-05	-0.842389	-0.986395	5.19141e-05	-0.842355	-0.986375
16468798	chr10:16468798:AC:A	5.37046e-07	-1.67013	-1.03283	2.03548e-05	-1.67195	-1.05949	2.10525e-05	-1.67198	-1.05932
16469075	chr10:16469075:G:T	5.37215e-07	-1.66398	-1.03866	2.0342e-05	-1.66743	-1.06464	2.10386e-05	-1.66749	-1.06447
16469256	chr10:16469256:A:G	4.70461e-06	-1.38946e-10	-0.532739	0.000192994	-1.38946e-10	-0.482099	0.000199623	-1.38946e-10	-0.48189
16469297	chr10:16469297:T:C	5.21174e-06	-1.38946e-10	-0.430368	0.000214454	-1.38946e-10	-0.376663	0.000221823	-1.38946e-10	-0.376438
16469710	chr10:16469710:G:A	4.46436e-06	-1.38946e-10	-0.585157	0.000169048	-1.38946e-10	-0.614573	0.000174833	-1.38946e-10	-0.61449
16469725	chr10:16469725:T:C	2.59216e-06	0.0893436	-1.21814	0.000170302	0.554553	-1.16174	0.000177158	0.56055	-1.16183
16469798	chr10:16469798:G:A	2.21263e-06	-1.38946e-10	-1.2871	8.60782e-05	-1.38946e-10	-1.2895	8.90144e-05	-1.38946e-10	-1.28952
16469854	chr10:16469854:T:G	3.31637e-06	-1.38946e-10	-0.882411	0.000133583	-1.38946e-10	-0.850038	0.000138164	-1.38946e-10	-0.849879
16470167	chr10:16470167:T:C	4.08423e-06	-1.38946e-10	-0.674148	0.000158996	-1.38946e-10	-0.675877	0.000164482	-1.38946e-10	-0.675521
16470464	chr10:16470464:C:T	4.10305e-06	-1.38946e-10	-0.669551	0.000167617	-1.38946e-10	-0.623074	0.000173374	-1.38946e-10	-0.622867
16470510	chr10:16470510:G:A	4.01883e-06	-1.38946e-10	-0.690292	0.000164049	-1.38946e-10	-0.644595	0.000169683	-1.38946e-10	-0.644389
16470531	chr10:16470531:A:G	4.0534e-06	-1.38946e-10	-0.681725	0.000165519	-1.38946e-10	-0.635675	0.000171203	-1.38946e-10	-0.635469
16470852	chr10:16470852:C:T	6.41135e-06	-1.38946e-10	-0.223213	0.000241199	-1.38946e-10	-0.259136	0.000249455	-1.38946e-10	-0.25904
16470930	chr10:16470930:C:G	3.95539e-06	-1.38946e-10	-0.706202	0.000161367	-1.38946e-10	-0.661076	0.000166908	-1.38946e-10	-0.660878
16471056	chr10:16471056:T:C	4.1392e-06	-1.38946e-10	-0.66078	0.000169129	-1.38946e-10	-0.614096	0.000174938	-1.38946e-10	-0.613889
16471097	chr10:16471097:A:G	2.8738e-06	-1.38946e-10	-1.02565	0.000117178	-1.38946e-10	-0.981062	0.000121198	-1.38946e-10	-0.98089
16471154	chr10:16471154:A:G	4.30426e-06	-1.38946e-10	-0.621676	0.000176123	-1.38946e-10	-0.573577	0.000182173	-1.38946e-10	-0.573364
16471165	chr10:16471165:A:AT	2.14838e-06	-1.38946e-10	-1.31657	8.36943e-05	-1.38946e-10	-1.31759	8.6553e-05	-1.38946e-10	-1.31756
16471180	chr10:16471180:A:G	4.35312e-06	-1.38946e-10	-0.610389	0.00017818	-1.38946e-10	-0.561962	0.000184301	-1.38946e-10	-0.561747
16471347	chr10:16471347:A:T	9.07147e-07	-0.859128	-1.3196	4.50102e-05	-0.624459	-1.31341	4.65789e-05	-0.623746	-1.31342
16472199	chr10:16472199:T:C	3.31409e-06	0.417893	-1.30099	0.000196803	0.849489	-1.31204	0.000204699	0.855233	-1.31201
16472216	chr10:16472216:T:C	3.99737e-06	0.169705	-0.86535	0.000316655	0.758862	-0.745806	0.000329357	0.764712	-0.74589
16473214	chr10:16473214:T:C	4.99675e-07	-1.6684	-1.10668	1.97798e-05	-1.66086	-1.09924	2.04489e-05	-1.66105	-1.09934
16473574	chr10:16473574:G:A	9.97727e-07	-1.51194	-0.571623	5.14503e-05	-1.37327	-0.43087	5.32052e-05	-1.37341	-0.43075
16473767	chr10:16473767:T:C	2.58073e-06	-1.38946e-10	-1.13321	0.000102924	-1.38946e-10	-1.11076	0.000106451	-1.38946e-10	-1.11064
16474195	chr10:16474195:G:C	4.40543e-06	-1.38946e-10	-0.598444	0.000169098	-1.38946e-10	-0.614278	0.000174933	-1.38946e-10	-0.613917
16474362	chr10:16474362:C:T	4.34404e-06	-0.612478	-3.25898e-10	0.000145536	-0.764338	-3.25898e-10	0.000150382	-0.765139	-3.25898e-10
16474491	chr10:16474491:C:T	1.06503e-06	-1.61738	-0.400897	4.65786e-05	-1.5773	-0.326319	4.81391e-05	-1.57774	-0.326488
16474570	chr10:16474570:T:C	1.6602e-06	-1.57434	-3.25898e-10	6.35165e-05	-1.59346	-3.25898e-10	6.56989e-05	-1.59324	-3.25898e-10
16474654	chr10:16474654:G:A	7.91857e-07	-1.56069	-0.753968	2.81234e-05	-1.55316	-0.854994	2.9089e-05	-1.55288	-0.855078
16474706	chr10:16474706:T:C	7.79617e-07	-1.63571	-0.694523	3.34586e-05	-1.60139	-0.633059	3.45827e-05	-1.60176	-0.633203
16474720	chr10:16474720:C:T	6.93619e-07	-1.13403	-1.31309	3.48891e-05	-0.911847	-1.28074	3.60852e-05	-0.911653	-1.28078
16474750	chr10:16474750:G:C	6.25751e-06	-1.38946e-10	-0.247501	0.000239005	-1.38946e-10	-0.268272	0.000247301	-1.38946e-10	-0.267713
16474795	chr10:16474795:G:A	4.36999e-06	-1.38946e-10	-0.606522	0.000167751	-1.38946e-10	-0.62228	0.000173538	-1.38946e-10	-0.621922
16474817	chr10:16474817:G:A	8.19012e-07	-1.58438	-0.696554	2.89363e-05	-1.57774	-0.801918	2.99295e-05	-1.57748	-0.801991
16474959	chr10:16474959:G:T	4.23421e-07	-1.62148	-1.31919	1.6697e-05	-1.60967	-1.31986	1.72592e-05	-1.61012	-1.31986
16475015	chr10:16475015:G:C	5.39674e-06	0.480715	-0.876202	0.000418893	1.05734	-0.764479	0.000435858	1.06352	-0.764528
16475163	chr10:16475163:T:C	4.80415e-06	-0.024754	-0.487049	0.000376364	0.517225	-0.331427	0.000391363	0.522771	-0.331455
16475274	chr10:16475274:A:G	5.21163e-06	0.0238392	-0.454228	0.000412963	0.574964	-0.296365	0.000429462	0.580607	-0.296393
16475345	chr10:16475345:T:C	3.21882e-06	-1.38946e-10	-0.912267	0.000123364	-1.38946e-10	-0.929622	0.000127599	-1.38946e-10	-0.929429
16475384	chr10:16475384:C:T	1.35066e-06	-1.13239	-0.648298	7.66007e-05	-0.870143	-0.536008	7.92026e-05	-0.870379	-0.535931
16475420	chr10:16475420:T:C	5.72057e-06	-1.38946e-10	-0.337213	0.000219606	-1.38946e-10	-0.352924	0.00022717	-1.38946e-10	-0.352623
16475693	chr10:16475693:A:G	1.63312e-05	-1.38946e-10	0.711796	0.000626195	-1.38946e-10	0.694903	0.00064828	-1.38946e-10	0.696004
16475869	chr10:16475869:G:C	3.21882e-06	-1.38946e-10	-0.912267	0.000123364	-1.38946e-10	-0.929622	0.000127599	-1.38946e-10	-0.929429
16476315	chr10:16476315:C:T	2.62198e-06	-1.38946e-10	-1.11735	0.000106294	-1.38946e-10	-1.07854	0.00010992	-1.38946e-10	-1.07857
16476408	chr10:16476408:T:C	4.58517e-06	-0.145895	-0.41256	0.000356012	0.379872	-0.249666	0.000370159	0.385305	-0.249692
16476425	chr10:16476425:G:C	3.21487e-06	-1.38946e-10	-0.913495	0.000123215	-1.38946e-10	-0.930828	0.000127445	-1.38946e-10	-0.930635
16476608	chr10:16476608:C:T	4.13104e-07	-1.64601	-1.31932	1.65044e-05	-1.62131	-1.31982	1.70612e-05	-1.6217	-1.31982
16476739	chr10:16476739:T:C	2.33626e-06	-0.0455553	-1.18718	0.000154045	0.424822	-1.13234	0.000160156	0.430256	-1.13242
16476904	chr10:16476904:T:C	9.89406e-07	-0.772107	-1.31983	4.68992e-05	-0.577334	-1.31942	4.8673e-05	-0.573761	-1.31943
16477578	chr10:16477578:T:C	1.38689e-06	-1.53686	-0.217354	6.95054e-05	-1.42408	-0.0792722	7.18872e-05	-1.42404	-0.0791832
16477589	chr10:16477589:T:A	2.25689e-06	-1.38946e-10	-1.2673	8.71472e-05	-1.38946e-10	-1.27716	9.01326e-05	-1.38946e-10	-1.27704
16477606	chr10:16477606:C:G	2.17411e-06	-1.38946e-10	-1.30466	8.4963e-05	-1.38946e-10	-1.30254	8.78611e-05	-1.38946e-10	-1.30256
16477764	chr10:16477764:A:G	8.02597e-07	-1.35932	-0.941861	4.17689e-05	-1.18113	-0.831477	4.32049e-05	-1.18098	-0.831386
16478226	chr10:16478226:A:G	4.99079e-07	-1.45981	-1.31647	2.14316e-05	-1.36528	-1.31461	2.21592e-05	-1.36545	-1.31462
16478414	chr10:16478414:A:G	3.62326e-06	-1.38946e-10	-0.793907	0.000136325	-1.38946e-10	-0.82972	0.000141	-1.38946e-10	-0.829558
16478785	chr10:16478785:C:T	5.32018e-07	-1.58933	-1.12303	2.11059e-05	-1.57744	-1.11776	2.18202e-05	-1.57772	-1.11776
16479002	chr10:16479002:C:T	2.31195e-06	-1.38946e-10	-1.24319	8.96298e-05	-1.38946e-10	-1.24907	9.26912e-05	-1.38946e-10	-1.24905
16479093	chr10:16479093:A:AT	2.29819e-06	-1.38946e-10	-1.24916	8.91182e-05	-1.38946e-10	-1.25479	9.21619e-05	-1.38946e-10	-1.25477
16479094	chr10:16479094:A:T	4.56754e-06	-1.38946e-10	-0.562307	0.000175073	-1.38946e-10	-0.579552	0.000181139	-1.38946e-10	-0.579054
16479103	chr10:16479103:AG:A	2.30764e-06	-1.38946e-10	-1.24506	8.94696e-05	-1.38946e-10	-1.25086	9.25254e-05	-1.38946e-10	-1.25084
16479405	chr10:16479405:T:C	2.33875e-06	-1.38946e-10	-1.23167	9.063e-05	-1.38946e-10	-1.23797	9.37256e-05	-1.38946e-10	-1.23795
16479406	chr10:16479406:G:A	1.32458e-05	-1.38946e-10	0.502402	0.000508688	-1.38946e-10	0.487076	0.000526587	-1.38946e-10	0.488098
16479466	chr10:16479466:G:A	2.50808e-06	-1.38946e-10	-1.16176	9.60654e-05	-1.38946e-10	-1.17973	9.93504e-05	-1.38946e-10	-1.17967
16479538	chr10:16479538:G:A	2.47722e-06	-1.38946e-10	-1.17415	9.49537e-05	-1.38946e-10	-1.19137	9.82004e-05	-1.38946e-10	-1.19131
16479644	chr10:16479644:T:G	4.25405e-07	-1.67247	-1.26353	1.64042e-05	-1.67253	-1.27469	1.6965e-05	-1.67249	-1.27467
16479871	chr10:16479871:C:G	2.34001e-06	-1.38946e-10	-1.23113	9.06748e-05	-1.38946e-10	-1.23748	9.37719e-05	-1.38946e-10	-1.23745
16479901	chr10:16479901:T:C	2.29842e-06	-1.38946e-10	-1.24906	8.9128e-05	-1.38946e-10	-1.25468	9.21721e-05	-1.38946e-10	-1.25466
16479940	chr10:16479940:C:A	2.28207e-06	-1.38946e-10	-1.2562	8.85209e-05	-1.38946e-10	-1.26152	9.15441e-05	-1.38946e-10	-1.2615
16480079	chr10:16480079:G:A	9.4582e-07	-0.931255	-1.20573	4.54428e-05	-0.658805	-1.2695	4.69988e-05	-0.658766	-1.26943
16480240	chr10:16480240:A:G	2.30602e-06	-1.38946e-10	-1.24576	8.93982e-05	-1.38946e-10	-1.25166	9.24516e-05	-1.38946e-10	-1.25163
16480314	chr10:16480314:C:T	2.9796e-06	-1.38946e-10	-0.989492	0.000114998	-1.38946e-10	-0.999846	0.000118911	-1.38946e-10	-0.999946
16480339	chr10:16480339:A:G	9.80174e-07	-1.09657	-1.00474	5.03183e-05	-0.876674	-0.949716	5.20088e-05	-0.877202	-0.949704
16480657	chr10:16480657:C:T	5.63455e-07	-1.38903	-1.26592	2.66531e-05	-1.21495	-1.24691	2.75737e-05	-1.21456	-1.2469
16480791	chr10:16480791:T:C	4.38573e-07	-1.64611	-1.2594	1.71676e-05	-1.63531	-1.26643	1.77459e-05	-1.63568	-1.26648
16480848	chr10:16480848:G:A	4.33274e-06	-1.38946e-10	-0.615082	0.000163435	-1.38946e-10	-0.648344	0.00016912	-1.38946e-10	-0.647711
16481376	chr10:16481376:A:G	7.84437e-07	-1.37062	-0.953451	3.81552e-05	-1.19583	-0.907265	3.94695e-05	-1.19548	-0.907311
16481662	chr10:16481662:A:G	8.0855e-06	-1.38946e-10	0.00878986	0.000332378	-1.38946e-10	0.0615132	0.000343785	-1.38946e-10	0.0616983
16481887	chr10:16481887:G:A	5.87298e-07	-1.31633	-1.29718	3.08919e-05	-1.00522	-1.30905	3.19777e-05	-1.00422	-1.30906
16482017	chr10:16482017:C:T	2.86088e-06	-1.38946e-10	-1.03015	0.000110121	-1.38946e-10	-1.04318	0.000113911	-1.38946e-10	-1.0429
16482027	chr10:16482027:A:G	5.3371e-07	-1.38975	-1.31944	2.79851e-05	-1.09969	-1.31339	2.90053e-05	-1.09746	-1.31338
16482176	chr10:16482176:A:G	1.02685e-06	-0.819382	-1.23541	5.79057e-05	-0.428437	-1.25751	5.99475e-05	-0.427317	-1.25753
16482282	chr10:16482282:T:C	1.20622e-06	-0.583022	-1.31077	6.89483e-05	-0.206503	-1.3049	7.14914e-05	-0.20388	-1.30486
16482595	chr10:16482595:G:A	5.47187e-06	-1.38946e-10	-0.381662	0.000225892	-1.38946e-10	-0.3247	0.000233702	-1.38946e-10	-0.32427
16482844	chr10:16482844:C:T	4.10907e-07	-1.65155	-1.31912	1.62189e-05	-1.63942	-1.31916	1.67779e-05	-1.6391	-1.31916
16482869	chr10:16482869:C:T	2.93963e-06	-1.38946e-10	-1.003	0.000113176	-1.38946e-10	-1.01582	0.000117069	-1.38946e-10	-1.01556
16483388	chr10:16483388:T:C	7.00941e-06	-1.38946e-10	-0.134029	0.000278782	-1.38946e-10	-0.114327	0.00028849	-1.38946e-10	-0.113658
16483462	chr10:16483462:T:C	9.26579e-06	-1.38946e-10	0.145048	0.000368118	-1.38946e-10	0.163646	0.000380955	-1.38946e-10	0.164362
16483490	chr10:16483490:A:C	8.53994e-06	-1.38946e-10	0.0634722	0.000340032	-1.38946e-10	0.0842802	0.000351884	-1.38946e-10	0.0849836
16483562	chr10:16483562:T:C	9.26198e-06	0.144635	-3.25898e-10	0.000406282	0.262289	-3.25898e-10	0.000420083	0.262132	-3.25898e-10
16483588	chr10:16483588:C:T	2.61088e-06	-1.38946e-10	-1.1216	0.000101295	-1.38946e-10	-1.12672	0.000104776	-1.38946e-10	-1.1265
16484203	chr10:16484203:A:T	3.33634e-06	-1.38946e-10	-0.876408	0.000134621	-1.38946e-10	-0.842292	0.000139257	-1.38946e-10	-0.841997
16484249	chr10:16484249:T:A	7.67636e-06	-1.38946e-10	-0.0431368	0.000304717	-1.38946e-10	-0.025374	0.00031532	-1.38946e-10	-0.0247323
16484555	chr10:16484555:A:G	6.20892e-06	-1.38946e-10	-0.255295	0.000247859	-1.38946e-10	-0.231898	0.000256426	-1.38946e-10	-0.231479
16484841	chr10:16484841:G:A	5.45332e-07	-1.65013	-1.03752	2.13964e-05	-1.64917	-1.03237	2.21274e-05	-1.64897	-1.03253
16485173	chr10:16485173:A:C	5.08127e-07	-1.45031	-1.308	2.31508e-05	-1.28377	-1.31896	2.3933e-05	-1.28411	-1.31896
16485351	chr10:16485351:T:C	2.61364e-06	-1.38946e-10	-1.12054	0.000102691	-1.38946e-10	-1.11303	0.000106199	-1.38946e-10	-1.113
16485414	chr10:16485414:CT:C	2.93183e-06	-1.38946e-10	-1.00566	0.000112448	-1.38946e-10	-1.02227	0.000116305	-1.38946e-10	-1.02211
16485625	chr10:16485625:T:G	2.22043e-06	-1.38946e-10	-1.28358	8.74627e-05	-1.38946e-10	-1.27355	9.04393e-05	-1.38946e-10	-1.27364
16485691	chr10:16485691:T:C	7.9831e-07	-1.42798	-0.878559	3.36914e-05	-1.26303	-0.964486	3.48379e-05	-1.26339	-0.964224
16485708	chr10:16485708:A:G	3.12426e-06	-1.52521	0.583128	0.000142022	-1.46621	0.677436	0.000146787	-1.46684	0.677504
16486011	chr10:16486011:T:C	2.4146e-06	-1.38946e-10	-1.19975	9.18193e-05	-1.38946e-10	-1.22494	9.49403e-05	-1.38946e-10	-1.22507
16486105	chr10:16486105:A:C	7.17235e-06	-1.38946e-10	-0.111049	0.000287884	-1.38946e-10	-0.082202	0.000297889	-1.38946e-10	-0.081599
16486355	chr10:16486355:A:G	2.14396e-06	-1.38946e-10	-1.31863	8.35298e-05	-1.38946e-10	-1.31955	8.63814e-05	-1.38946e-10	-1.31955
16486579	chr10:16486579:C:T	2.14126e-06	-1.38946e-10	-1.31989	8.35268e-05	-1.38946e-10	-1.31959	8.6377e-05	-1.38946e-10	-1.3196
16486656	chr10:16486656:A:G	2.14915e-06	-1.38946e-10	-1.31621	8.40474e-05	-1.38946e-10	-1.31338	8.69131e-05	-1.38946e-10	-1.31341
16486852	chr10:16486852:C:T	8.14177e-07	-1.39667	-0.890191	3.61875e-05	-1.31945	-0.836598	3.73888e-05	-1.32025	-0.836703
16487200	chr10:16487200:A:G	6.46632e-06	-1.38946e-10	-0.214674	0.000259297	-1.38946e-10	-0.186784	0.000268305	-1.38946e-10	-0.186195
16487473	chr10:16487473:C:T	2.47065e-06	-1.38946e-10	-1.1768	9.74891e-05	-1.38946e-10	-1.16502	0.000100798	-1.38946e-10	-1.1652
16487735	chr10:16487735:G:A	4.46709e-07	-1.57218	-1.31495	1.73609e-05	-1.57987	-1.31067	1.79634e-05	-1.57939	-1.3106
16488050	chr10:16488050:T:C	2.28729e-06	-1.38946e-10	-1.25391	8.9783e-05	-1.38946e-10	-1.24736	9.28408e-05	-1.38946e-10	-1.24743
16488301	chr10:16488301:TTG:T	6.25111e-06	-1.38946e-10	-0.248523	0.000247929	-1.38946e-10	-0.231617	0.000256554	-1.38946e-10	-0.23098
16488305	chr10:16488305:A:T	6.26343e-06	-1.38946e-10	-0.246554	0.000248422	-1.38946e-10	-0.229628	0.000257065	-1.38946e-10	-0.228991
16488421	chr10:16488421:C:T	6.68602e-07	-1.61727	-0.866579	2.60804e-05	-1.59292	-0.890655	2.69761e-05	-1.59282	-0.890543
16488528	chr10:16488528:T:A	2.16338e-06	-1.38946e-10	-1.30961	8.42982e-05	-1.38946e-10	-1.3104	8.71739e-05	-1.38946e-10	-1.31041
16488648	chr10:16488648:G:C	2.14135e-06	-1.38946e-10	-1.31985	8.35136e-05	-1.38946e-10	-1.31975	8.63636e-05	-1.38946e-10	-1.31975
16488971	chr10:16488971:T:C	2.17915e-06	-1.38946e-10	-1.30235	8.55627e-05	-1.38946e-10	-1.29551	8.84773e-05	-1.38946e-10	-1.29557
16489270	chr10:16489270:G:T	4.06264e-07	-1.66215	-1.31988	1.59979e-05	-1.65245	-1.31985	1.65447e-05	-1.6524	-1.31985
16489462	chr10:16489462:C:T	2.14126e-06	-1.38946e-10	-1.31989	8.35298e-05	-1.38946e-10	-1.31955	8.638e-05	-1.38946e-10	-1.31956
16489480	chr10:16489480:A:G	2.14732e-06	-1.38946e-10	-1.31706	8.39809e-05	-1.38946e-10	-1.31417	8.68446e-05	-1.38946e-10	-1.3142
16489523	chr10:16489523:A:G	2.14322e-06	-1.38946e-10	-1.31897	8.37377e-05	-1.38946e-10	-1.31707	8.65939e-05	-1.38946e-10	-1.31709
16489607	chr10:16489607:C:T	2.14342e-06	-1.38946e-10	-1.31888	8.35197e-05	-1.38946e-10	-1.31968	8.63709e-05	-1.38946e-10	-1.31967
16489735	chr10:16489735:ACAAACGC:A	5.89645e-06	-1.38946e-10	-0.306931	0.000215974	-1.38946e-10	-0.369602	0.00022343	-1.38946e-10	-0.369222
16490030	chr10:16490030:T:C	2.16277e-06	-1.38946e-10	-1.30989	8.49613e-05	-1.38946e-10	-1.30256	8.78596e-05	-1.38946e-10	-1.30258
16490203	chr10:16490203:A:G	2.22775e-06	-1.38946e-10	-1.28029	8.76061e-05	-1.38946e-10	-1.27191	9.0588e-05	-1.38946e-10	-1.272
16490575	chr10:16490575:G:A	2.9082e-06	0.00230418	-1.01605	0.000178694	0.473259	-1.03234	0.000184918	0.474138	-1.03254
16491115	chr10:16491115:G:A	4.07447e-06	-1.38946e-10	-0.676541	0.000167134	-1.38946e-10	-0.625962	0.000172855	-1.38946e-10	-0.625868
16491254	chr10:16491254:G:A	2.60993e-06	-1.38946e-10	-1.12196	0.000101067	-1.38946e-10	-1.12898	0.000104545	-1.38946e-10	-1.12871
16491689	chr10:16491689:A:G	1.93482e-06	-1.42127	-3.25898e-10	8.25896e-05	-1.33087	-3.25898e-10	8.5419e-05	-1.33075	-3.25898e-10
16491827	chr10:16491827:A:G	2.16771e-06	-1.38946e-10	-1.30761	8.50132e-05	-1.38946e-10	-1.30195	8.791e-05	-1.38946e-10	-1.30201
16492246	chr10:16492246:G:T	2.21725e-06	-1.38946e-10	-1.28502	8.71541e-05	-1.38946e-10	-1.27708	9.0121e-05	-1.38946e-10	-1.27717
16492370	chr10:16492370:T:C	2.35327e-06	-1.38946e-10	-1.22548	9.2507e-05	-1.38946e-10	-1.21747	9.5665e-05	-1.38946e-10	-1.21747
16493073	chr10:16493073:T:C	6.66787e-07	-1.30782	-1.17875	2.99499e-05	-1.10899	-1.23624	3.09641e-05	-1.10933	-1.23616
16493252	chr10:16493252:T:C	1.53421e-06	-0.466011	-1.18726	7.99037e-05	-0.17988	-1.18406	8.27081e-05	-0.178971	-1.18403
16493689	chr10:16493689:A:G	2.26299e-06	-0.115232	-1.14936	0.000144017	0.435239	-1.21006	0.000149279	0.437477	-1.20998
16493889	chr10:16493889:G:A	5.43995e-07	-1.49962	-1.19048	2.2412e-05	-1.44885	-1.18632	2.31831e-05	-1.44863	-1.18626
16494016	chr10:16494016:A:C	1.90817e-06	-0.205847	-1.22929	0.000114007	0.198048	-1.20655	0.00011819	0.2004	-1.20643
16494177	chr10:16494177:G:A	4.10436e-07	-1.67348	-1.29834	1.61881e-05	-1.67175	-1.28873	1.6741e-05	-1.6717	-1.28877
16494462	chr10:16494462:G:A	6.73956e-07	-1.25606	-1.21981	3.15426e-05	-1.02728	-1.26614	3.26262e-05	-1.02711	-1.26609
16494755	chr10:16494755:C:T	3.11756e-06	-1.38946e-10	-0.94423	0.000117165	-1.38946e-10	-0.981177	0.000121193	-1.38946e-10	-0.980934
16494942	chr10:16494942:ACAATCACT:A	4.14432e-06	-1.38946e-10	-0.659543	0.000167511	-1.38946e-10	-0.623708	0.000173281	-1.38946e-10	-0.623406
16495001	chr10:16495001:A:G	2.36343e-06	0.0483169	-1.26948	0.000128779	0.37542	-1.26208	0.000133491	0.377748	-1.26203
16495735	chr10:16495735:C:G	3.2681e-06	-1.38946e-10	-0.897073	0.000125647	-1.38946e-10	-0.911284	0.000129978	-1.38946e-10	-0.910951
16495819	chr10:16495819:G:T	4.06658e-07	-1.66275	-1.31831	1.57974e-05	-1.66816	-1.31675	1.63368e-05	-1.66815	-1.31675
16496127	chr10:16496127:C:T	3.21017e-06	-1.38946e-10	-0.914957	0.000128571	-1.38946e-10	-0.888273	0.000132996	-1.38946e-10	-0.888004
16496337	chr10:16496337:G:C	2.1568e-06	-1.38946e-10	-1.31265	8.49499e-05	-1.38946e-10	-1.3027	8.78556e-05	-1.38946e-10	-1.30262
16496382	chr10:16496382:C:T	2.37312e-06	-1.38946e-10	-1.21708	9.10718e-05	-1.38946e-10	-1.23311	9.41894e-05	-1.38946e-10	-1.23301
16496440	chr10:16496440:GT:G	3.26218e-06	-1.38946e-10	-0.898886	0.000125382	-1.38946e-10	-0.91339	0.000129706	-1.38946e-10	-0.913051
16496803	chr10:16496803:G:A	1.70687e-05	-1.38946e-10	0.755962	0.000677121	-1.38946e-10	0.773091	0.000700798	-1.38946e-10	0.773901
16496909	chr10:16496909:G:A	4.6181e-06	-1.38946e-10	-0.5513	0.000189478	-1.38946e-10	-0.500485	0.000196011	-1.38946e-10	-0.500147
16497079	chr10:16497079:T:C	6.50496e-07	-1.40338	-1.10792	3.09933e-05	-1.24334	-1.06765	3.2053e-05	-1.24342	-1.06751
16497379	chr10:16497379:C:A	8.70185e-07	-1.22493	-0.995397	4.19102e-05	-1.04109	-0.968136	4.33457e-05	-1.04122	-0.96789
16497484	chr10:16497484:A:G	2.72471e-06	0.213972	-1.29289	0.000149593	0.549909	-1.28675	0.00015511	0.552532	-1.28672
16498174	chr10:16498174:G:A	2.31179e-06	-1.38946e-10	-1.24326	8.93057e-05	-1.38946e-10	-1.25269	9.23315e-05	-1.38946e-10	-1.25293
16498240	chr10:16498240:C:T	8.58194e-07	-1.19466	-1.03955	4.1485e-05	-1.00509	-1.01433	4.29048e-05	-1.00523	-1.01411
16498366	chr10:16498366:C:A	4.87133e-07	-1.61094	-1.18956	2.0049e-05	-1.56184	-1.18474	2.07303e-05	-1.56209	-1.18463
16498565	chr10:16498565:G:A	6.43532e-07	-1.2431	-1.27897	3.07685e-05	-1.05166	-1.26661	3.18181e-05	-1.05173	-1.26655
16498921	chr10:16498921:C:T	4.06691e-07	-1.67142	-1.30956	1.59393e-05	-1.66891	-1.30706	1.64839e-05	-1.66885	-1.30709
16498964	chr10:16498964:T:A	2.92436e-06	-1.38946e-10	-1.00821	0.000109565	-1.38946e-10	-1.04824	0.000113325	-1.38946e-10	-1.04806
16499342	chr10:16499342:C:A	9.67317e-07	-0.960274	-1.15424	4.75889e-05	-0.731855	-1.1503	4.92e-05	-0.732164	-1.15026
16499658	chr10:16499658:G:T	1.05096e-06	-1.18753	-0.84404	4.76192e-05	-1.04492	-0.836605	4.91983e-05	-1.04597	-0.836492
16500070	chr10:16500070:A:G	6.01521e-07	-1.31599	-1.27359	2.83231e-05	-1.09834	-1.30274	2.92937e-05	-1.09824	-1.30271
16500385	chr10:16500385:G:A	2.30171e-06	-0.0531547	-1.19447	0.000127826	0.284252	-1.17834	0.000132518	0.286692	-1.17829
16500554	chr10:16500554:G:A	1.52154e-06	-1.66156	-3.25898e-10	6.15516e-05	-1.62488	-3.25898e-10	6.36452e-05	-1.625	-3.25898e-10
16500608	chr10:16500608:T:G	2.4169e-06	-1.38946e-10	-1.19879	9.26116e-05	-1.38946e-10	-1.21634	9.57822e-05	-1.38946e-10	-1.21624
16500786	chr10:16500786:G:A	6.69207e-07	-1.62134	-0.861608	2.87058e-05	-1.58262	-0.805041	2.96702e-05	-1.58307	-0.805104
16500842	chr10:16500842:G:A	1.38175e-05	-1.38946e-10	0.544656	0.000521686	-1.38946e-10	0.512308	0.000539955	-1.38946e-10	0.513167
16501028	chr10:16501028:G:T	7.65456e-07	-1.11941	-1.22916	3.78748e-05	-0.895974	-1.2145	3.91614e-05	-0.896094	-1.21453
16501389	chr10:16501389:A:C	4.71182e-06	-1.38946e-10	-0.531207	0.00018973	-1.38946e-10	-0.499156	0.000196175	-1.38946e-10	-0.499313
16501466	chr10:16501466:A:G	2.41754e-06	-1.38946e-10	-1.19853	9.27262e-05	-1.38946e-10	-1.21511	9.59047e-05	-1.38946e-10	-1.21496
16502147	chr10:16502147:A:G	5.78967e-07	-1.64953	-0.978264	2.4374e-05	-1.62161	-0.929631	2.51951e-05	-1.62196	-0.929711
16502548	chr10:16502548:A:G	2.16072e-06	-1.38946e-10	-1.31084	8.39522e-05	-1.38946e-10	-1.31451	8.68175e-05	-1.38946e-10	-1.31451
16502799	chr10:16502799:G:A	9.26763e-07	-0.927463	-1.22988	4.62067e-05	-0.695719	-1.21591	4.77798e-05	-0.695905	-1.21581
16502812	chr10:16502812:A:T	2.71515e-06	-1.38946e-10	-1.08243	0.000108381	-1.38946e-10	-1.0591	0.000112087	-1.38946e-10	-1.05905
16503322	chr10:16503322:T:C	2.39605e-06	0.040082	-1.24754	0.000133468	0.384368	-1.23527	0.000138369	0.386834	-1.23523
16503680	chr10:16503680:A:G	3.12292e-06	-1.38946e-10	-0.942515	0.000119632	-1.38946e-10	-0.960334	0.000123716	-1.38946e-10	-0.960331
16503692	chr10:16503692:C:T	6.00741e-06	0.295318	-0.583606	0.000299875	0.567551	-0.608942	0.0003109	0.569965	-0.608814
16503820	chr10:16503820:C:T	2.21287e-06	-1.28699	-3.25898e-10	8.36988e-05	-1.31753	-3.25898e-10	8.66332e-05	-1.31664	-3.25898e-10
16503944	chr10:16503944:C:T	5.27794e-07	-1.48307	-1.23726	2.01929e-05	-1.51407	-1.22535	2.08858e-05	-1.51387	-1.22538
16504083	chr10:16504083:A:G	2.2604e-06	-1.38946e-10	-1.26574	8.66668e-05	-1.38946e-10	-1.28269	8.96292e-05	-1.38946e-10	-1.28264
16504738	chr10:16504738:A:G	2.31902e-06	-1.38946e-10	-1.24014	9.31661e-05	-1.38946e-10	-1.21037	9.63618e-05	-1.38946e-10	-1.21021
16504862	chr10:16504862:G:C	2.28446e-06	-1.38946e-10	-1.25515	8.8017e-05	-1.38946e-10	-1.26723	9.10294e-05	-1.38946e-10	-1.26714
16505059	chr10:16505059:A:G	1.03358e-06	-1.25286	-0.7954	5.0748e-05	-1.06445	-0.753433	5.24933e-05	-1.06455	-0.753084
16505440	chr10:16505440:T:C	2.8201e-06	-1.38946e-10	-1.04451	0.000112593	-1.38946e-10	-1.02098	0.000116438	-1.38946e-10	-1.02096
16505767	chr10:16505767:A:G	2.29211e-06	-1.38946e-10	-1.25181	9.00847e-05	-1.38946e-10	-1.24401	9.31555e-05	-1.38946e-10	-1.24405
16505996	chr10:16505996:T:G	8.90827e-07	-1.21767	-0.979213	4.41658e-05	-1.01824	-0.938569	4.56799e-05	-1.01834	-0.938324
16506006	chr10:16506006:A:G	2.34309e-06	-1.38946e-10	-1.22981	8.94816e-05	-1.38946e-10	-1.25073	9.25423e-05	-1.38946e-10	-1.25065
16506231	chr10:16506231:G:A	2.43961e-06	-1.38946e-10	-1.18944	9.27316e-05	-1.38946e-10	-1.21505	9.59142e-05	-1.38946e-10	-1.21487
16506383	chr10:16506383:A:G	6.57649e-07	-1.18947	-1.31089	3.33348e-05	-0.918802	-1.31935	3.44795e-05	-0.918588	-1.31937
16506576	chr10:16506576:A:G	5.69604e-07	-1.35632	-1.28777	2.67271e-05	-1.14811	-1.31097	2.76431e-05	-1.14799	-1.31095
16506607	chr10:16506607:A:G	2.74446e-06	-1.38946e-10	-1.0717	0.000108934	-1.38946e-10	-1.05402	0.000112646	-1.38946e-10	-1.05407
16506773	chr10:16506773:AAG:A	4.14357e-06	0.644902	-1.30463	0.000237456	1.02555	-1.30033	0.000246247	1.02832	-1.3003
16506903	chr10:16506903:T:G	1.04755e-06	-0.866397	-1.16843	5.47574e-05	-0.610581	-1.13126	5.66938e-05	-0.609574	-1.13108
16506911	chr10:16506911:T:C	1.04948e-06	-0.862874	-1.17011	5.47303e-05	-0.609231	-1.13311	5.6665e-05	-0.608234	-1.13293
16507422	chr10:16507422:G:T	1.1116e-06	-0.936875	-1.03861	5.87776e-05	-0.687749	-0.983249	6.08587e-05	-0.686754	-0.983011
16507457	chr10:16507457:T:C	4.20887e-07	-1.628	-1.31868	1.63627e-05	-1.63026	-1.3195	1.69267e-05	-1.62994	-1.31949
16507585	chr10:16507585:C:T	2.85995e-06	-1.38946e-10	-1.03048	0.00010963	-1.38946e-10	-1.04765	0.000113398	-1.38946e-10	-1.04741
16507586	chr10:16507586:G:A	4.89453e-06	0.781502	-1.27467	0.000284318	1.17291	-1.26758	0.000294862	1.17572	-1.26753
16507628	chr10:16507628:T:C	4.09706e-07	-1.65411	-1.31948	1.58948e-05	-1.65952	-1.31924	1.64386e-05	-1.65944	-1.31925
16507814	chr10:16507814:T:C	1.21695e-06	-0.856904	-1.02803	6.50279e-05	-0.598026	-0.971915	6.73307e-05	-0.597025	-0.971677
16507904	chr10:16507904:A:G	4.19034e-07	-1.63759	-1.3135	1.62287e-05	-1.64534	-1.31264	1.67845e-05	-1.64523	-1.31264
16507950	chr10:16507950:T:C	8.3268e-06	-1.38946e-10	0.0381976	0.000325235	-1.38946e-10	0.0397896	0.000336592	-1.38946e-10	0.040552
16508121	chr10:16508121:C:T	4.71573e-07	-1.67204	-1.16092	1.81477e-05	-1.65116	-1.19505	1.87656e-05	-1.65129	-1.195
16508129	chr10:16508129:C:T	1.57805e-06	-1.6251	-3.25898e-10	6.37044e-05	-1.59051	-3.25898e-10	6.5942e-05	-1.58954	-3.25898e-10
16508315	chr10:16508315:G:A	1.86441e-06	-1.45834	-3.25898e-10	6.53577e-05	-1.56488	-3.25898e-10	6.75712e-05	-1.56514	-3.25898e-10
16508359	chr10:16508359:C:T	8.5328e-06	-1.38946e-10	0.0626357	0.000335739	-1.38946e-10	0.071577	0.000347394	-1.38946e-10	0.0721391
16508553	chr10:16508553:A:G	7.85379e-06	-1.38946e-10	-0.0202858	0.000311238	-1.38946e-10	-0.00420056	0.000321995	-1.38946e-10	-0.00378292
16508642	chr10:16508642:C:G	3.31159e-06	-0.883855	-3.25898e-10	0.000116433	-0.987444	-3.25898e-10	0.000120425	-0.987291	-3.25898e-10
16509090	chr10:16509090:T:C	1.49276e-06	-1.54567	-0.134986	5.53731e-05	-1.462	-0.26866	5.72856e-05	-1.4626	-0.267674
16509339	chr10:16509339:C:T	2.48261e-06	-1.38946e-10	-1.17197	9.66435e-05	-1.38946e-10	-1.17373	9.99425e-05	-1.38946e-10	-1.17372
16509768	chr10:16509768:T:C	4.88199e-07	-1.63754	-1.16077	1.8527e-05	-1.65642	-1.16911	1.91646e-05	-1.65618	-1.16908
16509918	chr10:16509918:T:G	6.43469e-07	-1.49285	-1.02932	2.51263e-05	-1.56817	-0.952673	2.59845e-05	-1.56827	-0.95255
16510058	chr10:16510058:A:G	1.02685e-05	1.49843	-1.25063	0.000421045	1.55664	-1.25866	0.000437697	1.56169	-1.25849
16510159	chr10:16510159:T:C	2.26326e-06	-1.38946e-10	-1.26448	8.9155e-05	-1.38946e-10	-1.25438	9.21969e-05	-1.38946e-10	-1.25439
16510473	chr10:16510473:G:A	1.47816e-05	1.39755	-0.785443	0.00062177	1.54177	-0.853961	0.000646902	1.54727	-0.853398
16510489	chr10:16510489:T:G	2.60726e-06	-1.38946e-10	-1.12298	0.000106464	-1.38946e-10	-1.07695	0.000110126	-1.38946e-10	-1.0767
16510515	chr10:16510515:C:T	7.15919e-07	-1.09979	-1.31568	3.25752e-05	-0.945943	-1.31526	3.37728e-05	-0.943442	-1.31522
16510884	chr10:16510884:G:A	4.06839e-06	-1.38946e-10	-0.678034	0.000160777	-1.38946e-10	-0.66474	0.000166323	-1.38946e-10	-0.664385
16511271	chr10:16511271:AATTC:A	3.25997e-06	-1.38946e-10	-0.899563	0.000130371	-1.38946e-10	-0.874371	0.000134861	-1.38946e-10	-0.874077
16511356	chr10:16511356:A:G	4.99863e-07	-1.61946	-1.15524	1.94028e-05	-1.64517	-1.13417	2.00725e-05	-1.64489	-1.13408
16511397	chr10:16511397:C:T	2.2249e-06	-1.38946e-10	-1.28157	8.88346e-05	-1.38946e-10	-1.25798	9.1887e-05	-1.38946e-10	-1.25776
16511703	chr10:16511703:C:G	2.31918e-06	-1.38946e-10	-1.24007	9.15347e-05	-1.38946e-10	-1.22804	9.46574e-05	-1.38946e-10	-1.22806
16511719	chr10:16511719:G:T	1.77994e-06	-0.198871	-1.30583	7.89686e-05	-0.0706688	-1.30504	8.19162e-05	-0.0676591	-1.30496
16511959	chr10:16511959:T:C	4.41274e-07	-1.64705	-1.25232	1.84766e-05	-1.60866	-1.2196	1.9099e-05	-1.60906	-1.21962
16512023	chr10:16512023:C:G	3.25878e-06	-1.38946e-10	-0.89993	0.00012579	-1.38946e-10	-0.910145	0.000130082	-1.38946e-10	-0.910155
16512206	chr10:16512206:A:G	6.11767e-06	-0.270102	-3.25898e-10	0.000190705	-0.494032	-3.25898e-10	0.000197307	-0.493557	-3.25898e-10
16512255	chr10:16512255:T:C	1.05353e-05	1.44338	-1.16993	0.000503145	1.70019	-1.22407	0.000522582	1.70427	-1.22381
16512376	chr10:16512376:G:A	4.14725e-06	-1.38946e-10	-0.658837	0.000163887	-1.38946e-10	-0.645578	0.000169542	-1.38946e-10	-0.645216
16512410	chr10:16512410:G:A	7.65455e-06	1.22824	-1.27422	0.000317177	1.2949	-1.2802	0.000329673	1.29984	-1.28006
16512444	chr10:16512444:T:C	2.20124e-06	-1.38946e-10	-1.29226	8.49247e-05	-1.38946e-10	-1.30299	8.78259e-05	-1.38946e-10	-1.30296
16512562	chr10:16512562:C:T	7.99216e-07	-1.09	-1.2154	2.84036e-05	-1.2287	-1.16955	2.93831e-05	-1.22822	-1.16968
16512724	chr10:16512724:A:T	5.54977e-06	0.847209	-1.21474	0.000266333	1.09966	-1.25967	0.000276465	1.10322	-1.25945
16512728	chr10:16512728:A:T	7.85179e-07	-1.6319	-0.691227	2.85769e-05	-1.66131	-0.730849	2.9551e-05	-1.66133	-0.730871
16513333	chr10:16513333:A:G	4.37548e-07	-1.67266	-1.23519	1.6799e-05	-1.65778	-1.26565	1.73704e-05	-1.65796	-1.2656
16513465	chr10:16513465:T:C	4.43784e-07	-1.66423	-1.22947	1.72936e-05	-1.63536	-1.25906	1.788e-05	-1.63564	-1.259
16513488	chr10:16513488:AG:A	1.33341e-05	1.77583	-1.26679	0.00052457	1.78724	-1.26942	0.000545601	1.79301	-1.26944
16513697	chr10:16513697:C:T	6.17761e-06	-1.38946e-10	-0.260351	0.000253068	-1.38946e-10	-0.2111	0.000261782	-1.38946e-10	-0.210808
16513803	chr10:16513803:A:G	1.97756e-06	-0.146016	-1.2534	9.62828e-05	0.0449077	-1.22238	9.99435e-05	0.0485693	-1.22228
16513863	chr10:16513863:T:A	1.10197e-05	1.61286	-1.29445	0.000557379	1.89002	-1.31153	0.000579105	1.89466	-1.31149
16514512	chr10:16514512:C:T	2.23233e-06	-1.38946e-10	-1.27824	8.78462e-05	-1.38946e-10	-1.26917	9.08429e-05	-1.38946e-10	-1.26919
16514711	chr10:16514711:T:C	5.87015e-06	0.962684	-1.27409	0.000280267	1.14487	-1.25389	0.000291001	1.14896	-1.25395
16514760	chr10:16514760:C:CT	2.23216e-06	-1.38946e-10	-1.27831	8.78387e-05	-1.38946e-10	-1.26926	9.08352e-05	-1.38946e-10	-1.26927
16514954	chr10:16514954:A:G	2.20472e-06	-1.38946e-10	-1.29068	8.4931e-05	-1.38946e-10	-1.30292	8.78307e-05	-1.38946e-10	-1.30291
16515000	chr10:16515000:C:T	3.40849e-06	-1.38946e-10	-0.855013	0.000131956	-1.38946e-10	-0.862287	0.00013646	-1.38946e-10	-0.86229
16515187	chr10:16515187:T:C	2.30265e-06	0.0108856	-1.25811	6.44664e-05	-0.322916	-1.2557	6.67071e-05	-0.322477	-1.25553
16515561	chr10:16515561:G:A	2.7158e-06	-0.759887	-0.322309	0.000147499	-0.409003	-0.34193	0.000152929	-0.406836	-0.341509
16515870	chr10:16515870:C:A	1.9776e-05	0.903185	-3.25898e-10	0.000694246	0.798068	-3.25898e-10	0.000718428	0.798747	-3.25898e-10
16516052	chr10:16516052:A:G	2.71274e-06	-1.38946e-10	-1.08332	0.000109648	-1.38946e-10	-1.04748	0.000113391	-1.38946e-10	-1.04748
16516291	chr10:16516291:C:T	1.02703e-05	1.30936	-1.06138	0.000493309	1.5689	-1.11252	0.000512166	1.57258	-1.11225
16516431	chr10:16516431:T:C	7.37493e-07	-1.27203	-1.11375	3.59685e-05	-1.09045	-1.07166	3.72843e-05	-1.08829	-1.07146
16516549	chr10:16516549:C:G	2.62736e-06	-1.38946e-10	-1.1153	0.000105947	-1.38946e-10	-1.08182	0.000109563	-1.38946e-10	-1.08182
16516905	chr10:16516905:G:A	2.23708e-06	-1.38946e-10	-1.27611	8.59888e-05	-1.38946e-10	-1.29054	8.89211e-05	-1.38946e-10	-1.29057
16516983	chr10:16516983:A:T	5.44219e-06	-1.38946e-10	-0.3871	0.000223965	-1.38946e-10	-0.33327	0.000231707	-1.38946e-10	-0.332846
16516986	chr10:16516986:C:A	8.86861e-07	-1.26496	-0.936394	4.42632e-05	-1.02101	-0.933596	4.58491e-05	-1.01979	-0.933178
16517021	chr10:16517021:G:A	2.33973e-06	-1.38946e-10	-1.23125	9.32838e-05	-1.38946e-10	-1.20911	9.64668e-05	-1.38946e-10	-1.20912
16517175	chr10:16517175:G:A	5.73814e-06	-1.38946e-10	-0.334147	0.00022933	-1.38946e-10	-0.309596	0.000237229	-1.38946e-10	-0.309294
16517215	chr10:16517215:T:G	3.54368e-06	-1.38946e-10	-0.816116	0.000138542	-1.38946e-10	-0.813583	0.000143394	-1.38946e-10	-0.812723
16517382	chr10:16517382:C:T	4.70933e-06	-0.0870789	-0.444657	0.000140482	-0.403449	-0.396232	0.000145454	-0.402664	-0.395799
16517572	chr10:16517572:T:G	2.24545e-06	-1.38946e-10	-1.27238	8.98217e-05	-1.38946e-10	-1.24693	9.29111e-05	-1.38946e-10	-1.24668
16517628	chr10:16517628:A:G	2.16184e-06	-1.38946e-10	-1.31032	8.45117e-05	-1.38946e-10	-1.30787	8.73938e-05	-1.38946e-10	-1.3079
16517631	chr10:16517631:A:G	2.58805e-06	-1.38946e-10	-1.13038	0.000104221	-1.38946e-10	-1.09824	0.000107779	-1.38946e-10	-1.09824
16517644	chr10:16517644:A:C	5.10022e-06	-0.268134	-0.183866	0.000165336	-0.561184	-0.0755937	0.000171123	-0.560804	-0.0751302
16517906	chr10:16517906:A:G	2.27546e-06	-1.38946e-10	-1.2591	8.94913e-05	-1.38946e-10	-1.25062	9.2551e-05	-1.38946e-10	-1.25056
16517955	chr10:16517955:T:C	2.59033e-06	-0.345026	-0.78447	0.000133032	-0.138706	-0.71546	0.000138099	-0.135221	-0.715128
16517981	chr10:16517981:C:CTCTTAGAGGGAACTGCAT	5.04154e-06	-1.38946e-10	-0.463571	0.000207105	-1.38946e-10	-0.411534	0.000214286	-1.38946e-10	-0.411009
16518048	chr10:16518048:A:G	2.94697e-06	-0.831933	-0.168573	0.000102797	-1.05152	-0.0604816	0.000106383	-1.05125	-0.0600268
16518115	chr10:16518115:G:A	2.97827e-06	-1.38946e-10	-0.989941	0.000117296	-1.38946e-10	-0.980057	0.000121293	-1.38946e-10	-0.980113
16518257	chr10:16518257:A:T	2.68848e-06	-0.191569	-0.900736	9.07657e-05	-0.402583	-0.833893	9.39951e-05	-0.401668	-0.833408
16518383	chr10:16518383:T:C	4.70781e-07	-1.67343	-1.16121	1.82943e-05	-1.66492	-1.17325	1.8916e-05	-1.66491	-1.17341
16518410	chr10:16518410:A:C	5.30863e-07	-1.67347	-1.04106	2.10558e-05	-1.66945	-1.02813	2.17709e-05	-1.66945	-1.02829
16518437	chr10:16518437:T:C	4.99885e-07	-1.6721	-1.10256	1.96868e-05	-1.67324	-1.09157	2.03601e-05	-1.67327	-1.09147
16518513	chr10:16518513:G:A	5.04673e-07	-1.64412	-1.121	1.95102e-05	-1.66249	-1.11133	2.01729e-05	-1.66249	-1.11148
16518582	chr10:16518582:A:G	2.14484e-06	-1.38946e-10	-1.31822	8.35026e-05	-1.38946e-10	-1.31988	8.63525e-05	-1.38946e-10	-1.31988
16518664	chr10:16518664:A:G	2.19864e-06	-1.38946e-10	-1.29344	8.63242e-05	-1.38946e-10	-1.28665	8.92715e-05	-1.38946e-10	-1.28664
16518698	chr10:16518698:A:G	5.35614e-07	-1.67342	-1.0322	2.12706e-05	-1.66718	-1.02025	2.1993e-05	-1.66718	-1.02042
16518714	chr10:16518714:T:C	5.1123e-07	-1.6732	-1.07902	2.01938e-05	-1.67216	-1.06722	2.08836e-05	-1.67223	-1.06712
16518739	chr10:16518739:A:C	2.18485e-06	-0.123752	-1.17598	6.25003e-05	-0.4348	-1.17479	6.4671e-05	-0.434495	-1.17451
16519066	chr10:16519066:T:A	2.06012e-05	-1.38946e-10	0.944067	0.000784776	-1.38946e-10	0.92064	0.000812876	-1.38946e-10	0.922259
16519354	chr10:16519354:C:T	2.79648e-06	0.106357	-1.15928	8.853e-05	-0.136562	-1.12485	9.16847e-05	-0.135459	-1.1245
16519408	chr10:16519408:C:T	2.2708e-06	-1.38946e-10	-1.26115	9.02471e-05	-1.38946e-10	-1.24221	9.33272e-05	-1.38946e-10	-1.24221
16519614	chr10:16519614:T:G	1.97394e-06	-1.13618	-0.265069	0.000101352	-0.844527	-0.281635	0.000105071	-0.843069	-0.280615
16520158	chr10:16520158:G:C	3.01495e-06	-1.38946e-10	-0.977699	0.000112779	-1.38946e-10	-1.01932	0.000116644	-1.38946e-10	-1.01919
16520212	chr10:16520212:C:T	2.65302e-06	-0.98736	-0.118223	0.000140411	-0.666338	-0.133846	0.000145584	-0.66481	-0.132756
16520330	chr10:16520330:C:T	4.87498e-07	-1.66457	-1.13518	1.90891e-05	-1.67206	-1.12358	1.97439e-05	-1.67199	-1.12349
16520386	chr10:16520386:G:A	2.26862e-06	-1.38946e-10	-1.26211	8.86081e-05	-1.38946e-10	-1.26053	9.16392e-05	-1.38946e-10	-1.26046
16520388	chr10:16520388:G:C	1.4472e-05	-1.38946e-10	0.590931	0.000552234	-1.38946e-10	0.569214	0.000571935	-1.38946e-10	0.570705
16520601	chr10:16520601:G:A	2.73679e-06	0.0760504	-1.15055	8.60928e-05	-0.169708	-1.11962	8.91599e-05	-0.168595	-1.11929
16520610	chr10:16520610:G:A	3.29707e-06	-1.38946e-10	-0.888247	0.000125294	-1.38946e-10	-0.914097	0.000129616	-1.38946e-10	-0.913747
16522590	chr10:16522590:T:C	2.22387e-06	-1.38946e-10	-1.28203	8.87517e-05	-1.38946e-10	-1.25892	9.17843e-05	-1.38946e-10	-1.25888
16523114	chr10:16523114:AGACT:A	4.79306e-07	-1.57619	-1.24051	1.7595e-05	-1.63373	-1.24341	1.81973e-05	-1.63359	-1.24346
16523360	chr10:16523360:G:A	4.41325e-06	-0.596671	-3.25898e-10	0.000158081	-0.681653	-3.25898e-10	0.000163648	-0.6806	-3.25898e-10
16523737	chr10:16523737:G:T	3.05057e-06	-1.38946e-10	-0.965953	0.000117784	-1.38946e-10	-0.975906	0.000121872	-1.38946e-10	-0.97535
16524342	chr10:16524342:T:C	5.83979e-06	-1.38946e-10	-0.316588	0.00023481	-1.38946e-10	-0.285981	0.000242919	-1.38946e-10	-0.285591
16524862	chr10:16524862:A:G	2.18449e-06	-0.20939	-1.09051	9.71786e-05	-0.0664538	-1.10175	0.000100194	-0.0693901	-1.10182
16524905	chr10:16524905:A:G	9.1095e-07	-1.28728	-0.887271	3.12061e-05	-1.3329	-0.971242	3.22438e-05	-1.33421	-0.970785
16525121	chr10:16525121:A:G	1.2037e-06	-1.08221	-0.81367	4.09179e-05	-1.12866	-0.90453	4.22628e-05	-1.13038	-0.904031
16525199	chr10:16525199:G:A	4.34482e-07	-1.67324	-1.24165	1.67173e-05	-1.66141	-1.2669	1.72876e-05	-1.66136	-1.26697
16525301	chr10:16525301:T:C	1.44166e-06	-0.61165	-1.10384	4.78968e-05	-0.703537	-1.17217	4.94815e-05	-0.704813	-1.17191
16525777	chr10:16525777:T:G	7.78913e-07	-1.02689	-1.30425	3.13074e-05	-0.989591	-1.31131	3.2324e-05	-0.991231	-1.31128
16525827	chr10:16525827:G:A	1.54915e-06	-1.64358	-3.25898e-10	6.1407e-05	-1.62723	-3.25898e-10	6.35008e-05	-1.62727	-3.25898e-10
16525950	chr10:16525950:A:T	1.25105e-06	-0.745916	-1.11139	5.0704e-05	-0.663024	-1.15573	5.23511e-05	-0.665014	-1.15533
16525959	chr10:16525959:A:T	3.4794e-06	-1.38946e-10	-0.834423	0.000134186	-1.38946e-10	-0.845533	0.000138774	-1.38946e-10	-0.845475
16526013	chr10:16526013:C:T	1.60082e-06	-1.6735	0.0627302	6.07177e-05	-1.66685	0.0283301	6.2775e-05	-1.66679	0.0280266
16526055	chr10:16526055:TTTTG:T	2.3513e-06	-1.38946e-10	-1.22631	9.21302e-05	-1.38946e-10	-1.22156	9.52437e-05	-1.38946e-10	-1.22188
16526321	chr10:16526321:G:A	2.59276e-06	-1.38946e-10	-1.12856	9.80185e-05	-1.38946e-10	-1.1596	0.000101384	-1.38946e-10	-1.1594
16526454	chr10:16526454:C:T	2.14383e-06	-1.38946e-10	-1.31869	8.35021e-05	-1.38946e-10	-1.31989	8.6352e-05	-1.38946e-10	-1.31989
16526515	chr10:16526515:T:C	2.36998e-06	-1.38946e-10	-1.2184	9.59813e-05	-1.38946e-10	-1.1806	9.92825e-05	-1.38946e-10	-1.18035
16526557	chr10:16526557:A:T	4.75312e-06	-1.38946e-10	-0.522481	0.000176921	-1.38946e-10	-0.569053	0.00018306	-1.38946e-10	-0.568507
16526838	chr10:16526838:C:A	2.49247e-06	-1.38946e-10	-1.16801	9.45913e-05	-1.38946e-10	-1.19519	9.78378e-05	-1.38946e-10	-1.19501
16527186	chr10:16527186:T:C	1.00677e-05	0.228049	-3.25898e-10	0.000391391	0.224948	-3.25898e-10	0.000404632	0.224658	-3.25898e-10
16527435	chr10:16527435:G:A	9.32439e-07	-0.941008	-1.21023	3.7919e-05	-0.860242	-1.24906	3.91575e-05	-0.861855	-1.24887
16527473	chr10:16527473:T:C	1.09527e-06	-0.814201	-1.17608	4.48834e-05	-0.719778	-1.22091	4.63455e-05	-0.721514	-1.22068
16527497	chr10:16527497:G:A	4.40769e-07	-1.64654	-1.25398	1.6369e-05	-1.66821	-1.28116	1.69259e-05	-1.66826	-1.28121
16527709	chr10:16527709:A:C	7.06501e-07	-1.22137	-1.20734	2.79342e-05	-1.18763	-1.22728	2.88523e-05	-1.18899	-1.22714
16527831	chr10:16527831:T:A	9.96954e-07	-1.0566	-1.02773	3.91403e-05	-0.998085	-1.07952	4.0426e-05	-0.999678	-1.07917
16527853	chr10:16527853:A:G	2.2518e-06	-1.38946e-10	-1.26955	9.02787e-05	-1.38946e-10	-1.24186	9.33753e-05	-1.38946e-10	-1.24169
16528104	chr10:16528104:T:C	4.18893e-07	-1.67348	-1.27794	1.67513e-05	-1.65696	-1.26932	1.73246e-05	-1.65702	-1.26917
16528402	chr10:16528402:A:G	1.08425e-06	-0.752186	-1.24821	4.51342e-05	-0.656603	-1.27852	4.65939e-05	-0.65847	-1.27838
16528439	chr10:16528439:T:C	1.12583e-06	-0.750313	-1.21245	4.67616e-05	-0.648723	-1.25097	4.82769e-05	-0.650576	-1.25079
16528792	chr10:16528792:A:G	1.0948e-06	-0.782168	-1.20855	4.53842e-05	-0.681666	-1.24793	4.68557e-05	-0.683504	-1.24774
16529088	chr10:16529088:C:T	2.72311e-06	-1.38946e-10	-1.07951	0.000110236	-1.38946e-10	-1.04213	0.000113999	-1.38946e-10	-1.04213
16529332	chr10:16529332:A:C	1.01162e-06	-0.830299	-1.23943	4.20932e-05	-0.732707	-1.27216	4.34595e-05	-0.734479	-1.27201
16529383	chr10:16529383:C:A	2.54175e-06	-1.38946e-10	-1.14843	0.0001021	-1.38946e-10	-1.11881	0.000105583	-1.38946e-10	-1.11882
16529506	chr10:16529506:A:G	1.00071e-06	-0.795819	-1.28476	4.2121e-05	-0.69913	-1.30508	4.34832e-05	-0.700949	-1.305
16529593	chr10:16529593:A:G	5.20413e-07	-1.66598	-1.06843	1.92404e-05	-1.6735	-1.11425	1.98936e-05	-1.6735	-1.11442
16529981	chr10:16529981:C:T	4.43081e-07	-1.6734	-1.22189	1.78402e-05	-1.65476	-1.20854	1.84519e-05	-1.65482	-1.20833
16530119	chr10:16530119:A:G	4.10058e-07	-1.65579	-1.31695	1.69527e-05	-1.59445	-1.31988	1.75303e-05	-1.59451	-1.31988
16530259	chr10:16530259:T:C	9.20565e-07	-0.887432	-1.27662	3.83809e-05	-0.797906	-1.29929	3.96255e-05	-0.799657	-1.29919
16530296	chr10:16530296:T:C	1.01039e-06	-0.786944	-1.284	4.24235e-05	-0.692763	-1.30429	4.3794e-05	-0.694616	-1.30421
16531437	chr10:16531437:C:T	2.54564e-06	-1.38946e-10	-1.1469	0.000104359	-1.38946e-10	-1.09692	0.000107956	-1.38946e-10	-1.09659
16531453	chr10:16531453:C:T	2.53914e-06	-1.38946e-10	-1.14945	9.60367e-05	-1.38946e-10	-1.18003	9.93352e-05	-1.38946e-10	-1.17982
16531489	chr10:16531489:C:G	2.3955e-06	-1.38946e-10	-1.20769	9.26506e-05	-1.38946e-10	-1.21592	9.58143e-05	-1.38946e-10	-1.21591
16531845	chr10:16531845:T:C	7.99971e-07	-1.01022	-1.29424	2.87454e-05	-1.07219	-1.31409	2.96996e-05	-1.07314	-1.31404
16531921	chr10:16531921:C:T	1.25474e-06	-0.538182	-1.31618	4.711e-05	-0.593774	-1.2985	4.86648e-05	-0.594783	-1.29858
16532102	chr10:16532102:C:T	4.62462e-07	-1.5626	-1.28987	1.71191e-05	-1.62353	-1.28103	1.77094e-05	-1.62334	-1.28088
16532352	chr10:16532352:C:T	1.72097e-06	-1.5384	-3.25898e-10	6.78638e-05	-1.52726	-3.25898e-10	7.0191e-05	-1.5271	-3.25898e-10
16532359	chr10:16532359:A:C	4.69333e-07	-1.61105	-1.22668	1.75368e-05	-1.64375	-1.23671	1.81292e-05	-1.64412	-1.23667
16532755	chr10:16532755:A:C	3.98503e-06	-1.38946e-10	-0.698738	0.000154862	-1.38946e-10	-0.702225	0.000160318	-1.38946e-10	-0.701159
16533094	chr10:16533094:A:G	4.5751e-07	-1.59144	-1.2718	1.71094e-05	-1.643	-1.26213	1.76988e-05	-1.64286	-1.26196
16533270	chr10:16533270:G:A	5.80083e-07	-1.52959	-1.09628	2.15326e-05	-1.60129	-1.0739	2.22803e-05	-1.60109	-1.07353
16533404	chr10:16533404:C:T	6.80436e-07	-1.28252	-1.18378	2.6806e-05	-1.25539	-1.20074	2.76902e-05	-1.25666	-1.20059
16533566	chr10:16533566:C:T	4.04784e-07	-1.6685	-1.31718	1.64583e-05	-1.62463	-1.3193	1.70192e-05	-1.62467	-1.31931
16533993	chr10:16533993:C:T	7.18776e-06	-1.38946e-10	-0.108902	0.000277969	-1.38946e-10	-0.117248	0.000287603	-1.38946e-10	-0.116738
16534061	chr10:16534061:G:A	3.0446e-06	-1.38946e-10	-0.967911	0.000118578	-1.38946e-10	-0.969191	0.000122723	-1.38946e-10	-0.968389
16534378	chr10:16534378:T:A	1.817e-06	-1.4841	-3.25898e-10	6.91692e-05	-1.5082	-3.25898e-10	7.16095e-05	-1.50709	-3.25898e-10
16534644	chr10:16534644:G:C	6.99817e-06	-1.38946e-10	-0.135633	0.000269995	-1.38946e-10	-0.146355	0.000279533	-1.38946e-10	-0.1452
16534904	chr10:16534904:A:C	3.62783e-06	-1.38946e-10	-0.792648	0.000154043	-1.38946e-10	-0.707529	0.000159391	-1.38946e-10	-0.706956
16535476	chr10:16535476:G:A	2.2617e-06	-1.38946e-10	-1.26517	8.96978e-05	-1.38946e-10	-1.24831	9.27578e-05	-1.38946e-10	-1.24833
16535603	chr10:16535603:C:T	6.16377e-07	-1.6735	-0.891679	2.5007e-05	-1.65669	-0.868913	2.58717e-05	-1.65675	-0.868423
16535638	chr10:16535638:A:G	6.17178e-07	-1.67348	-0.890399	2.49177e-05	-1.65693	-0.872253	2.57794e-05	-1.65698	-0.871769
16535639	chr10:16535639:C:A	6.20332e-07	-1.67336	-0.885427	2.49971e-05	-1.65883	-0.867173	2.58616e-05	-1.65887	-0.866686
16535791	chr10:16535791:C:T	2.25115e-06	-1.38946e-10	-1.26984	8.94824e-05	-1.38946e-10	-1.25072	9.25272e-05	-1.38946e-10	-1.25082
16536752	chr10:16536752:G:A	2.56291e-06	-1.38946e-10	-1.14014	9.8867e-05	-1.38946e-10	-1.15098	0.00010224	-1.38946e-10	-1.151
16538056	chr10:16538056:T:C	4.81185e-06	-1.38946e-10	-0.510201	0.000193069	-1.38946e-10	-0.481712	0.000199704	-1.38946e-10	-0.481483
16538751	chr10:16538751:T:C	3.4188e-06	-1.38946e-10	-0.851993	0.000136494	-1.38946e-10	-0.828476	0.000141185	-1.38946e-10	-0.828251
16539610	chr10:16539610:G:A	2.19992e-06	-1.38946e-10	-1.29286	8.60075e-05	-1.38946e-10	-1.29032	8.8939e-05	-1.38946e-10	-1.29037
16539630	chr10:16539630:G:T	7.01907e-07	-1.14329	-1.29195	3.06413e-05	-1.02612	-1.29628	3.16193e-05	-1.02825	-1.2963
16539890	chr10:16539890:C:T	1.22115e-06	-0.63455	-1.24694	4.39777e-05	-0.671323	-1.28975	4.54463e-05	-0.672138	-1.28965
16539999	chr10:16539999:G:T	2.15783e-06	-1.38946e-10	-1.31218	8.36452e-05	-1.38946e-10	-1.31817	8.6501e-05	-1.38946e-10	-1.31816
16540224	chr10:16540224:A:G	5.12199e-06	-1.38946e-10	-0.44774	0.000199471	-1.38946e-10	-0.449092	0.000206387	-1.38946e-10	-0.448567
16540768	chr10:16540768:AT:A	1.17611e-06	-0.977395	-0.941674	5.722e-05	-0.873291	-0.824563	5.90833e-05	-0.874681	-0.82469
16540817	chr10:16540817:C:T	9.98511e-07	-1.06765	-1.01512	4.54123e-05	-0.865702	-1.06327	4.68801e-05	-0.867746	-1.06298
16541026	chr10:16541026:A:G	9.06648e-07	-1.33457	-0.844709	3.3193e-05	-1.43195	-0.810471	3.43453e-05	-1.43134	-0.810518
16541055	chr10:16541055:A:G	9.87685e-07	-0.85219	-1.24148	3.8363e-05	-0.905537	-1.19213	3.96353e-05	-0.906317	-1.19228
16541062	chr10:16541062:C:A	6.23611e-06	-1.38946e-10	-0.250926	0.00022975	-1.38946e-10	-0.307767	0.000237735	-1.38946e-10	-0.307164
16541064	chr10:16541064:G:A	5.76858e-07	-1.4053	-1.22614	2.28725e-05	-1.35593	-1.25889	2.36261e-05	-1.35719	-1.25878
16541147	chr10:16541147:G:T	1.12715e-06	-0.650861	-1.31072	4.20817e-05	-0.68526	-1.31989	4.34819e-05	-0.686087	-1.31989
16541191	chr10:16541191:A:G	5.92692e-06	-1.38946e-10	-0.301778	0.000219992	-1.38946e-10	-0.351167	0.000227635	-1.38946e-10	-0.350578
16541195	chr10:16541195:C:T	3.15641e-06	-1.38946e-10	-0.931847	0.000129798	-1.38946e-10	-0.878779	0.000134198	-1.38946e-10	-0.879003
16541250	chr10:16541250:C:T	5.43177e-07	-1.45516	-1.23644	2.01913e-05	-1.53542	-1.20408	2.08845e-05	-1.53512	-1.20419
16541321	chr10:16541321:G:T	2.18144e-06	-1.38946e-10	-1.3013	8.57067e-05	-1.38946e-10	-1.29383	8.86317e-05	-1.38946e-10	-1.29383
16541656	chr10:16541656:A:G	1.37548e-05	-1.38946e-10	0.540108	0.000573097	-1.38946e-10	0.606297	0.000592995	-1.38946e-10	0.606867
16541946	chr10:16541946:C:T	9.2036e-07	-0.857356	-1.30692	3.62286e-05	-0.863775	-1.29114	3.74446e-05	-0.864286	-1.29117
16542146	chr10:16542146:C:G	8.06486e-06	-1.38946e-10	0.00623381	0.000343841	-1.38946e-10	0.0954216	0.000355681	-1.38946e-10	0.0957163
16542367	chr10:16542367:T:C	9.48062e-07	-1.12953	-1.00509	3.68957e-05	-1.14983	-0.986831	3.81941e-05	-1.14896	-0.986676
16542423	chr10:16542423:T:C	4.52673e-07	-1.65653	-1.21734	1.76708e-05	-1.67004	-1.20281	1.82746e-05	-1.67007	-1.20274
16543496	chr10:16543496:G:C	7.12181e-06	-1.38946e-10	-0.11812	0.000271944	-1.38946e-10	-0.139161	0.000281529	-1.38946e-10	-0.138085
16543524	chr10:16543524:G:A	5.7179e-06	-1.38946e-10	-0.337681	0.000222696	-1.38946e-10	-0.338949	0.000230613	-1.38946e-10	-0.337578
16543534	chr10:16543534:TG:T	5.88115e-06	-1.38946e-10	-0.30953	0.000219656	-1.38946e-10	-0.352695	0.00022724	-1.38946e-10	-0.352311
16543586	chr10:16543586:T:C	3.70156e-06	-1.38946e-10	-0.772527	0.000157167	-1.38946e-10	-0.687447	0.00016259	-1.38946e-10	-0.687089
16543819	chr10:16543819:G:A	6.49594e-06	-1.38946e-10	-0.210105	0.000248076	-1.38946e-10	-0.231023	0.000256808	-1.38946e-10	-0.229989
16544122	chr10:16544122:C:T	3.75325e-06	-1.38946e-10	-0.758659	0.000159482	-1.38946e-10	-0.67283	0.000164985	-1.38946e-10	-0.672464
16544143	chr10:16544143:A:G	3.42908e-06	-1.38946e-10	-0.848991	0.000144739	-1.38946e-10	-0.769824	0.000149731	-1.38946e-10	-0.76948
16544308	chr10:16544308:C:T	1.19206e-06	-0.820996	-1.08461	5.4513e-05	-0.623884	-1.12244	5.62778e-05	-0.625662	-1.12236
16544340	chr10:16544340:A:C	3.45669e-06	-1.38946e-10	-0.840972	0.000146012	-1.38946e-10	-0.761066	0.000151048	-1.38946e-10	-0.760724
16545394	chr10:16545394:C:T	5.00718e-06	-1.38946e-10	-0.470409	0.000191659	-1.38946e-10	-0.489043	0.000198379	-1.38946e-10	-0.488142
16545450	chr10:16545450:T:C	3.34281e-06	-1.38946e-10	-0.874471	0.000140812	-1.38946e-10	-0.797334	0.000145665	-1.38946e-10	-0.797006
16545802	chr10:16545802:G:A	2.85526e-06	-1.03212	-3.25898e-10	0.000122864	-0.933681	-3.25898e-10	0.000127161	-0.932868	-3.25898e-10
16545808	chr10:16545808:A:G	2.68951e-06	-1.38946e-10	-1.09192	0.000110845	-1.38946e-10	-1.03662	0.000114657	-1.38946e-10	-1.03638
16545929	chr10:16545929:GT:G	3.77366e-06	-1.38946e-10	-0.753236	0.000146716	-1.38946e-10	-0.756257	0.000151871	-1.38946e-10	-0.755286
16546166	chr10:16546166:C:T	2.18615e-06	-1.38946e-10	-1.29914	8.68683e-05	-1.38946e-10	-1.28037	8.98412e-05	-1.38946e-10	-1.28028
16546254	chr10:16546254:G:C	2.30357e-06	-1.38946e-10	-1.24682	9.28e-05	-1.38946e-10	-1.21431	9.59821e-05	-1.38946e-10	-1.21416
16546366	chr10:16546366:C:T	5.72408e-07	-1.65523	-0.983956	2.34965e-05	-1.67348	-0.914432	2.4292e-05	-1.67347	-0.914698
16547119	chr10:16547119:C:T	1.59763e-06	-1.61276	-3.25898e-10	7.5693e-05	-1.41807	-3.25898e-10	7.81745e-05	-1.41938	-3.25898e-10
16547343	chr10:16547343:T:A	8.19013e-06	-1.38946e-10	0.0216475	0.000291548	-1.38946e-10	-0.0695537	0.000301829	-1.38946e-10	-0.0684591
16547380	chr10:16547380:C:T	2.14926e-06	-1.38946e-10	-1.31616	8.44968e-05	-1.38946e-10	-1.30804	8.73742e-05	-1.38946e-10	-1.30812
16547491	chr10:16547491:G:A	5.39629e-07	-1.43087	-1.26728	2.14767e-05	-1.45035	-1.22744	2.22225e-05	-1.4499	-1.22731
16547555	chr10:16547555:A:G	2.77201e-06	-0.211687	-0.850023	8.00123e-05	-0.373138	-0.989439	8.27882e-05	-0.372644	-0.989389
16547699	chr10:16547699:A:G	1.84149e-06	-0.810837	-0.65987	6.23248e-05	-0.804023	-0.808375	6.45273e-05	-0.802975	-0.808255
16548021	chr10:16548021:G:A	2.93961e-06	-1.38946e-10	-1.00301	0.000114467	-1.38946e-10	-1.00447	0.000118384	-1.38946e-10	-1.00439
16548551	chr10:16548551:A:G	2.5474e-06	-1.38946e-10	-1.14621	0.000101603	-1.38946e-10	-1.12369	0.000105069	-1.38946e-10	-1.1237
16548722	chr10:16548722:C:T	6.12775e-06	-1.38946e-10	-0.268455	0.000250003	-1.38946e-10	-0.223287	0.000258658	-1.38946e-10	-0.222812
16548830	chr10:16548830:T:C	1.55041e-06	-0.438588	-1.20417	4.72361e-05	-0.627297	-1.2623	4.88517e-05	-0.627261	-1.26227
16549109	chr10:16549109:T:C	2.14326e-06	-1.38946e-10	-1.31895	8.35128e-05	-1.38946e-10	-1.31976	8.63629e-05	-1.38946e-10	-1.31976
16549222	chr10:16549222:A:G	1.42052e-06	-0.495281	-1.23498	4.59909e-05	-0.626778	-1.28954	4.75834e-05	-0.626322	-1.28951
16549243	chr10:16549243:G:C	1.36344e-06	-0.452683	-1.31859	4.51205e-05	-0.619188	-1.31623	4.66771e-05	-0.61883	-1.31623
16549271	chr10:16549271:A:C	9.6269e-07	-1.26552	-0.853789	3.64011e-05	-1.40137	-0.748793	3.76419e-05	-1.40174	-0.748461
16549272	chr10:16549272:G:T	9.69231e-07	-1.25564	-0.856896	3.65711e-05	-1.39328	-0.752217	3.78175e-05	-1.39366	-0.751885
16549467	chr10:16549467:G:C	2.32598e-06	-1.38946e-10	-1.23714	9.19055e-05	-1.38946e-10	-1.224	9.50414e-05	-1.38946e-10	-1.22401
16549580	chr10:16549580:C:A	2.49392e-06	-1.38946e-10	-1.16743	9.93319e-05	-1.38946e-10	-1.14629	0.000102721	-1.38946e-10	-1.1463
16549623	chr10:16549623:T:TA	2.59717e-06	-1.38946e-10	-1.12686	0.000103552	-1.38946e-10	-1.10469	0.000107085	-1.38946e-10	-1.1047
16549695	chr10:16549695:G:T	5.15964e-07	-1.42475	-1.31825	1.82243e-05	-1.52489	-1.31712	1.88417e-05	-1.52514	-1.3171
16549842	chr10:16549842:C:T	2.14311e-06	-1.38946e-10	-1.31903	8.38931e-05	-1.38946e-10	-1.31521	8.67618e-05	-1.38946e-10	-1.31515
16549953	chr10:16549953:T:C	1.92636e-06	-0.283742	-1.14191	5.95587e-05	-0.431557	-1.22624	6.16246e-05	-0.431062	-1.2262
16550359	chr10:16550359:T:C	5.42974e-06	-1.38946e-10	-0.389391	0.000210815	-1.38946e-10	-0.393778	0.000218239	-1.38946e-10	-0.392727
16550387	chr10:16550387:T:A	3.90795e-06	-1.38946e-10	-0.71827	0.000169578	-1.38946e-10	-0.611445	0.000175373	-1.38946e-10	-0.611405
16550459	chr10:16550459:T:C	1.53487e-06	-1.239	-0.41383	5.20039e-05	-1.35064	-0.442797	5.38017e-05	-1.35105	-0.441967
16550638	chr10:16550638:C:T	7.60438e-07	-1.47189	-0.883255	2.90751e-05	-1.57282	-0.802051	3.00589e-05	-1.57278	-0.802385
16550650	chr10:16550650:G:A	2.7116e-06	-1.38946e-10	-1.08374	0.000108374	-1.38946e-10	-1.05917	0.000112071	-1.38946e-10	-1.05919
16551316	chr10:16551316:G:T	2.19294e-05	-1.38946e-10	1.00655	0.000799198	-1.38946e-10	0.938851	0.000827415	-1.38946e-10	0.939987
16551402	chr10:16551402:G:A	9.92649e-06	-1.38946e-10	0.213925	0.000461576	-1.38946e-10	0.389889	0.000477795	-1.38946e-10	0.390862
16551744	chr10:16551744:G:C	6.23268e-07	-1.23801	-1.31605	2.12669e-05	-1.37316	-1.31445	2.19838e-05	-1.37358	-1.31443
16551788	chr10:16551788:A:G	1.56542e-06	-1.65455	0.0214199	7.51358e-05	-1.5917	0.16624	7.77455e-05	-1.59129	0.166411
16552063	chr10:16552063:C:T	2.15251e-06	-1.38946e-10	-1.31465	8.45421e-05	-1.38946e-10	-1.30751	8.74365e-05	-1.38946e-10	-1.30741
16552269	chr10:16552269:T:G	2.25778e-06	-1.38946e-10	-1.2669	8.78779e-05	-1.38946e-10	-1.26881	9.08842e-05	-1.38946e-10	-1.26873
16552533	chr10:16552533:C:T	5.96709e-06	-1.38946e-10	-0.295022	0.00023127	-1.38946e-10	-0.301173	0.000239429	-1.38946e-10	-0.300063
16553049	chr10:16553049:C:A	4.9014e-06	-1.38946e-10	-0.49176	0.000206528	-1.38946e-10	-0.414324	0.000213588	-1.38946e-10	-0.414271
16553397	chr10:16553397:A:G	1.12618e-06	-0.931183	-1.03127	4.4788e-05	-0.821287	-1.12153	4.63893e-05	-0.819762	-1.12149
16553447	chr10:16553447:A:G	2.29324e-06	-1.38946e-10	-1.25131	9.3536e-05	-1.38946e-10	-1.20641	9.6714e-05	-1.38946e-10	-1.20656
16553475	chr10:16553475:A:G	2.2961e-06	-1.38946e-10	-1.25007	9.36845e-05	-1.38946e-10	-1.20483	9.68674e-05	-1.38946e-10	-1.20498
16553646	chr10:16553646:G:A	2.31634e-06	-1.38946e-10	-1.24129	9.47512e-05	-1.38946e-10	-1.1935	9.79696e-05	-1.38946e-10	-1.19366
16553659	chr10:16553659:T:A	5.57319e-07	-1.51374	-1.15216	2.09219e-05	-1.60002	-1.10394	2.16328e-05	-1.59997	-1.10414
16553673	chr10:16553673:G:T	2.16106e-06	-1.38946e-10	-1.31068	8.58898e-05	-1.38946e-10	-1.29169	8.88153e-05	-1.38946e-10	-1.29176
16553851	chr10:16553851:T:C	2.63665e-06	-1.38946e-10	-1.11177	0.000104375	-1.38946e-10	-1.09677	0.000107915	-1.38946e-10	-1.09698
16553945	chr10:16553945:G:A	2.14647e-06	-1.38946e-10	-1.31746	8.47353e-05	-1.38946e-10	-1.30523	8.7623e-05	-1.38946e-10	-1.30528
16554312	chr10:16554312:A:G	8.15622e-07	-1.30467	-0.980413	2.847e-05	-1.42368	-0.972222	2.94391e-05	-1.42402	-0.971978
16554401	chr10:16554401:C:T	6.51701e-06	-1.38946e-10	-0.206866	0.00025222	-1.38946e-10	-0.214455	0.00026113	-1.38946e-10	-0.213301
16554539	chr10:16554539:G:A	2.14833e-06	-1.38946e-10	-1.31659	8.49113e-05	-1.38946e-10	-1.30315	8.78047e-05	-1.38946e-10	-1.3032
16554627	chr10:16554627:TC:T	2.15063e-06	-1.38946e-10	-1.31552	8.51086e-05	-1.38946e-10	-1.30083	8.80084e-05	-1.38946e-10	-1.30089
16554784	chr10:16554784:T:A	2.28267e-06	-1.38946e-10	-1.25593	8.79726e-05	-1.38946e-10	-1.26773	9.09866e-05	-1.38946e-10	-1.26761
16554843	chr10:16554843:A:G	2.14934e-06	-1.38946e-10	-1.31612	8.50021e-05	-1.38946e-10	-1.30208	8.78985e-05	-1.38946e-10	-1.30214
16554889	chr10:16554889:T:A	6.6331e-07	-1.21016	-1.28164	2.25733e-05	-1.3505	-1.2775	2.33358e-05	-1.35088	-1.27745
16555060	chr10:16555060:T:C	4.20665e-06	-1.38946e-10	-0.644616	0.000166211	-1.38946e-10	-0.631499	0.000171973	-1.38946e-10	-0.630981
16555217	chr10:16555217:T:G	2.16547e-06	-1.38946e-10	-1.30865	8.61865e-05	-1.38946e-10	-1.28824	8.91216e-05	-1.38946e-10	-1.28832
16555376	chr10:16555376:T:A	6.67903e-07	-1.17383	-1.31107	2.25746e-05	-1.31915	-1.30879	2.33353e-05	-1.31959	-1.30876
16555500	chr10:16555500:A:G	6.28519e-07	-1.39315	-1.15252	2.28061e-05	-1.51405	-1.10368	2.35817e-05	-1.51398	-1.10387
16555693	chr10:16555693:T:C	2.18715e-06	-1.38946e-10	-1.29868	8.59443e-05	-1.38946e-10	-1.29106	8.88776e-05	-1.38946e-10	-1.29106
16555717	chr10:16555717:T:C	2.15931e-06	-1.38946e-10	-1.31149	8.57628e-05	-1.38946e-10	-1.29317	8.8684e-05	-1.38946e-10	-1.29324
16555775	chr10:16555775:G:A	2.14323e-06	-1.38946e-10	-1.31897	8.35068e-05	-1.38946e-10	-1.31983	8.63571e-05	-1.38946e-10	-1.31983
16555836	chr10:16555836:G:A	0.000580934	4.28336	-3.25898e-10	0.015256	3.88797	-3.25898e-10	0.0159015	3.89585	-3.25898e-10
16555861	chr10:16555861:TC:T	2.14619e-06	-1.38946e-10	-1.31759	8.47059e-05	-1.38946e-10	-1.30557	8.75927e-05	-1.38946e-10	-1.30562
16555932	chr10:16555932:G:A	2.84063e-06	-1.38946e-10	-1.03726	0.000118635	-1.38946e-10	-0.968707	0.000122697	-1.38946e-10	-0.968605
16555944	chr10:16555944:A:T	1.02361e-05	-1.38946e-10	0.244642	0.000474862	-1.38946e-10	0.418266	0.000491614	-1.38946e-10	0.419375
16555945	chr10:16555945:T:A	6.01788e-07	-1.55593	-1.03321	2.20792e-05	-1.59255	-1.05757	2.28427e-05	-1.59243	-1.05726
16556022	chr10:16556022:T:G	2.77683e-06	-1.38946e-10	-1.05997	0.000115679	-1.38946e-10	-0.993936	0.000119639	-1.38946e-10	-0.993838
16556123	chr10:16556123:T:A	1.73801e-06	-1.52854	-3.25898e-10	6.59238e-05	-1.55626	-3.25898e-10	6.81511e-05	-1.55659	-3.25898e-10
16556155	chr10:16556155:T:C	2.16411e-06	-1.38946e-10	-1.30927	8.60936e-05	-1.38946e-10	-1.28932	8.90257e-05	-1.38946e-10	-1.28939
16556189	chr10:16556189:T:C	2.14653e-06	-1.38946e-10	-1.31743	8.47411e-05	-1.38946e-10	-1.30516	8.7629e-05	-1.38946e-10	-1.30521
16556383	chr10:16556383:C:T	2.14614e-06	-1.38946e-10	-1.31761	8.47025e-05	-1.38946e-10	-1.30561	8.75892e-05	-1.38946e-10	-1.30566
16556484	chr10:16556484:C:T	2.14614e-06	-1.38946e-10	-1.31761	8.4702e-05	-1.38946e-10	-1.30562	8.75887e-05	-1.38946e-10	-1.30567
16556544	chr10:16556544:A:G	7.72642e-07	-1.44938	-0.889837	2.82542e-05	-1.53609	-0.86743	2.9232e-05	-1.53592	-0.86713
16556550	chr10:16556550:G:A	2.37274e-06	-1.38946e-10	-1.21724	9.30789e-05	-1.38946e-10	-1.21131	9.62517e-05	-1.38946e-10	-1.21135
16556648	chr10:16556648:ATCTCACTAATGG:A	1.1053e-06	-1.45452	-0.526646	4.19373e-05	-1.54636	-0.46222	4.33881e-05	-1.54622	-0.461911
16556761	chr10:16556761:C:T	2.14635e-06	-1.38946e-10	-1.31751	8.47222e-05	-1.38946e-10	-1.30538	8.76095e-05	-1.38946e-10	-1.30543
16556840	chr10:16556840:C:G	2.58671e-06	-1.38946e-10	-1.13089	0.000103083	-1.38946e-10	-1.10923	0.000106599	-1.38946e-10	-1.10924
16556884	chr10:16556884:A:C	1.42708e-06	-0.457613	-1.26804	4.4978e-05	-0.637354	-1.30123	4.65184e-05	-0.637252	-1.30122
16556905	chr10:16556905:G:A	2.14696e-06	-1.38946e-10	-1.31723	8.47812e-05	-1.38946e-10	-1.30468	8.76703e-05	-1.38946e-10	-1.30474
16556986	chr10:16556986:T:C	2.14679e-06	-1.38946e-10	-1.31731	8.47646e-05	-1.38946e-10	-1.30488	8.76533e-05	-1.38946e-10	-1.30493
16556994	chr10:16556994:T:C	2.20643e-06	-1.38946e-10	-1.28991	8.68247e-05	-1.38946e-10	-1.28087	8.97881e-05	-1.38946e-10	-1.28087
16557468	chr10:16557468:A:G	2.14271e-06	-1.38946e-10	-1.31921	8.37184e-05	-1.38946e-10	-1.3173	8.65735e-05	-1.38946e-10	-1.31733
16557977	chr10:16557977:T:C	3.98961e-06	-1.38946e-10	-0.697588	0.000157453	-1.38946e-10	-0.685633	0.000162909	-1.38946e-10	-0.685128
16558023	chr10:16558023:T:C	5.1537e-06	-1.38946e-10	-0.441566	0.000205248	-1.38946e-10	-0.42054	0.000212363	-1.38946e-10	-0.420023
16558133	chr10:16558133:T:C	9.16166e-07	-1.32835	-0.840491	3.2658e-05	-1.46307	-0.795599	3.37774e-05	-1.46317	-0.795363
16558192	chr10:16558192:A:G	2.14376e-06	-1.38946e-10	-1.31872	8.45413e-05	-1.38946e-10	-1.30752	8.74216e-05	-1.38946e-10	-1.30758
16558449	chr10:16558449:T:C	2.14424e-06	-1.38946e-10	-1.3185	8.46017e-05	-1.38946e-10	-1.3068	8.7484e-05	-1.38946e-10	-1.30686
16558480	chr10:16558480:T:C	2.14568e-06	-1.38946e-10	-1.31783	8.47619e-05	-1.38946e-10	-1.30491	8.76492e-05	-1.38946e-10	-1.30498
16558509	chr10:16558509:T:C	7.07911e-07	-1.3255	-1.10122	2.46866e-05	-1.44418	-1.09432	2.55264e-05	-1.44448	-1.09412
16558766	chr10:16558766:A:G	2.1454e-06	-1.38946e-10	-1.31796	8.47325e-05	-1.38946e-10	-1.30526	8.76189e-05	-1.38946e-10	-1.30532
16558794	chr10:16558794:A:G	2.14644e-06	-1.38946e-10	-1.31747	8.48415e-05	-1.38946e-10	-1.30397	8.77313e-05	-1.38946e-10	-1.30404
16558859	chr10:16558859:T:G	3.81701e-06	-1.38946e-10	-0.741816	0.000144732	-1.38946e-10	-0.769876	0.000149784	-1.38946e-10	-0.769125
16559043	chr10:16559043:T:C	2.14345e-06	-1.38946e-10	-1.31886	8.44989e-05	-1.38946e-10	-1.30802	8.73778e-05	-1.38946e-10	-1.30808
16559214	chr10:16559214:C:T	2.14918e-06	-1.38946e-10	-1.31619	8.4979e-05	-1.38946e-10	-1.30235	8.78745e-05	-1.38946e-10	-1.30241
16559366	chr10:16559366:T:C	2.14454e-06	-1.38946e-10	-1.31836	8.4635e-05	-1.38946e-10	-1.30641	8.75184e-05	-1.38946e-10	-1.30647
16559416	chr10:16559416:G:C	5.67451e-07	-1.46504	-1.18284	2.08591e-05	-1.56851	-1.13846	2.15668e-05	-1.56854	-1.13862
16559428	chr10:16559428:C:T	2.14774e-06	-1.38946e-10	-1.31686	8.49697e-05	-1.38946e-10	-1.30246	8.78637e-05	-1.38946e-10	-1.30253
16560131	chr10:16560131:A:T	2.14544e-06	-1.38946e-10	-1.31794	8.47364e-05	-1.38946e-10	-1.30521	8.76229e-05	-1.38946e-10	-1.30528
16560189	chr10:16560189:G:A	2.14565e-06	-1.38946e-10	-1.31784	8.36089e-05	-1.38946e-10	-1.31861	8.64621e-05	-1.38946e-10	-1.31861
16560223	chr10:16560223:A:G	2.1434e-06	-1.38946e-10	-1.31889	8.44912e-05	-1.38946e-10	-1.30811	8.73699e-05	-1.38946e-10	-1.30817
16560462	chr10:16560462:A:T	9.79386e-07	-1.45459	-0.647523	3.61963e-05	-1.54452	-0.611278	3.74484e-05	-1.54447	-0.610884
16560610	chr10:16560610:A:G	6.89655e-06	-0.150261	-3.25898e-10	0.000324097	0.0362837	-3.25898e-10	0.000335613	0.0376397	-3.25898e-10
16560810	chr10:16560810:T:G	4.55144e-06	-1.38946e-10	-0.565838	0.000185034	-1.38946e-10	-0.524218	0.000191428	-1.38946e-10	-0.523809
16560833	chr10:16560833:C:T	2.14413e-06	-1.38946e-10	-1.31855	8.45871e-05	-1.38946e-10	-1.30698	8.74689e-05	-1.38946e-10	-1.30704
16561049	chr10:16561049:T:A	5.88279e-07	-1.31333	-1.2985	2.42278e-05	-1.30154	-1.25572	2.5069e-05	-1.301	-1.25569
16561175	chr10:16561175:A:G	2.14568e-06	-1.38946e-10	-1.31782	8.36099e-05	-1.38946e-10	-1.3186	8.64632e-05	-1.38946e-10	-1.3186
16561341	chr10:16561341:C:T	2.14165e-06	-1.38946e-10	-1.3197	8.41858e-05	-1.38946e-10	-1.31173	8.7055e-05	-1.38946e-10	-1.31178
16561550	chr10:16561550:T:A	3.99946e-06	-1.38946e-10	-0.695124	0.000151414	-1.38946e-10	-0.724739	0.000156705	-1.38946e-10	-0.723951
16561864	chr10:16561864:G:A	2.1836e-06	-1.38946e-10	-1.30031	8.62356e-05	-1.38946e-10	-1.28768	8.91938e-05	-1.38946e-10	-1.28751
16561947	chr10:16561947:T:G	1.35568e-06	-0.45826	-1.31872	4.48964e-05	-0.623764	-1.31664	4.64424e-05	-0.623469	-1.31664
16561968	chr10:16561968:C:T	2.18128e-06	-1.38946e-10	-1.30137	8.61147e-05	-1.38946e-10	-1.28908	8.90683e-05	-1.38946e-10	-1.28892
16562095	chr10:16562095:G:A	1.38936e-06	-0.43573	-1.31671	4.63921e-05	-0.607427	-1.3002	4.79888e-05	-0.607146	-1.30021
16562131	chr10:16562131:A:G	2.14302e-06	-1.38946e-10	-1.31907	8.44392e-05	-1.38946e-10	-1.30873	8.73163e-05	-1.38946e-10	-1.30878
16562154	chr10:16562154:C:T	2.86157e-06	-1.38946e-10	-1.02991	0.000114177	-1.38946e-10	-1.00701	0.000118074	-1.38946e-10	-1.00701
16562167	chr10:16562167:T:C	1.82715e-06	-0.760584	-0.717939	7.70026e-05	-0.650575	-0.750343	7.96884e-05	-0.64999	-0.750206
16562321	chr10:16562321:C:T	3.51024e-06	-1.38946e-10	-0.825599	0.000131051	-1.38946e-10	-0.869172	0.000135608	-1.38946e-10	-0.868551
16562561	chr10:16562561:C:T	4.35995e-06	-1.38946e-10	-0.608822	0.000168399	-1.38946e-10	-0.618422	0.000174215	-1.38946e-10	-0.61803
16562914	chr10:16562914:A:C	2.14126e-06	-1.38946e-10	-1.31989	8.39927e-05	-1.38946e-10	-1.31403	8.68559e-05	-1.38946e-10	-1.31407
16562988	chr10:16562988:A:G	2.14171e-06	-1.38946e-10	-1.31968	8.42027e-05	-1.38946e-10	-1.31153	8.70724e-05	-1.38946e-10	-1.31158
16562998	chr10:16562998:A:G	2.70883e-06	-0.00485923	-1.07991	8.09451e-05	-0.177546	-1.17344	8.37439e-05	-0.177157	-1.1734
16563100	chr10:16563100:C:CT	3.84602e-06	-1.38946e-10	-0.734242	0.00015166	-1.38946e-10	-0.723114	0.000156914	-1.38946e-10	-0.722624
16563106	chr10:16563106:C:T	2.1413e-06	-1.38946e-10	-1.31987	8.40542e-05	-1.38946e-10	-1.3133	8.69193e-05	-1.38946e-10	-1.31334
16563166	chr10:16563166:T:C	2.1413e-06	-1.38946e-10	-1.31987	8.39399e-05	-1.38946e-10	-1.31466	8.68015e-05	-1.38946e-10	-1.3147
16563192	chr10:16563192:C:A	4.26092e-07	-1.67098	-1.2634	1.66445e-05	-1.64258	-1.2901	1.72149e-05	-1.64244	-1.2901
16563234	chr10:16563234:T:G	3.76727e-06	-1.38946e-10	-0.754932	0.000146468	-1.38946e-10	-0.757948	0.000151616	-1.38946e-10	-0.756969
16563395	chr10:16563395:A:G	2.14133e-06	-1.38946e-10	-1.31986	8.40749e-05	-1.38946e-10	-1.31305	8.69407e-05	-1.38946e-10	-1.31309
16563480	chr10:16563480:G:A	2.14295e-06	-1.38946e-10	-1.3191	8.44265e-05	-1.38946e-10	-1.30888	8.73032e-05	-1.38946e-10	-1.30893
16563483	chr10:16563483:A:G	7.34212e-07	-1.38136	-1.00888	2.59523e-05	-1.48652	-1.00198	2.68361e-05	-1.48682	-1.00175
16563542	chr10:16563542:AAGG:A	3.01089e-06	-1.38946e-10	-0.979045	0.000119299	-1.38946e-10	-0.963127	0.000123411	-1.38946e-10	-0.9628
16563834	chr10:16563834:G:A	2.14168e-06	-1.38946e-10	-1.31969	8.41953e-05	-1.38946e-10	-1.31162	8.70648e-05	-1.38946e-10	-1.31167
16564003	chr10:16564003:C:G	1.41241e-06	-0.56151	-1.17447	4.42608e-05	-0.716883	-1.23778	4.57799e-05	-0.716725	-1.23775
16564081	chr10:16564081:A:T	2.14129e-06	-1.38946e-10	-1.31988	8.39487e-05	-1.38946e-10	-1.31455	8.68106e-05	-1.38946e-10	-1.31459
16564203	chr10:16564203:T:C	2.14134e-06	-1.38946e-10	-1.31985	8.39207e-05	-1.38946e-10	-1.31489	8.67817e-05	-1.38946e-10	-1.31492
16564273	chr10:16564273:C:T	2.14126e-06	-1.38946e-10	-1.31989	8.40041e-05	-1.38946e-10	-1.31389	8.68676e-05	-1.38946e-10	-1.31393
16564377	chr10:16564377:A:G	2.15409e-06	-1.38946e-10	-1.31392	8.35019e-05	-1.38946e-10	-1.31989	8.63518e-05	-1.38946e-10	-1.31989
16564428	chr10:16564428:T:C	2.49186e-06	0.0571718	-1.22543	7.6951e-05	-0.122123	-1.27947	7.95897e-05	-0.121981	-1.27945
16564564	chr10:16564564:A:G	2.14127e-06	-1.38946e-10	-1.31988	8.3963e-05	-1.38946e-10	-1.31438	8.68253e-05	-1.38946e-10	-1.31442
16564630	chr10:16564630:G:A	6.43673e-06	-0.219261	-3.25898e-10	0.000232826	-0.294468	-3.25898e-10	0.000240479	-0.295685	-3.25898e-10
16564723	chr10:16564723:A:G	2.5448e-06	-1.38946e-10	-1.14723	0.00010105	-1.38946e-10	-1.12914	0.000104501	-1.38946e-10	-1.12912
16564735	chr10:16564735:C:T	2.14135e-06	-1.38946e-10	-1.31985	8.40098e-05	-1.38946e-10	-1.31382	8.68743e-05	-1.38946e-10	-1.31386
16564801	chr10:16564801:G:A	2.14299e-06	-1.38946e-10	-1.31908	8.44315e-05	-1.38946e-10	-1.30882	8.73084e-05	-1.38946e-10	-1.30887
16564925	chr10:16564925:C:T	7.23623e-06	-1.38946e-10	-0.102182	0.00026062	-1.38946e-10	-0.181696	0.000269919	-1.38946e-10	-0.180196
16565072	chr10:16565072:A:G	2.14127e-06	-1.38946e-10	-1.31988	8.35189e-05	-1.38946e-10	-1.31969	8.6369e-05	-1.38946e-10	-1.31969
16565143	chr10:16565143:T:C	2.16576e-06	-1.38946e-10	-1.30851	8.49284e-05	-1.38946e-10	-1.30295	8.7827e-05	-1.38946e-10	-1.30295
16565200	chr10:16565200:A:G	1.50392e-06	-1.67321	-3.25898e-10	6.29513e-05	-1.6024	-3.25898e-10	6.50465e-05	-1.60322	-3.25898e-10
16565422	chr10:16565422:G:C	2.1414e-06	-1.38946e-10	-1.31982	8.41096e-05	-1.38946e-10	-1.31264	8.69764e-05	-1.38946e-10	-1.31268
16565437	chr10:16565437:T:C	2.24415e-06	-1.38946e-10	-1.27295	8.73228e-05	-1.38946e-10	-1.27515	9.03004e-05	-1.38946e-10	-1.27518
16565456	chr10:16565456:T:C	2.14789e-06	-1.38946e-10	-1.3168	8.35471e-05	-1.38946e-10	-1.31935	8.63976e-05	-1.38946e-10	-1.31936
16565460	chr10:16565460:CATTAT:C	2.15413e-06	-1.38946e-10	-1.3139	8.46749e-05	-1.38946e-10	-1.30594	8.75742e-05	-1.38946e-10	-1.30583
16565572	chr10:16565572:TTATG:T	2.14145e-06	-1.38946e-10	-1.3198	8.38823e-05	-1.38946e-10	-1.31534	8.67422e-05	-1.38946e-10	-1.31538
16565600	chr10:16565600:T:G	2.19805e-06	-1.38946e-10	-1.29371	8.70058e-05	-1.38946e-10	-1.27878	8.99915e-05	-1.38946e-10	-1.2786
16565617	chr10:16565617:T:A	2.14281e-06	-1.38946e-10	-1.31916	8.3617e-05	-1.38946e-10	-1.31851	8.64713e-05	-1.38946e-10	-1.31851
16565739	chr10:16565739:T:C	2.15523e-06	-1.38946e-10	-1.31338	8.35026e-05	-1.38946e-10	-1.31988	8.63527e-05	-1.38946e-10	-1.31988
16566526	chr10:16566526:G:A	2.33727e-06	-1.38946e-10	-1.2323	8.91506e-05	-1.38946e-10	-1.25443	9.22208e-05	-1.38946e-10	-1.25413
16566615	chr10:16566615:G:A	2.14126e-06	-1.38946e-10	-1.31989	8.35599e-05	-1.38946e-10	-1.31919	8.64102e-05	-1.38946e-10	-1.31921
16566621	chr10:16566621:G:C	1.5374e-06	-1.65119	-3.25898e-10	5.97774e-05	-1.65413	-3.25898e-10	6.18017e-05	-1.65439	-3.25898e-10
16566882	chr10:16566882:G:A	2.26032e-06	-1.38946e-10	-1.26578	8.57487e-05	-1.38946e-10	-1.29334	8.86801e-05	-1.38946e-10	-1.29328
16567116	chr10:16567116:G:A	2.41819e-06	-1.38946e-10	-1.19826	9.12056e-05	-1.38946e-10	-1.23164	9.43357e-05	-1.38946e-10	-1.23146
16567431	chr10:16567431:C:T	4.50392e-06	-1.38946e-10	-0.576335	0.000162694	-1.38946e-10	-0.652884	0.000168347	-1.38946e-10	-0.652291
16567475	chr10:16567475:T:C	4.70661e-06	-1.38946e-10	-0.532314	0.000169627	-1.38946e-10	-0.611155	0.000175524	-1.38946e-10	-0.610544
16567535	chr10:16567535:A:G	4.69752e-06	-1.38946e-10	-0.534248	0.000169303	-1.38946e-10	-0.613066	0.000175189	-1.38946e-10	-0.612455
16567575	chr10:16567575:C:T	6.8297e-06	-1.38946e-10	-0.160001	0.000266195	-1.38946e-10	-0.160531	0.000275693	-1.38946e-10	-0.159032
16567625	chr10:16567625:C:T	4.75571e-06	-1.38946e-10	-0.521936	0.000171301	-1.38946e-10	-0.601333	0.000177257	-1.38946e-10	-0.600717
16567640	chr10:16567640:ACTACAGGCACGAGC:A	2.96906e-06	-1.38946e-10	-0.993038	0.000113764	-1.38946e-10	-1.01063	0.000117666	-1.38946e-10	-1.01047
16567773	chr10:16567773:G:A	4.80946e-06	-1.38946e-10	-0.510698	0.000172939	-1.38946e-10	-0.591822	0.000178956	-1.38946e-10	-0.591179
16567781	chr10:16567781:C:T	5.08925e-07	-1.64423	-1.11251	2.16502e-05	-1.58222	-1.08752	2.23877e-05	-1.58224	-1.08757
16567826	chr10:16567826:A:C	2.49187e-06	-1.38946e-10	-1.16825	9.70544e-05	-1.38946e-10	-1.16949	0.000100373	-1.38946e-10	-1.16942
16568129	chr10:16568129:A:T	3.91241e-06	-1.38946e-10	-0.717127	0.000157404	-1.38946e-10	-0.685941	0.000162749	-1.38946e-10	-0.686112
16568179	chr10:16568179:C:T	2.96834e-06	-1.38946e-10	-0.99328	0.000115173	-1.38946e-10	-0.998326	0.000119139	-1.38946e-10	-0.998028
16568250	chr10:16568250:A:G	1.50383e-06	-1.67327	-3.25898e-10	5.87692e-05	-1.67114	-3.25898e-10	6.07768e-05	-1.67111	-3.25898e-10
16568306	chr10:16568306:A:G	2.80964e-06	-1.38946e-10	-1.04823	0.000104183	-1.38946e-10	-1.0986	0.000107778	-1.38946e-10	-1.09824
16568626	chr10:16568626:C:T	2.24477e-06	-1.38946e-10	-1.27268	8.84892e-05	-1.38946e-10	-1.26188	9.15212e-05	-1.38946e-10	-1.26175
16568659	chr10:16568659:G:A	6.40069e-06	-1.38946e-10	-0.224877	0.000237862	-1.38946e-10	-0.273068	0.00024619	-1.38946e-10	-0.272215
16568938	chr10:16568938:A:G	7.79035e-06	-1.38946e-10	-0.0283959	0.000320729	-1.38946e-10	0.0258397	0.000331682	-1.38946e-10	0.0258583
16568996	chr10:16568996:G:A	8.89274e-07	-1.60812	-0.590509	3.99847e-05	-1.5254	-0.530865	4.13436e-05	-1.52545	-0.53095
16569052	chr10:16569052:A:G	3.04958e-06	-1.38946e-10	-0.966278	0.000112314	-1.38946e-10	-1.02346	0.000116196	-1.38946e-10	-1.02304
16569096	chr10:16569096:T:C	6.72889e-07	-1.2809	-1.19655	2.63454e-05	-1.22271	-1.25075	2.72524e-05	-1.22255	-1.25063
16569539	chr10:16569539:T:A	3.16841e-06	-1.38946e-10	-0.928051	0.000118545	-1.38946e-10	-0.969462	0.000122647	-1.38946e-10	-0.969011
16569704	chr10:16569704:T:C	6.33593e-06	-1.38946e-10	-0.235045	0.000239141	-1.38946e-10	-0.267703	0.000247541	-1.38946e-10	-0.266742
16570032	chr10:16570032:A:G	2.28208e-06	-1.38946e-10	-1.2562	8.95549e-05	-1.38946e-10	-1.24991	9.26137e-05	-1.38946e-10	-1.24988
16570079	chr10:16570079:G:A	3.72243e-06	-1.38946e-10	-0.766905	0.000138164	-1.38946e-10	-0.816318	0.000142965	-1.38946e-10	-0.815718
16570259	chr10:16570259:G:A	2.61396e-06	-1.38946e-10	-1.12042	0.000101586	-1.38946e-10	-1.12385	0.000105078	-1.38946e-10	-1.12361
16570311	chr10:16570311:A:C	9.00575e-07	-1.57656	-0.609446	3.01072e-05	-1.61592	-0.724075	3.11472e-05	-1.61587	-0.723723
16570391	chr10:16570391:A:G	4.13673e-06	-1.38946e-10	-0.661377	0.000160494	-1.38946e-10	-0.666501	0.000166147	-1.38946e-10	-0.665449
16570697	chr10:16570697:A:G	8.90247e-07	-1.12763	-1.06991	3.329e-05	-1.09326	-1.14624	3.44273e-05	-1.09342	-1.14605
16571320	chr10:16571320:T:C	2.22426e-06	-1.38946e-10	-1.28186	8.6462e-05	-1.38946e-10	-1.28505	8.94216e-05	-1.38946e-10	-1.28496
16571663	chr10:16571663:T:C	5.67092e-07	-1.67236	-0.976153	2.28671e-05	-1.64865	-0.966411	2.36474e-05	-1.64868	-0.966383
16571695	chr10:16571695:T:G	1.732e-06	-1.532	-3.25898e-10	6.1798e-05	-1.62089	-3.25898e-10	6.38805e-05	-1.62131	-3.25898e-10
16571833	chr10:16571833:AAAAAACAAAAAAAC:A	1.52458e-06	-1.65956	-3.25898e-10	6.23832e-05	-1.61146	-3.25898e-10	6.45087e-05	-1.61152	-3.25898e-10
16571973	chr10:16571973:G:T	2.71487e-06	-1.38946e-10	-1.08254	0.000104919	-1.38946e-10	-1.09157	0.000108523	-1.38946e-10	-1.09136
16572194	chr10:16572194:T:C	8.444e-07	-1.65106	-0.599349	3.15144e-05	-1.67179	-0.622528	3.26038e-05	-1.67177	-0.622118
16572236	chr10:16572236:TAA:T	8.70102e-07	-1.65186	-0.568569	3.24783e-05	-1.67202	-0.592171	3.36012e-05	-1.672	-0.591753
16572263	chr10:16572263:A:G	6.51626e-07	-1.21105	-1.29852	2.45591e-05	-1.23222	-1.31146	2.53944e-05	-1.23233	-1.31146
16572296	chr10:16572296:A:G	1.42919e-06	-1.34004	-0.384134	5.17223e-05	-1.43541	-0.363455	5.34954e-05	-1.43572	-0.363002
16572579	chr10:16572579:A:G	8.29384e-07	-1.35384	-0.914515	2.74695e-05	-1.42649	-1.0052	2.84198e-05	-1.4263	-1.00493
16573235	chr10:16573235:T:C	2.31554e-06	-1.38946e-10	-1.24164	8.86844e-05	-1.38946e-10	-1.25967	9.17306e-05	-1.38946e-10	-1.25946
16573252	chr10:16573252:A:C	3.25833e-06	-0.900068	-3.25898e-10	0.000138657	-0.812755	-3.25898e-10	0.000143344	-0.813074	-3.25898e-10
16573690	chr10:16573690:G:A	5.98939e-07	-1.45594	-1.13793	2.69296e-05	-1.33411	-1.11742	2.78416e-05	-1.33433	-1.11746
16574189	chr10:16574189:G:A	1.71835e-06	-1.11886	-0.421055	6.02182e-05	-1.2468	-0.399983	6.22808e-05	-1.24719	-0.399475
16574606	chr10:16574606:A:C	1.17746e-05	-1.38946e-10	0.384666	0.000483565	-1.38946e-10	0.436427	0.000501247	-1.38946e-10	0.43878
16575360	chr10:16575360:T:G	4.78045e-07	-1.50677	-1.31256	1.96673e-05	-1.46018	-1.30562	2.03294e-05	-1.46057	-1.30568
16575499	chr10:16575499:G:A	2.68514e-06	-1.38946e-10	-1.09355	0.000107254	-1.38946e-10	-1.06956	0.000110895	-1.38946e-10	-1.06974
16575575	chr10:16575575:A:G	2.44814e-06	-1.60733	0.421373	9.36259e-05	-1.54459	0.339135	9.69981e-05	-1.5442	0.340576
16575881	chr10:16575881:G:T	6.72563e-07	-1.15936	-1.31858	2.52655e-05	-1.20204	-1.31328	2.61215e-05	-1.20233	-1.31323
16575970	chr10:16575970:A:T	7.62848e-06	-1.38946e-10	-0.0493931	0.000326184	-1.38946e-10	0.0427021	0.000338014	-1.38946e-10	0.0447676
16576298	chr10:16576298:A:G	7.26122e-06	-1.38946e-10	-0.0987337	0.000269566	-1.38946e-10	-0.147945	0.000279038	-1.38946e-10	-0.14697
16576631	chr10:16576631:G:A	2.20703e-06	-1.38946e-10	-1.28964	8.63159e-05	-1.38946e-10	-1.28674	8.92556e-05	-1.38946e-10	-1.28681
16577040	chr10:16577040:T:A	1.50483e-06	-1.67261	-3.25898e-10	5.88456e-05	-1.66984	-3.25898e-10	6.08561e-05	-1.66981	-3.25898e-10
16577347	chr10:16577347:C:T	2.377e-06	-1.38946e-10	-1.21544	9.07699e-05	-1.38946e-10	-1.23643	9.3891e-05	-1.38946e-10	-1.23618
16577561	chr10:16577561:T:C	2.36277e-06	-1.38946e-10	-1.22145	9.0284e-05	-1.38946e-10	-1.2418	9.33876e-05	-1.38946e-10	-1.24156
16577874	chr10:16577874:C:G	2.64513e-06	-1.38946e-10	-1.10856	0.00010477	-1.38946e-10	-1.09299	0.000108357	-1.38946e-10	-1.09289
16578204	chr10:16578204:C:A	2.88827e-06	-1.38946e-10	-1.02062	0.000114737	-1.38946e-10	-1.00212	0.000118668	-1.38946e-10	-1.00199
16578451	chr10:16578451:GA:G	2.20103e-06	-1.38946e-10	-1.29236	8.50108e-05	-1.38946e-10	-1.30198	8.79218e-05	-1.38946e-10	-1.30187
16578780	chr10:16578780:G:T	2.55354e-06	-1.38946e-10	-1.1438	9.90402e-05	-1.38946e-10	-1.14923	0.000102452	-1.38946e-10	-1.14893
16578903	chr10:16578903:A:T	2.64622e-06	-1.38946e-10	-1.10815	0.000104814	-1.38946e-10	-1.09257	0.000108403	-1.38946e-10	-1.09247
16579321	chr10:16579321:T:C	4.35558e-06	-1.38946e-10	-0.609824	0.000167226	-1.38946e-10	-0.625415	0.000172973	-1.38946e-10	-0.625182
16579486	chr10:16579486:G:A	2.14128e-06	-1.38946e-10	-1.31988	8.35048e-05	-1.38946e-10	-1.31985	8.63546e-05	-1.38946e-10	-1.31986
16579676	chr10:16579676:T:C	2.15627e-06	-1.38946e-10	-1.3129	8.36278e-05	-1.38946e-10	-1.31838	8.64841e-05	-1.38946e-10	-1.31836
16579972	chr10:16579972:CCT:C	1.39623e-05	-1.38946e-10	0.55508	0.000608396	-1.38946e-10	0.666068	0.000630807	-1.38946e-10	0.66868
16580037	chr10:16580037:C:T	3.3263e-06	-1.38946e-10	-0.879422	0.000135806	-1.38946e-10	-0.833531	0.000140484	-1.38946e-10	-0.833222
16581224	chr10:16581224:G:A	2.52127e-06	-1.38946e-10	-1.15652	9.57354e-05	-1.38946e-10	-1.18317	9.90341e-05	-1.38946e-10	-1.18286
16581234	chr10:16581234:A:G	2.27974e-06	-1.38946e-10	-1.25722	9.0237e-05	-1.38946e-10	-1.24232	9.33274e-05	-1.38946e-10	-1.24221
16581305	chr10:16581305:T:TCACTCTG	6.64039e-06	-1.38946e-10	-0.188111	0.000246542	-1.38946e-10	-0.237226	0.000255192	-1.38946e-10	-0.236301
16581463	chr10:16581463:T:C	2.52785e-06	-1.38946e-10	-1.15391	9.68879e-05	-1.38946e-10	-1.1712	0.000100218	-1.38946e-10	-1.17097
16581527	chr10:16581527:C:T	2.97482e-06	-1.38946e-10	-0.991097	0.000117419	-1.38946e-10	-0.979009	0.000121421	-1.38946e-10	-0.979059
16581665	chr10:16581665:C:G	2.10975e-06	-0.80506	-0.529653	8.35718e-05	-0.580718	-0.738334	8.64914e-05	-0.580901	-0.737373
16581687	chr10:16581687:G:A	6.70627e-06	-1.38946e-10	-0.178239	0.000285499	-1.38946e-10	-0.090521	0.000295821	-1.38946e-10	-0.0885647
16581716	chr10:16581716:C:T	2.14605e-06	-1.38946e-10	-1.31765	8.35197e-05	-1.38946e-10	-1.31968	8.63705e-05	-1.38946e-10	-1.31967
16582152	chr10:16582152:C:T	2.25476e-06	-1.38946e-10	-1.26824	8.9269e-05	-1.38946e-10	-1.2531	9.23232e-05	-1.38946e-10	-1.25302
16582752	chr10:16582752:A:G	1.22325e-06	-0.673351	-1.20642	4.63694e-05	-0.672626	-1.23549	4.79147e-05	-0.673551	-1.23535
16583237	chr10:16583237:C:T	2.3878e-06	-1.38946e-10	-1.21091	9.50592e-05	-1.38946e-10	-1.19026	9.83175e-05	-1.38946e-10	-1.19012
16583257	chr10:16583257:T:C	8.44702e-07	-1.17022	-1.07984	2.93819e-05	-1.2828	-1.08158	3.0379e-05	-1.28318	-1.08139
16583469	chr10:16583469:G:A	3.7682e-06	-1.38946e-10	-0.754685	0.000144638	-1.38946e-10	-0.770521	0.000149606	-1.38946e-10	-0.770313
16583672	chr10:16583672:CT:C	1.60789e-06	-0.287431	-1.31893	7.68527e-05	-0.0870343	-1.31583	7.94344e-05	-0.0875352	-1.31585
16583859	chr10:16583859:T:C	1.34709e-06	-0.492396	-1.29094	6.52337e-05	-0.314979	-1.2518	6.74201e-05	-0.315516	-1.25186
16583932	chr10:16583932:C:G	2.94805e-06	-1.38946e-10	-1.00014	0.000114436	-1.38946e-10	-1.00474	0.000118405	-1.38946e-10	-1.00421
16583949	chr10:16583949:C:T	4.48841e-07	-1.62046	-1.26191	1.95795e-05	-1.48057	-1.28971	2.02426e-05	-1.48091	-1.28962
16584176	chr10:16584176:G:A	4.79611e-06	-1.38946e-10	-0.513476	0.00018504	-1.38946e-10	-0.524187	0.000191546	-1.38946e-10	-0.523192
16584789	chr10:16584789:T:C	2.85031e-06	-1.38946e-10	-1.03385	0.000113352	-1.38946e-10	-1.01426	0.000117237	-1.38946e-10	-1.01413
16584870	chr10:16584870:T:C	4.51285e-07	-1.58947	-1.28747	2.11639e-05	-1.3871	-1.30536	2.18877e-05	-1.38712	-1.30527
16585508	chr10:16585508:GGCA:G	2.17748e-06	-1.38946e-10	-1.30311	8.6049e-05	-1.38946e-10	-1.28984	8.89833e-05	-1.38946e-10	-1.28987
16585715	chr10:16585715:A:G	4.86552e-07	-1.56996	-1.23173	2.28261e-05	-1.35347	-1.26338	2.36078e-05	-1.35353	-1.26321
16586103	chr10:16586103:T:C	2.17325e-06	-1.38946e-10	-1.30506	8.54776e-05	-1.38946e-10	-1.2965	8.84001e-05	-1.38946e-10	-1.29645
16586548	chr10:16586548:T:C	5.95359e-07	-1.58571	-1.01416	2.55398e-05	-1.4311	-1.07342	2.64079e-05	-1.43155	-1.0731
16586723	chr10:16586723:G:A	2.14362e-06	-1.38946e-10	-1.31879	8.36118e-05	-1.38946e-10	-1.31857	8.64639e-05	-1.38946e-10	-1.31859
16586885	chr10:16586885:G:T	2.14312e-06	-1.38946e-10	-1.31902	8.35903e-05	-1.38946e-10	-1.31883	8.64419e-05	-1.38946e-10	-1.31885
16587172	chr10:16587172:A:G	2.22152e-06	-1.38946e-10	-1.28309	8.77653e-05	-1.38946e-10	-1.27009	9.07699e-05	-1.38946e-10	-1.26999
16587177	chr10:16587177:A:G	2.2835e-06	-1.38946e-10	-1.25557	9.04977e-05	-1.38946e-10	-1.23943	9.35975e-05	-1.38946e-10	-1.23932
16587259	chr10:16587259:T:C	8.46002e-06	-1.38946e-10	0.05407	0.000311511	-1.38946e-10	-0.00332491	0.000322609	-1.38946e-10	-0.00187717
16587306	chr10:16587306:G:A	2.79019e-06	-1.38946e-10	-1.05517	0.000115883	-1.38946e-10	-0.992181	0.000119917	-1.38946e-10	-0.991518
16587524	chr10:16587524:C:T	2.23376e-06	-1.38946e-10	-1.27759	8.82528e-05	-1.38946e-10	-1.26455	9.12742e-05	-1.38946e-10	-1.26445
16588507	chr10:16588507:G:T	5.97526e-06	-1.38946e-10	-0.293655	0.000246533	-1.38946e-10	-0.237261	0.000255109	-1.38946e-10	-0.236629
16589278	chr10:16589278:T:C	2.17363e-06	-1.38946e-10	-1.30488	8.52282e-05	-1.38946e-10	-1.29943	8.81372e-05	-1.38946e-10	-1.29942
16589469	chr10:16589469:G:A	7.77679e-07	-1.33108	-1.00165	2.83061e-05	-1.40214	-0.999544	2.92654e-05	-1.40251	-0.999407
16589500	chr10:16589500:C:T	5.34748e-07	-1.4611	-1.24614	2.11893e-05	-1.40541	-1.28585	2.18998e-05	-1.40606	-1.28578
16589626	chr10:16589626:G:A	2.23301e-06	-1.38946e-10	-1.27793	8.59749e-05	-1.38946e-10	-1.2907	8.89125e-05	-1.38946e-10	-1.29067
16590103	chr10:16590103:G:A	6.50372e-07	-1.2765	-1.23499	2.66552e-05	-1.18134	-1.28043	2.75495e-05	-1.18189	-1.28044
16590183	chr10:16590183:G:A	5.85143e-07	-1.3077	-1.30948	2.70621e-05	-1.14095	-1.30567	2.79572e-05	-1.142	-1.30565
16590359	chr10:16590359:A:G	6.3097e-07	-1.55419	-0.987592	2.46074e-05	-1.58675	-0.954961	2.54508e-05	-1.58712	-0.95445
16590371	chr10:16590371:C:T	2.1923e-06	-1.38946e-10	-1.29633	8.60768e-05	-1.38946e-10	-1.28952	8.90148e-05	-1.38946e-10	-1.28952
16590817	chr10:16590817:C:T	2.51668e-06	-1.38946e-10	-1.15834	9.9474e-05	-1.38946e-10	-1.14486	0.000102879	-1.38946e-10	-1.14477
16590977	chr10:16590977:T:C	7.67788e-07	-1.03878	-1.30674	3.75424e-05	-0.816363	-1.30292	3.87715e-05	-0.817732	-1.3029
16590997	chr10:16590997:T:C	2.58195e-06	-1.38946e-10	-1.13274	9.77642e-05	-1.38946e-10	-1.1622	0.000101135	-1.38946e-10	-1.16186
16591004	chr10:16591004:C:T	7.81663e-07	-1.08934	-1.23827	3.30991e-05	-0.963031	-1.28222	3.4222e-05	-0.963292	-1.28216
16591016	chr10:16591016:A:G	2.16718e-06	-1.38946e-10	-1.30786	8.47148e-05	-1.38946e-10	-1.30547	8.7606e-05	-1.38946e-10	-1.30547
16591060	chr10:16591060:T:C	5.67328e-07	-1.34029	-1.30781	2.40708e-05	-1.28145	-1.28231	2.4874e-05	-1.28211	-1.28239
16591109	chr10:16591109:A:T	2.28822e-06	-1.38946e-10	-1.25351	9.02332e-05	-1.38946e-10	-1.24236	9.33134e-05	-1.38946e-10	-1.24236
16591151	chr10:16591151:A:G	6.57981e-07	-1.50742	-0.992445	2.4384e-05	-1.57724	-0.973592	2.52122e-05	-1.57761	-0.973385
16591259	chr10:16591259:G:A	2.14206e-06	-1.38946e-10	-1.31951	8.36573e-05	-1.38946e-10	-1.31803	8.651e-05	-1.38946e-10	-1.31806
16591370	chr10:16591370:G:A	4.09146e-07	-1.66513	-1.30983	1.58237e-05	-1.66637	-1.31688	1.63624e-05	-1.66645	-1.31689
16591480	chr10:16591480:T:C	2.17961e-06	-1.38946e-10	-1.30214	8.45111e-05	-1.38946e-10	-1.30788	8.7402e-05	-1.38946e-10	-1.3078
16591488	chr10:16591488:C:T	1.55699e-06	-1.63853	-3.25898e-10	6.10804e-05	-1.63257	-3.25898e-10	6.31588e-05	-1.63267	-3.25898e-10
16591601	chr10:16591601:A:G	5.74324e-06	-1.38946e-10	-0.333259	0.000212241	-1.38946e-10	-0.387036	0.000219668	-1.38946e-10	-0.386202
16591671	chr10:16591671:G:A	2.14523e-06	-1.38946e-10	-1.31804	8.35394e-05	-1.38946e-10	-1.31944	8.63919e-05	-1.38946e-10	-1.31942
16591821	chr10:16591821:G:A	2.22842e-06	-1.38946e-10	-1.27999	8.76772e-05	-1.38946e-10	-1.2711	9.06694e-05	-1.38946e-10	-1.2711
16591937	chr10:16591937:C:T	2.21366e-06	-1.38946e-10	-1.28663	8.79192e-05	-1.38946e-10	-1.26834	9.09163e-05	-1.38946e-10	-1.26838
16591947	chr10:16591947:T:G	4.74524e-06	-1.38946e-10	-0.52414	0.000204612	-1.38946e-10	-0.423643	0.000211922	-1.38946e-10	-0.4221
16592300	chr10:16592300:C:T	8.84163e-07	-1.19211	-1.01228	3.14689e-05	-1.29313	-1.00262	3.25385e-05	-1.29345	-1.00244
16592544	chr10:16592544:C:T	2.2284e-06	-1.38946e-10	-1.28	8.6309e-05	-1.38946e-10	-1.28682	8.92669e-05	-1.38946e-10	-1.28669
16592614	chr10:16592614:C:T	2.47858e-06	-1.38946e-10	-1.17359	9.69968e-05	-1.38946e-10	-1.17008	0.000100309	-1.38946e-10	-1.17006
16592913	chr10:16592913:T:C	9.83614e-06	-1.38946e-10	0.204781	0.000369632	-1.38946e-10	0.167749	0.000382791	-1.38946e-10	0.169169
16593014	chr10:16593014:C:G	2.21753e-06	-1.38946e-10	-1.28489	8.7112e-05	-1.38946e-10	-1.27756	9.00904e-05	-1.38946e-10	-1.27751
16593101	chr10:16593101:A:G	5.70478e-07	-1.46008	-1.18248	1.72122e-05	-1.64091	-1.25823	1.78014e-05	-1.64096	-1.25808
16593131	chr10:16593131:G:A	2.72871e-06	-1.38946e-10	-1.07745	0.000104889	-1.38946e-10	-1.09185	0.000108481	-1.38946e-10	-1.09175
16593582	chr10:16593582:A:G	6.11532e-06	-1.38946e-10	-0.270485	0.000219131	-1.38946e-10	-0.35509	0.000226797	-1.38946e-10	-0.354265
16593616	chr10:16593616:A:C	9.307e-06	-1.38946e-10	0.149485	0.00034552	-1.38946e-10	0.100291	0.000357639	-1.38946e-10	0.101205
16593703	chr10:16593703:C:G	3.09676e-06	-1.38946e-10	-0.950925	0.000122473	-1.38946e-10	-0.936864	0.000126653	-1.38946e-10	-0.936868
16593755	chr10:16593755:T:C	8.89677e-06	-1.38946e-10	0.104406	0.000318135	-1.38946e-10	0.0177179	0.000329369	-1.38946e-10	0.018861
16593756	chr10:16593756:G:A	3.65516e-06	-1.38946e-10	-0.785141	0.000139798	-1.38946e-10	-0.804559	0.000144602	-1.38946e-10	-0.804337
16593878	chr10:16593878:C:T	1.60066e-06	-1.61087	-3.25898e-10	5.96399e-05	-1.65643	-3.25898e-10	6.1672e-05	-1.65649	-3.25898e-10
16594104	chr10:16594104:G:GTAAT	2.66907e-06	-1.38946e-10	-1.09955	0.000106141	-1.38946e-10	-1.07999	0.000109778	-1.38946e-10	-1.07986
16594157	chr10:16594157:C:T	2.30713e-06	-1.38946e-10	-1.24528	9.05256e-05	-1.38946e-10	-1.23913	9.36139e-05	-1.38946e-10	-1.23914
16594211	chr10:16594211:C:CA	4.43459e-06	-1.38946e-10	-0.591847	0.000163628	-1.38946e-10	-0.64716	0.000169324	-1.38946e-10	-0.646507
16594751	chr10:16594751:ATATAC:A	4.17324e-06	-1.38946e-10	-0.652589	0.00016166	-1.38946e-10	-0.659263	0.00016734	-1.38946e-10	-0.65829
16594808	chr10:16594808:G:A	3.76186e-06	-1.38946e-10	-0.756368	0.000139317	-1.38946e-10	-0.808003	0.000144155	-1.38946e-10	-0.807431
16594941	chr10:16594941:T:A	3.77887e-06	-1.38946e-10	-0.751856	0.000140079	-1.38946e-10	-0.802548	0.000144944	-1.38946e-10	-0.801971
16595235	chr10:16595235:G:A	2.1681e-06	-1.38946e-10	-1.30743	8.49545e-05	-1.38946e-10	-1.30264	8.7855e-05	-1.38946e-10	-1.30263
16595322	chr10:16595322:CTA:C	3.85512e-06	-1.38946e-10	-0.73188	0.0001428	-1.38946e-10	-0.783316	0.00014776	-1.38946e-10	-0.782727
16595386	chr10:16595386:C:T	3.59101e-06	-1.38946e-10	-0.80285	0.000139157	-1.38946e-10	-0.809152	0.00014403	-1.38946e-10	-0.808297
16595886	chr10:16595886:T:C	3.94018e-06	-1.38946e-10	-0.710057	0.000161708	-1.38946e-10	-0.658963	0.000167296	-1.38946e-10	-0.658555
16595918	chr10:16595918:A:G	8.85915e-06	-1.38946e-10	0.100169	0.000316587	-1.38946e-10	0.0128408	0.000327727	-1.38946e-10	0.0138608
16596599	chr10:16596599:G:A	2.26413e-06	-1.38946e-10	-1.26409	8.88323e-05	-1.38946e-10	-1.25801	9.18779e-05	-1.38946e-10	-1.25786
16597265	chr10:16597265:G:A	2.67595e-06	-1.38946e-10	-1.09698	0.000107137	-1.38946e-10	-1.07065	0.000110818	-1.38946e-10	-1.07043
16597300	chr10:16597300:C:T	4.24459e-06	-1.38946e-10	-0.635637	0.000174938	-1.38946e-10	-0.580329	0.000180987	-1.38946e-10	-0.579897
16597333	chr10:16597333:T:G	2.29276e-06	-1.38946e-10	-1.25153	8.86666e-05	-1.38946e-10	-1.25987	9.16988e-05	-1.38946e-10	-1.25981
16597981	chr10:16597981:T:C	2.16547e-06	-1.38946e-10	-1.30864	8.47923e-05	-1.38946e-10	-1.30455	8.76896e-05	-1.38946e-10	-1.30452
16598040	chr10:16598040:C:G	2.57893e-06	-1.38946e-10	-1.13391	9.94006e-05	-1.38946e-10	-1.1456	0.000102806	-1.38946e-10	-1.14548
16598479	chr10:16598479:G:A	2.81043e-06	-1.38946e-10	-1.04794	0.000107566	-1.38946e-10	-1.06665	0.00011126	-1.38946e-10	-1.06645
16598649	chr10:16598649:A:C	2.67714e-06	-1.38946e-10	-1.09653	0.000103094	-1.38946e-10	-1.10912	0.000106626	-1.38946e-10	-1.10899
16599013	chr10:16599013:T:C	2.69777e-06	-1.38946e-10	-1.08886	0.000111915	-1.38946e-10	-1.02702	0.000115789	-1.38946e-10	-1.02655
16599265	chr10:16599265:T:C	2.23107e-06	-1.38946e-10	-1.2788	8.59851e-05	-1.38946e-10	-1.29058	8.89191e-05	-1.38946e-10	-1.29059
16599453	chr10:16599453:G:A	4.32958e-06	-1.38946e-10	-0.615812	0.000165984	-1.38946e-10	-0.632867	0.00017173	-1.38946e-10	-0.632396
16599457	chr10:16599457:A:C	4.32395e-05	2.08491	-0.399436	0.00104617	1.70523	-0.497093	0.0010824	1.70464	-0.496022
16599532	chr10:16599532:C:T	4.08547e-06	-1.38946e-10	-0.673846	0.000168097	-1.38946e-10	-0.620216	0.000173907	-1.38946e-10	-0.619799
16599542	chr10:16599542:C:T	2.28741e-06	-1.38946e-10	-1.25386	9.08658e-05	-1.38946e-10	-1.23537	9.39664e-05	-1.38946e-10	-1.23538
16599705	chr10:16599705:T:C	2.55718e-06	-1.38946e-10	-1.14238	0.000102027	-1.38946e-10	-1.11952	0.00010553	-1.38946e-10	-1.11932
16599826	chr10:16599826:C:A	2.11808e-05	1.51827	-0.546452	0.000555988	1.20931	-0.633322	0.000574945	1.20842	-0.632461
16599856	chr10:16599856:G:A	2.32733e-06	-1.38946e-10	-1.23656	9.13893e-05	-1.38946e-10	-1.22963	9.452e-05	-1.38946e-10	-1.22951
16600020	chr10:16600020:A:G	3.86694e-06	-1.38946e-10	-0.72882	0.000158572	-1.38946e-10	-0.678551	0.000164052	-1.38946e-10	-0.678135
16600260	chr10:16600260:T:G	3.86089e-06	-1.38946e-10	-0.730384	0.000147642	-1.38946e-10	-0.749968	0.000152718	-1.38946e-10	-0.749725
16600564	chr10:16600564:TTTTA:T	3.03709e-06	-1.38946e-10	-0.970381	0.00011581	-1.38946e-10	-0.992804	0.000119781	-1.38946e-10	-0.992652
16600778	chr10:16600778:T:A	2.1417e-06	-1.38946e-10	-1.31968	8.35023e-05	-1.38946e-10	-1.31988	8.63523e-05	-1.38946e-10	-1.31988
16600788	chr10:16600788:T:G	2.78974e-06	-1.38946e-10	-1.05534	0.000107591	-1.38946e-10	-1.06642	0.000111297	-1.38946e-10	-1.06612
16600956	chr10:16600956:G:A	1.20741e-05	1.19347	-0.783682	0.000323149	0.888935	-0.855579	0.00033412	0.888035	-0.854855
16600972	chr10:16600972:C:G	3.1255e-06	-1.38946e-10	-0.941689	0.000120527	-1.38946e-10	-0.952886	0.000124673	-1.38946e-10	-0.952627
16601606	chr10:16601606:C:A	2.14294e-06	-1.38946e-10	-1.3191	8.35054e-05	-1.38946e-10	-1.31985	8.63556e-05	-1.38946e-10	-1.31985
16601816	chr10:16601816:T:C	8.98648e-05	2.43855	-0.02153	0.00197007	1.99221	-0.151142	0.00203867	1.99165	-0.149913
16601991	chr10:16601991:C:A	3.86739e-06	-1.38946e-10	-0.728702	0.000158941	-1.38946e-10	-0.676222	0.000164432	-1.38946e-10	-0.675819
16602571	chr10:16602571:A:G	2.86825e-06	-1.38946e-10	-1.02758	0.000114958	-1.38946e-10	-1.00019	0.000118867	-1.38946e-10	-1.00031
16602921	chr10:16602921:C:T	4.36496e-06	-1.38946e-10	-0.607673	0.000168993	-1.38946e-10	-0.614903	0.000174919	-1.38946e-10	-0.613994
16603017	chr10:16603017:T:C	1.87126e-06	-1.45467	-3.25898e-10	7.83014e-05	-1.38419	-3.25898e-10	8.09866e-05	-1.38404	-3.25898e-10
16603373	chr10:16603373:C:A	3.67896e-06	-1.38946e-10	-0.778651	0.000147821	-1.38946e-10	-0.748759	0.000152843	-1.38946e-10	-0.748905
16603483	chr10:16603483:T:A	3.01096e-06	-1.38946e-10	-0.979023	0.000118246	-1.38946e-10	-0.971991	0.000122299	-1.38946e-10	-0.971851
16603563	chr10:16603563:G:T	3.92238e-06	-1.38946e-10	-0.714582	0.000161395	-1.38946e-10	-0.660905	0.000166971	-1.38946e-10	-0.660497
16603587	chr10:16603587:C:A	3.72764e-06	-1.38946e-10	-0.765506	0.000153036	-1.38946e-10	-0.714087	0.000158321	-1.38946e-10	-0.713696
16603913	chr10:16603913:T:C	2.9499e-05	1.46434	-0.161268	0.000696329	1.08346	-0.282391	0.000720485	1.08295	-0.281347
16604435	chr10:16604435:G:A	2.31384e-06	-1.38946e-10	-1.24237	9.1153e-05	-1.38946e-10	-1.23222	9.42676e-05	-1.38946e-10	-1.23218
16604657	chr10:16604657:T:C	2.14974e-06	-1.38946e-10	-1.31594	8.37294e-05	-1.38946e-10	-1.31717	8.65871e-05	-1.38946e-10	-1.31717
16604847	chr10:16604847:G:A	3.02609e-06	-0.553168	-0.420843	0.00013828	-0.380717	-0.43476	0.000143335	-0.379292	-0.433846
16605001	chr10:16605001:G:A	5.63596e-07	-1.60881	-1.04589	2.08744e-05	-1.59364	-1.11259	2.16015e-05	-1.59342	-1.11214
16605024	chr10:16605024:G:A	6.15227e-06	-1.38946e-10	-0.264461	0.000234017	-1.38946e-10	-0.289366	0.000242287	-1.38946e-10	-0.288195
16605092	chr10:16605092:G:C	6.23815e-07	-1.63897	-0.914212	2.25266e-05	-1.63014	-0.999918	2.33139e-05	-1.62997	-0.999301
16605170	chr10:16605170:G:A	1.14394e-05	1.20576	-0.849978	0.00030313	0.889322	-0.919917	0.000313435	0.88858	-0.919307
16605185	chr10:16605185:G:A	3.21037e-05	1.85631	-0.468617	0.00075443	1.45271	-0.57151	0.000780324	1.452	-0.570608
16605228	chr10:16605228:C:T	2.15616e-06	-1.38946e-10	-1.31296	8.39188e-05	-1.38946e-10	-1.31491	8.67835e-05	-1.38946e-10	-1.3149
16605363	chr10:16605363:T:C	2.5843e-06	-1.38946e-10	-1.13183	9.97913e-05	-1.38946e-10	-1.14168	0.00010321	-1.38946e-10	-1.14156
16606285	chr10:16606285:A:G	2.14633e-06	-1.38946e-10	-1.31752	8.39555e-05	-1.38946e-10	-1.31447	8.68193e-05	-1.38946e-10	-1.31449
16606389	chr10:16606389:T:C	2.14132e-06	-1.38946e-10	-1.31986	8.35343e-05	-1.38946e-10	-1.3195	8.63849e-05	-1.38946e-10	-1.31951
16606551	chr10:16606551:G:A	7.61896e-06	-1.38946e-10	-0.0506428	0.00029533	-1.38946e-10	-0.0566655	0.000305763	-1.38946e-10	-0.0555081
16606853	chr10:16606853:C:T	2.38987e-06	-1.38946e-10	-1.21004	9.23319e-05	-1.38946e-10	-1.21937	9.54927e-05	-1.38946e-10	-1.21927
16607610	chr10:16607610:A:T	4.46817e-06	-1.38946e-10	-0.584304	0.00017064	-1.38946e-10	-0.605201	0.00017663	-1.38946e-10	-0.604264
16607619	chr10:16607619:A:C	3.85564e-06	-1.38946e-10	-0.731746	0.000146257	-1.38946e-10	-0.759395	0.000151357	-1.38946e-10	-0.758676
16607680	chr10:16607680:G:A	6.59297e-06	-1.66927	1.47399	0.000198407	-1.66854	1.2141	0.000205878	-1.66856	1.21753
16608230	chr10:16608230:A:G	6.26191e-06	-1.38946e-10	-0.246797	0.000238396	-1.38946e-10	-0.270826	0.000246826	-1.38946e-10	-0.269634
16608414	chr10:16608414:GCTACCTA:G	8.95771e-07	-1.36301	-0.828339	3.53839e-05	-1.48297	-0.695528	3.65886e-05	-1.48351	-0.695077
16608629	chr10:16608629:T:C	2.74923e-06	-1.38946e-10	-1.06996	0.000109179	-1.38946e-10	-1.05177	0.000112917	-1.38946e-10	-1.05166
16608661	chr10:16608661:T:C	2.29517e-05	1.79897	-0.746861	0.000547874	1.39555	-0.834267	0.000566855	1.39536	-0.833577
16608844	chr10:16608844:T:C	8.13645e-06	-1.38946e-10	0.0150719	0.000302934	-1.38946e-10	-0.0312418	0.000313558	-1.38946e-10	-0.0303359
16608892	chr10:16608892:G:A	2.84536e-06	-1.38946e-10	-1.03559	0.000112985	-1.38946e-10	-1.0175	0.000116854	-1.38946e-10	-1.0174
16609036	chr10:16609036:T:C	2.16872e-06	-1.38946e-10	-1.30715	8.46654e-05	-1.38946e-10	-1.30605	8.7557e-05	-1.38946e-10	-1.30603
16609048	chr10:16609048:A:AT	7.31848e-06	-1.38946e-10	-0.0908793	0.000283547	-1.38946e-10	-0.0973796	0.000293569	-1.38946e-10	-0.096207
16609227	chr10:16609227:C:G	3.86118e-06	-1.38946e-10	-0.73031	0.000147563	-1.38946e-10	-0.750502	0.000152729	-1.38946e-10	-0.749654
16609301	chr10:16609301:G:A	4.23107e-06	-1.38946e-10	-0.638827	0.000163974	-1.38946e-10	-0.645049	0.000169742	-1.38946e-10	-0.644039
16609566	chr10:16609566:C:T	3.14811e-06	-1.38946e-10	-0.934481	0.000120931	-1.38946e-10	-0.949541	0.00012506	-1.38946e-10	-0.949527
16609693	chr10:16609693:T:C	3.30852e-06	-1.38946e-10	-0.884783	0.000133726	-1.38946e-10	-0.848964	0.000138264	-1.38946e-10	-0.849154
16609748	chr10:16609748:C:T	1.13622e-05	-1.38946e-10	0.349011	0.000427217	-1.38946e-10	0.312534	0.000442499	-1.38946e-10	0.31412
16610208	chr10:16610208:TG:T	2.87048e-06	-1.38946e-10	-1.0268	0.000112537	-1.38946e-10	-1.02147	0.000116427	-1.38946e-10	-1.02105
16610385	chr10:16610385:A:G	3.57818e-06	-1.38946e-10	-0.806429	0.000145037	-1.38946e-10	-0.767767	0.000149955	-1.38946e-10	-0.767984
16610535	chr10:16610535:A:C	4.29481e-06	-1.38946e-10	-0.623874	0.000162531	-1.38946e-10	-0.653892	0.00016821	-1.38946e-10	-0.653106
16610591	chr10:16610591:G:A	1.54756e-06	-1.18866	-0.455938	5.84623e-05	-1.33242	-0.343956	6.04642e-05	-1.33306	-0.34321
16610706	chr10:16610706:A:G	3.91193e-06	-1.38946e-10	-0.717252	0.000149332	-1.38946e-10	-0.738586	0.000154561	-1.38946e-10	-0.737733
16610718	chr10:16610718:T:C	9.57292e-06	-1.66274	1.8404	0.000445279	-1.66997	2.02391	0.000460526	-1.66973	2.02378
16611479	chr10:16611479:C:T	2.58983e-06	-1.38946e-10	-1.12969	0.000103004	-1.38946e-10	-1.10999	0.000106522	-1.38946e-10	-1.10997
16611880	chr10:16611880:G:A	2.21206e-06	-1.26583	-0.021527	8.58606e-05	-1.39726	0.10523	8.88244e-05	-1.39782	0.106167
16612428	chr10:16612428:C:T	5.5304e-06	-1.67087	1.29985	0.000167645	-1.67124	1.04833	0.000173951	-1.67122	1.05168
16612457	chr10:16612457:G:C	2.87322e-06	-1.38946e-10	-1.02585	0.000109807	-1.38946e-10	-1.04603	0.000113579	-1.38946e-10	-1.04582
16612509	chr10:16612509:T:G	2.17864e-06	-1.38946e-10	-1.30258	8.47524e-05	-1.38946e-10	-1.30502	8.76462e-05	-1.38946e-10	-1.30501
16612767	chr10:16612767:G:A	4.61073e-06	-1.38946e-10	-0.552897	0.000178959	-1.38946e-10	-0.557603	0.000185229	-1.38946e-10	-0.556725
16613097	chr10:16613097:A:G	6.89458e-06	-1.38946e-10	-0.150546	0.000267275	-1.38946e-10	-0.15648	0.000276711	-1.38946e-10	-0.155346
16613217	chr10:16613217:A:T	3.11958e-06	-1.38946e-10	-0.943585	0.000118828	-1.38946e-10	-0.967078	0.000122907	-1.38946e-10	-0.966893
16614088	chr10:16614088:C:T	9.28812e-06	-1.38946e-10	0.147454	0.000361788	-1.38946e-10	0.146301	0.000374737	-1.38946e-10	0.147905
16614338	chr10:16614338:G:T	4.70589e-06	-1.67196	1.1395	0.00014377	-1.67233	0.895784	0.000149158	-1.67232	0.899001
16614511	chr10:16614511:A:G	3.28323e-06	-1.38946e-10	-0.892454	0.000136268	-1.38946e-10	-0.830137	0.00014102	-1.38946e-10	-0.829421
16614630	chr10:16614630:A:G	5.63409e-06	-1.38946e-10	-0.352447	0.000218833	-1.38946e-10	-0.356449	0.000226531	-1.38946e-10	-0.355436
16614970	chr10:16614970:G:A	1.52658e-06	-1.65825	-3.25898e-10	5.90455e-05	-1.66645	-3.25898e-10	6.10717e-05	-1.66627	-3.25898e-10
16615302	chr10:16615302:G:A	3.39861e-05	-1.38946e-10	1.44467	0.00155693	-1.38946e-10	1.60571	0.00161515	-1.38946e-10	1.60886
16615494	chr10:16615494:G:A	1.03623e-05	-1.38946e-10	0.256895	0.000385173	-1.38946e-10	0.208935	0.000398929	-1.38946e-10	0.210464
16616092	chr10:16616092:T:C	3.97728e-06	-1.38946e-10	-0.700683	0.000163174	-1.38946e-10	-0.649943	0.000168864	-1.38946e-10	-0.649225
16616098	chr10:16616098:A:T	3.11504e-06	-1.38946e-10	-0.945039	0.000128156	-1.38946e-10	-0.891507	0.000132554	-1.38946e-10	-0.891329
16616581	chr10:16616581:A:G	2.14369e-06	-1.38946e-10	-1.31875	8.37804e-05	-1.38946e-10	-1.31656	8.66387e-05	-1.38946e-10	-1.31657
16616864	chr10:16616864:T:C	2.84678e-06	-1.38946e-10	-1.03509	0.000118134	-1.38946e-10	-0.97294	0.000122167	-1.38946e-10	-0.972928
16616916	chr10:16616916:T:C	2.15524e-06	-1.38946e-10	-1.31338	8.45331e-05	-1.38946e-10	-1.30761	8.742e-05	-1.38946e-10	-1.3076
16618088	chr10:16618088:CA:C	2.83152e-06	-1.38946e-10	-1.04047	0.000108548	-1.38946e-10	-1.05757	0.000112274	-1.38946e-10	-1.05738
16618360	chr10:16618360:A:T	2.83097e-06	-1.38946e-10	-1.04066	0.000107861	-1.38946e-10	-1.06391	0.000111605	-1.38946e-10	-1.06335
16618909	chr10:16618909:G:C	2.84857e-06	-1.67343	0.638969	0.000127742	-1.67105	0.776306	0.000132061	-1.67123	0.776174
16618982	chr10:16618982:T:C	4.32533e-06	-1.38946e-10	-0.616794	0.000167194	-1.38946e-10	-0.625601	0.000173078	-1.38946e-10	-0.624576
16619008	chr10:16619008:C:T	2.74712e-06	-1.38946e-10	-1.07073	0.000105408	-1.38946e-10	-1.08692	0.000109025	-1.38946e-10	-1.08674
16619447	chr10:16619447:C:T	2.5173e-06	-1.38946e-10	-1.1581	9.97513e-05	-1.38946e-10	-1.14208	0.000103171	-1.38946e-10	-1.14193
16619516	chr10:16619516:A:G	2.71025e-06	-1.38946e-10	-1.08424	0.000108331	-1.38946e-10	-1.05957	0.000112051	-1.38946e-10	-1.05936
16619587	chr10:16619587:T:G	4.41614e-06	-1.38946e-10	-0.596017	0.000170484	-1.38946e-10	-0.606114	0.000176462	-1.38946e-10	-0.605214
16619610	chr10:16619610:C:G	2.5173e-06	-1.38946e-10	-1.1581	9.97513e-05	-1.38946e-10	-1.14208	0.000103171	-1.38946e-10	-1.14193
16619893	chr10:16619893:G:A	2.4825e-06	-1.38946e-10	-1.17202	9.57901e-05	-1.38946e-10	-1.1826	9.90701e-05	-1.38946e-10	-1.18249
16620031	chr10:16620031:C:T	3.5702e-05	-1.38946e-10	1.49392	0.00165125	-1.38946e-10	1.66453	0.00171317	-1.38946e-10	1.66778
16620090	chr10:16620090:T:C	1.40243e-05	1.30018	-0.740675	0.00033116	0.886905	-0.82906	0.000342539	0.886418	-0.828351
16620163	chr10:16620163:G:C	4.02296e-06	-1.38946e-10	-0.689264	0.000165621	-1.38946e-10	-0.635058	0.000171345	-1.38946e-10	-0.634641
16620605	chr10:16620605:G:T	2.5114e-06	-1.38946e-10	-1.16044	9.65279e-05	-1.38946e-10	-1.17493	9.98446e-05	-1.38946e-10	-1.1747
16620793	chr10:16620793:T:C	5.80902e-06	-1.60249	1.28062	0.000173015	-1.60225	1.01087	0.000179593	-1.60216	1.01453
16621383	chr10:16621383:T:C	2.2053e-06	-1.38946e-10	-1.29042	8.54819e-05	-1.38946e-10	-1.29645	8.8404e-05	-1.38946e-10	-1.2964
16621436	chr10:16621436:T:A	1.76751e-06	-1.51171	-3.25898e-10	7.33684e-05	-1.44926	-3.25898e-10	7.58973e-05	-1.44894	-3.25898e-10
16621539	chr10:16621539:C:T	4.3669e-06	-1.38946e-10	-0.607229	0.000180343	-1.38946e-10	-0.549895	0.000186586	-1.38946e-10	-0.549427
16621647	chr10:16621647:A:G	7.57455e-06	-1.38946e-10	-0.0564877	0.000282503	-1.38946e-10	-0.101069	0.000292401	-1.38946e-10	-0.100194
16621837	chr10:16621837:C:T	6.33414e-07	-1.5618	-0.976109	2.20738e-05	-1.52537	-1.125	2.28367e-05	-1.52557	-1.12438
16622249	chr10:16622249:G:A	2.38773e-06	-1.38946e-10	-1.21094	9.3808e-05	-1.38946e-10	-1.20351	9.70012e-05	-1.38946e-10	-1.2036
16622476	chr10:16622476:T:C	6.5978e-07	-1.52104	-0.976091	2.42059e-05	-1.554	-1.00417	2.50412e-05	-1.5542	-1.0036
16622678	chr10:16622678:G:A	4.46556e-06	-1.38946e-10	-0.584888	0.000189623	-1.38946e-10	-0.49972	0.000196109	-1.38946e-10	-0.499649
16622821	chr10:16622821:G:C	7.16397e-07	-1.44364	-0.971166	2.59613e-05	-1.48838	-0.999765	2.68559e-05	-1.48862	-0.999218
16623159	chr10:16623159:A:C	1.68397e-06	-1.56013	-3.25898e-10	6.89212e-05	-1.51179	-3.25898e-10	7.12892e-05	-1.51157	-3.25898e-10
16623203	chr10:16623203:T:C	3.31439e-06	-1.38946e-10	-0.883009	0.000126843	-1.38946e-10	-0.901808	0.000131266	-1.38946e-10	-0.901094
16623222	chr10:16623222:T:C	2.22875e-06	-1.38946e-10	-1.27984	8.72039e-05	-1.38946e-10	-1.27651	9.01839e-05	-1.38946e-10	-1.27647
16623707	chr10:16623707:C:T	4.68675e-06	-1.38946e-10	-0.536543	0.000198862	-1.38946e-10	-0.452148	0.000205659	-1.38946e-10	-0.452097
16624022	chr10:16624022:G:C	2.6818e-06	-1.38946e-10	-1.09479	0.000106755	-1.38946e-10	-1.07422	0.000110415	-1.38946e-10	-1.07407
16624132	chr10:16624132:T:C	2.68293e-06	-1.38946e-10	-1.09437	0.000106821	-1.38946e-10	-1.07361	0.000110482	-1.38946e-10	-1.07347
16624429	chr10:16624429:A:C	5.21085e-06	0.759235	-1.18977	0.000133242	0.262764	-1.11535	0.000137553	0.261331	-1.11564
16624501	chr10:16624501:T:C	1.73161e-06	-1.47398	-0.058251	6.95749e-05	-1.55887	0.0565115	7.19941e-05	-1.55919	0.0574522
16624536	chr10:16624536:T:TA	1.01873e-05	-1.38946e-10	0.239862	0.000378738	-1.38946e-10	0.192088	0.00039206	-1.38946e-10	0.193097
16624648	chr10:16624648:T:G	4.15311e-06	-1.38946e-10	-0.657425	0.000175355	-1.38946e-10	-0.577946	0.000181363	-1.38946e-10	-0.577819
16624922	chr10:16624922:T:C	2.70252e-05	-1.38946e-10	1.21549	0.000990308	-1.38946e-10	1.15326	0.00102636	-1.38946e-10	1.15546
16625145	chr10:16625145:C:T	2.72106e-06	-1.38946e-10	-1.08026	0.000107859	-1.38946e-10	-1.06393	0.000111554	-1.38946e-10	-1.06381
16625233	chr10:16625233:T:C	3.02497e-06	-1.52946	0.555081	0.00012876	-1.59991	0.713097	0.000133275	-1.6002	0.71429
16625461	chr10:16625461:G:A	2.15637e-06	-1.38946e-10	-1.31286	8.46847e-05	-1.38946e-10	-1.30582	8.75736e-05	-1.38946e-10	-1.30584
16625900	chr10:16625900:T:A	2.78171e-05	-1.38946e-10	1.24437	0.00101688	-1.38946e-10	1.17973	0.00105391	-1.38946e-10	1.18195
16626652	chr10:16626652:C:T	3.38242e-06	-1.38946e-10	-0.862691	0.000129852	-1.38946e-10	-0.87836	0.00013434	-1.38946e-10	-0.877942
16627095	chr10:16627095:A:T	2.65927e-06	-1.38946e-10	-1.10323	0.00010581	-1.38946e-10	-1.08311	0.000109437	-1.38946e-10	-1.08297
16627227	chr10:16627227:T:C	7.30061e-06	-1.38946e-10	-0.0933238	0.000279182	-1.38946e-10	-0.112896	0.000289049	-1.38946e-10	-0.111724
16627350	chr10:16627350:G:A	2.55438e-05	-1.38946e-10	1.15911	0.00092987	-1.38946e-10	1.09029	0.000963786	-1.38946e-10	1.09255
16627400	chr10:16627400:T:C	2.7702e-06	-1.38946e-10	-1.06236	0.000110419	-1.38946e-10	-1.04048	0.000114205	-1.38946e-10	-1.04033
16627478	chr10:16627478:G:C	1.2701e-06	-1.28337	-0.558815	3.97331e-05	-1.43019	-0.632383	4.10606e-05	-1.43096	-0.632316
16628039	chr10:16628039:C:T	2.29858e-06	-1.38946e-10	-1.24899	9.16154e-05	-1.38946e-10	-1.22716	9.47449e-05	-1.38946e-10	-1.22713
16628059	chr10:16628059:T:G	3.934e-06	-1.38946e-10	-0.711626	0.000162452	-1.38946e-10	-0.654377	0.00016807	-1.38946e-10	-0.653937
16628108	chr10:16628108:A:G	1.65646e-06	-1.41461	-0.161992	6.44164e-05	-1.51656	-0.0628314	6.66572e-05	-1.51693	-0.0618226
16628403	chr10:16628403:T:G	4.94133e-06	-1.38946e-10	-0.483647	0.000209905	-1.38946e-10	-0.398102	0.00021711	-1.38946e-10	-0.397916
16628492	chr10:16628492:TGA:T	4.05851e-07	-1.67273	-1.31032	1.61187e-05	-1.66433	-1.30045	1.66687e-05	-1.66426	-1.30053
16628681	chr10:16628681:G:A	2.32028e-06	-1.38946e-10	-1.2396	8.94733e-05	-1.38946e-10	-1.25082	9.25536e-05	-1.38946e-10	-1.25053
16628732	chr10:16628732:T:C	2.45217e-06	-1.38946e-10	-1.18431	9.6662e-05	-1.38946e-10	-1.17354	9.99632e-05	-1.38946e-10	-1.17352
16628859	chr10:16628859:G:C	5.47071e-06	-1.38946e-10	-0.381874	0.000232837	-1.38946e-10	-0.294419	0.000240837	-1.38946e-10	-0.294197
16629031	chr10:16629031:C:T	2.70094e-06	-1.38946e-10	-1.08768	0.000107531	-1.38946e-10	-1.06698	0.000111218	-1.38946e-10	-1.06683
16629200	chr10:16629200:T:C	0.000179113	-1.27916	4.3859	0.00572468	-1.29611	4.2039	0.00595482	-1.29629	4.20993
16629280	chr10:16629280:TATCAG:T	2.40235e-06	-1.38946e-10	-1.20484	9.57557e-05	-1.38946e-10	-1.18296	9.90409e-05	-1.38946e-10	-1.18279
16629298	chr10:16629298:C:T	2.28275e-06	-1.38946e-10	-1.2559	9.06688e-05	-1.38946e-10	-1.23754	9.37631e-05	-1.38946e-10	-1.23755
16629338	chr10:16629338:C:T	2.42934e-06	-1.38946e-10	-1.19366	9.74785e-05	-1.38946e-10	-1.16513	0.000100809	-1.38946e-10	-1.16509
16629913	chr10:16629913:A:T	2.35091e-05	-1.38946e-10	1.07611	0.00100315	-1.38946e-10	1.16614	0.00104026	-1.38946e-10	1.1689
16630657	chr10:16630657:C:T	2.566e-06	-1.38946e-10	-1.13893	0.000101287	-1.38946e-10	-1.1268	0.000104747	-1.38946e-10	-1.12677
16631107	chr10:16631107:A:C	2.21974e-06	-1.28389	-3.25898e-10	9.07984e-05	-1.23612	-3.25898e-10	9.38952e-05	-1.23614	-3.25898e-10
16631216	chr10:16631216:C:G	6.46323e-06	-1.38946e-10	-0.215153	0.000244834	-1.38946e-10	-0.244177	0.000253348	-1.38946e-10	-0.243555
16631254	chr10:16631254:G:A	1.22778e-05	0.88641	-0.459897	0.00047334	0.755461	-0.340405	0.000489522	0.755109	-0.339998
16631397	chr10:16631397:G:C	2.33505e-06	-1.38946e-10	-1.23325	9.1491e-05	-1.38946e-10	-1.22852	9.46428e-05	-1.38946e-10	-1.22821
16632051	chr10:16632051:C:T	2.20514e-06	-1.38946e-10	-1.29049	8.6466e-05	-1.38946e-10	-1.28501	8.94192e-05	-1.38946e-10	-1.28498
16633169	chr10:16633169:C:T	2.32305e-06	-1.2384	-3.25898e-10	7.89853e-05	-1.3755	-3.25898e-10	8.15734e-05	-1.37682	-3.25898e-10
16633288	chr10:16633288:G:C	6.78146e-06	-1.38946e-10	-0.16709	0.000255607	-1.38946e-10	-0.201118	0.000264723	-1.38946e-10	-0.199636
16633394	chr10:16633394:T:C	6.75414e-06	-1.38946e-10	-0.171127	0.000254433	-1.38946e-10	-0.205721	0.000263506	-1.38946e-10	-0.204244
16633506	chr10:16633506:T:C	2.15395e-06	-1.38946e-10	-1.31398	8.42484e-05	-1.38946e-10	-1.31099	8.71235e-05	-1.38946e-10	-1.31099
16633658	chr10:16633658:A:G	2.50031e-06	-1.38946e-10	-1.16487	9.58917e-05	-1.38946e-10	-1.18154	9.92042e-05	-1.38946e-10	-1.18114
16633921	chr10:16633921:C:T	1.08154e-05	0.44235	-0.142664	0.000414125	0.271582	0.00982746	0.000428511	0.271608	0.0103881
16634251	chr10:16634251:T:C	7.06515e-06	-1.38946e-10	-0.126107	0.000264265	-1.38946e-10	-0.167808	0.000273512	-1.38946e-10	-0.166974
16634552	chr10:16634552:T:C	2.28695e-05	-1.64553	2.69405	0.000679357	-1.64679	2.42318	0.000705722	-1.64687	2.42778
16634657	chr10:16634657:CAG:C	2.62321e-06	-1.38946e-10	-1.11688	0.000104027	-1.38946e-10	-1.10011	0.00010759	-1.38946e-10	-1.09999
16634676	chr10:16634676:A:T	2.15029e-06	-1.38946e-10	-1.31568	8.37214e-05	-1.38946e-10	-1.31726	8.65781e-05	-1.38946e-10	-1.31727
16634856	chr10:16634856:T:C	9.50895e-06	-1.38946e-10	0.170951	0.000365904	-1.38946e-10	0.157612	0.000378853	-1.38946e-10	0.158829
16634927	chr10:16634927:A:G	2.14922e-06	-1.38946e-10	-1.31618	8.37079e-05	-1.38946e-10	-1.31743	8.65649e-05	-1.38946e-10	-1.31742
16635599	chr10:16635599:T:C	2.51504e-06	-1.36586	0.206872	0.000109701	-1.40837	0.361375	0.000113444	-1.40939	0.362382
16635892	chr10:16635892:T:A	2.14508e-06	-1.38946e-10	-1.3181	8.35765e-05	-1.38946e-10	-1.319	8.64292e-05	-1.38946e-10	-1.31899
16635977	chr10:16635977:T:C	5.94484e-07	-1.63668	-0.964662	2.01589e-05	-1.62571	-1.1154	2.0858e-05	-1.62579	-1.11479
16636675	chr10:16636675:T:G	2.6885e-06	-1.38946e-10	-1.0923	0.000107402	-1.38946e-10	-1.06818	0.000111075	-1.38946e-10	-1.06812
16636987	chr10:16636987:C:T	2.38876e-06	-1.38946e-10	-1.21051	9.45401e-05	-1.38946e-10	-1.19573	9.77759e-05	-1.38946e-10	-1.19564
16637090	chr10:16637090:A:G	5.2828e-06	-1.38946e-10	-0.416827	0.000199973	-1.38946e-10	-0.446576	0.000206861	-1.38946e-10	-0.446273
16637369	chr10:16637369:C:T	3.08043e-06	-1.38946e-10	-0.956213	0.000127773	-1.38946e-10	-0.894502	0.000132137	-1.38946e-10	-0.894476
16637447	chr10:16637447:T:C	2.76051e-06	-1.38946e-10	-1.06587	0.000109923	-1.38946e-10	-1.04498	0.000113689	-1.38946e-10	-1.04485
16637506	chr10:16637506:G:A	3.18769e-06	-1.38946e-10	-0.921986	0.000132605	-1.38946e-10	-0.857385	0.000137133	-1.38946e-10	-0.857368
16637520	chr10:16637520:C:T	2.79706e-06	-1.38946e-10	-1.05271	0.000104182	-1.38946e-10	-1.09862	0.000107773	-1.38946e-10	-1.09829
16637864	chr10:16637864:G:C	6.25528e-05	-1.38946e-10	2.05473	0.00289495	-1.38946e-10	2.22596	0.0030043	-1.38946e-10	2.22948
16637887	chr10:16637887:A:T	2.14289e-06	-1.38946e-10	-1.31913	8.36353e-05	-1.38946e-10	-1.31829	8.64905e-05	-1.38946e-10	-1.31828
16637984	chr10:16637984:A:C	2.44246e-06	-1.38946e-10	-1.18828	9.68082e-05	-1.38946e-10	-1.17203	0.000100122	-1.38946e-10	-1.17193
16637986	chr10:16637986:C:A	2.15046e-06	-1.38946e-10	-1.3156	8.39103e-05	-1.38946e-10	-1.31501	8.67755e-05	-1.38946e-10	-1.31499
16638027	chr10:16638027:C:T	2.21676e-06	-1.38946e-10	-1.28523	8.57059e-05	-1.38946e-10	-1.29384	8.86501e-05	-1.38946e-10	-1.29362
16638241	chr10:16638241:AC:A	1.55026e-06	-1.64286	-3.25898e-10	6.08466e-05	-1.6364	-3.25898e-10	6.28957e-05	-1.63684	-3.25898e-10
16638461	chr10:16638461:G:A	2.42239e-06	-1.38946e-10	-1.19653	9.11166e-05	-1.38946e-10	-1.23262	9.42527e-05	-1.38946e-10	-1.23234
16638770	chr10:16638770:G:A	4.63423e-06	0.297382	-0.845196	0.000206093	0.323642	-0.740072	0.000213234	0.324094	-0.740025
16638781	chr10:16638781:G:A	3.31228e-06	-1.38946e-10	-0.883644	0.000125461	-1.38946e-10	-0.912763	0.000129761	-1.38946e-10	-0.912625
16639075	chr10:16639075:C:T	4.1333e-07	-1.64841	-1.31638	1.6721e-05	-1.62252	-1.30557	1.72963e-05	-1.6223	-1.30553
16639487	chr10:16639487:T:C	2.36885e-06	-1.52938	0.310507	9.29937e-05	-1.53092	0.318698	9.62572e-05	-1.53049	0.319193
16639522	chr10:16639522:C:A	1.22607e-06	-1.50161	-0.375854	4.5268e-05	-1.47841	-0.453744	4.68197e-05	-1.47863	-0.453383
16639525	chr10:16639525:A:G	2.24279e-06	-1.38946e-10	-1.27356	8.66501e-05	-1.38946e-10	-1.28288	8.96112e-05	-1.38946e-10	-1.28284
16640263	chr10:16640263:A:G	2.73875e-06	-1.46588	0.392102	9.50498e-05	-1.45381	0.263456	9.84247e-05	-1.45409	0.265059
16640273	chr10:16640273:T:C	3.01455e-06	-1.38946e-10	-0.977831	0.000116094	-1.38946e-10	-0.990354	0.00012006	-1.38946e-10	-0.990326
16640623	chr10:16640623:C:T	2.4095e-06	-1.38946e-10	-1.20186	9.1341e-05	-1.38946e-10	-1.23016	9.44615e-05	-1.38946e-10	-1.23013
16640905	chr10:16640905:G:A	6.02921e-07	-1.49895	-1.08831	2.42879e-05	-1.47562	-1.07916	2.51193e-05	-1.47564	-1.07904
16641093	chr10:16641093:T:A	8.85147e-07	-1.06578	-1.1375	4.20067e-05	-0.945798	-1.06113	4.34067e-05	-0.946484	-1.06122
16641372	chr10:16641372:G:C	5.49697e-07	-1.43129	-1.24838	1.95585e-05	-1.49097	-1.28038	2.0216e-05	-1.49151	-1.28033
16641432	chr10:16641432:C:T	4.13427e-06	-1.38946e-10	-0.66197	0.000154724	-1.38946e-10	-0.703112	0.00016004	-1.38946e-10	-0.702896
16641595	chr10:16641595:C:T	4.17462e-07	-1.6544	-1.30045	1.65012e-05	-1.6344	-1.30693	1.70697e-05	-1.63418	-1.30683
16641790	chr10:16641790:A:G	4.32935e-07	-1.63412	-1.28433	1.72077e-05	-1.6061	-1.2933	1.78025e-05	-1.60582	-1.29316
16641899	chr10:16641899:G:A	4.31267e-07	-1.63085	-1.29146	1.72021e-05	-1.60029	-1.29944	1.77964e-05	-1.60001	-1.29931
16642204	chr10:16642204:G:GA	2.45615e-06	-1.38946e-10	-1.18269	9.3189e-05	-1.38946e-10	-1.21013	9.63738e-05	-1.38946e-10	-1.21008
16642329	chr10:16642329:T:C	5.06205e-06	-1.38946e-10	-0.45951	0.000207447	-1.38946e-10	-0.409882	0.000214567	-1.38946e-10	-0.409697
16642509	chr10:16642509:T:G	3.5174e-06	-1.38946e-10	-0.823561	0.00014009	-1.38946e-10	-0.802472	0.000144895	-1.38946e-10	-0.802308
16642861	chr10:16642861:A:G	4.08889e-07	-1.66583	-1.30976	1.61286e-05	-1.64988	-1.31428	1.66827e-05	-1.64974	-1.31421
16643231	chr10:16643231:G:A	4.18642e-07	-1.63364	-1.31838	1.67723e-05	-1.60538	-1.31965	1.73502e-05	-1.60508	-1.31964
16643273	chr10:16643273:T:C	4.16005e-07	-1.64724	-1.3111	1.65355e-05	-1.62398	-1.31527	1.71052e-05	-1.62373	-1.31521
16643474	chr10:16643474:A:G	2.64255e-06	-1.38946e-10	-1.10954	0.000102036	-1.38946e-10	-1.11944	0.00010552	-1.38946e-10	-1.11942
16643511	chr10:16643511:A:G	4.19041e-07	-1.6588	-1.29227	1.61186e-05	-1.66546	-1.29932	1.66687e-05	-1.66559	-1.2992
16643807	chr10:16643807:G:A	4.18858e-07	-1.63527	-1.31623	1.68589e-05	-1.60012	-1.31976	1.74399e-05	-1.59981	-1.31975
16643820	chr10:16643820:G:A	4.17441e-07	-1.64363	-1.31126	1.66923e-05	-1.61185	-1.31796	1.72676e-05	-1.61157	-1.31792
16643903	chr10:16643903:A:T	1.67787e-06	-1.56375	-3.25898e-10	6.53308e-05	-1.56529	-3.25898e-10	6.7542e-05	-1.56557	-3.25898e-10
16643958	chr10:16643958:G:A	2.81854e-06	-1.38946e-10	-1.04506	0.000113231	-1.38946e-10	-1.01533	0.000117102	-1.38946e-10	-1.01528
16644141	chr10:16644141:T:C	4.30879e-07	-1.60821	-1.315	1.66659e-05	-1.61331	-1.31809	1.72319e-05	-1.61346	-1.3181
16644172	chr10:16644172:A:G	8.95346e-07	-0.931317	-1.26051	2.13374e-05	-1.37947	-1.30483	2.208e-05	-1.37893	-1.30471
16644405	chr10:16644405:G:A	5.12997e-06	-1.38946e-10	-0.446182	0.000194059	-1.38946e-10	-0.476598	0.00020072	-1.38946e-10	-0.476407
16644486	chr10:16644486:G:A	1.90328e-05	-1.38946e-10	0.864883	0.000702031	-1.38946e-10	0.809219	0.000726946	-1.38946e-10	0.810533
16644638	chr10:16644638:T:G	5.31925e-06	-0.660326	0.250376	0.00010949	-1.12341	0.0744862	0.000113301	-1.12454	0.076274
16644653	chr10:16644653:A:G	2.53954e-06	-1.38946e-10	-1.1493	9.81615e-05	-1.38946e-10	-1.15814	0.000101513	-1.38946e-10	-1.15813
16644799	chr10:16644799:G:A	2.21279e-06	-1.38946e-10	-1.28703	8.45734e-05	-1.38946e-10	-1.30714	8.74698e-05	-1.38946e-10	-1.30703
16644946	chr10:16644946:A:G	2.2314e-06	-1.38946e-10	-1.27865	8.50312e-05	-1.38946e-10	-1.30174	8.79452e-05	-1.38946e-10	-1.30161
16644968	chr10:16644968:G:T	1.69284e-05	-1.38946e-10	0.74771	0.000626016	-1.38946e-10	0.694618	0.000648209	-1.38946e-10	0.695894
16645173	chr10:16645173:T:C	2.22853e-06	-1.38946e-10	-1.27994	8.49588e-05	-1.38946e-10	-1.30259	8.78701e-05	-1.38946e-10	-1.30246
16645175	chr10:16645175:G:A	1.1075e-06	-1.45108	-0.528095	3.69853e-05	-1.47683	-0.657404	3.82967e-05	-1.47658	-0.656375
16645240	chr10:16645240:A:G	3.66372e-06	-1.38946e-10	-0.782803	0.000146644	-1.38946e-10	-0.756754	0.000151693	-1.38946e-10	-0.756463
16645245	chr10:16645245:A:G	4.78682e-07	-1.57056	-1.24744	1.87045e-05	-1.59685	-1.21915	1.9342e-05	-1.59689	-1.21915
16645738	chr10:16645738:C:T	2.31992e-06	-1.38946e-10	-1.23975	8.75546e-05	-1.38946e-10	-1.2725	9.05626e-05	-1.38946e-10	-1.27228
16645751	chr10:16645751:A:G	2.43635e-06	-1.38946e-10	-1.19078	9.09974e-05	-1.38946e-10	-1.23393	9.41303e-05	-1.38946e-10	-1.23364
16645755	chr10:16645755:C:T	1.82251e-06	-1.48107	-3.25898e-10	6.29663e-05	-1.60216	-3.25898e-10	6.50913e-05	-1.60253	-3.25898e-10
16645763	chr10:16645763:C:T	2.38617e-06	-1.38946e-10	-1.21159	9.26379e-05	-1.38946e-10	-1.21606	9.58031e-05	-1.38946e-10	-1.21602
16645764	chr10:16645764:G:A	2.40181e-06	-1.38946e-10	-1.20506	8.99772e-05	-1.38946e-10	-1.2452	9.30738e-05	-1.38946e-10	-1.24493
16645786	chr10:16645786:G:A	2.71562e-06	-1.38946e-10	-1.08226	9.99805e-05	-1.38946e-10	-1.13978	0.000103435	-1.38946e-10	-1.13938
16646238	chr10:16646238:C:T	2.39786e-06	-1.38946e-10	-1.2067	9.55836e-05	-1.38946e-10	-1.18476	9.88445e-05	-1.38946e-10	-1.18477
16646644	chr10:16646644:A:G	2.6582e-06	-1.10363	-3.25898e-10	0.000101285	-1.12682	-3.25898e-10	0.000104602	-1.12816	-3.25898e-10
16647100	chr10:16647100:C:T	6.02179e-06	-0.285898	-3.25898e-10	0.000195576	-0.468807	-3.25898e-10	0.000202363	-0.468254	-3.25898e-10
16647199	chr10:16647199:C:T	3.57494e-06	-1.38946e-10	-0.807333	0.000142435	-1.38946e-10	-0.785872	0.000147314	-1.38946e-10	-0.785752
16647223	chr10:16647223:C:T	5.48736e-05	-1.38946e-10	1.92375	0.00216451	-1.38946e-10	1.93519	0.00224395	-1.38946e-10	1.93767
16647251	chr10:16647251:T:C	5.77571e-07	-1.49427	-1.13593	2.24999e-05	-1.46253	-1.16872	2.32859e-05	-1.46219	-1.16828
16647355	chr10:16647355:G:A	5.37836e-06	-1.38946e-10	-0.398899	0.000199896	-1.38946e-10	-0.446962	0.000206811	-1.38946e-10	-0.446515
16647401	chr10:16647401:C:T	1.04494e-06	-1.45218	-0.585143	4.0748e-05	-1.41047	-0.626881	4.22011e-05	-1.41001	-0.625864
16647670	chr10:16647670:G:A	2.18217e-06	-1.38946e-10	-1.30096	8.45777e-05	-1.38946e-10	-1.30709	8.74643e-05	-1.38946e-10	-1.30709
16647836	chr10:16647836:A:G	2.24123e-06	-1.38946e-10	-1.27426	8.76566e-05	-1.38946e-10	-1.27133	9.06525e-05	-1.38946e-10	-1.27129
16648115	chr10:16648115:AT:A	7.03597e-06	-1.38946e-10	-0.130247	0.00026109	-1.38946e-10	-0.179895	0.000270319	-1.38946e-10	-0.178718
16648198	chr10:16648198:T:C	5.06347e-07	-1.60005	-1.16176	2.00477e-05	-1.60712	-1.13952	2.07379e-05	-1.60699	-1.13937
16648262	chr10:16648262:A:G	1.17028e-06	-1.46183	-0.462214	4.4822e-05	-1.42757	-0.514486	4.64405e-05	-1.42695	-0.513196
16648482	chr10:16648482:C:T	2.49966e-06	-1.38946e-10	-1.16513	0.000101919	-1.38946e-10	-1.12058	0.000105382	-1.38946e-10	-1.12073
16649144	chr10:16649144:A:G	2.68771e-06	-1.38946e-10	-1.09259	0.000102877	-1.38946e-10	-1.11122	0.000106388	-1.38946e-10	-1.11123
16649203	chr10:16649203:T:C	2.26244e-06	-1.38946e-10	-1.26484	8.65967e-05	-1.38946e-10	-1.2835	8.95536e-05	-1.38946e-10	-1.28348
16649472	chr10:16649472:A:G	3.60851e-06	-1.38946e-10	-0.797986	0.000144596	-1.38946e-10	-0.770817	0.000149576	-1.38946e-10	-0.770516
16649691	chr10:16649691:T:A	2.73362e-06	-1.38946e-10	-1.07565	0.000100266	-1.38946e-10	-1.13693	0.00010373	-1.38946e-10	-1.13652
16649693	chr10:16649693:TA:T	2.21469e-06	-1.38946e-10	-1.28617	8.56362e-05	-1.38946e-10	-1.29465	8.85533e-05	-1.38946e-10	-1.29471
16649704	chr10:16649704:C:T	5.8142e-07	-1.34875	-1.27482	2.33481e-05	-1.32879	-1.26546	2.41518e-05	-1.3286	-1.26536
16649946	chr10:16649946:G:C	2.69096e-06	-1.38946e-10	-1.09139	0.000103514	-1.38946e-10	-1.10505	0.00010704	-1.38946e-10	-1.10512
16650025	chr10:16650025:T:C	2.4209e-06	-1.38946e-10	-1.19714	9.37108e-05	-1.38946e-10	-1.20454	9.691e-05	-1.38946e-10	-1.20454
16650079	chr10:16650079:A:ATAAT	4.19734e-07	-1.62981	-1.31961	1.7046e-05	-1.59367	-1.31517	1.76254e-05	-1.59377	-1.31521
16650681	chr10:16650681:G:A	2.31249e-06	-1.24296	-3.25898e-10	9.26805e-05	-1.2156	-3.25898e-10	9.58589e-05	-1.21544	-3.25898e-10
16651055	chr10:16651055:A:G	1.54576e-06	-1.64577	-3.25898e-10	6.29831e-05	-1.60189	-3.25898e-10	6.52214e-05	-1.60053	-3.25898e-10
16651309	chr10:16651309:T:A	4.47619e-07	-1.57136	-1.31374	1.72572e-05	-1.61483	-1.2817	1.78474e-05	-1.61473	-1.28174
16651594	chr10:16651594:C:T	1.48696e-05	-1.38946e-10	0.618034	0.000554518	-1.38946e-10	0.573341	0.00057415	-1.38946e-10	0.574571
16651786	chr10:16651786:T:A	2.62116e-06	-1.38946e-10	-1.11767	0.000101246	-1.38946e-10	-1.1272	0.000104703	-1.38946e-10	-1.12719
16651847	chr10:16651847:T:C	7.15688e-07	-1.53473	-0.881062	2.73801e-05	-1.5988	-0.836135	2.83549e-05	-1.59813	-0.835389
16652501	chr10:16652501:C:G	2.88871e-06	0.12434	-1.14481	0.000111207	0.0668188	-1.10019	0.000115103	0.06737	-1.09987
16652771	chr10:16652771:C:T	2.44254e-06	-1.38946e-10	-1.18824	9.44231e-05	-1.38946e-10	-1.19697	9.76474e-05	-1.38946e-10	-1.19696
16652947	chr10:16652947:G:A	4.78711e-07	-1.49958	-1.31836	1.84869e-05	-1.52808	-1.29962	1.91192e-05	-1.52799	-1.29964
16653009	chr10:16653009:T:C	5.57828e-07	-1.34536	-1.31962	2.03764e-05	-1.41314	-1.31724	2.10688e-05	-1.41328	-1.31725
16654085	chr10:16654085:C:T	5.33137e-06	-1.38946e-10	-0.407673	0.000206964	-1.38946e-10	-0.412213	0.00021414	-1.38946e-10	-0.411689
16654159	chr10:16654159:C:T	2.24781e-06	-1.38946e-10	-1.27132	8.68214e-05	-1.38946e-10	-1.2809	8.97874e-05	-1.38946e-10	-1.28087
16654254	chr10:16654254:C:T	2.49854e-06	-1.38946e-10	-1.16558	9.67957e-05	-1.38946e-10	-1.17216	0.000100103	-1.38946e-10	-1.17212
16654527	chr10:16654527:G:T	2.86731e-06	-1.38946e-10	-1.02791	0.00011906	-1.38946e-10	-0.965127	0.000123094	-1.38946e-10	-0.965368
16654585	chr10:16654585:G:A	1.53867e-06	-1.65036	-3.25898e-10	5.92574e-05	-1.66287	-3.25898e-10	6.12823e-05	-1.66283	-3.25898e-10
16654641	chr10:16654641:C:T	2.31888e-06	-1.38946e-10	-1.2402	8.9797e-05	-1.38946e-10	-1.24721	9.28627e-05	-1.38946e-10	-1.2472
16655630	chr10:16655630:T:C	2.42024e-06	-1.19741	-3.25898e-10	0.000124174	-0.923074	-3.25898e-10	0.000128223	-0.924546	-3.25898e-10
16655757	chr10:16655757:G:A	2.21534e-06	-1.38946e-10	-1.28588	8.60331e-05	-1.38946e-10	-1.29003	8.89701e-05	-1.38946e-10	-1.29002
16655830	chr10:16655830:C:T	7.958e-06	-0.00710451	-3.25898e-10	0.000204707	-0.423177	-3.25898e-10	0.000211829	-0.422538	-3.25898e-10
16656005	chr10:16656005:AAT:A	4.76778e-07	-1.56792	-1.25407	1.94788e-05	-1.58982	-1.18561	2.01427e-05	-1.58984	-1.18564
16656537	chr10:16656537:T:C	5.42206e-06	-1.38946e-10	-0.390806	0.000221011	-1.38946e-10	-0.346544	0.000228622	-1.38946e-10	-0.346249
16656904	chr10:16656904:A:G	2.38345e-06	-1.38946e-10	-1.21273	9.31698e-05	-1.38946e-10	-1.21033	9.63606e-05	-1.38946e-10	-1.21022
16656926	chr10:16656926:T:C	8.36538e-07	-1.33005	-0.929714	3.16869e-05	-1.34386	-0.944991	3.27773e-05	-1.34399	-0.944594
16657051	chr10:16657051:G:C	2.56413e-06	-1.38946e-10	-1.13966	9.76244e-05	-1.38946e-10	-1.16363	0.000100985	-1.38946e-10	-1.16335
16657219	chr10:16657219:T:TCA	2.14126e-06	-1.38946e-10	-1.31989	8.35656e-05	-1.38946e-10	-1.31913	8.64158e-05	-1.38946e-10	-1.31915
16657483	chr10:16657483:T:A	2.31288e-06	-1.38946e-10	-1.24279	9.0212e-05	-1.38946e-10	-1.2426	9.32994e-05	-1.38946e-10	-1.24251
16657652	chr10:16657652:C:T	2.81233e-06	-1.04727	-3.25898e-10	0.000129377	-0.882031	-3.25898e-10	0.000133459	-0.884528	-3.25898e-10
16657674	chr10:16657674:C:CT	5.68599e-07	-1.44842	-1.19744	2.13611e-05	-1.50011	-1.18307	2.20743e-05	-1.50075	-1.18315
16657690	chr10:16657690:G:A	5.25439e-07	-1.66702	-1.05778	2.37757e-05	-1.64932	-0.926771	2.45838e-05	-1.64938	-0.926849
16657873	chr10:16657873:C:T	4.22222e-07	-1.66173	-1.28177	1.72687e-05	-1.67296	-1.2229	1.78569e-05	-1.67296	-1.22297
16657927	chr10:16657927:T:G	2.88323e-06	-1.565	0.542626	0.000128151	-1.49869	0.607144	0.00013269	-1.49963	0.609332
16658037	chr10:16658037:A:G	4.39939e-06	-1.38946e-10	-0.599815	0.000175923	-1.38946e-10	-0.574709	0.000181996	-1.38946e-10	-0.574336
16658059	chr10:16658059:G:A	5.63137e-07	-1.49274	-1.16278	2.13241e-05	-1.53836	-1.14656	2.20375e-05	-1.53893	-1.14665
16658119	chr10:16658119:A:C	3.19591e-06	-1.38946e-10	-0.91941	0.000115091	-1.38946e-10	-0.999032	0.000119087	-1.38946e-10	-0.998468
16658171	chr10:16658171:T:C	4.72519e-07	-1.67326	-1.1577	2.06504e-05	-1.66672	-1.0503	2.13522e-05	-1.66679	-1.05037
16658582	chr10:16658582:A:G	7.84318e-07	-1.00577	-1.31845	2.90801e-05	-1.05512	-1.31958	3.00482e-05	-1.05593	-1.31958
16658584	chr10:16658584:C:T	2.65737e-06	-1.38946e-10	-1.10394	0.000109197	-1.38946e-10	-1.0516	0.000112902	-1.38946e-10	-1.0518
16658666	chr10:16658666:G:A	6.83081e-07	-1.29869	-1.16373	2.51729e-05	-1.37244	-1.14655	2.60108e-05	-1.37317	-1.14663
16659058	chr10:16659058:C:G	3.27436e-06	-1.38946e-10	-0.89516	0.000136567	-1.38946e-10	-0.827944	0.000141244	-1.38946e-10	-0.827831
16659133	chr10:16659133:G:T	3.28242e-06	-1.38946e-10	-0.892701	0.00013693	-1.38946e-10	-0.825289	0.00014162	-1.38946e-10	-0.825175
16659407	chr10:16659407:G:C	5.08596e-07	-1.66631	-1.09107	2.28762e-05	-1.6504	-0.964258	2.36509e-05	-1.65058	-0.964342
16659617	chr10:16659617:C:T	1.77075e-05	-1.55298	2.34569	0.0006943	-1.49512	2.29326	0.000720826	-1.49488	2.29696
16659639	chr10:16659639:C:T	3.4863e-06	-1.38946e-10	-0.832441	0.000124629	-1.38946e-10	-0.919419	0.000128968	-1.38946e-10	-0.918753
16659802	chr10:16659802:T:C	9.53778e-07	-1.66649	-0.462118	3.20106e-05	-1.66347	-0.615219	3.31488e-05	-1.6633	-0.614012
16660584	chr10:16660584:G:A	2.30568e-06	-1.38946e-10	-1.2459	8.93523e-05	-1.38946e-10	-1.25217	9.24028e-05	-1.38946e-10	-1.25216
16660939	chr10:16660939:T:C	5.57169e-06	-1.38946e-10	-0.363584	0.000208445	-1.38946e-10	-0.405081	0.000215739	-1.38946e-10	-0.404251
16661010	chr10:16661010:C:A	3.73532e-06	-1.38946e-10	-0.763449	0.000148422	-1.38946e-10	-0.744696	0.000153507	-1.38946e-10	-0.744572
16661452	chr10:16661452:G:T	7.08775e-06	-1.38946e-10	-0.122914	0.000290343	-1.38946e-10	-0.0736962	0.000300366	-1.38946e-10	-0.0733167
16662315	chr10:16662315:G:A	5.50954e-07	-1.66858	-1.0088	2.18114e-05	-1.66825	-0.994072	2.25614e-05	-1.66826	-0.993818
16662521	chr10:16662521:A:G	5.23834e-07	-1.42084	-1.30702	1.91156e-05	-1.47735	-1.31691	1.97648e-05	-1.47752	-1.3169
16662819	chr10:16662819:A:C	2.82971e-06	-1.04111	-3.25898e-10	9.70867e-05	-1.16915	-3.25898e-10	0.000100283	-1.17032	-3.25898e-10
16663226	chr10:16663226:C:G	2.69311e-06	-1.38946e-10	-1.09059	0.000104328	-1.38946e-10	-1.09722	0.000107893	-1.38946e-10	-1.09718
16663278	chr10:16663278:T:C	6.00747e-07	-1.44312	-1.14774	3.18342e-05	-1.19883	-1.08539	3.29251e-05	-1.19869	-1.08539
16663634	chr10:16663634:C:T	1.5772e-06	-1.62563	-3.25898e-10	6.36138e-05	-1.59193	-3.25898e-10	6.58267e-05	-1.59129	-3.25898e-10
16663698	chr10:16663698:G:A	2.36985e-06	-1.38946e-10	-1.21845	9.68412e-05	-1.38946e-10	-1.17169	0.000100128	-1.38946e-10	-1.17187
16663716	chr10:16663716:A:G	2.26324e-06	-1.38946e-10	-1.26449	9.01603e-05	-1.38946e-10	-1.24317	9.32307e-05	-1.38946e-10	-1.24324
16663883	chr10:16663883:T:A	2.96388e-06	-1.38946e-10	-0.994784	0.000113724	-1.38946e-10	-1.01099	0.000117625	-1.38946e-10	-1.01082
16664084	chr10:16664084:T:C	4.77542e-06	-1.38946e-10	-0.5178	0.000194794	-1.38946e-10	-0.472816	0.000201389	-1.38946e-10	-0.47308
16664163	chr10:16664163:A:G	7.44092e-06	-0.0742874	-3.25898e-10	0.000237804	-0.273312	-3.25898e-10	0.000246298	-0.271777	-3.25898e-10
16664201	chr10:16664201:T:C	3.56952e-06	-1.38946e-10	-0.80885	0.000136199	-1.38946e-10	-0.830642	0.00014087	-1.38946e-10	-0.830481
16664275	chr10:16664275:C:T	7.84169e-06	-0.0218274	-3.25898e-10	0.000267538	-0.155497	-3.25898e-10	0.000277198	-0.153586	-3.25898e-10
16664311	chr10:16664311:G:A	8.00356e-07	-1.29651	-1.00747	2.43724e-05	-1.51393	-1.03738	2.52033e-05	-1.51412	-1.03722
16664442	chr10:16664442:A:G	8.38808e-06	0.0455298	-3.25898e-10	0.000283626	-0.097103	-3.25898e-10	0.000293889	-0.0951181	-3.25898e-10
16664593	chr10:16664593:CCAGATGGGTGATCCTG:C	2.38646e-06	-1.38946e-10	-1.21147	9.13635e-05	-1.38946e-10	-1.22991	9.448e-05	-1.38946e-10	-1.22993
16664720	chr10:16664720:T:C	3.17107e-06	-1.38946e-10	-0.927214	0.000132858	-1.38946e-10	-0.855474	0.000137353	-1.38946e-10	-0.855764
16664767	chr10:16664767:G:T	4.3413e-06	-0.613108	-3.25898e-10	0.000156904	-0.689126	-3.25898e-10	0.000162467	-0.687842	-3.25898e-10
16664810	chr10:16664810:C:A	3.02804e-06	-0.973367	-3.25898e-10	0.000116969	-0.982851	-3.25898e-10	0.000120881	-0.98351	-3.25898e-10
16664950	chr10:16664950:TTC:T	6.08541e-06	-1.38946e-10	-0.275388	0.000230165	-1.38946e-10	-0.305964	0.000238023	-1.38946e-10	-0.30595
16665088	chr10:16665088:C:T	5.83154e-07	-1.36575	-1.25484	1.97672e-05	-1.50626	-1.25447	2.04419e-05	-1.50612	-1.25461
16665299	chr10:16665299:C:A	6.0527e-07	-1.40167	-1.18169	2.07725e-05	-1.52906	-1.18207	2.14784e-05	-1.529	-1.18227
16665462	chr10:16665462:A:G	3.01651e-06	-1.38946e-10	-0.977183	0.000125676	-1.38946e-10	-0.911051	0.000129924	-1.38946e-10	-0.911372
16665580	chr10:16665580:T:G	1.87723e-06	-0.153542	-1.29794	4.71592e-05	-0.603985	-1.28724	4.88053e-05	-0.603169	-1.28731
16665634	chr10:16665634:T:A	1.40809e-06	-1.31116	-0.427889	5.18778e-05	-1.3073	-0.488563	5.36324e-05	-1.30885	-0.487319
16666316	chr10:16666316:G:A	6.37968e-06	-0.228164	-3.25898e-10	0.00021993	-0.351451	-3.25898e-10	0.000227829	-0.349725	-3.25898e-10
16666369	chr10:16666369:C:A	2.87691e-06	-1.02457	-3.25898e-10	0.000128169	-0.89141	-3.25898e-10	0.000132815	-0.88936	-3.25898e-10
16666623	chr10:16666623:A:T	4.42074e-06	-1.38946e-10	-0.594975	0.000178917	-1.38946e-10	-0.557837	0.000185035	-1.38946e-10	-0.557773
16666766	chr10:16666766:T:C	4.76465e-06	0.19136	-0.711419	0.000129108	-0.186056	-0.698056	0.000133664	-0.184705	-0.698288
16667110	chr10:16667110:T:C	3.1428e-06	-1.38946e-10	-0.936168	0.000117861	-1.38946e-10	-0.975256	0.00012189	-1.38946e-10	-0.975198
16667193	chr10:16667193:T:C	4.15208e-06	0.108118	-0.76579	0.000113088	-0.263511	-0.753083	0.000117086	-0.262148	-0.753263
16667680	chr10:16667680:G:A	6.7325e-07	-1.62228	-0.854644	3.24087e-05	-1.50178	-0.764546	3.35198e-05	-1.50206	-0.764126
16667912	chr10:16667912:G:C	3.81441e-06	-1.38946e-10	-0.742497	0.000153957	-1.38946e-10	-0.708087	0.00015926	-1.38946e-10	-0.707783
16667969	chr10:16667969:T:C	6.3098e-07	-1.22706	-1.3147	2.86359e-05	-1.08295	-1.30715	2.96237e-05	-1.08268	-1.30706
16668012	chr10:16668012:A:G	1.62025e-06	-1.5987	-3.25898e-10	6.26246e-05	-1.6076	-3.25898e-10	6.47757e-05	-1.60739	-3.25898e-10
16668227	chr10:16668227:G:C	2.14686e-06	-1.38946e-10	-1.31728	8.38452e-05	-1.38946e-10	-1.31579	8.67067e-05	-1.38946e-10	-1.31579
16668280	chr10:16668280:A:G	4.85069e-07	-1.55799	-1.24675	1.82987e-05	-1.60188	-1.23605	1.89201e-05	-1.60203	-1.23607
16668327	chr10:16668327:A:G	2.17563e-06	-1.38946e-10	-1.30396	8.43295e-05	-1.38946e-10	-1.31003	8.7208e-05	-1.38946e-10	-1.31002
16668368	chr10:16668368:T:C	2.15241e-06	-1.38946e-10	-1.31469	8.35193e-05	-1.38946e-10	-1.31968	8.63706e-05	-1.38946e-10	-1.31967
16668611	chr10:16668611:C:T	1.90399e-06	-1.43733	-3.25898e-10	6.7678e-05	-1.53	-3.25898e-10	6.98473e-05	-1.53201	-3.25898e-10
16668626	chr10:16668626:G:A	4.92617e-06	-0.48672	-3.25898e-10	0.00017901	-0.557317	-3.25898e-10	0.000185385	-0.555884	-3.25898e-10
16668829	chr10:16668829:T:C	2.28397e-06	-1.38946e-10	-1.25537	8.73991e-05	-1.38946e-10	-1.27427	9.03852e-05	-1.38946e-10	-1.27424
16668906	chr10:16668906:T:C	2.68823e-06	-1.38946e-10	-1.0924	0.000103033	-1.38946e-10	-1.10971	0.000106567	-1.38946e-10	-1.10955
16668968	chr10:16668968:CAT:C	2.28093e-06	-1.38946e-10	-1.2567	8.77708e-05	-1.38946e-10	-1.27003	9.07679e-05	-1.38946e-10	-1.27001
16669013	chr10:16669013:T:C	7.72634e-07	-1.03176	-1.30747	2.29311e-05	-1.31323	-1.29903	2.37256e-05	-1.31269	-1.29908
16669422	chr10:16669422:C:T	2.62122e-06	-1.38946e-10	-1.11764	0.000102058	-1.38946e-10	-1.11922	0.000105565	-1.38946e-10	-1.11899
16669527	chr10:16669527:C:A	2.1637e-06	-1.38946e-10	-1.30946	8.39633e-05	-1.38946e-10	-1.31438	8.68284e-05	-1.38946e-10	-1.31439
16669593	chr10:16669593:T:C	2.15769e-06	-1.38946e-10	-1.31224	8.42726e-05	-1.38946e-10	-1.3107	8.71495e-05	-1.38946e-10	-1.31069
16669914	chr10:16669914:G:C	1.05875e-06	-0.781295	-1.2429	3.15025e-05	-1.05482	-1.23987	3.26097e-05	-1.05372	-1.23999
16670127	chr10:16670127:T:C	7.68771e-06	0.419009	-0.460668	0.000314996	0.565901	-0.558099	0.000326018	0.566443	-0.557811
16670288	chr10:16670288:G:T	1.02754e-06	-0.867677	-1.18644	3.11532e-05	-1.12166	-1.18418	3.22458e-05	-1.12061	-1.18432
16670380	chr10:16670380:C:T	2.36829e-06	-1.38946e-10	-1.21911	8.98876e-05	-1.38946e-10	-1.2462	9.29562e-05	-1.38946e-10	-1.24619
16670472	chr10:16670472:T:C	4.43832e-07	-1.67085	-1.22275	1.83347e-05	-1.61739	-1.21857	1.89549e-05	-1.61755	-1.2187
16670611	chr10:16670611:G:A	8.47506e-07	-1.38222	-0.864517	2.93778e-05	-1.38777	-0.976752	3.03532e-05	-1.38902	-0.976401
16670669	chr10:16670669:C:T	1.28745e-06	-1.35402	-0.474598	4.54453e-05	-1.36831	-0.559934	4.70291e-05	-1.3688	-0.558755
16670922	chr10:16670922:G:A	3.57917e-06	-1.38946e-10	-0.806153	0.000136804	-1.38946e-10	-0.826209	0.0001415	-1.38946e-10	-0.826018
16670949	chr10:16670949:A:T	9.50516e-07	-0.818136	-1.3139	2.65623e-05	-1.1583	-1.30697	2.74843e-05	-1.15769	-1.30701
16671006	chr10:16671006:T:A	2.16401e-06	-1.38946e-10	-1.30932	8.3972e-05	-1.38946e-10	-1.31428	8.68374e-05	-1.38946e-10	-1.31428
16671084	chr10:16671084:C:T	2.15804e-06	-1.38946e-10	-1.31208	8.52897e-05	-1.38946e-10	-1.29871	8.81922e-05	-1.38946e-10	-1.2988
16671135	chr10:16671135:C:T	2.15349e-06	-1.38946e-10	-1.31419	8.40923e-05	-1.38946e-10	-1.31284	8.69629e-05	-1.38946e-10	-1.31284
16671527	chr10:16671527:T:C	2.17003e-06	-1.38946e-10	-1.30654	8.39549e-05	-1.38946e-10	-1.31448	8.68211e-05	-1.38946e-10	-1.31447
16671689	chr10:16671689:G:A	8.68671e-07	-0.942966	-1.27911	2.53233e-05	-1.24973	-1.26331	2.62004e-05	-1.24916	-1.26339
16671759	chr10:16671759:G:A	2.16918e-06	-1.38946e-10	-1.30693	8.45865e-05	-1.38946e-10	-1.30698	8.74763e-05	-1.38946e-10	-1.30695
16671774	chr10:16671774:T:C	8.30019e-07	-1.12337	-1.14422	3.77668e-05	-0.981164	-1.13216	3.90684e-05	-0.981172	-1.13183
16671838	chr10:16671838:G:A	2.23718e-06	-1.38946e-10	-1.27607	8.62713e-05	-1.38946e-10	-1.28726	8.92169e-05	-1.38946e-10	-1.28725
16672356	chr10:16672356:C:T	5.00451e-07	-1.67341	-1.10012	1.92795e-05	-1.67221	-1.1135	1.99426e-05	-1.6723	-1.11316
16672467	chr10:16672467:C:T	4.71725e-07	-1.64764	-1.185	1.99068e-05	-1.60313	-1.15057	2.05927e-05	-1.60316	-1.15023
16672730	chr10:16672730:G:C	4.44548e-06	-1.38946e-10	-0.589394	0.000177303	-1.38946e-10	-0.5669	0.000183488	-1.38946e-10	-0.566171
16673040	chr10:16673040:T:C	9.71967e-07	-1.51906	-0.590654	5.07595e-05	-1.33565	-0.482015	5.25054e-05	-1.33596	-0.481441
16673164	chr10:16673164:C:T	2.53095e-06	-1.38946e-10	-1.15269	9.99301e-05	-1.38946e-10	-1.14029	0.000103328	-1.38946e-10	-1.14041
16673240	chr10:16673240:T:TACTC	1.04134e-06	-0.768665	-1.2721	4.94505e-05	-0.577886	-1.2659	5.11358e-05	-0.577976	-1.26586
16673603	chr10:16673603:G:C	3.90811e-06	-0.718228	-3.25898e-10	0.000129554	-0.88066	-3.25898e-10	0.000134117	-0.879608	-3.25898e-10
16673658	chr10:16673658:C:A	2.17043e-06	-1.38946e-10	-1.30636	8.60272e-05	-1.38946e-10	-1.29009	8.89535e-05	-1.38946e-10	-1.29021
16673725	chr10:16673725:G:T	2.14294e-06	-1.38946e-10	-1.31911	8.36295e-05	-1.38946e-10	-1.31836	8.6483e-05	-1.38946e-10	-1.31837
16673763	chr10:16673763:A:G	2.12718e-06	-0.541878	-0.784607	5.37688e-05	-0.978847	-0.781218	5.57083e-05	-0.9768	-0.78139
16673786	chr10:16673786:C:T	9.02757e-06	0.930456	-0.811455	0.000557753	1.50092	-0.921767	0.000576948	1.50074	-0.921307
16673826	chr10:16673826:A:C	1.53612e-05	-1.38946e-10	0.650564	0.000595388	-1.38946e-10	0.644455	0.000616782	-1.38946e-10	0.646196
16674025	chr10:16674025:A:G	9.74926e-07	-1.27798	-0.828698	3.53373e-05	-1.282	-0.897816	3.65534e-05	-1.28204	-0.897504
16674147	chr10:16674147:T:C	2.82449e-06	-1.04295	-3.25898e-10	0.000100885	-1.13078	-3.25898e-10	0.00010424	-1.13162	-3.25898e-10
16674550	chr10:16674550:C:G	2.25435e-06	-1.38946e-10	-1.26842	8.83346e-05	-1.38946e-10	-1.26363	9.13488e-05	-1.38946e-10	-1.26363
16674624	chr10:16674624:T:G	2.25341e-06	-0.173506	-1.09533	0.000112028	0.00258068	-1.02859	0.000116526	0.00851988	-1.02872
16674630	chr10:16674630:G:A	2.14126e-06	-1.38946e-10	-1.31989	8.37613e-05	-1.38946e-10	-1.31679	8.66179e-05	-1.38946e-10	-1.31681
16674633	chr10:16674633:G:A	6.8958e-07	-1.48748	-0.965475	2.56255e-05	-1.54667	-0.954505	2.65336e-05	-1.54571	-0.954195
16674656	chr10:16674656:C:T	2.82911e-06	-1.38946e-10	-1.04132	0.000112411	-1.38946e-10	-1.0226	0.00011625	-1.38946e-10	-1.02258
16674674	chr10:16674674:C:T	5.87362e-07	-1.37047	-1.24293	3.32708e-05	-0.981974	-1.2581	3.44229e-05	-0.981496	-1.2581
16674701	chr10:16674701:A:C	1.50813e-06	-1.67041	-3.25898e-10	5.86391e-05	-1.67336	-3.25898e-10	6.06395e-05	-1.67337	-3.25898e-10
16674750	chr10:16674750:T:C	2.6442e-06	-1.38946e-10	-1.10891	0.000104451	-1.38946e-10	-1.09604	0.000108015	-1.38946e-10	-1.09605
16674820	chr10:16674820:C:G	3.02192e-06	0.271848	-1.24724	0.000102614	0.11827	-1.23206	0.000106002	0.117275	-1.23214
16674853	chr10:16674853:C:T	8.00106e-07	-1.17549	-1.1288	2.95266e-05	-1.26011	-1.09936	3.05586e-05	-1.25933	-1.09934
16674874	chr10:16674874:A:T	4.60877e-07	-1.56449	-1.29142	1.83979e-05	-1.52304	-1.30948	1.90351e-05	-1.52258	-1.30945
16675075	chr10:16675075:T:C	3.21838e-06	-1.38946e-10	-0.912403	0.000125684	-1.38946e-10	-0.910987	0.000129971	-1.38946e-10	-0.911005
16675476	chr10:16675476:G:A	6.17945e-07	-1.60743	-0.955211	2.23268e-05	-1.66473	-0.974237	2.30991e-05	-1.66465	-0.97387
16675754	chr10:16675754:T:C	2.33796e-06	-1.38946e-10	-1.232	8.79831e-05	-1.38946e-10	-1.26761	9.0963e-05	-1.38946e-10	-1.26787
16675838	chr10:16675838:C:A	2.14237e-06	-1.38946e-10	-1.31937	8.3671e-05	-1.38946e-10	-1.31787	8.65307e-05	-1.38946e-10	-1.31782
16675839	chr10:16675839:C:T	2.14255e-06	-1.38946e-10	-1.31928	8.36579e-05	-1.38946e-10	-1.31802	8.6517e-05	-1.38946e-10	-1.31798
16675920	chr10:16675920:G:A	3.23769e-06	-1.38946e-10	-0.906423	0.000121891	-1.38946e-10	-0.941628	0.000126073	-1.38946e-10	-0.94146
16676181	chr10:16676181:C:G	4.06123e-07	-1.66294	-1.31944	1.65019e-05	-1.63226	-1.30902	1.70756e-05	-1.63166	-1.309
16676236	chr10:16676236:C:T	3.98616e-06	-1.49266	0.794203	0.000161313	-1.62015	0.958746	0.000167109	-1.61932	0.959645
16676344	chr10:16676344:T:C	4.28538e-07	-1.65316	-1.2755	1.77375e-05	-1.59649	-1.27259	1.83587e-05	-1.59562	-1.27259
16676385	chr10:16676385:A:C	2.15629e-06	-1.38946e-10	-1.31289	8.35239e-05	-1.38946e-10	-1.31962	8.63733e-05	-1.38946e-10	-1.31964
16676460	chr10:16676460:A:G	2.15451e-06	-1.38946e-10	-1.31372	8.35116e-05	-1.38946e-10	-1.31977	8.6361e-05	-1.38946e-10	-1.31978
16676555	chr10:16676555:C:T	2.15541e-06	-1.38946e-10	-1.3133	8.35196e-05	-1.38946e-10	-1.31968	8.63689e-05	-1.38946e-10	-1.31969
16676608	chr10:16676608:T:C	4.12813e-07	-1.67338	-1.29267	1.67622e-05	-1.64474	-1.28089	1.73401e-05	-1.64442	-1.28088
16677089	chr10:16677089:A:G	4.84671e-07	-1.6719	-1.13367	1.94126e-05	-1.62978	-1.14906	2.0082e-05	-1.62945	-1.14904
16677417	chr10:16677417:A:ACTAAT	2.80294e-06	-1.38946e-10	-1.05061	0.000114178	-1.38946e-10	-1.007	0.000118055	-1.38946e-10	-1.00717
16678049	chr10:16678049:T:C	3.22124e-06	-1.38946e-10	-0.911516	0.000126231	-1.38946e-10	-0.906645	0.000130553	-1.38946e-10	-0.906539
16678185	chr10:16678185:G:A	2.50705e-06	-1.38946e-10	-1.16217	9.94332e-05	-1.38946e-10	-1.14527	0.000102828	-1.38946e-10	-1.14526
16678557	chr10:16678557:T:C	2.32676e-06	-1.38946e-10	-1.23681	9.19764e-05	-1.38946e-10	-1.22323	9.51155e-05	-1.38946e-10	-1.22323
16678743	chr10:16678743:G:C	2.1934e-06	-1.38946e-10	-1.29583	8.44535e-05	-1.38946e-10	-1.30856	8.73366e-05	-1.38946e-10	-1.30855
16679028	chr10:16679028:T:C	2.59063e-06	-1.38946e-10	-1.12938	9.99494e-05	-1.38946e-10	-1.14009	0.000103363	-1.38946e-10	-1.14007
16679067	chr10:16679067:T:A	2.29807e-06	-1.63668	0.387472	8.57947e-05	-1.65797	0.365168	8.87264e-05	-1.65802	0.365256
16679381	chr10:16679381:A:G	8.61468e-07	-1.61147	-0.618928	3.29224e-05	-1.65966	-0.590945	3.40579e-05	-1.65929	-0.590971
16679477	chr10:16679477:A:G	1.5284e-06	-1.65706	-3.25898e-10	5.86831e-05	-1.67261	-3.25898e-10	6.06988e-05	-1.6724	-3.25898e-10
16679564	chr10:16679564:C:G	4.21937e-07	-1.67349	-1.27069	1.75704e-05	-1.64009	-1.23846	1.81783e-05	-1.63978	-1.23831
16680017	chr10:16680017:G:A	2.17643e-06	-1.38946e-10	-1.3036	8.37925e-05	-1.38946e-10	-1.31642	8.66472e-05	-1.38946e-10	-1.31647
16680348	chr10:16680348:A:C	4.1938e-07	-1.63763	-1.31263	1.60939e-05	-1.66829	-1.29803	1.66437e-05	-1.66831	-1.29798
16680667	chr10:16680667:T:C	4.08798e-07	-1.66144	-1.31438	1.63949e-05	-1.63344	-1.31435	1.69542e-05	-1.63347	-1.31433
16680801	chr10:16680801:G:C	2.56617e-06	-1.38946e-10	-1.13887	0.00010361	-1.38946e-10	-1.10413	0.000107126	-1.38946e-10	-1.10432
16681175	chr10:16681175:G:A	2.76349e-06	-1.38946e-10	-1.06479	0.000109432	-1.38946e-10	-1.04946	0.000113174	-1.38946e-10	-1.04939
16681424	chr10:16681424:AG:A	4.69128e-06	-1.38946e-10	-0.535576	0.000193273	-1.38946e-10	-0.480655	0.000199868	-1.38946e-10	-0.480663
16681972	chr10:16681972:C:T	9.13216e-07	-1.53743	-0.634633	3.3449e-05	-1.62963	-0.605109	3.46154e-05	-1.62887	-0.605146
16682966	chr10:16682966:T:C	1.78613e-06	-1.48912	-0.0121111	6.87684e-05	-1.6669	0.152885	7.11486e-05	-1.66692	0.153368
16683452	chr10:16683452:T:C	1.09165e-05	0.308989	-3.25898e-10	0.000749732	0.874958	-3.25898e-10	0.000774756	0.874229	-3.25898e-10
16683555	chr10:16683555:T:C	2.23893e-06	-1.38946e-10	-1.27528	8.6423e-05	-1.38946e-10	-1.2855	8.93762e-05	-1.38946e-10	-1.28546
16683725	chr10:16683725:A:G	7.5146e-07	-1.04738	-1.31964	2.15906e-05	-1.36118	-1.31131	2.23692e-05	-1.35938	-1.31126
16683787	chr10:16683787:T:C	4.51576e-06	-1.38946e-10	-0.573709	0.000183014	-1.38946e-10	-0.535198	0.000189253	-1.38946e-10	-0.535234
16683888	chr10:16683888:T:C	9.50786e-07	-1.40973	-0.722015	3.76099e-05	-1.29202	-0.825475	3.8962e-05	-1.28999	-0.825738
16683938	chr10:16683938:G:A	2.45017e-06	-1.38946e-10	-1.18513	9.37862e-05	-1.38946e-10	-1.20374	9.69963e-05	-1.38946e-10	-1.20365
16684031	chr10:16684031:T:C	8.04696e-07	-1.13521	-1.16336	2.55979e-05	-1.40203	-1.10022	2.65276e-05	-1.40027	-1.09987
16684174	chr10:16684174:C:T	6.30967e-07	-1.3578	-1.18399	2.45826e-05	-1.41604	-1.12667	2.54362e-05	-1.41544	-1.1267
16684346	chr10:16684346:A:T	7.44054e-07	-1.05721	-1.31972	2.1477e-05	-1.36689	-1.31089	2.2251e-05	-1.3651	-1.31083
16684493	chr10:16684493:G:A	2.63497e-06	-1.38946e-10	-1.11241	0.000101024	-1.38946e-10	-1.1294	0.000104515	-1.38946e-10	-1.12899
16684549	chr10:16684549:A:G	6.56131e-07	-1.33246	-1.17022	2.59036e-05	-1.39271	-1.09767	2.68042e-05	-1.39197	-1.09779
16684629	chr10:16684629:T:A	4.42742e-06	-1.38946e-10	-0.593465	0.000191939	-1.38946e-10	-0.487581	0.000198636	-1.38946e-10	-0.486846
16684639	chr10:16684639:C:A	2.17714e-06	-1.38946e-10	-1.30327	8.40298e-05	-1.38946e-10	-1.31359	8.68983e-05	-1.38946e-10	-1.31358
16684739	chr10:16684739:C:G	7.0823e-06	-1.38946e-10	-0.123684	0.000267612	-1.38946e-10	-0.155222	0.000277092	-1.38946e-10	-0.15397
16684764	chr10:16684764:G:A	2.43783e-06	-1.38946e-10	-1.19017	9.09329e-05	-1.38946e-10	-1.23464	9.40064e-05	-1.38946e-10	-1.23496
16684889	chr10:16684889:C:T	1.31911e-05	-1.38946e-10	0.498264	0.000549782	-1.38946e-10	0.564764	0.000568439	-1.38946e-10	0.564575
16685040	chr10:16685040:G:A	2.15824e-06	-1.38946e-10	-1.31199	8.36354e-05	-1.38946e-10	-1.31829	8.64902e-05	-1.38946e-10	-1.31829
16685603	chr10:16685603:G:C	5.15623e-06	-1.38946e-10	-0.441076	0.000226079	-1.38946e-10	-0.323872	0.000233986	-1.38946e-10	-0.323058
16685707	chr10:16685707:T:C	5.10533e-07	-1.4462	-1.30738	1.85175e-05	-1.52908	-1.29696	1.91616e-05	-1.52863	-1.29678
16685785	chr10:16685785:C:T	6.01396e-07	-1.39363	-1.19615	2.33089e-05	-1.46522	-1.1307	2.41163e-05	-1.46462	-1.13081
16685836	chr10:16685836:C:T	6.3959e-07	-1.32162	-1.20659	2.08439e-05	-1.45733	-1.25037	2.15595e-05	-1.45689	-1.25061
16685863	chr10:16685863:A:C	2.59328e-06	-1.12836	-3.25898e-10	9.03099e-05	-1.24151	-3.25898e-10	9.35963e-05	-1.23933	-3.25898e-10
16685866	chr10:16685866:AT:A	3.14116e-06	-1.38946e-10	-0.936689	0.00011423	-1.38946e-10	-1.00654	0.000118141	-1.38946e-10	-1.00644
16686443	chr10:16686443:T:C	4.33141e-07	-1.60095	-1.31703	1.60428e-05	-1.65047	-1.31903	1.65907e-05	-1.65046	-1.31902
16686454	chr10:16686454:T:C	6.62844e-07	-1.67112	-0.821375	2.56851e-05	-1.65	-0.848843	2.65704e-05	-1.64969	-0.848832
16686620	chr10:16686620:G:A	2.81354e-06	-1.38946e-10	-1.04684	0.000114703	-1.38946e-10	-1.00241	0.000118622	-1.38946e-10	-1.00238
16686797	chr10:16686797:C:G	4.61994e-07	-1.66222	-1.19127	2.05792e-05	-1.53966	-1.18081	2.12861e-05	-1.53923	-1.18103
16686870	chr10:16686870:T:C	4.69728e-07	-1.54516	-1.29173	1.61347e-05	-1.65216	-1.31163	1.66913e-05	-1.65178	-1.31165
16687039	chr10:16687039:G:C	2.48595e-06	-1.38946e-10	-1.17063	9.83925e-05	-1.38946e-10	-1.15579	0.000101735	-1.38946e-10	-1.15594
16687479	chr10:16687479:A:G	2.15559e-06	-1.38946e-10	-1.31322	8.35469e-05	-1.38946e-10	-1.31935	8.63981e-05	-1.38946e-10	-1.31935
16687602	chr10:16687602:T:C	6.604e-06	-1.38946e-10	-0.193606	0.000248741	-1.38946e-10	-0.228347	0.000257542	-1.38946e-10	-0.227135
16687907	chr10:16687907:A:G	6.09719e-07	-1.34359	-1.23245	1.92259e-05	-1.52927	-1.25923	1.99059e-05	-1.52804	-1.25926
16687956	chr10:16687956:C:G	1.6177e-06	-1.60028	-3.25898e-10	5.87351e-05	-1.67172	-3.25898e-10	6.0743e-05	-1.67167	-3.25898e-10
16688158	chr10:16688158:T:C	4.91583e-07	-1.67331	-1.1181	2.36556e-05	-1.5598	-1.02136	2.44651e-05	-1.55977	-1.0213
16688228	chr10:16688228:A:G	4.82138e-06	-1.38946e-10	-0.508222	0.000195189	-1.38946e-10	-0.470789	0.00020185	-1.38946e-10	-0.470794
16688275	chr10:16688275:T:C	8.37534e-07	-1.17723	-1.08134	2.45917e-05	-1.41147	-1.13088	2.54701e-05	-1.40991	-1.13091
16688626	chr10:16688626:T:C	1.04568e-06	-1.48468	-0.551942	5.08341e-05	-1.37074	-0.445451	5.26715e-05	-1.36912	-0.445121
16688637	chr10:16688637:A:G	1.33006e-05	-1.38946e-10	0.506525	0.000524586	-1.38946e-10	0.51785	0.000542611	-1.38946e-10	0.518074
16688938	chr10:16688938:A:C	3.62554e-06	-1.38946e-10	-0.79328	0.000134591	-1.38946e-10	-0.842517	0.000139229	-1.38946e-10	-0.842198
16689697	chr10:16689697:T:A	2.24019e-06	-1.38946e-10	-1.27472	8.57449e-05	-1.38946e-10	-1.29338	8.86731e-05	-1.38946e-10	-1.29336
16689773	chr10:16689773:A:G	8.58162e-06	-1.38946e-10	0.0683409	0.000312743	-1.38946e-10	0.000622026	0.000323597	-1.38946e-10	0.00117951
16689800	chr10:16689800:C:T	2.42546e-06	-1.19526	-3.25898e-10	8.14609e-05	-1.34463	-3.25898e-10	8.40873e-05	-1.34646	-3.25898e-10
16690071	chr10:16690071:A:G	1.57736e-06	-1.62553	-3.25898e-10	5.96856e-05	-1.65567	-3.25898e-10	6.16674e-05	-1.65656	-3.25898e-10
16690151	chr10:16690151:A:C	5.21128e-06	-1.38946e-10	-0.430457	0.000228525	-1.38946e-10	-0.313113	0.000236522	-1.38946e-10	-0.312276
16690220	chr10:16690220:C:T	5.71931e-06	-1.38946e-10	-0.337433	0.000222313	-1.38946e-10	-0.340671	0.000229875	-1.38946e-10	-0.340784
16690649	chr10:16690649:C:A	1.52937e-06	-1.65642	-3.25898e-10	5.88501e-05	-1.66976	-3.25898e-10	6.0842e-05	-1.67004	-3.25898e-10
16691054	chr10:16691054:C:A	2.50483e-06	-1.38946e-10	-1.16306	9.9656e-05	-1.38946e-10	-1.14303	0.00010306	-1.38946e-10	-1.14301
16691388	chr10:16691388:T:A	2.42838e-06	-1.38946e-10	-1.19406	9.58297e-05	-1.38946e-10	-1.18219	9.90939e-05	-1.38946e-10	-1.18225
16691585	chr10:16691585:C:T	3.07083e-06	-1.38946e-10	-0.959334	0.000117385	-1.38946e-10	-0.979299	0.000121397	-1.38946e-10	-0.979257
16691970	chr10:16691970:C:G	2.16522e-06	-1.38946e-10	-1.30876	8.36844e-05	-1.38946e-10	-1.31771	8.65401e-05	-1.38946e-10	-1.31771
16692033	chr10:16692033:T:C	5.21222e-07	-1.5346	-1.19827	1.82851e-05	-1.62766	-1.21101	1.89206e-05	-1.62702	-1.21105
16692167	chr10:16692167:C:T	4.26557e-06	-1.38946e-10	-0.630706	0.000172001	-1.38946e-10	-0.59726	0.00017787	-1.38946e-10	-0.597265
16692339	chr10:16692339:A:T	8.15178e-06	-1.38946e-10	0.0169546	0.000318634	-1.38946e-10	0.0192839	0.000329644	-1.38946e-10	0.0196931
16692350	chr10:16692350:T:C	5.36605e-07	-1.59179	-1.11199	1.81752e-05	-1.66441	-1.18029	1.88011e-05	-1.66414	-1.18026
16692515	chr10:16692515:A:G	3.07246e-06	-1.38946e-10	-0.958804	0.000117452	-1.38946e-10	-0.978731	0.000121466	-1.38946e-10	-0.978688
16692576	chr10:16692576:T:A	1.53948e-06	-1.64984	-3.25898e-10	5.9178e-05	-1.66421	-3.25898e-10	6.11906e-05	-1.66433	-3.25898e-10
16692632	chr10:16692632:T:C	1.37954e-05	-1.38946e-10	0.543052	0.000528979	-1.38946e-10	0.52619	0.000547309	-1.38946e-10	0.526695
16692724	chr10:16692724:T:C	5.80766e-07	-1.57758	-1.04711	1.93886e-05	-1.65759	-1.12249	2.00571e-05	-1.65725	-1.12249
16692737	chr10:16692737:A:T	5.05012e-07	-1.59851	-1.16594	2.29982e-05	-1.46641	-1.14293	2.38169e-05	-1.46507	-1.14285
16692814	chr10:16692814:C:T	6.30272e-06	-0.240302	-3.25898e-10	0.000185255	-0.523026	-3.25898e-10	0.000191932	-0.521176	-3.25898e-10
16692980	chr10:16692980:T:G	2.16363e-06	-1.38946e-10	-1.30949	8.36622e-05	-1.38946e-10	-1.31797	8.65172e-05	-1.38946e-10	-1.31798
16693079	chr10:16693079:CAG:C	5.65256e-06	-1.38946e-10	-0.349174	0.000219706	-1.38946e-10	-0.35247	0.000227173	-1.38946e-10	-0.352606
16693199	chr10:16693199:C:T	9.03889e-06	-1.38946e-10	0.120254	0.000371541	-1.38946e-10	0.172902	0.000384327	-1.38946e-10	0.173175
16693533	chr10:16693533:T:G	1.52196e-06	-1.66128	-3.25898e-10	6.70371e-05	-1.53951	-3.25898e-10	6.92933e-05	-1.53997	-3.25898e-10
16693928	chr10:16693928:T:G	5.62506e-07	-1.55355	-1.10308	2.59462e-05	-1.44892	-1.03982	2.68749e-05	-1.44756	-1.03957
16693981	chr10:16693981:A:G	5.56283e-07	-1.60676	-1.061	2.01528e-05	-1.67345	-1.06797	2.08452e-05	-1.67343	-1.06776
16694503	chr10:16694503:G:C	3.14706e-06	-1.38946e-10	-0.934814	0.000120771	-1.38946e-10	-0.950865	0.000124902	-1.38946e-10	-0.950793
16694540	chr10:16694540:T:C	5.25333e-06	-1.38946e-10	-0.422421	0.000230663	-1.38946e-10	-0.3038	0.000238723	-1.38946e-10	-0.303017
16694639	chr10:16694639:C:T	4.15868e-07	-1.63926	-1.31941	1.77124e-05	-1.55346	-1.31703	1.83314e-05	-1.55269	-1.31701
16694666	chr10:16694666:G:A	4.47995e-07	-1.56801	-1.31625	1.97586e-05	-1.4415	-1.31966	2.04539e-05	-1.44049	-1.31966
16694752	chr10:16694752:T:C	4.45931e-07	-1.63977	-1.2491	2.00181e-05	-1.58055	-1.16757	2.07177e-05	-1.57981	-1.16752
16694765	chr10:16694765:C:T	2.71114e-06	-1.08391	-3.25898e-10	7.12402e-05	-1.4787	-3.25898e-10	7.37127e-05	-1.47814	-3.25898e-10
16694766	chr10:16694766:G:A	4.32448e-07	-1.59983	-1.31975	2.00899e-05	-1.43137	-1.31317	2.07951e-05	-1.43046	-1.31314
16694828	chr10:16694828:C:T	2.16906e-06	-1.38946e-10	-1.30699	8.38532e-05	-1.38946e-10	-1.31569	8.67157e-05	-1.38946e-10	-1.31568
16695248	chr10:16695248:A:G	5.26993e-06	-1.38946e-10	-0.419264	0.000218165	-1.38946e-10	-0.359505	0.000225656	-1.38946e-10	-0.359306
16695290	chr10:16695290:A:C	7.67372e-07	-1.1893	-1.15677	4.08557e-05	-0.896497	-1.13822	4.23492e-05	-0.894322	-1.13805
16695490	chr10:16695490:T:C	2.73371e-06	-1.38946e-10	-1.07562	0.000110776	-1.38946e-10	-1.03725	0.000114533	-1.38946e-10	-1.03745
16695652	chr10:16695652:C:T	6.67188e-07	-1.61046	-0.875504	2.53809e-05	-1.64886	-0.861906	2.62543e-05	-1.64848	-0.862012
16696122	chr10:16696122:AG:A	4.44707e-06	-1.38946e-10	-0.589037	0.000166275	-1.38946e-10	-0.631115	0.000172034	-1.38946e-10	-0.630628
16696163	chr10:16696163:C:G	7.27345e-07	-1.55186	-0.847773	3.60762e-05	-1.31829	-0.840839	3.73579e-05	-1.31692	-0.840853
16696238	chr10:16696238:T:C	2.53631e-06	-1.38946e-10	-1.15057	9.68951e-05	-1.38946e-10	-1.17113	0.00010022	-1.38946e-10	-1.17095
16696533	chr10:16696533:C:T	8.62525e-06	-1.38946e-10	0.0734119	0.000348109	-1.38946e-10	0.107756	0.000360062	-1.38946e-10	0.107956
16696677	chr10:16696677:G:A	2.21683e-06	-1.38946e-10	-1.2852	8.71173e-05	-1.38946e-10	-1.2775	9.00836e-05	-1.38946e-10	-1.27758
16696829	chr10:16696829:C:G	2.58026e-06	-1.38946e-10	-1.13339	9.675e-05	-1.38946e-10	-1.17263	0.00010006	-1.38946e-10	-1.17255
16697455	chr10:16697455:C:G	5.48949e-07	-1.5236	-1.15743	2.52377e-05	-1.36606	-1.15036	2.61367e-05	-1.36467	-1.15031
16697469	chr10:16697469:A:G	5.45045e-07	-1.46898	-1.21919	1.67419e-05	-1.66848	-1.25837	1.73129e-05	-1.6685	-1.25837
16697647	chr10:16697647:G:A	5.3044e-07	-1.56938	-1.14595	2.49747e-05	-1.40579	-1.12111	2.5868e-05	-1.40437	-1.12095
16697688	chr10:16697688:T:C	7.57593e-06	-1.38946e-10	-0.0563066	0.00027737	-1.38946e-10	-0.119404	0.000287012	-1.38946e-10	-0.118795
16697805	chr10:16697805:G:A	2.64107e-06	-1.38946e-10	-1.1101	9.89205e-05	-1.38946e-10	-1.15044	0.000102306	-1.38946e-10	-1.15035
16697814	chr10:16697814:C:G	4.53124e-07	-1.55868	-1.3142	1.56838e-05	-1.67233	-1.31979	1.62193e-05	-1.67232	-1.3198
16698248	chr10:16698248:C:T	4.05433e-06	-1.38946e-10	-0.681496	0.000174724	-1.38946e-10	-0.58155	0.000180806	-1.38946e-10	-0.580895
16698407	chr10:16698407:A:G	8.03401e-06	-1.38946e-10	0.00240159	0.000293555	-1.38946e-10	-0.0626923	0.000303744	-1.38946e-10	-0.062134
16698585	chr10:16698585:T:C	2.72749e-06	-1.38946e-10	-1.0779	0.000103721	-1.38946e-10	-1.10305	0.000107269	-1.38946e-10	-1.10298
16698724	chr10:16698724:A:G	5.17297e-07	-1.59342	-1.147	2.32615e-05	-1.46242	-1.13554	2.40874e-05	-1.46119	-1.13545
16698785	chr10:16698785:A:G	7.49436e-07	-1.66711	-0.702612	2.73071e-05	-1.66109	-0.776517	2.82286e-05	-1.66136	-0.776625
16699529	chr10:16699529:G:A	3.42253e-06	-1.38946e-10	-0.850901	0.000140647	-1.38946e-10	-0.798508	0.000145405	-1.38946e-10	-0.798796
16699658	chr10:16699658:G:T	2.14127e-06	-1.38946e-10	-1.31988	8.35387e-05	-1.38946e-10	-1.31945	8.63892e-05	-1.38946e-10	-1.31946
16699717	chr10:16699717:C:T	2.35935e-06	-1.38946e-10	-1.2229	8.94721e-05	-1.38946e-10	-1.25083	9.25304e-05	-1.38946e-10	-1.25078
16700376	chr10:16700376:A:C	1.72254e-06	-1.53748	-3.25898e-10	5.93981e-05	-1.6605	-3.25898e-10	6.14346e-05	-1.66035	-3.25898e-10
16700567	chr10:16700567:A:G	2.14547e-06	-1.38946e-10	-1.31793	8.38333e-05	-1.38946e-10	-1.31593	8.66921e-05	-1.38946e-10	-1.31596
16700655	chr10:16700655:C:T	3.47811e-06	-1.38946e-10	-0.834794	0.000129805	-1.38946e-10	-0.878727	0.000134269	-1.38946e-10	-0.878473
16700871	chr10:16700871:T:C	4.98234e-07	-1.5758	-1.20216	1.76712e-05	-1.63179	-1.24103	1.82655e-05	-1.63239	-1.24092
16700970	chr10:16700970:T:A	2.64821e-06	-1.38946e-10	-1.1074	9.88893e-05	-1.38946e-10	-1.15076	0.000102272	-1.38946e-10	-1.15068
16701248	chr10:16701248:T:C	2.74252e-06	-1.38946e-10	-1.0724	0.000101824	-1.38946e-10	-1.12152	0.000105316	-1.38946e-10	-1.12135
16701678	chr10:16701678:C:T	3.1496e-06	-1.38946e-10	-0.934007	0.00012873	-1.38946e-10	-0.887037	0.000133088	-1.38946e-10	-0.887309
16701681	chr10:16701681:C:A	7.37362e-06	-1.38946e-10	-0.0833733	0.000276894	-1.38946e-10	-0.121123	0.000286738	-1.38946e-10	-0.11975
16702125	chr10:16702125:T:C	1.99991e-06	-1.38818	-3.25898e-10	6.33984e-05	-1.59532	-3.25898e-10	6.55867e-05	-1.59495	-3.25898e-10
16702335	chr10:16702335:A:G	6.54581e-07	-1.22538	-1.27966	1.82707e-05	-1.62741	-1.21204	1.88959e-05	-1.62737	-1.21201
16702414	chr10:16702414:C:T	2.97414e-06	-1.38946e-10	-0.991328	0.000114953	-1.38946e-10	-1.00024	0.000118882	-1.38946e-10	-1.00019
16702524	chr10:16702524:G:A	8.05463e-07	-1.1629	-1.13472	2.17155e-05	-1.48835	-1.17838	2.2466e-05	-1.48791	-1.1784
16702532	chr10:16702532:G:C	7.40055e-06	-1.38946e-10	-0.0797281	0.000271528	-1.38946e-10	-0.140693	0.000280939	-1.38946e-10	-0.140181
16702611	chr10:16702611:T:C	4.33137e-06	-1.38946e-10	-0.615398	0.000189523	-1.38946e-10	-0.500246	0.00019616	-1.38946e-10	-0.499388
16702652	chr10:16702652:A:G	4.2608e-06	-1.38946e-10	-0.631825	0.000186165	-1.38946e-10	-0.518123	0.000192683	-1.38946e-10	-0.517274
16702750	chr10:16702750:T:C	1.58222e-06	-1.62245	-3.25898e-10	6.64779e-05	-1.54789	-3.25898e-10	6.86962e-05	-1.54863	-3.25898e-10
16702980	chr10:16702980:T:G	2.44627e-06	-1.38946e-10	-1.18672	9.36816e-05	-1.38946e-10	-1.20486	9.68828e-05	-1.38946e-10	-1.20482
16703079	chr10:16703079:C:T	2.80329e-06	-1.05049	-3.25898e-10	7.30481e-05	-1.45364	-3.25898e-10	7.55836e-05	-1.45308	-3.25898e-10
16703438	chr10:16703438:G:A	2.17539e-06	-1.38946e-10	-1.30408	8.44834e-05	-1.38946e-10	-1.3082	8.73709e-05	-1.38946e-10	-1.30816
16703656	chr10:16703656:T:C	2.14154e-06	-1.38946e-10	-1.31976	8.35041e-05	-1.38946e-10	-1.31986	8.6354e-05	-1.38946e-10	-1.31986
16703812	chr10:16703812:T:C	1.66419e-05	-1.38946e-10	0.730641	0.000705822	-1.38946e-10	0.814604	0.00073038	-1.38946e-10	0.815245
16703854	chr10:16703854:C:T	3.2233e-06	-1.38946e-10	-0.910877	0.00012333	-1.38946e-10	-0.929893	0.000127569	-1.38946e-10	-0.929659
16704095	chr10:16704095:T:C	1.11851e-06	-1.26232	-0.706966	3.26064e-05	-1.49296	-0.767286	3.374e-05	-1.49228	-0.76736
16704794	chr10:16704794:A:T	4.17178e-07	-1.66756	-1.28797	1.64794e-05	-1.63134	-1.31131	1.70517e-05	-1.63073	-1.31134
16704959	chr10:16704959:C:T	2.53303e-06	-1.38946e-10	-1.15186	9.5144e-05	-1.38946e-10	-1.18937	9.83984e-05	-1.38946e-10	-1.18929
16705146	chr10:16705146:T:C	5.25455e-06	-1.38946e-10	-0.422188	0.000198662	-1.38946e-10	-0.453153	0.000205667	-1.38946e-10	-0.452059
16705526	chr10:16705526:G:A	3.4341e-06	-1.38946e-10	-0.847527	0.000129381	-1.38946e-10	-0.881996	0.000133851	-1.38946e-10	-0.881591
16705527	chr10:16705527:T:C	4.84406e-06	-1.38946e-10	-0.503529	0.000210459	-1.38946e-10	-0.395467	0.000217798	-1.38946e-10	-0.394749
16705748	chr10:16705748:C:T	3.31286e-06	-1.38946e-10	-0.883469	0.000135821	-1.38946e-10	-0.833418	0.000140417	-1.38946e-10	-0.833705
16705751	chr10:16705751:A:G	6.44453e-06	-1.38946e-10	-0.21805	0.00024237	-1.38946e-10	-0.254292	0.000250964	-1.38946e-10	-0.253008
16706129	chr10:16706129:A:G	5.12059e-07	-1.58929	-1.16131	2.08344e-05	-1.67136	-1.03679	2.15492e-05	-1.67127	-1.03671
16706136	chr10:16706136:A:G	6.16841e-07	-1.25507	-1.30936	1.88745e-05	-1.52433	-1.28262	1.95306e-05	-1.52381	-1.28252
16706424	chr10:16706424:C:T	2.273e-06	-1.38946e-10	-1.26018	8.91452e-05	-1.38946e-10	-1.25449	9.2198e-05	-1.38946e-10	-1.25438
16706611	chr10:16706611:G:A	8.61966e-07	-1.25973	-0.970088	3.0777e-05	-1.61494	-0.703049	3.18463e-05	-1.61466	-0.702741
16706670	chr10:16706670:A:G	4.00315e-06	-1.38946e-10	-0.694201	0.000147999	-1.38946e-10	-0.747554	0.000153108	-1.38946e-10	-0.747177
16706794	chr10:16706794:G:C	5.0097e-07	-1.45568	-1.31681	1.64138e-05	-1.63338	-1.31325	1.69687e-05	-1.63373	-1.31322
16706879	chr10:16706879:C:CTTCT	2.45293e-06	-1.38946e-10	-1.184	9.89352e-05	-1.38946e-10	-1.15029	0.000102314	-1.38946e-10	-1.15027
16706880	chr10:16706880:A:T	3.54614e-06	-1.38946e-10	-0.815423	0.000144029	-1.38946e-10	-0.774742	0.000148956	-1.38946e-10	-0.774669
16706976	chr10:16706976:CTCATA:C	3.34765e-06	-1.38946e-10	-0.873024	0.000137826	-1.38946e-10	-0.818769	0.000142497	-1.38946e-10	-0.819001
16706988	chr10:16706988:G:A	4.64282e-07	-1.56184	-1.28671	2.61976e-05	-1.24527	-1.23383	2.70946e-05	-1.24517	-1.23382
16707151	chr10:16707151:G:A	7.38077e-07	-1.066	-1.31899	1.98753e-05	-1.43992	-1.31536	2.05736e-05	-1.43896	-1.31535
16707287	chr10:16707287:C:T	2.39303e-06	-1.38946e-10	-1.20872	9.87232e-05	-1.38946e-10	-1.15244	0.000102145	-1.38946e-10	-1.15193
16707333	chr10:16707333:T:C	6.74043e-07	-1.28544	-1.1903	2.05231e-05	-1.63782	-1.08539	2.12259e-05	-1.63774	-1.08535
16707437	chr10:16707437:T:C	4.40858e-07	-1.604	-1.29631	1.76318e-05	-1.6025	-1.27256	1.8248e-05	-1.60175	-1.27252
16707633	chr10:16707633:A:G	2.15237e-06	-1.38946e-10	-1.31471	8.38695e-05	-1.38946e-10	-1.3155	8.67313e-05	-1.38946e-10	-1.3155
16707680	chr10:16707680:G:A	2.48469e-06	-1.38946e-10	-1.17113	9.30707e-05	-1.38946e-10	-1.2114	9.62448e-05	-1.38946e-10	-1.21142
16708232	chr10:16708232:T:C	5.08735e-07	-1.65752	-1.09959	1.99057e-05	-1.62203	-1.13172	2.05833e-05	-1.62214	-1.13169
16708379	chr10:16708379:A:G	2.52002e-06	-1.38946e-10	-1.15702	9.92633e-05	-1.38946e-10	-1.14698	0.000102629	-1.38946e-10	-1.1472
16708861	chr10:16708861:T:C	4.05795e-06	-1.38946e-10	-0.680603	0.000150347	-1.38946e-10	-0.731813	0.000155527	-1.38946e-10	-0.731498
16708869	chr10:16708869:ATAGT:A	2.15648e-06	-1.38946e-10	-1.3128	8.4273e-05	-1.38946e-10	-1.3107	8.71542e-05	-1.38946e-10	-1.31064
16709119	chr10:16709119:G:A	8.49767e-07	-0.976322	-1.26775	1.92392e-05	-1.48146	-1.30635	1.9896e-05	-1.48145	-1.30635
16709295	chr10:16709295:T:A	2.1623e-06	-1.38946e-10	-1.31011	8.56247e-05	-1.38946e-10	-1.29478	8.85506e-05	-1.38946e-10	-1.29474
16709588	chr10:16709588:T:C	2.98026e-06	-1.38946e-10	-0.989273	0.000110153	-1.38946e-10	-1.04289	0.000113925	-1.38946e-10	-1.04278
16709714	chr10:16709714:T:C	5.97302e-07	-1.46324	-1.13338	2.09634e-05	-1.56305	-1.13893	2.16762e-05	-1.56311	-1.139
16709966	chr10:16709966:C:A	2.34631e-06	-1.38946e-10	-1.22844	9.26223e-05	-1.38946e-10	-1.21623	9.57707e-05	-1.38946e-10	-1.21636
16710484	chr10:16710484:G:A	5.30964e-07	-1.42884	-1.2855	1.57955e-05	-1.67125	-1.31379	1.63343e-05	-1.67125	-1.3138
16710583	chr10:16710583:TAGTTCTTCTTCAAATGTTTTGTAGAATTC:T	4.88639e-07	-1.67209	-1.12532	1.88357e-05	-1.65345	-1.15556	1.94777e-05	-1.65351	-1.15553
16710800	chr10:16710800:A:G	2.15417e-06	-1.38946e-10	-1.31388	8.3927e-05	-1.38946e-10	-1.31481	8.67907e-05	-1.38946e-10	-1.31482
16710827	chr10:16710827:C:T	6.3966e-06	-1.38946e-10	-0.225516	0.000261966	-1.38946e-10	-0.176542	0.000270822	-1.38946e-10	-0.176857
16711201	chr10:16711201:G:T	2.4245e-06	-1.38946e-10	-1.19566	9.29142e-05	-1.38946e-10	-1.21308	9.60878e-05	-1.38946e-10	-1.21306
16711721	chr10:16711721:T:C	1.1536e-05	0.364188	-3.25898e-10	0.000339184	0.0817845	-3.25898e-10	0.000352282	0.0861119	-3.25898e-10
16711759	chr10:16711759:G:C	2.3893e-06	-1.38946e-10	-1.21028	9.24755e-05	-1.38946e-10	-1.21781	9.56376e-05	-1.38946e-10	-1.21775
16712093	chr10:16712093:T:C	4.48448e-06	-1.38946e-10	-0.580659	0.00017262	-1.38946e-10	-0.593667	0.000178513	-1.38946e-10	-0.593658
16712712	chr10:16712712:A:G	4.11928e-06	-1.38946e-10	-0.665604	0.000148431	-1.38946e-10	-0.74464	0.000153506	-1.38946e-10	-0.744579
16713318	chr10:16713318:C:T	3.18704e-06	-1.38946e-10	-0.922191	0.00012125	-1.38946e-10	-0.946902	0.000125351	-1.38946e-10	-0.947205
16713495	chr10:16713495:A:G	4.18819e-06	-1.38946e-10	-0.649012	0.00017972	-1.38946e-10	-0.553359	0.000185994	-1.38946e-10	-0.552607
16713541	chr10:16713541:G:T	3.71332e-06	-1.38946e-10	-0.769357	0.000138094	-1.38946e-10	-0.816821	0.00014285	-1.38946e-10	-0.816527
16713752	chr10:16713752:T:C	2.16336e-06	-1.38946e-10	-1.30962	8.42618e-05	-1.38946e-10	-1.31083	8.71367e-05	-1.38946e-10	-1.31084
16713949	chr10:16713949:A:G	2.15672e-06	-1.38946e-10	-1.31269	8.40093e-05	-1.38946e-10	-1.31383	8.68757e-05	-1.38946e-10	-1.31384
16714055	chr10:16714055:T:C	2.24355e-06	-1.38946e-10	-1.27322	8.56869e-05	-1.38946e-10	-1.29406	8.86183e-05	-1.38946e-10	-1.29398
16714068	chr10:16714068:T:G	3.58317e-06	-1.38946e-10	-0.805034	0.000130592	-1.38946e-10	-0.872679	0.000135066	-1.38946e-10	-0.872556
16714119	chr10:16714119:G:A	3.4529e-06	-1.38946e-10	-0.842066	0.000126205	-1.38946e-10	-0.906852	0.000130529	-1.38946e-10	-0.906722
16714230	chr10:16714230:A:C	3.87307e-06	-1.38946e-10	-0.727236	0.000149486	-1.38946e-10	-0.737558	0.000154578	-1.38946e-10	-0.737622
16714624	chr10:16714624:T:A	1.62489e-06	-1.59584	-3.25898e-10	6.49553e-05	-1.57106	-3.25898e-10	6.71476e-05	-1.57143	-3.25898e-10
16714664	chr10:16714664:G:A	3.49593e-06	-1.38946e-10	-0.829682	0.000130317	-1.38946e-10	-0.874788	0.0001348	-1.38946e-10	-0.874524
16714733	chr10:16714733:A:G	5.05401e-07	-1.47058	-1.29311	2.36255e-05	-1.27791	-1.30452	2.44169e-05	-1.27854	-1.30451
16714757	chr10:16714757:A:G	2.16144e-06	-1.38946e-10	-1.31051	8.48301e-05	-1.38946e-10	-1.30411	8.77298e-05	-1.38946e-10	-1.30406
16715118	chr10:16715118:T:C	4.79285e-07	-1.64839	-1.16836	1.92061e-05	-1.59998	-1.18955	1.98601e-05	-1.6001	-1.1895
16715119	chr10:16715119:G:A	5.22625e-07	-1.64602	-1.08415	2.05708e-05	-1.60318	-1.1177	2.12711e-05	-1.6033	-1.11767
16715296	chr10:16715296:C:T	5.23296e-07	-1.60414	-1.12475	2.26829e-05	-1.62738	-0.995761	2.34579e-05	-1.62745	-0.995668
16715524	chr10:16715524:C:T	1.76552e-06	-1.51284	-3.25898e-10	8.76563e-05	-1.27133	-3.25898e-10	9.07428e-05	-1.27029	-3.25898e-10
16715861	chr10:16715861:G:A	4.57869e-06	-1.38946e-10	-0.55987	0.000177027	-1.38946e-10	-0.568459	0.000183055	-1.38946e-10	-0.568531
16716227	chr10:16716227:G:C	2.89173e-06	-1.38946e-10	-1.01943	0.000121053	-1.38946e-10	-0.948531	0.000125208	-1.38946e-10	-0.94834
16716401	chr10:16716401:T:A	3.34218e-06	-1.38946e-10	-0.87466	0.000122433	-1.38946e-10	-0.937195	0.000126626	-1.38946e-10	-0.937079
16716672	chr10:16716672:T:C	3.28026e-06	-1.38946e-10	-0.89336	0.00012033	-1.38946e-10	-0.954524	0.000124451	-1.38946e-10	-0.954408
16716771	chr10:16716771:G:A	4.20777e-07	-1.62734	-1.3196	1.65353e-05	-1.63058	-1.30868	1.71086e-05	-1.63007	-1.30867
16716846	chr10:16716846:TCAAA:T	5.42989e-07	-1.66007	-1.03188	2.01493e-05	-1.67199	-1.0696	2.08374e-05	-1.67198	-1.06959
16716889	chr10:16716889:G:A	6.93635e-06	-1.38946e-10	-0.144506	0.000261422	-1.38946e-10	-0.178623	0.000270698	-1.38946e-10	-0.177315
16717313	chr10:16717313:A:G	8.8127e-07	-1.04022	-1.16745	2.34158e-05	-1.53403	-1.05731	2.42184e-05	-1.53393	-1.05727
16717507	chr10:16717507:A:C	2.64104e-06	-1.38946e-10	-1.11011	0.000105881	-1.38946e-10	-1.08245	0.000109475	-1.38946e-10	-1.08263
16717607	chr10:16717607:A:C	2.52174e-06	-1.38946e-10	-1.15633	0.000105229	-1.38946e-10	-1.08862	0.000108886	-1.38946e-10	-1.08802
16717813	chr10:16717813:T:G	5.19854e-07	-1.6695	-1.06598	2.04724e-05	-1.62351	-1.10217	2.11716e-05	-1.6235	-1.10216
16717896	chr10:16717896:C:T	2.1719e-06	-1.38946e-10	-1.30568	8.52504e-05	-1.38946e-10	-1.29917	8.81609e-05	-1.38946e-10	-1.29916
16717985	chr10:16717985:G:A	1.54793e-06	-1.64436	-3.25898e-10	6.99866e-05	-1.49646	-3.25898e-10	7.23971e-05	-1.49615	-3.25898e-10
16718157	chr10:16718157:G:A	3.32435e-06	-1.38946e-10	-0.880009	0.000121761	-1.38946e-10	-0.9427	0.000125932	-1.38946e-10	-0.942578
16718550	chr10:16718550:C:A	4.87949e-07	-1.51347	-1.28536	2.02142e-05	-1.49076	-1.24762	2.09292e-05	-1.48965	-1.24753
16718566	chr10:16718566:C:A	4.8921e-07	-1.64642	-1.14983	1.98289e-05	-1.66409	-1.09353	2.05069e-05	-1.66415	-1.09341
16718579	chr10:16718579:T:C	4.04948e-07	-1.67348	-1.3118	1.6575e-05	-1.62857	-1.3083	1.71381e-05	-1.62872	-1.3083
16718613	chr10:16718613:CT:C	2.31864e-06	-1.38946e-10	-1.2403	9.38658e-05	-1.38946e-10	-1.20289	9.70773e-05	-1.38946e-10	-1.20281
16718619	chr10:16718619:A:G	2.32644e-06	-1.38946e-10	-1.23694	9.42484e-05	-1.38946e-10	-1.19882	9.74732e-05	-1.38946e-10	-1.19874
16718704	chr10:16718704:G:A	5.69952e-07	-1.56046	-1.08303	2.35344e-05	-1.46995	-1.11635	2.43337e-05	-1.47013	-1.11633
16718757	chr10:16718757:G:C	2.35539e-06	-1.38946e-10	-1.22458	9.56358e-05	-1.38946e-10	-1.18421	9.89104e-05	-1.38946e-10	-1.1841
16719051	chr10:16719051:G:A	2.38653e-06	-1.38946e-10	-1.21144	9.71273e-05	-1.38946e-10	-1.16874	0.000100453	-1.38946e-10	-1.16862
16719052	chr10:16719052:G:A	2.38077e-06	-1.38946e-10	-1.21386	9.68468e-05	-1.38946e-10	-1.17163	0.000100163	-1.38946e-10	-1.17152
16719340	chr10:16719340:T:G	2.73831e-06	-1.38946e-10	-1.07394	0.000101384	-1.38946e-10	-1.12584	0.000104852	-1.38946e-10	-1.12577
16719772	chr10:16719772:T:C	4.09986e-07	-1.65312	-1.3198	1.57989e-05	-1.67236	-1.31246	1.63382e-05	-1.67237	-1.31245
16720050	chr10:16720050:T:G	7.63876e-07	-1.51851	-0.83212	2.29821e-05	-1.65964	-0.950406	2.37736e-05	-1.65949	-0.950253
16720216	chr10:16720216:G:A	6.01006e-07	-1.3333	-1.25714	1.80903e-05	-1.59658	-1.25281	1.87001e-05	-1.59721	-1.25258
16720225	chr10:16720225:A:G	2.22268e-06	-1.38946e-10	-1.28257	8.91968e-05	-1.38946e-10	-1.25391	9.22454e-05	-1.38946e-10	-1.25387
16720308	chr10:16720308:G:A	3.3304e-06	-1.38946e-10	-0.878189	0.000139064	-1.38946e-10	-0.809824	0.000143911	-1.38946e-10	-0.809121
16720370	chr10:16720370:A:G	1.5529e-06	-1.64116	-3.25898e-10	6.1834e-05	-1.62031	-3.25898e-10	6.39269e-05	-1.62058	-3.25898e-10
16720493	chr10:16720493:C:T	2.55862e-06	-1.38946e-10	-1.14181	9.52853e-05	-1.38946e-10	-1.18788	9.85302e-05	-1.38946e-10	-1.18796
16720524	chr10:16720524:T:C	8.55107e-07	-0.954278	-1.28353	2.24855e-05	-1.34796	-1.28393	2.32347e-05	-1.34891	-1.28376
16720708	chr10:16720708:G:C	4.28152e-07	-1.64554	-1.28402	1.90929e-05	-1.48778	-1.30766	1.97407e-05	-1.48799	-1.30765
16721179	chr10:16721179:C:T	4.83695e-07	-1.67237	-1.13521	1.86155e-05	-1.61814	-1.20263	1.92506e-05	-1.61816	-1.20262
16721205	chr10:16721205:A:G	4.28337e-07	-1.66572	-1.26341	1.82119e-05	-1.54801	-1.29467	1.88303e-05	-1.5482	-1.29465
16721461	chr10:16721461:A:G	2.48729e-06	-1.38946e-10	-1.17009	9.61024e-05	-1.38946e-10	-1.17934	9.93749e-05	-1.38946e-10	-1.17942
16721546	chr10:16721546:C:T	1.0434e-06	-1.54986	-0.488937	4.20828e-05	-1.41657	-0.588547	4.3536e-05	-1.41646	-0.588273
16722322	chr10:16722322:T:C	2.19283e-06	-1.38946e-10	-1.29609	8.64692e-05	-1.38946e-10	-1.28497	8.94222e-05	-1.38946e-10	-1.28495
16722695	chr10:16722695:T:C	5.0316e-07	-1.44834	-1.31979	1.62536e-05	-1.63664	-1.31981	1.6803e-05	-1.63694	-1.31982
16722800	chr10:16722800:A:G	5.05971e-06	-1.38946e-10	-0.459974	0.000192149	-1.38946e-10	-0.486488	0.000198928	-1.38946e-10	-0.485376
16723007	chr10:16723007:CACAA:C	5.98195e-06	-1.38946e-10	-0.292535	0.000223699	-1.38946e-10	-0.334457	0.000231451	-1.38946e-10	-0.333952
16723190	chr10:16723190:T:A	2.1463e-06	-1.38946e-10	-1.31754	8.45558e-05	-1.38946e-10	-1.30735	8.74432e-05	-1.38946e-10	-1.30733
16723618	chr10:16723618:G:C	2.14255e-06	-1.38946e-10	-1.31929	8.36316e-05	-1.38946e-10	-1.31834	8.64864e-05	-1.38946e-10	-1.31833
16723851	chr10:16723851:T:C	4.66319e-06	-1.38946e-10	-0.541582	0.000175417	-1.38946e-10	-0.577594	0.000181485	-1.38946e-10	-0.577145
16724043	chr10:16724043:T:C	4.31265e-07	-1.61262	-1.30969	1.57033e-05	-1.67144	-1.31945	1.62389e-05	-1.67146	-1.31945
16724327	chr10:16724327:AAATAT:A	2.2409e-06	-1.2744	-3.25898e-10	9.89474e-05	-1.15017	-3.25898e-10	0.00010255	-1.14797	-3.25898e-10
16724412	chr10:16724412:T:C	5.53045e-06	-0.371013	-3.25898e-10	0.000148771	-0.742351	-3.25898e-10	0.000153631	-0.743764	-3.25898e-10
16724462	chr10:16724462:C:T	6.90641e-07	-1.30222	-1.1492	2.125e-05	-1.65686	-1.03154	2.19791e-05	-1.65677	-1.03146
16724607	chr10:16724607:C:T	3.73156e-06	-1.38946e-10	-0.764456	0.00014334	-1.38946e-10	-0.779539	0.000148223	-1.38946e-10	-0.7796
16724715	chr10:16724715:C:T	2.16989e-06	-1.38946e-10	-1.3066	8.62365e-05	-1.38946e-10	-1.28766	8.91823e-05	-1.38946e-10	-1.28764
16724921	chr10:16724921:A:T	4.50239e-07	-1.66981	-1.20945	1.78416e-05	-1.60316	-1.26006	1.84504e-05	-1.60321	-1.26003
16725076	chr10:16725076:T:C	3.92595e-06	-1.38946e-10	-0.713673	0.00015072	-1.38946e-10	-0.729331	0.00015587	-1.38946e-10	-0.729294
16725168	chr10:16725168:G:A	4.00762e-06	-1.38946e-10	-0.693086	0.000143269	-1.38946e-10	-0.780034	0.000148175	-1.38946e-10	-0.779928
16725368	chr10:16725368:C:T	5.71464e-07	-1.34985	-1.29099	1.85169e-05	-1.53312	-1.29295	1.91373e-05	-1.53387	-1.29281
16725462	chr10:16725462:T:G	8.06269e-07	-1.67198	-0.624643	2.93107e-05	-1.66264	-0.704167	3.02984e-05	-1.66289	-0.704337
16725696	chr10:16725696:C:T	2.72011e-06	-1.38946e-10	-1.08061	0.000103061	-1.38946e-10	-1.10944	0.000106588	-1.38946e-10	-1.10935
16726154	chr10:16726154:T:C	4.48972e-06	-1.38946e-10	-0.579491	0.000172065	-1.38946e-10	-0.596887	0.000177945	-1.38946e-10	-0.596844
16726185	chr10:16726185:A:T	2.62031e-06	-1.38946e-10	-1.11799	9.76922e-05	-1.38946e-10	-1.16294	0.000101032	-1.38946e-10	-1.16288
16726328	chr10:16726328:C:T	4.37759e-07	-1.66104	-1.24633	1.79082e-05	-1.57322	-1.28628	1.85188e-05	-1.57328	-1.28625
16726455	chr10:16726455:C:T	2.72929e-06	-1.38946e-10	-1.07724	0.000101232	-1.38946e-10	-1.12735	0.000104694	-1.38946e-10	-1.12728
16726545	chr10:16726545:G:A	8.8103e-07	-1.487	-0.720946	3.68832e-05	-1.33154	-0.805464	3.81471e-05	-1.33173	-0.805143
16726752	chr10:16726752:G:A	2.173e-06	-1.38946e-10	-1.30517	8.39487e-05	-1.38946e-10	-1.31455	8.68133e-05	-1.38946e-10	-1.31456
16727243	chr10:16727243:A:G	4.66071e-07	-1.66435	-1.18035	1.87744e-05	-1.57426	-1.238	1.94175e-05	-1.57419	-1.23795
16727271	chr10:16727271:G:T	2.48954e-06	-1.38946e-10	-1.16919	9.85347e-05	-1.38946e-10	-1.15435	0.000101884	-1.38946e-10	-1.15449
16728486	chr10:16728486:A:G	2.27113e-06	-1.38946e-10	-1.261	8.92626e-05	-1.38946e-10	-1.25318	9.23207e-05	-1.38946e-10	-1.25305
16728497	chr10:16728497:A:G	4.21752e-07	-1.64963	-1.29499	1.8199e-05	-1.52641	-1.31698	1.88224e-05	-1.5263	-1.31697
16728519	chr10:16728519:C:T	5.32629e-07	-1.66165	-1.04956	2.08327e-05	-1.56691	-1.14132	2.15484e-05	-1.56678	-1.14124
16728569	chr10:16728569:T:G	5.43632e-07	-1.66623	-1.02453	2.08251e-05	-1.59127	-1.11733	2.15379e-05	-1.59128	-1.11723
16728577	chr10:16728577:G:A	2.16344e-06	-1.38946e-10	-1.30958	8.36528e-05	-1.38946e-10	-1.31808	8.65068e-05	-1.38946e-10	-1.3181
16728786	chr10:16728786:T:C	5.45004e-06	-1.38946e-10	-0.385659	0.000206769	-1.38946e-10	-0.413157	0.000214074	-1.38946e-10	-0.411997
16728975	chr10:16728975:A:G	4.99113e-07	-1.66728	-1.10892	1.97226e-05	-1.5821	-1.18089	2.03982e-05	-1.58203	-1.18085
16729047	chr10:16729047:G:A	3.77788e-06	-0.752118	-3.25898e-10	7.84816e-05	-1.38189	-3.25898e-10	8.11804e-05	-1.38165	-3.25898e-10
16729368	chr10:16729368:C:T	6.12705e-06	-1.38946e-10	-0.268568	0.000235188	-1.38946e-10	-0.284373	0.000243222	-1.38946e-10	-0.284345
16729642	chr10:16729642:T:C	7.25206e-06	-1.38946e-10	-0.0999967	0.000278096	-1.38946e-10	-0.116793	0.000287595	-1.38946e-10	-0.116765
16729650	chr10:16729650:T:C	8.93817e-07	-1.34421	-0.849331	3.91306e-05	-1.15546	-0.922398	4.04639e-05	-1.15577	-0.922143
16729675	chr10:16729675:G:A	5.99456e-06	-1.38946e-10	-0.29043	0.000229717	-1.38946e-10	-0.30791	0.000237579	-1.38946e-10	-0.307817
16730232	chr10:16730232:C:T	2.1576e-06	-1.38946e-10	-1.31229	8.40264e-05	-1.38946e-10	-1.31363	8.68923e-05	-1.38946e-10	-1.31365
16730262	chr10:16730262:G:A	2.28346e-06	-1.38946e-10	-1.25559	8.97707e-05	-1.38946e-10	-1.2475	9.28468e-05	-1.38946e-10	-1.24737
16730820	chr10:16730820:C:G	2.16454e-06	-1.38946e-10	-1.30907	8.46486e-05	-1.38946e-10	-1.30625	8.75446e-05	-1.38946e-10	-1.30617
16731000	chr10:16731000:T:C	6.91884e-06	-1.38946e-10	-0.147034	0.000260465	-1.38946e-10	-0.182288	0.000269721	-1.38946e-10	-0.180929
16731093	chr10:16731093:C:T	2.24154e-06	-1.38946e-10	-1.27412	8.7123e-05	-1.38946e-10	-1.27744	9.00909e-05	-1.38946e-10	-1.2775
16731256	chr10:16731256:C:T	2.5394e-06	-1.14935	-3.25898e-10	7.30856e-05	-1.45313	-3.25898e-10	7.55499e-05	-1.45353	-3.25898e-10
16731361	chr10:16731361:C:T	2.14386e-06	-1.38946e-10	-1.31868	8.35358e-05	-1.38946e-10	-1.31948	8.63858e-05	-1.38946e-10	-1.3195
16731624	chr10:16731624:T:C	4.27404e-06	-1.38946e-10	-0.628723	0.000161432	-1.38946e-10	-0.660675	0.000166989	-1.38946e-10	-0.660389
16731940	chr10:16731940:A:G	4.7008e-06	-0.533549	-3.25898e-10	0.0001056	-1.0851	-3.25898e-10	0.000109413	-1.08319	-3.25898e-10
16731964	chr10:16731964:G:C	4.23468e-07	-1.64493	-1.29563	1.74286e-05	-1.62438	-1.26226	1.8014e-05	-1.62495	-1.26222
16732054	chr10:16732054:G:A	2.15496e-06	-1.38946e-10	-1.31351	8.52521e-05	-1.38946e-10	-1.29915	8.81644e-05	-1.38946e-10	-1.29912
16732227	chr10:16732227:T:G	5.50811e-06	-1.38946e-10	-0.375061	0.000208125	-1.38946e-10	-0.406619	0.000215102	-1.38946e-10	-0.407208
16732756	chr10:16732756:A:G	4.2983e-07	-1.67065	-1.255	1.72051e-05	-1.60637	-1.29318	1.77918e-05	-1.60641	-1.29317
16732772	chr10:16732772:T:C	2.14162e-06	-1.38946e-10	-1.31972	8.35032e-05	-1.38946e-10	-1.31987	8.63532e-05	-1.38946e-10	-1.31987
16733273	chr10:16733273:C:T	3.15928e-06	-1.38946e-10	-0.930939	0.000131479	-1.38946e-10	-0.865913	0.000136062	-1.38946e-10	-0.865211
16733469	chr10:16733469:C:T	4.16345e-07	-1.67329	-1.28423	1.63886e-05	-1.63769	-1.31049	1.69474e-05	-1.63772	-1.31048
16734370	chr10:16734370:T:C	3.9319e-06	-1.38946e-10	-0.71216	0.000148821	-1.38946e-10	-0.742013	0.000153943	-1.38946e-10	-0.741737
16734658	chr10:16734658:A:G	2.14553e-06	-1.38946e-10	-1.3179	8.35636e-05	-1.38946e-10	-1.31915	8.64156e-05	-1.38946e-10	-1.31915
16734667	chr10:16734667:A:T	7.45844e-07	-1.51854	-0.855981	3.08861e-05	-1.38507	-0.929378	3.19407e-05	-1.38532	-0.929123
16735000	chr10:16735000:G:GA	3.82355e-06	-1.38946e-10	-0.740103	0.000144808	-1.38946e-10	-0.769351	0.000149791	-1.38946e-10	-0.769077
16735481	chr10:16735481:C:A	2.27823e-06	-1.38946e-10	-1.25788	9.21572e-05	-1.38946e-10	-1.22126	9.53089e-05	-1.38946e-10	-1.2212
16735840	chr10:16735840:T:C	6.09315e-07	-1.46334	-1.11336	1.87963e-05	-1.64109	-1.17	1.94296e-05	-1.64142	-1.1701
16736148	chr10:16736148:A:C	3.73498e-06	-1.38946e-10	-0.76354	0.000148645	-1.38946e-10	-0.743196	0.00015369	-1.38946e-10	-0.743381
16736802	chr10:16736802:A:G	2.06537e-06	-1.35597	-3.25898e-10	9.25938e-05	-1.21654	-3.25898e-10	9.60388e-05	-1.21357	-3.25898e-10
16737116	chr10:16737116:C:T	4.12601e-07	-1.66269	-1.30386	1.58137e-05	-1.67109	-1.31279	1.63512e-05	-1.67124	-1.31278
16737155	chr10:16737155:G:A	2.6875e-06	-1.38946e-10	-1.09267	0.000103384	-1.38946e-10	-1.1063	0.000106954	-1.38946e-10	-1.10592
16737162	chr10:16737162:A:T	2.65269e-06	-1.38946e-10	-1.10571	0.000102088	-1.38946e-10	-1.11893	0.000105611	-1.38946e-10	-1.11855
16737172	chr10:16737172:A:T	7.0985e-06	-1.38946e-10	-0.121398	0.00032987	-1.38946e-10	0.0539392	0.000341591	-1.38946e-10	0.0552962
16737197	chr10:16737197:C:T	1.6112e-06	-1.6043	-3.25898e-10	6.02849e-05	-1.64568	-3.25898e-10	6.23516e-05	-1.64553	-3.25898e-10
16737778	chr10:16737778:T:C	4.21666e-07	-1.64606	-1.29877	1.67892e-05	-1.61454	-1.30949	1.73474e-05	-1.61531	-1.30957
16737882	chr10:16737882:C:T	4.06748e-07	-1.66851	-1.31233	1.58112e-05	-1.6662	-1.31784	1.63468e-05	-1.66645	-1.31784
16737919	chr10:16737919:C:T	4.03459e-07	-1.67349	-1.31547	1.60261e-05	-1.65125	-1.31929	1.65661e-05	-1.65167	-1.31929
16737922	chr10:16737922:G:C	1.48326e-05	-1.38946e-10	0.615548	0.000722639	-1.38946e-10	0.838151	0.000748504	-1.38946e-10	0.839757
16738222	chr10:16738222:G:A	2.70825e-06	-1.38946e-10	-1.08498	0.0001042	-1.38946e-10	-1.09845	0.000107798	-1.38946e-10	-1.09806
16738293	chr10:16738293:T:A	5.90612e-06	-1.38946e-10	-0.305292	0.000229644	-1.38946e-10	-0.308227	0.000237442	-1.38946e-10	-0.308397
16738309	chr10:16738309:G:A	8.19711e-07	-1.03963	-1.24045	2.53379e-05	-1.34107	-1.17139	2.61609e-05	-1.34257	-1.17148
16738383	chr10:16738383:G:A	4.25594e-07	-1.67348	-1.26207	1.64624e-05	-1.6619	-1.28178	1.70153e-05	-1.66226	-1.28195
16738663	chr10:16738663:G:A	2.72603e-06	-1.38946e-10	-1.07844	0.000104791	-1.38946e-10	-1.09279	0.00010841	-1.38946e-10	-1.0924
16739115	chr10:16739115:T:C	6.26376e-07	-1.61382	-0.93527	3.10085e-05	-1.50822	-0.802272	3.20426e-05	-1.50938	-0.801872
16739116	chr10:16739116:G:A	2.15136e-06	-1.38946e-10	-1.31518	8.35207e-05	-1.38946e-10	-1.31966	8.63714e-05	-1.38946e-10	-1.31966
16739149	chr10:16739149:G:A	2.14246e-06	-1.38946e-10	-1.31933	8.38205e-05	-1.38946e-10	-1.31608	8.6679e-05	-1.38946e-10	-1.31611
16739202	chr10:16739202:A:T	5.84094e-07	-1.63437	-0.984608	2.83118e-05	-1.54305	-0.858428	2.92611e-05	-1.54402	-0.858038
16739412	chr10:16739412:T:C	6.45203e-07	-1.19959	-1.31988	3.06544e-05	-1.01609	-1.30589	3.16074e-05	-1.01897	-1.30596
16739907	chr10:16739907:G:A	6.49275e-06	-1.38946e-10	-0.210597	0.000238637	-1.38946e-10	-0.269815	0.000246908	-1.38946e-10	-0.269305
16740244	chr10:16740244:G:T	5.41978e-07	-1.62917	-1.06464	2.1435e-05	-1.57776	-1.10198	2.21364e-05	-1.57874	-1.10235
16740331	chr10:16740331:A:T	3.30057e-06	-1.38946e-10	-0.887188	0.00013193	-1.38946e-10	-0.862485	0.000136468	-1.38946e-10	-0.862229
16740364	chr10:16740364:T:G	5.16e-07	-1.51686	-1.22607	1.86874e-05	-1.58507	-1.23184	1.92956e-05	-1.58665	-1.23179
16740829	chr10:16740829:T:C	6.12428e-06	-1.38946e-10	-0.269021	0.000227026	-1.38946e-10	-0.319692	0.000234913	-1.38946e-10	-0.319102
16741675	chr10:16741675:C:A	4.74907e-07	-1.66366	-1.16226	1.84663e-05	-1.63534	-1.19347	1.90797e-05	-1.63594	-1.19376
16741915	chr10:16741915:A:T	7.08159e-06	-1.38946e-10	-0.123783	0.000262402	-1.38946e-10	-0.174879	0.000271631	-1.38946e-10	-0.173874
16742811	chr10:16742811:C:T	1.02096e-06	-1.66006	-0.400477	4.39791e-05	-1.67306	-0.287983	4.5495e-05	-1.67312	-0.287596
16742818	chr10:16742818:G:A	4.58048e-07	-1.56232	-1.29975	3.26499e-05	-1.00879	-1.25013	3.36763e-05	-1.01139	-1.25013
16742843	chr10:16742843:C:T	1.56967e-06	-1.63042	-3.25898e-10	6.98825e-05	-1.49794	-3.25898e-10	7.22876e-05	-1.49767	-3.25898e-10
16743087	chr10:16743087:T:A	1.3452e-05	-1.38946e-10	0.517843	0.00051057	-1.38946e-10	0.49077	0.000528714	-1.38946e-10	0.492129
16743088	chr10:16743088:T:G	6.97115e-06	-1.38946e-10	-0.139503	0.000273605	-1.38946e-10	-0.133073	0.000282889	-1.38946e-10	-0.133266
16743094	chr10:16743094:G:A	3.31828e-06	-1.38946e-10	-0.881835	0.000126626	-1.38946e-10	-0.90352	0.000130958	-1.38946e-10	-0.90344
16743145	chr10:16743145:T:C	1.43889e-05	-1.38946e-10	0.585178	0.000545696	-1.38946e-10	0.557303	0.000565105	-1.38946e-10	0.558692
16743203	chr10:16743203:C:A	1.50143e-05	-1.38946e-10	0.627723	0.000569406	-1.38946e-10	0.599836	0.000589667	-1.38946e-10	0.601239
16743213	chr10:16743213:C:T	1.3657e-05	-1.38946e-10	0.53297	0.000518288	-1.38946e-10	0.505772	0.000536711	-1.38946e-10	0.507141
16743553	chr10:16743553:CA:C	1.34106e-05	-1.38946e-10	0.514764	0.000534362	-1.38946e-10	0.536315	0.00055264	-1.38946e-10	0.536387
16743557	chr10:16743557:G:T	1.40941e-05	-1.38946e-10	0.564475	0.000547201	-1.38946e-10	0.560058	0.000566643	-1.38946e-10	0.56141
16743900	chr10:16743900:G:A	2.56845e-06	-1.38946e-10	-1.13798	0.000107195	-1.38946e-10	-1.07011	0.000110877	-1.38946e-10	-1.0699
16743947	chr10:16743947:G:A	2.87747e-06	-1.38946e-10	-1.02437	0.00011025	-1.38946e-10	-1.04201	0.00011402	-1.38946e-10	-1.04194
16744067	chr10:16744067:T:C	4.26847e-07	-1.65509	-1.27752	1.75603e-05	-1.61711	-1.26201	1.81481e-05	-1.61788	-1.26188
16744503	chr10:16744503:A:G	2.17574e-06	-1.38946e-10	-1.30392	8.57815e-05	-1.38946e-10	-1.29296	8.87033e-05	-1.38946e-10	-1.29302
16744911	chr10:16744911:C:G	1.69791e-05	-1.38946e-10	0.750699	0.000832167	-1.38946e-10	0.979275	0.000862077	-1.38946e-10	0.981026
16744957	chr10:16744957:T:A	1.41326e-06	-0.416842	-1.31854	2.83067e-05	-1.08253	-1.31913	2.91202e-05	-1.08777	-1.31911
16745239	chr10:16745239:A:G	1.72543e-05	-1.38946e-10	0.766781	0.000659749	-1.38946e-10	0.747101	0.000682733	-1.38946e-10	0.747784
16745561	chr10:16745561:T:G	4.79581e-07	-1.49959	-1.31654	2.01119e-05	-1.4337	-1.30975	2.07596e-05	-1.43551	-1.3098
16745623	chr10:16745623:AC:A	4.83975e-07	-1.61016	-1.19685	1.91902e-05	-1.65441	-1.13595	1.98367e-05	-1.6549	-1.13588
16746180	chr10:16746180:A:C	6.39776e-06	-1.38946e-10	-0.225334	0.000295235	-1.38946e-10	-0.0569859	0.000305675	-1.38946e-10	-0.0557975
16746437	chr10:16746437:T:C	4.26479e-07	-1.64166	-1.29181	1.59776e-05	-1.66296	-1.31061	1.65165e-05	-1.66334	-1.31062
16746771	chr10:16746771:C:T	6.59803e-07	-1.62589	-0.871207	2.58747e-05	-1.63683	-0.854664	2.67805e-05	-1.63619	-0.854453
16746943	chr10:16746943:G:A	7.05127e-07	-1.59883	-0.831831	2.64384e-05	-1.65582	-0.814124	2.73587e-05	-1.65538	-0.813907
16747132	chr10:16747132:G:A	2.37728e-06	-1.38946e-10	-1.21533	9.48871e-05	-1.38946e-10	-1.19207	9.80938e-05	-1.38946e-10	-1.1924
16747172	chr10:16747172:C:T	6.88552e-07	-1.61352	-0.84093	2.64156e-05	-1.64742	-0.823386	2.73377e-05	-1.64688	-0.823171
16747234	chr10:16747234:C:T	4.06883e-06	-1.38946e-10	-0.677926	0.000154385	-1.38946e-10	-0.705309	0.000159651	-1.38946e-10	-0.70533
16747370	chr10:16747370:T:C	4.67431e-07	-1.56374	-1.27805	1.66805e-05	-1.64408	-1.28644	1.72585e-05	-1.64362	-1.28639
16747388	chr10:16747388:A:G	6.99056e-07	-1.60087	-0.838433	2.62902e-05	-1.65475	-0.820811	2.72057e-05	-1.6543	-0.820597
16747392	chr10:16747392:T:TCA	2.63349e-06	-1.38946e-10	-1.11297	0.000104114	-1.38946e-10	-1.09927	0.000107657	-1.38946e-10	-1.09937
16747494	chr10:16747494:TCA:T	4.60567e-07	-1.59016	-1.26641	1.81496e-05	-1.6185	-1.22761	1.87536e-05	-1.61937	-1.22757
16747645	chr10:16747645:A:T	5.72778e-07	-1.50462	-1.13392	1.89722e-05	-1.66	-1.14178	1.9634e-05	-1.65969	-1.14137
16747846	chr10:16747846:A:G	1.94536e-06	-1.41583	-3.25898e-10	9.05129e-05	-1.23927	-3.25898e-10	9.37026e-05	-1.23819	-3.25898e-10
16747984	chr10:16747984:T:C	9.26409e-06	-1.38946e-10	0.144864	0.000438654	-1.38946e-10	0.338953	0.000454311	-1.38946e-10	0.340462
16748232	chr10:16748232:A:G	5.77724e-07	-1.48392	-1.14602	1.86229e-05	-1.66515	-1.15522	1.92707e-05	-1.6649	-1.15484
16748384	chr10:16748384:A:ACCTCTGACCCTCCTT	2.76867e-06	-1.38946e-10	-1.06291	0.000104298	-1.38946e-10	-1.0975	0.000107873	-1.38946e-10	-1.09736
16748642	chr10:16748642:T:A	4.94316e-07	-1.64594	-1.13993	2.07116e-05	-1.56948	-1.14458	2.14421e-05	-1.56852	-1.14444
16748727	chr10:16748727:C:T	2.1724e-06	-1.38946e-10	-1.30545	8.54004e-05	-1.38946e-10	-1.29741	8.83032e-05	-1.38946e-10	-1.29754
16749482	chr10:16749482:G:A	6.97999e-06	-1.38946e-10	-0.138234	0.000324685	-1.38946e-10	0.038096	0.000336175	-1.38946e-10	0.0393131
16749582	chr10:16749582:G:A	9.64103e-06	-1.38946e-10	0.184745	0.000387411	-1.38946e-10	0.214727	0.000400602	-1.38946e-10	0.214648
16749667	chr10:16749667:G:A	1.05308e-05	-1.38946e-10	0.273019	0.000424214	-1.38946e-10	0.30548	0.000438654	-1.38946e-10	0.305392
16749738	chr10:16749738:T:G	1.03504e-05	-1.38946e-10	0.255746	0.000416249	-1.38946e-10	0.286525	0.000430419	-1.38946e-10	0.28644
16749810	chr10:16749810:C:T	2.49963e-06	-1.38946e-10	-1.16514	0.00010482	-1.38946e-10	-1.09251	0.000108414	-1.38946e-10	-1.09236
16749872	chr10:16749872:C:T	3.47358e-06	-1.38946e-10	-0.836095	0.000145985	-1.38946e-10	-0.761257	0.000151136	-1.38946e-10	-0.760139
16749892	chr10:16749892:T:A	4.90315e-07	-1.64744	-1.14655	1.96156e-05	-1.59152	-1.17691	2.03098e-05	-1.59048	-1.17673
16750096	chr10:16750096:A:G	2.28649e-06	-1.38946e-10	-1.25426	9.2982e-05	-1.38946e-10	-1.21235	9.61672e-05	-1.38946e-10	-1.21223
16750745	chr10:16750745:C:A	3.3373e-06	-1.38946e-10	-0.876121	0.00013035	-1.38946e-10	-0.874539	0.000134779	-1.38946e-10	-0.874685
16750747	chr10:16750747:C:T	3.34263e-06	-1.38946e-10	-0.874525	0.00013056	-1.38946e-10	-0.872926	0.000134996	-1.38946e-10	-0.873072
16750832	chr10:16750832:C:T	3.9296e-06	-1.38946e-10	-0.712743	0.000143286	-1.38946e-10	-0.779918	0.000148207	-1.38946e-10	-0.77971
16751008	chr10:16751008:G:A	2.14591e-06	-1.38946e-10	-1.31772	8.41217e-05	-1.38946e-10	-1.31249	8.69895e-05	-1.38946e-10	-1.31253
16751070	chr10:16751070:T:C	8.6993e-06	-1.38946e-10	0.0819599	0.000344722	-1.38946e-10	0.0979793	0.000356529	-1.38946e-10	0.0980953
16751173	chr10:16751173:C:G	4.17231e-06	-1.38946e-10	-0.652811	0.000153952	-1.38946e-10	-0.708116	0.000159246	-1.38946e-10	-0.707869
16751440	chr10:16751440:T:C	5.25137e-07	-1.46292	-1.26246	1.64234e-05	-1.67125	-1.27481	1.69877e-05	-1.67112	-1.27471
16751502	chr10:16751502:G:A	2.26957e-06	-1.38946e-10	-1.26169	9.01855e-05	-1.38946e-10	-1.24289	9.32507e-05	-1.38946e-10	-1.24303
16751612	chr10:16751612:G:A	2.24751e-06	-1.38946e-10	-1.27146	8.88679e-05	-1.38946e-10	-1.25761	9.18804e-05	-1.38946e-10	-1.25783
16751714	chr10:16751714:C:A	4.05368e-06	-1.38946e-10	-0.681657	0.000167696	-1.38946e-10	-0.622604	0.000173493	-1.38946e-10	-0.62218
16751752	chr10:16751752:G:A	4.89873e-07	-1.60291	-1.19198	1.83376e-05	-1.65519	-1.18061	1.8972e-05	-1.65473	-1.18063
16751766	chr10:16751766:C:T	2.14505e-06	-1.38946e-10	-1.31812	8.3608e-05	-1.38946e-10	-1.31862	8.64623e-05	-1.38946e-10	-1.31861
16752143	chr10:16752143:T:C	3.63553e-06	-1.38946e-10	-0.790528	0.000149493	-1.38946e-10	-0.737506	0.000154535	-1.38946e-10	-0.737896
16752322	chr10:16752322:G:C	2.38731e-06	-1.38946e-10	-1.21112	9.96466e-05	-1.38946e-10	-1.14313	0.000103058	-1.38946e-10	-1.14303
16752329	chr10:16752329:G:C	2.1577e-06	-1.38946e-10	-1.31224	8.3699e-05	-1.38946e-10	-1.31753	8.65566e-05	-1.38946e-10	-1.31752
16752491	chr10:16752491:T:C	7.01951e-07	-1.15974	-1.27544	2.10443e-05	-1.41218	-1.28595	2.17109e-05	-1.41463	-1.28588
16752624	chr10:16752624:C:T	4.43906e-07	-1.57607	-1.31736	1.67194e-05	-1.60866	-1.31953	1.72731e-05	-1.60964	-1.31953
16752777	chr10:16752777:G:A	7.85796e-06	-1.38946e-10	-0.0197545	0.000368934	-1.38946e-10	0.165861	0.000382016	-1.38946e-10	0.167144
16754459	chr10:16754459:T:C	2.1441e-06	-1.38946e-10	-1.31856	8.35257e-05	-1.38946e-10	-1.3196	8.63776e-05	-1.38946e-10	-1.31959
16754486	chr10:16754486:A:G	6.40663e-07	-1.66032	-0.866213	2.59884e-05	-1.568	-0.919113	2.68784e-05	-1.568	-0.918997
16754544	chr10:16754544:T:C	1.53479e-06	-1.65289	-3.25898e-10	6.76768e-05	-1.53001	-3.25898e-10	6.99947e-05	-1.5299	-3.25898e-10
16755034	chr10:16755034:A:G	4.04325e-07	-1.66719	-1.31963	1.80651e-05	-1.5628	-1.28797	1.86763e-05	-1.56302	-1.28804
16755292	chr10:16755292:T:A	9.06143e-06	-1.38946e-10	0.122745	0.000429171	-1.38946e-10	0.317097	0.000444415	-1.38946e-10	0.318439
16755315	chr10:16755315:G:A	2.27404e-06	-1.38946e-10	-1.25972	9.00655e-05	-1.38946e-10	-1.24422	9.31166e-05	-1.38946e-10	-1.24447
16755459	chr10:16755459:A:T	6.56951e-06	-1.38946e-10	-0.198842	0.000290415	-1.38946e-10	-0.073446	0.000300303	-1.38946e-10	-0.073526
16755542	chr10:16755542:A:C	3.56084e-06	-1.38946e-10	-0.811286	0.000150957	-1.38946e-10	-0.72776	0.000156132	-1.38946e-10	-0.727617
16755641	chr10:16755641:A:G	8.97387e-06	-1.38946e-10	0.113035	0.000423987	-1.38946e-10	0.304946	0.000439048	-1.38946e-10	0.306289
16755810	chr10:16755810:T:C	8.80529e-06	-1.38946e-10	0.0940703	0.000416229	-1.38946e-10	0.286477	0.000431006	-1.38946e-10	0.287803
16756204	chr10:16756204:T:C	8.44734e-06	-1.38946e-10	0.0525699	0.000398127	-1.38946e-10	0.242013	0.000412255	-1.38946e-10	0.243322
16756311	chr10:16756311:C:T	9.00136e-06	-1.38946e-10	0.116094	0.000426031	-1.38946e-10	0.309753	0.000441161	-1.38946e-10	0.311092
16756312	chr10:16756312:G:A	2.21121e-06	-1.38946e-10	-1.28774	8.62396e-05	-1.38946e-10	-1.28763	8.91946e-05	-1.38946e-10	-1.2875
16756429	chr10:16756429:A:G	7.15515e-07	-1.26017	-1.15586	1.85322e-05	-1.65772	-1.16752	1.91654e-05	-1.65806	-1.16715
16756503	chr10:16756503:G:C	2.14418e-06	-1.38946e-10	-1.31853	8.38775e-05	-1.38946e-10	-1.3154	8.67351e-05	-1.38946e-10	-1.31546
16757170	chr10:16757170:C:G	7.02451e-07	-1.66552	-0.768937	2.7571e-05	-1.59832	-0.829669	2.85146e-05	-1.59836	-0.829543
16757430	chr10:16757430:T:C	4.76975e-07	-1.59867	-1.2229	1.77295e-05	-1.63328	-1.23625	1.83492e-05	-1.63267	-1.23606
16757935	chr10:16757935:C:T	7.43752e-06	-1.38946e-10	-0.0747442	0.000347237	-1.38946e-10	0.105248	0.000359515	-1.38946e-10	0.106436
16758119	chr10:16758119:G:A	5.23581e-07	-1.6731	-1.05525	2.01229e-05	-1.64637	-1.09653	2.08092e-05	-1.64645	-1.09647
16758233	chr10:16758233:G:A	2.26219e-06	-1.26495	-3.25898e-10	8.692e-05	-1.27977	-3.25898e-10	9.00726e-05	-1.2777	-3.25898e-10
16758261	chr10:16758261:A:T	1.14816e-05	0.359462	-3.25898e-10	0.00024082	-0.260708	-3.25898e-10	0.000249248	-0.25987	-3.25898e-10
16758283	chr10:16758283:G:A	8.04026e-06	-1.38946e-10	0.00317935	0.00033097	-1.38946e-10	0.0572691	0.000342187	-1.38946e-10	0.0570385
16758472	chr10:16758472:G:A	4.17847e-06	-1.38946e-10	-0.651336	0.000158275	-1.38946e-10	-0.680425	0.000163675	-1.38946e-10	-0.680439
16758556	chr10:16758556:C:G	7.88947e-06	-1.38946e-10	-0.0157532	0.000369222	-1.38946e-10	0.16664	0.000382318	-1.38946e-10	0.167934
16759233	chr10:16759233:C:T	2.95526e-06	-1.38946e-10	-0.997696	0.000116185	-1.38946e-10	-0.989578	0.000120148	-1.38946e-10	-0.989594
16759238	chr10:16759238:G:A	5.93164e-07	-1.59049	-1.01308	2.23925e-05	-1.611	-1.02503	2.31417e-05	-1.61162	-1.02506
16759553	chr10:16759553:G:A	1.03805e-06	-1.29774	-0.746189	2.79269e-05	-1.64314	-0.772024	2.88728e-05	-1.64359	-0.771828
16759572	chr10:16759572:A:G	2.227e-06	-1.38946e-10	-1.28062	8.78003e-05	-1.38946e-10	-1.26969	9.07921e-05	-1.38946e-10	-1.26975
16759721	chr10:16759721:T:G	3.74461e-06	-1.38946e-10	-0.760963	0.000152824	-1.38946e-10	-0.715471	0.000158008	-1.38946e-10	-0.715673
16760735	chr10:16760735:T:C	2.17825e-06	-1.38946e-10	-1.30276	8.38923e-05	-1.38946e-10	-1.31522	8.67513e-05	-1.38946e-10	-1.31527
16761218	chr10:16761218:T:C	1.13108e-05	-1.38946e-10	0.344473	0.000453193	-1.38946e-10	0.371559	0.000469518	-1.38946e-10	0.373387
16761264	chr10:16761264:G:C	2.14968e-06	-1.38946e-10	-1.31596	8.35434e-05	-1.38946e-10	-1.31939	8.63953e-05	-1.38946e-10	-1.31939
16761333	chr10:16761333:T:C	6.23632e-07	-1.62269	-0.930788	3.05317e-05	-1.29229	-1.03371	3.15686e-05	-1.29219	-1.03396
16761417	chr10:16761417:C:T	3.1717e-06	-0.927015	-3.25898e-10	6.66104e-05	-1.5459	-3.25898e-10	6.88642e-05	-1.54618	-3.25898e-10
16761425	chr10:16761425:C:T	4.1324e-06	-1.38946e-10	-0.662425	0.000148643	-1.38946e-10	-0.74321	0.000153641	-1.38946e-10	-0.743699
16761443	chr10:16761443:G:C	2.82716e-06	-1.38946e-10	-1.04201	0.000114712	-1.38946e-10	-1.00233	0.000118657	-1.38946e-10	-1.00208
16761480	chr10:16761480:G:A	6.27123e-07	-1.29652	-1.25138	3.76622e-05	-0.817494	-1.29861	3.89967e-05	-0.816119	-1.29872
16761674	chr10:16761674:G:A	5.75187e-07	-1.38509	-1.24925	3.27291e-05	-0.959078	-1.29742	3.38835e-05	-0.957856	-1.29753
16761773	chr10:16761773:C:T	8.28918e-07	-1.66674	-0.602171	3.47435e-05	-1.44615	-0.750615	3.59184e-05	-1.4461	-0.750964
16761961	chr10:16761961:C:A	9.19951e-07	-1.66804	-0.496672	3.79347e-05	-1.45462	-0.654271	3.92172e-05	-1.45457	-0.654637
16762246	chr10:16762246:T:C	2.79603e-06	-1.38946e-10	-1.05308	0.000116485	-1.38946e-10	-0.986994	0.000120459	-1.38946e-10	-0.987008
16762329	chr10:16762329:C:T	1.56922e-06	-0.652844	-0.977859	2.01623e-05	-1.61661	-1.12433	2.08691e-05	-1.61577	-1.12428
16762781	chr10:16762781:G:A	4.56253e-07	-1.64627	-1.21972	2.49621e-05	-1.34888	-1.17852	2.57866e-05	-1.3499	-1.17856
16762804	chr10:16762804:A:G	1.12405e-05	-1.38946e-10	0.338242	0.00045037	-1.38946e-10	0.36531	0.000466591	-1.38946e-10	0.367134
16762962	chr10:16762962:C:G	3.56593e-06	-1.38946e-10	-0.809857	0.000145233	-1.38946e-10	-0.766419	0.000150234	-1.38946e-10	-0.766128
16763306	chr10:16763306:G:A	3.33759e-06	-1.38946e-10	-0.876032	0.000126836	-1.38946e-10	-0.901862	0.000131169	-1.38946e-10	-0.901832
16763431	chr10:16763431:T:C	1.50349e-06	-1.6735	-3.25898e-10	6.15837e-05	-1.62436	-3.25898e-10	6.3678e-05	-1.62448	-3.25898e-10
16763826	chr10:16763826:T:C	2.15332e-06	-1.38946e-10	-1.31427	8.3753e-05	-1.38946e-10	-1.31689	8.66125e-05	-1.38946e-10	-1.31687
16764045	chr10:16764045:G:A	1.22461e-06	-1.0182	-0.860461	2.03344e-05	-1.67135	-1.06109	2.10348e-05	-1.67119	-1.06095
16764085	chr10:16764085:T:C	2.18195e-06	-1.30106	-3.25898e-10	6.32457e-05	-1.59773	-3.25898e-10	6.54065e-05	-1.5977	-3.25898e-10
16764112	chr10:16764112:G:A	2.14191e-06	-1.38946e-10	-1.31958	8.36376e-05	-1.38946e-10	-1.31827	8.64915e-05	-1.38946e-10	-1.31827
16764234	chr10:16764234:A:G	2.28945e-06	-1.38946e-10	-1.25297	8.60349e-05	-1.38946e-10	-1.29001	8.8968e-05	-1.38946e-10	-1.29004
16764317	chr10:16764317:C:A	1.11488e-05	-1.38946e-10	0.330051	0.000480807	-1.38946e-10	0.430707	0.000497664	-1.38946e-10	0.431605
16764517	chr10:16764517:A:C	2.16141e-06	-1.38946e-10	-1.31052	8.51009e-05	-1.38946e-10	-1.30092	8.80051e-05	-1.38946e-10	-1.30092
16764546	chr10:16764546:A:C	1.42527e-06	-0.660383	-1.06653	2.67977e-05	-1.32246	-1.13398	2.77569e-05	-1.32093	-1.1339
16764903	chr10:16764903:T:C	1.451e-06	-0.414608	-1.29442	2.84737e-05	-1.1013	-1.29448	2.95128e-05	-1.0991	-1.29439
16764955	chr10:16764955:T:G	8.04698e-06	-1.67196	1.67598	0.000409125	-1.49379	1.76305	0.000423039	-1.49469	1.76384
16764984	chr10:16764984:A:T	1.09649e-05	0.313414	-3.25898e-10	0.000134833	-0.840723	-3.25898e-10	0.000139504	-0.840227	-3.25898e-10
16764994	chr10:16764994:A:G	3.47789e-06	-0.834856	-3.25898e-10	6.28101e-05	-1.60464	-3.25898e-10	6.50142e-05	-1.60371	-3.25898e-10
16765441	chr10:16765441:G:A	1.53521e-06	-1.65261	-3.25898e-10	7.26307e-05	-1.45937	-3.25898e-10	7.51189e-05	-1.45925	-3.25898e-10
16765746	chr10:16765746:C:T	4.04706e-07	-1.67082	-1.31506	1.92838e-05	-1.46572	-1.31977	1.99239e-05	-1.46663	-1.31977
16765849	chr10:16765849:G:A	2.87292e-06	-1.38946e-10	-1.02595	0.000125315	-1.38946e-10	-0.913926	0.000129666	-1.38946e-10	-0.913358
16766087	chr10:16766087:C:T	1.51739e-06	-1.66429	-3.25898e-10	6.10378e-05	-1.63326	-3.25898e-10	6.31365e-05	-1.63302	-3.25898e-10
16766223	chr10:16766223:G:T	1.13376e-06	-0.7555	-1.20025	2.6266e-05	-1.34865	-1.12783	2.72164e-05	-1.34703	-1.12747
16766575	chr10:16766575:C:A	5.14912e-07	-1.48967	-1.25537	1.68339e-05	-1.67081	-1.25055	1.74082e-05	-1.6708	-1.25058
16766704	chr10:16766704:C:A	1.79983e-06	-0.704644	-0.788946	2.30265e-05	-1.62946	-0.978651	2.38312e-05	-1.62872	-0.978602
16766711	chr10:16766711:A:G	1.15163e-06	-0.714612	-1.22549	2.60495e-05	-1.32471	-1.16006	2.69927e-05	-1.32303	-1.15973
16766725	chr10:16766725:A:G	2.90249e-06	-1.38946e-10	-1.01571	0.000126767	-1.38946e-10	-0.902407	0.000131169	-1.38946e-10	-0.901831
16766730	chr10:16766730:T:C	6.36417e-07	-1.46116	-1.07203	1.76379e-05	-1.67271	-1.202	1.82356e-05	-1.6728	-1.20214
16766847	chr10:16766847:C:T	7.22084e-06	-1.38946e-10	-0.104311	0.00024759	-1.38946e-10	-0.232983	0.000255972	-1.38946e-10	-0.23325
16766897	chr10:16766897:T:C	1.24146e-06	-0.956158	-0.908839	2.13449e-05	-1.63837	-1.04557	2.20873e-05	-1.6377	-1.04561
16767463	chr10:16767463:A:G	2.19931e-06	-1.38946e-10	-1.29314	8.496e-05	-1.38946e-10	-1.30258	8.78511e-05	-1.38946e-10	-1.30268
16767699	chr10:16767699:A:G	2.1838e-06	-1.38946e-10	-1.30021	8.7672e-05	-1.38946e-10	-1.27116	9.06796e-05	-1.38946e-10	-1.27099
16768142	chr10:16768142:C:T	3.10587e-06	-0.947988	-3.25898e-10	0.000176169	-0.573312	-3.25898e-10	0.000181433	-0.57743	-3.25898e-10
16768153	chr10:16768153:A:G	3.36245e-06	-1.38946e-10	-0.868612	0.00013955	-1.38946e-10	-0.806335	0.00014433	-1.38946e-10	-0.806217
16768498	chr10:16768498:ACTCAGATATC:A	5.94725e-07	-1.58921	-1.01173	3.38304e-05	-1.18848	-1.03492	3.49416e-05	-1.18971	-1.03493
16768591	chr10:16768591:G:T	4.10109e-07	-1.6595	-1.31311	2.06023e-05	-1.40001	-1.31934	2.12825e-05	-1.40108	-1.31935
16768629	chr10:16768629:A:T	2.32767e-06	-1.38946e-10	-1.23642	8.69742e-05	-1.38946e-10	-1.27915	8.99298e-05	-1.38946e-10	-1.27929
16769026	chr10:16769026:C:G	9.93002e-07	-0.823309	-1.265	1.97842e-05	-1.44733	-1.31255	2.04807e-05	-1.44625	-1.31258
16769104	chr10:16769104:A:G	2.49574e-06	-1.38946e-10	-1.1667	0.000100739	-1.38946e-10	-1.13223	0.000104174	-1.38946e-10	-1.13226
16769206	chr10:16769206:A:G	1.20598e-05	-1.38946e-10	0.408599	0.00048348	-1.38946e-10	0.436252	0.00050091	-1.38946e-10	0.438108
16769652	chr10:16769652:C:T	2.53563e-06	-1.38946e-10	-1.15084	0.000102528	-1.38946e-10	-1.11462	0.000106024	-1.38946e-10	-1.11465
16769670	chr10:16769670:A:G	5.30384e-07	-1.6165	-1.09894	2.9252e-05	-1.25662	-1.11219	3.02166e-05	-1.25774	-1.11219
16769692	chr10:16769692:C:G	4.45165e-06	-1.38946e-10	-0.588007	0.000176859	-1.38946e-10	-0.569405	0.00018294	-1.38946e-10	-0.569159
16769745	chr10:16769745:C:T	4.31635e-07	-1.67168	-1.24977	2.12711e-05	-1.47521	-1.21219	2.19803e-05	-1.47612	-1.21205
16769796	chr10:16769796:T:G	2.43373e-06	-1.38946e-10	-1.19186	8.98861e-05	-1.38946e-10	-1.24622	9.29476e-05	-1.38946e-10	-1.24628
16769872	chr10:16769872:G:A	2.14126e-06	-1.38946e-10	-1.31989	8.43862e-05	-1.38946e-10	-1.30935	8.72684e-05	-1.38946e-10	-1.30933
16770208	chr10:16770208:C:T	2.30779e-06	-1.38946e-10	-1.24499	8.99772e-05	-1.38946e-10	-1.2452	9.30667e-05	-1.38946e-10	-1.245
16770518	chr10:16770518:A:G	2.42696e-06	-1.38946e-10	-1.19464	9.76563e-05	-1.38946e-10	-1.1633	0.000100987	-1.38946e-10	-1.16333
16770862	chr10:16770862:T:C	3.6263e-06	-0.79307	-3.25898e-10	9.02199e-05	-1.24251	-3.25898e-10	9.33615e-05	-1.24184	-3.25898e-10
16771118	chr10:16771118:G:A	1.20483e-05	-1.38946e-10	0.407638	0.000483008	-1.38946e-10	0.435275	0.000500421	-1.38946e-10	0.43713
16771389	chr10:16771389:A:G	9.02294e-07	-1.10709	-1.077	4.92293e-05	-0.829463	-1.01881	5.09285e-05	-0.829343	-1.01855
16771404	chr10:16771404:G:C	1.38079e-05	-1.38946e-10	0.543959	0.000553797	-1.38946e-10	0.57204	0.000573788	-1.38946e-10	0.573941
16771428	chr10:16771428:G:A	2.17036e-06	-1.38946e-10	-1.30639	8.5536e-05	-1.38946e-10	-1.29582	8.84553e-05	-1.38946e-10	-1.29582
16771945	chr10:16771945:G:C	3.00609e-06	-1.38946e-10	-0.980643	0.000114592	-1.38946e-10	-1.00338	0.000118526	-1.38946e-10	-1.00319
16772476	chr10:16772476:G:A	3.24073e-06	-1.38946e-10	-0.905484	0.000113814	-1.38946e-10	-1.0102	0.000117684	-1.38946e-10	-1.01032
16772505	chr10:16772505:G:A	2.28502e-06	-0.129252	-1.12566	3.79929e-05	-0.985198	-1.12216	3.93901e-05	-0.982886	-1.12192
16772877	chr10:16772877:C:T	1.72014e-06	-0.467471	-1.0714	3.26396e-05	-1.19109	-1.06814	3.38288e-05	-1.18915	-1.06786
16773111	chr10:16773111:G:A	8.05249e-06	-1.38946e-10	0.00469976	0.000274164	-1.38946e-10	-0.131032	0.000283436	-1.38946e-10	-0.131332
16773296	chr10:16773296:G:A	3.11323e-06	-1.38946e-10	-0.945622	0.000118439	-1.38946e-10	-0.970361	0.000122509	-1.38946e-10	-0.970138
16773482	chr10:16773482:C:T	2.59139e-06	-1.38946e-10	-1.12909	0.000106809	-1.38946e-10	-1.07372	0.000110459	-1.38946e-10	-1.07367
16773603	chr10:16773603:T:G	1.10728e-05	-1.38946e-10	0.323206	0.000368808	-1.38946e-10	0.165519	0.000381637	-1.38946e-10	0.16615
16773810	chr10:16773810:G:C	2.07082e-06	-1.35334	-3.25898e-10	6.2635e-05	-1.60743	-3.25898e-10	6.47373e-05	-1.60798	-3.25898e-10
16773842	chr10:16773842:G:A	4.00962e-06	0.0155896	-0.708174	7.59914e-05	-0.862467	-0.551671	7.88282e-05	-0.860049	-0.550999
16774002	chr10:16774002:G:T	2.20402e-06	-1.38946e-10	-1.291	9.0717e-05	-1.38946e-10	-1.23701	9.38182e-05	-1.38946e-10	-1.23696
16774043	chr10:16774043:T:C	2.05294e-06	-0.260882	-1.10113	3.55705e-05	-1.07651	-1.09673	3.6872e-05	-1.0744	-1.09646
16774231	chr10:16774231:T:C	1.9439e-06	-0.291817	-1.12477	3.39971e-05	-1.09746	-1.12102	3.52387e-05	-1.09541	-1.12077
16774338	chr10:16774338:C:T	1.90272e-06	-0.297706	-1.14029	3.33196e-05	-1.10201	-1.1366	3.45359e-05	-1.09996	-1.13636
16774584	chr10:16774584:A:C	1.01644e-05	-1.38946e-10	0.237606	0.000340667	-1.38946e-10	0.0861483	0.000352202	-1.38946e-10	0.0858847
16775132	chr10:16775132:C:G	2.92989e-06	-1.38946e-10	-1.00632	0.000104083	-1.38946e-10	-1.09957	0.000107632	-1.38946e-10	-1.0996
16775171	chr10:16775171:T:C	3.13532e-06	-1.38946e-10	-0.938552	0.000110318	-1.38946e-10	-1.04139	0.000114072	-1.38946e-10	-1.04149
16775226	chr10:16775226:TTC:T	2.02068e-06	-0.245228	-1.13262	3.47238e-05	-1.0684	-1.12893	3.59938e-05	-1.06628	-1.12869
16775539	chr10:16775539:T:C	1.69165e-06	-1.55558	-3.25898e-10	5.90289e-05	-1.66673	-3.25898e-10	6.10335e-05	-1.6669	-3.25898e-10
16775639	chr10:16775639:C:T	3.80854e-06	-1.38946e-10	-0.744036	0.000145529	-1.38946e-10	-0.764383	0.00015065	-1.38946e-10	-0.76336
16776307	chr10:16776307:A:T	2.30912e-06	-0.140097	-1.10432	3.84301e-05	-0.995993	-1.09992	3.98418e-05	-0.993738	-1.09967
16776399	chr10:16776399:T:C	1.5266e-06	-1.65824	-3.25898e-10	6.44004e-05	-1.57964	-3.25898e-10	6.65738e-05	-1.58001	-3.25898e-10
16776614	chr10:16776614:A:G	2.37594e-06	-0.129455	-1.08643	3.92904e-05	-0.992126	-1.08165	4.0733e-05	-0.989896	-1.08139
16776687	chr10:16776687:T:C	8.25754e-06	-1.38946e-10	0.029845	0.000280436	-1.38946e-10	-0.108413	0.00028991	-1.38946e-10	-0.108749
16776948	chr10:16776948:T:C	2.23656e-06	-1.38946e-10	-1.27634	8.78523e-05	-1.38946e-10	-1.2691	9.08517e-05	-1.38946e-10	-1.26909
16777188	chr10:16777188:A:G	1.0098e-06	-1.64418	-0.427348	4.34229e-05	-1.61672	-0.357052	4.49019e-05	-1.61717	-0.356666
16777217	chr10:16777217:G:T	4.80936e-07	-1.67265	-1.14065	1.8021e-05	-1.64589	-1.20733	1.86392e-05	-1.64565	-1.2074
16777268	chr10:16777268:A:C	4.86291e-06	-1.38946e-10	-0.499644	0.000193082	-1.38946e-10	-0.481642	0.000199665	-1.38946e-10	-0.481678
16777334	chr10:16777334:A:C	7.60483e-06	-1.38946e-10	-0.0524981	0.000275921	-1.38946e-10	-0.124645	0.000285502	-1.38946e-10	-0.12407
16777417	chr10:16777417:C:A	1.28351e-06	-1.6709	-0.16079	6.29088e-05	-1.53682	-0.0662531	6.50339e-05	-1.53747	-0.0659395
16777587	chr10:16777587:C:A	2.1226e-06	-0.208261	-1.12038	3.94421e-05	-1.04071	-1.02921	4.08983e-05	-1.03844	-1.02879
16777857	chr10:16777857:G:A	1.14886e-06	-0.627861	-1.31465	2.46446e-05	-1.22374	-1.31647	2.55335e-05	-1.22188	-1.31645
16777919	chr10:16777919:C:T	5.96981e-07	-1.32291	-1.27425	1.87933e-05	-1.53057	-1.28068	1.94174e-05	-1.53137	-1.28078
16778134	chr10:16778134:C:T	2.01132e-06	-0.105165	-1.27733	3.2657e-05	-0.984209	-1.27449	3.3852e-05	-0.981956	-1.27436
16778189	chr10:16778189:G:A	4.11467e-07	-1.64977	-1.31954	1.58287e-05	-1.67154	-1.31139	1.637e-05	-1.67148	-1.31139
16778230	chr10:16778230:A:G	2.40985e-06	-1.38946e-10	-1.20172	0.000103694	-1.38946e-10	-1.10331	0.000107271	-1.38946e-10	-1.10296
16778597	chr10:16778597:G:C	4.13853e-07	-1.67286	-1.29066	1.6954e-05	-1.64087	-1.27338	1.75369e-05	-1.64061	-1.27341
16778934	chr10:16778934:C:T	2.24666e-06	-1.38946e-10	-1.27184	8.677e-05	-1.38946e-10	-1.2815	8.97307e-05	-1.38946e-10	-1.28151
16778956	chr10:16778956:C:T	3.15694e-06	-1.38946e-10	-0.931679	0.000111219	-1.38946e-10	-1.03325	0.000115004	-1.38946e-10	-1.03336
16778965	chr10:16778965:T:C	1.79237e-06	-0.540469	-0.957273	3.8418e-05	-1.26304	-0.833194	3.98249e-05	-1.2612	-0.832624
16779022	chr10:16779022:T:C	3.81745e-06	-0.703874	-0.0378261	4.55006e-05	-1.59812	-0.328916	4.70838e-05	-1.59745	-0.328942
16779149	chr10:16779149:C:T	3.5428e-06	-1.38946e-10	-0.816364	0.000135532	-1.38946e-10	-0.83555	0.000140292	-1.38946e-10	-0.834594
16779178	chr10:16779178:G:A	1.57658e-06	-0.410979	-1.21505	2.84793e-05	-1.1848	-1.21078	2.95133e-05	-1.1829	-1.21058
16779357	chr10:16779357:T:C	1.9506e-06	-0.602758	-0.810386	2.39629e-05	-1.57097	-0.997284	2.48001e-05	-1.5702	-0.997274
16779487	chr10:16779487:C:T	4.21437e-07	-1.65036	-1.29501	1.63762e-05	-1.67009	-1.27884	1.69362e-05	-1.67	-1.27886
16779664	chr10:16779664:A:T	3.57946e-06	-1.38946e-10	-0.806071	0.000136874	-1.38946e-10	-0.825696	0.000141682	-1.38946e-10	-0.824737
16779672	chr10:16779672:G:A	3.42852e-06	-1.38946e-10	-0.849153	0.000120284	-1.38946e-10	-0.954901	0.000124371	-1.38946e-10	-0.955047
16780817	chr10:16780817:T:C	5.58824e-06	-1.38946e-10	-0.360618	0.00019218	-1.38946e-10	-0.486324	0.000198873	-1.38946e-10	-0.485653
16780907	chr10:16780907:C:G	1.29302e-05	1.55861	-1.08032	8.238e-05	-0.223879	-1.10954	8.54456e-05	-0.22059	-1.10985
16781029	chr10:16781029:G:A	1.37263e-05	1.54499	-1.00696	8.74788e-05	-0.232195	-1.04117	9.07379e-05	-0.228825	-1.04152
16781263	chr10:16781263:C:T	1.13296e-05	1.65324	-1.3071	7.17784e-05	-0.153836	-1.31734	7.44864e-05	-0.150323	-1.31738
16781341	chr10:16781341:C:G	3.65638e-06	-1.38946e-10	-0.784809	0.000139707	-1.38946e-10	-0.805209	0.000144616	-1.38946e-10	-0.804239
16781553	chr10:16781553:C:G	2.29647e-06	-1.38946e-10	-1.24991	8.85166e-05	-1.38946e-10	-1.26157	9.15293e-05	-1.38946e-10	-1.26166
16781635	chr10:16781635:A:G	5.76629e-07	-1.6122	-1.01964	3.71089e-05	-1.01465	-1.11626	3.83835e-05	-1.01471	-1.11599
16781658	chr10:16781658:C:A	1.08472e-05	1.44873	-1.14611	7.1472e-05	-0.302986	-1.17247	7.4134e-05	-0.299729	-1.17272
16781741	chr10:16781741:C:G	2.33645e-06	-1.38946e-10	-1.23265	9.52775e-05	-1.38946e-10	-1.18796	9.85333e-05	-1.38946e-10	-1.18792
16781814	chr10:16781814:T:C	1.36173e-05	1.72106	-1.191	8.26134e-05	-0.119877	-1.21071	8.57118e-05	-0.116418	-1.21091
16782239	chr10:16782239:C:T	4.17261e-06	-1.38946e-10	-0.65274	0.00014665	-1.38946e-10	-0.75671	0.000151735	-1.38946e-10	-0.756187
16782253	chr10:16782253:A:G	2.80489e-06	-1.38946e-10	-1.04992	0.000115329	-1.38946e-10	-0.996967	0.000119239	-1.38946e-10	-0.99719
16782619	chr10:16782619:C:T	2.65958e-06	0.208574	-1.31169	3.90868e-05	-0.800579	-1.27839	4.05436e-05	-0.797737	-1.2782
16782914	chr10:16782914:T:A	7.81253e-06	-0.0255533	-3.25898e-10	0.000117381	-0.979336	-3.25898e-10	0.000121725	-0.976554	-3.25898e-10
16783264	chr10:16783264:A:G	2.84309e-06	-1.38946e-10	-1.03639	0.000108467	-1.38946e-10	-1.05831	0.000112247	-1.38946e-10	-1.05761
16783276	chr10:16783276:T:C	4.64552e-07	-1.67138	-1.17659	2.45192e-05	-1.35836	-1.18695	2.53458e-05	-1.35882	-1.18688
16783622	chr10:16783622:A:G	4.14064e-07	-1.64365	-1.31937	2.47114e-05	-1.21889	-1.31861	2.55385e-05	-1.21955	-1.31858
16784046	chr10:16784046:T:C	9.64847e-07	-1.5344	-0.582667	5.44514e-05	-1.18631	-0.561143	5.64409e-05	-1.18468	-0.560449
16784140	chr10:16784140:A:G	4.45241e-07	-1.62763	-1.26279	1.91477e-05	-1.56742	-1.22515	1.97845e-05	-1.5682	-1.22521
16784168	chr10:16784168:GC:G	9.8305e-07	-1.54035	-0.558031	5.52375e-05	-1.19686	-0.536254	5.72551e-05	-1.19525	-0.535553
16784201	chr10:16784201:A:C	4.28776e-07	-1.60939	-1.31872	1.70445e-05	-1.59055	-1.31838	1.76139e-05	-1.59124	-1.31839
16784239	chr10:16784239:T:G	4.43031e-07	-1.61805	-1.27735	1.85382e-05	-1.58077	-1.24415	1.91561e-05	-1.5815	-1.2442
16784539	chr10:16784539:T:C	4.34644e-07	-1.63768	-1.27683	1.90461e-05	-1.55046	-1.24744	1.96779e-05	-1.55133	-1.24749
16784665	chr10:16784665:C:T	2.88907e-06	-1.38946e-10	-1.02035	0.000109681	-1.38946e-10	-1.04718	0.000113453	-1.38946e-10	-1.04693
16784689	chr10:16784689:T:A	2.76812e-06	-1.38946e-10	-1.06312	0.000105313	-1.38946e-10	-1.08782	0.000108933	-1.38946e-10	-1.08759
16785071	chr10:16785071:C:T	4.24214e-07	-1.63778	-1.30102	1.78045e-05	-1.54884	-1.31647	1.83965e-05	-1.5497	-1.31646
16785626	chr10:16785626:C:T	4.21274e-07	-1.62849	-1.31726	1.77176e-05	-1.56433	-1.30586	1.83064e-05	-1.56517	-1.3059
16785679	chr10:16785679:G:A	4.33222e-07	-1.60071	-1.31708	1.6867e-05	-1.5999	-1.3195	1.74312e-05	-1.60055	-1.31951
16785702	chr10:16785702:TTGGCAGGGATATCGCAGAAACACTGTGCTCTTGTCA:T	5.25271e-07	-1.54248	-1.18264	1.89423e-05	-1.64634	-1.15702	1.95738e-05	-1.64667	-1.15746
16785998	chr10:16785998:T:C	4.39166e-07	-1.66515	-1.23901	1.99638e-05	-1.5566	-1.19423	2.0662e-05	-1.55584	-1.19418
16786023	chr10:16786023:A:C	2.22578e-06	-1.38946e-10	-1.28117	8.52438e-05	-1.38946e-10	-1.29924	8.8139e-05	-1.38946e-10	-1.2994
16786033	chr10:16786033:C:T	2.14234e-06	-1.38946e-10	-1.31938	8.36108e-05	-1.38946e-10	-1.31859	8.64675e-05	-1.38946e-10	-1.31855
16786123	chr10:16786123:G:A	3.73807e-06	-1.38946e-10	-0.762712	0.000160817	-1.38946e-10	-0.664492	0.000166285	-1.38946e-10	-0.664616
16786185	chr10:16786185:T:A	4.49333e-07	-1.57699	-1.30428	1.65306e-05	-1.62246	-1.31708	1.70854e-05	-1.62303	-1.31707
16786241	chr10:16786241:C:T	9.39885e-06	1.34729	-1.18799	3.03136e-05	-1.0473	-1.28587	3.14235e-05	-1.04494	-1.28582
16786414	chr10:16786414:T:C	7.52753e-06	-0.0627153	-3.25898e-10	0.00012131	-0.946413	-3.25898e-10	0.000125471	-0.946241	-3.25898e-10
16786557	chr10:16786557:G:T	2.20122e-06	-1.38946e-10	-1.29227	8.4583e-05	-1.38946e-10	-1.30702	8.74589e-05	-1.38946e-10	-1.30715
16786830	chr10:16786830:T:C	4.20071e-07	-1.6288	-1.31981	1.75414e-05	-1.56699	-1.31321	1.81251e-05	-1.56779	-1.31323
16786963	chr10:16786963:T:C	1.2403e-05	1.01076	-0.574096	4.16148e-05	-1.1887	-0.827606	4.31315e-05	-1.18659	-0.827479
16787439	chr10:16787439:C:T	1.37365e-05	1.16335	-0.624573	4.34998e-05	-1.10451	-0.867489	4.50936e-05	-1.10222	-0.867357
16787452	chr10:16787452:G:A	2.15624e-06	-1.38946e-10	-1.31292	8.38578e-05	-1.38946e-10	-1.31564	8.67185e-05	-1.38946e-10	-1.31565
16787461	chr10:16787461:C:T	9.64656e-06	1.01427	-0.828946	5.52221e-05	-0.804291	-0.929104	5.72011e-05	-0.802594	-0.929152
16787506	chr10:16787506:A:T	2.14254e-06	-1.38946e-10	-1.31929	8.35119e-05	-1.38946e-10	-1.31977	8.63613e-05	-1.38946e-10	-1.31978
16787520	chr10:16787520:C:T	2.14636e-06	-1.38946e-10	-1.31751	8.35798e-05	-1.38946e-10	-1.31896	8.64317e-05	-1.38946e-10	-1.31896
16787687	chr10:16787687:C:T	5.94437e-06	-0.298837	-3.25898e-10	0.000104001	-1.10035	-3.25898e-10	0.000107568	-1.10019	-3.25898e-10
16788234	chr10:16788234:G:C	2.16238e-06	-0.335794	-0.974278	3.69712e-05	-1.1309	-1.00371	3.82506e-05	-1.13072	-1.00344
16788337	chr10:16788337:A:G	4.32527e-07	-1.60378	-1.31561	1.66413e-05	-1.61302	-1.31985	1.71986e-05	-1.61364	-1.31985
16788617	chr10:16788617:C:A	1.82561e-06	-1.61646	0.137097	7.7948e-05	-1.61753	0.228814	8.06067e-05	-1.61805	0.229317
16788809	chr10:16788809:A:C	1.7224e-06	-0.303152	-1.23441	2.98858e-05	-1.10134	-1.24603	3.09067e-05	-1.10128	-1.24607
16788971	chr10:16788971:A:T	3.03796e-06	-1.38946e-10	-0.970097	0.00011749	-1.38946e-10	-0.978407	0.000121483	-1.38946e-10	-0.978543
16789059	chr10:16789059:T:C	5.23962e-06	-1.38946e-10	-0.425033	0.000180922	-1.38946e-10	-0.546692	0.00018721	-1.38946e-10	-0.546089
16789097	chr10:16789097:G:C	4.4901e-06	0.726534	-1.30594	5.41134e-05	-0.489294	-1.26438	5.6144e-05	-0.486241	-1.26416
16789190	chr10:16789190:A:G	1.12275e-05	1.12834	-0.791251	6.04073e-05	-0.737723	-0.905925	6.25698e-05	-0.736061	-0.905975
16789257	chr10:16789257:G:C	1.02393e-05	1.05612	-0.811177	5.66724e-05	-0.783246	-0.924224	5.87e-05	-0.781603	-0.924276
16789263	chr10:16789263:C:T	2.40053e-06	-1.38946e-10	-1.20559	0.000103784	-1.38946e-10	-1.10245	0.000107349	-1.38946e-10	-1.10223
16789264	chr10:16789264:A:G	9.19388e-07	-1.27083	-0.894503	6.07254e-05	-0.768278	-0.870118	6.29619e-05	-0.766164	-0.869625
16789511	chr10:16789511:T:C	1.08793e-05	1.08693	-0.781352	5.83586e-05	-0.770988	-0.907164	6.04411e-05	-0.769355	-0.907296
16789599	chr10:16789599:G:A	1.47816e-05	1.25057	-0.63847	7.29162e-05	-0.676732	-0.778715	7.55206e-05	-0.675021	-0.778893
16789640	chr10:16789640:T:C	1.2709e-05	1.20029	-0.739258	6.45782e-05	-0.706674	-0.870208	6.68832e-05	-0.705018	-0.870353
16789704	chr10:16789704:G:A	4.60323e-06	0.76178	-1.3163	5.43295e-05	-0.462326	-1.28737	5.63684e-05	-0.459243	-1.28717
16789725	chr10:16789725:T:G	2.23244e-06	-1.38946e-10	-1.27819	9.07837e-05	-1.38946e-10	-1.23628	9.3933e-05	-1.38946e-10	-1.23574
16789926	chr10:16789926:A:G	3.32847e-06	-1.38946e-10	-0.87877	0.000139405	-1.38946e-10	-0.807377	0.000144168	-1.38946e-10	-0.80734
16790373	chr10:16790373:A:C	3.80395e-05	2.87704	-1.3197	0.000153953	0.599556	-1.30766	0.000159883	0.603674	-1.30755
16790496	chr10:16790496:A:G	1.8934e-06	-0.22484	-1.21807	3.17282e-05	-1.05518	-1.23237	3.28126e-05	-1.05513	-1.23238
16790538	chr10:16790538:C:T	2.21223e-06	-1.38946e-10	-1.28728	8.57296e-05	-1.38946e-10	-1.29356	8.86426e-05	-1.38946e-10	-1.29371
16790562	chr10:16790562:C:T	1.72149e-05	1.90633	-1.14183	4.03498e-05	-0.780126	-1.26705	4.18386e-05	-0.77747	-1.26703
16790891	chr10:16790891:T:C	2.14773e-06	-1.38946e-10	-1.31687	8.35019e-05	-1.38946e-10	-1.31989	8.63518e-05	-1.38946e-10	-1.31989
16791146	chr10:16791146:C:A	3.69423e-06	0.498379	-1.27289	5.32638e-05	-0.499306	-1.2702	5.52548e-05	-0.496292	-1.27007
16791183	chr10:16791183:T:C	8.62255e-06	1.39024	-1.31714	8.33654e-05	-0.0315553	-1.28997	8.65521e-05	-0.0277904	-1.28978
16791281	chr10:16791281:C:T	5.87925e-05	3.30707	-1.31434	0.000205408	0.897664	-1.31742	0.000213338	0.901932	-1.31737
16791458	chr10:16791458:A:G	4.33677e-05	3.00046	-1.31203	0.000162846	0.666676	-1.31863	0.000169095	0.67073	-1.31859
16791521	chr10:16791521:T:C	0.00020173	4.47833	-1.25269	0.000451179	1.65356	-1.28645	0.000467078	1.65478	-1.28661
16791775	chr10:16791775:A:G	3.17476e-06	-1.38946e-10	-0.926051	0.00012123	-1.38946e-10	-0.947068	0.000125341	-1.38946e-10	-0.94728
16791841	chr10:16791841:C:T	5.16955e-06	-1.38946e-10	-0.438496	0.000178974	-1.38946e-10	-0.557519	0.000185185	-1.38946e-10	-0.556962
16792274	chr10:16792274:G:A	7.57233e-06	1.25088	-1.30766	7.19722e-05	-0.202749	-1.26573	7.46846e-05	-0.199561	-1.26548
16792350	chr10:16792350:G:A	8.88404e-07	-1.48	-0.719615	5.18976e-05	-1.10889	-0.686594	5.37916e-05	-1.10717	-0.686028
16792434	chr10:16792434:C:T	5.30282e-05	3.20896	-1.31942	0.000179612	0.755207	-1.30917	0.000186487	0.759104	-1.30906
16792477	chr10:16792477:C:T	1.82456e-06	-0.311109	-1.16883	3.13305e-05	-1.11424	-1.18592	3.24015e-05	-1.11418	-1.18593
16792526	chr10:16792526:C:T	3.79451e-06	-1.38946e-10	-0.747726	0.000160759	-1.38946e-10	-0.664852	0.000166421	-1.38946e-10	-0.663796
16792661	chr10:16792661:T:C	1.16018e-05	1.68131	-1.31143	9.78864e-05	0.113126	-1.27408	0.000101611	0.116684	-1.27385
16792908	chr10:16792908:C:G	4.12074e-06	-1.38946e-10	-0.665249	0.000155301	-1.38946e-10	-0.699394	0.000160646	-1.38946e-10	-0.699117
16793036	chr10:16793036:A:G	6.15217e-06	-0.264477	-3.25898e-10	0.00010585	-1.08274	-3.25898e-10	0.000109479	-1.08258	-3.25898e-10
16793353	chr10:16793353:A:G	9.32732e-06	1.46026	-1.30859	8.46876e-05	-0.0379461	-1.26784	8.78921e-05	-0.0346065	-1.2676
16793451	chr10:16793451:A:G	9.74177e-06	1.50357	-1.30843	8.74002e-05	-0.00679371	-1.26747	9.07102e-05	-0.0034243	-1.26722
16793497	chr10:16793497:C:T	2.21589e-06	-1.38946e-10	-1.28563	8.71526e-05	-1.38946e-10	-1.2771	9.01263e-05	-1.38946e-10	-1.27711
16793736	chr10:16793736:G:A	2.14152e-06	-1.38946e-10	-1.31977	8.35718e-05	-1.38946e-10	-1.31905	8.64248e-05	-1.38946e-10	-1.31904
16794048	chr10:16794048:C:T	4.28933e-07	-1.6697	-1.25803	1.78662e-05	-1.65	-1.21185	1.84803e-05	-1.6498	-1.21182
16794054	chr10:16794054:C:A	5.91785e-06	1.01637	-1.31968	6.40567e-05	-0.283407	-1.30158	6.64666e-05	-0.280184	-1.30144
16794766	chr10:16794766:T:C	6.31126e-06	-1.38946e-10	-0.238946	0.000238513	-1.38946e-10	-0.270336	0.000246642	-1.38946e-10	-0.27038
16795076	chr10:16795076:C:T	7.32568e-07	-1.40048	-0.991997	2.13607e-05	-1.6706	-1.0126	2.20918e-05	-1.67066	-1.01245
16795882	chr10:16795882:G:A	2.14164e-06	-1.38946e-10	-1.31971	8.35903e-05	-1.38946e-10	-1.31883	8.64441e-05	-1.38946e-10	-1.31882
16795952	chr10:16795952:C:T	1.54542e-06	-1.64599	-3.25898e-10	5.89446e-05	-1.66816	-3.25898e-10	6.09713e-05	-1.66792	-3.25898e-10
16796016	chr10:16796016:T:C	2.01595e-05	1.81179	-0.889399	4.89467e-05	-0.762737	-1.09129	5.07621e-05	-0.75984	-1.09133
16796418	chr10:16796418:A:G	8.29249e-05	3.65477	-1.31811	0.000137992	0.49457	-1.31213	0.000143438	0.499685	-1.3121
16796593	chr10:16796593:G:T	1.04175e-05	-1.38946e-10	0.262201	0.000414317	-1.38946e-10	0.281872	0.000428342	-1.38946e-10	0.281602
16796646	chr10:16796646:T:C	3.07304e-06	0.118668	-1.07728	4.45966e-05	-0.854324	-1.09278	4.61444e-05	-0.854429	-1.09211
16796736	chr10:16796736:TG:T	5.9446e-06	1.01895	-1.31775	6.29351e-05	-0.314695	-1.28796	6.53392e-05	-0.311003	-1.28772
16796864	chr10:16796864:T:C	2.18725e-06	-1.38946e-10	-1.29864	8.65049e-05	-1.38946e-10	-1.28456	8.94466e-05	-1.38946e-10	-1.28468
16796867	chr10:16796867:A:G	3.17183e-05	2.1276	-0.751983	9.69099e-05	-0.211554	-0.959423	0.000100463	-0.208994	-0.959534
16796885	chr10:16796885:G:A	6.73611e-06	1.14155	-1.31535	7.2007e-05	-0.182794	-1.2852	7.47356e-05	-0.179392	-1.28497
16796909	chr10:16796909:T:C	7.25274e-06	1.21556	-1.31546	7.60128e-05	-0.128275	-1.28558	7.8898e-05	-0.12481	-1.28535
16796967	chr10:16796967:A:C	5.75205e-06	-1.38946e-10	-0.331726	0.000239074	-1.38946e-10	-0.267987	0.000247592	-1.38946e-10	-0.266538
16796971	chr10:16796971:T:C	2.36056e-06	-1.38946e-10	-1.22238	8.76748e-05	-1.38946e-10	-1.27112	9.06642e-05	-1.38946e-10	-1.27116
16796990	chr10:16796990:G:A	2.79272e-06	-1.38946e-10	-1.05427	0.000114406	-1.38946e-10	-1.005	0.000118343	-1.38946e-10	-1.00473
16797503	chr10:16797503:T:C	2.82651e-06	-1.38946e-10	-1.04224	0.000112909	-1.38946e-10	-1.01818	0.000116767	-1.38946e-10	-1.01814
16798023	chr10:16798023:G:A	5.03225e-06	-1.38946e-10	-0.465415	0.000191314	-1.38946e-10	-0.490841	0.000197833	-1.38946e-10	-0.490895
16798134	chr10:16798134:T:C	6.13188e-07	-1.33417	-1.23619	3.23849e-05	-1.02369	-1.24338	3.3526e-05	-1.02267	-1.24333
16798196	chr10:16798196:A:T	4.33542e-06	-1.38946e-10	-0.614463	0.000165253	-1.38946e-10	-0.637281	0.000170883	-1.38946e-10	-0.637338
16798788	chr10:16798788:T:C	3.16141e-06	-1.38946e-10	-0.930264	0.000120696	-1.38946e-10	-0.951482	0.00012479	-1.38946e-10	-0.95169
16798844	chr10:16798844:AAT:A	2.19268e-06	-1.38946e-10	-1.29616	8.45169e-05	-1.38946e-10	-1.30781	8.73975e-05	-1.38946e-10	-1.30785
16798871	chr10:16798871:A:G	9.88811e-05	-1.38946e-10	2.51264	0.00340412	-1.38946e-10	2.38798	0.00352673	-1.38946e-10	2.38981
16799029	chr10:16799029:C:T	2.8023e-06	-1.38946e-10	-1.05084	0.000114853	-1.38946e-10	-1.00111	0.000118805	-1.38946e-10	-1.00083
16799539	chr10:16799539:G:A	2.43391e-06	-1.38946e-10	-1.19178	9.82677e-05	-1.38946e-10	-1.15706	0.000101642	-1.38946e-10	-1.15687
16799984	chr10:16799984:A:G	2.23195e-06	-1.2784	-3.25898e-10	0.000137688	-0.819766	-3.25898e-10	0.000141938	-0.822928	-3.25898e-10
16800142	chr10:16800142:C:G	2.2953e-06	-1.38946e-10	-1.25042	8.86608e-05	-1.38946e-10	-1.25994	9.16665e-05	-1.38946e-10	-1.26016
16800248	chr10:16800248:A:C	1.95583e-05	0.892118	-3.25898e-10	0.00020215	-0.43575	-3.25898e-10	0.000207897	-0.441276	-3.25898e-10
16800251	chr10:16800251:C:A	3.90772e-06	0.469505	-1.18783	5.03999e-05	-0.62366	-1.20111	5.21309e-05	-0.623855	-1.20071
16800277	chr10:16800277:C:A	3.45745e-06	0.394111	-1.23486	4.57898e-05	-0.675321	-1.24538	4.73588e-05	-0.67551	-1.24506
16800292	chr10:16800292:G:A	3.12852e-06	0.291795	-1.23252	4.30655e-05	-0.742152	-1.23988	4.45397e-05	-0.742369	-1.23957
16800386	chr10:16800386:T:G	2.78976e-06	0.00570834	-1.06103	4.2165e-05	-0.926077	-1.07709	4.36323e-05	-0.92612	-1.0764
16800420	chr10:16800420:A:C	2.24285e-06	-1.38946e-10	-1.27353	9.40768e-05	-1.38946e-10	-1.20065	9.73344e-05	-1.38946e-10	-1.20017
16800435	chr10:16800435:A:G	2.73521e-06	-0.00315868	-1.07191	4.14883e-05	-0.931662	-1.08768	4.29313e-05	-0.93171	-1.08701
16800447	chr10:16800447:G:A	2.18916e-06	-1.38946e-10	-1.29776	8.48403e-05	-1.38946e-10	-1.30399	8.77363e-05	-1.38946e-10	-1.30398
16800496	chr10:16800496:G:A	2.73134e-06	-0.0273015	-1.04919	4.17356e-05	-0.947728	-1.06568	4.31889e-05	-0.94777	-1.06497
16800579	chr10:16800579:T:C	2.65879e-06	-0.0566934	-1.04672	4.10485e-05	-0.966825	-1.06318	4.24783e-05	-0.966861	-1.06246
16800618	chr10:16800618:A:G	0.000460361	4.60658	-0.555852	0.000463746	1.19589	-0.80131	0.000482266	1.20153	-0.801355
16800743	chr10:16800743:T:G	2.43701e-06	-1.38946e-10	-1.19051	9.83856e-05	-1.38946e-10	-1.15586	0.000101763	-1.38946e-10	-1.15567
16800986	chr10:16800986:G:A	3.06632e-06	0.101886	-1.06269	4.48704e-05	-0.861814	-1.07917	4.64319e-05	-0.861858	-1.07847
16801095	chr10:16801095:T:A	9.06407e-06	1.4177	-1.29466	8.62654e-05	-0.0463389	-1.24099	8.95256e-05	-0.0431168	-1.24068
16801206	chr10:16801206:C:T	2.15484e-06	-1.38946e-10	-1.31357	8.49658e-05	-1.38946e-10	-1.30251	8.78584e-05	-1.38946e-10	-1.30259
16801214	chr10:16801214:G:A	2.98719e-06	0.0557591	-1.04271	4.44253e-05	-0.891603	-1.05935	4.59729e-05	-0.891638	-1.05863
16801219	chr10:16801219:A:G	2.8392e-06	-0.0248175	-1.01294	4.32968e-05	-0.946174	-1.03051	4.48066e-05	-0.946216	-1.02975
16801259	chr10:16801259:C:T	2.86961e-06	0.0297679	-1.05687	4.30367e-05	-0.909691	-1.07301	4.45347e-05	-0.909734	-1.07232
16801461	chr10:16801461:C:T	2.79385e-06	0.085172	-1.13903	4.11985e-05	-0.873474	-1.15288	4.26272e-05	-0.873523	-1.1523
16801533	chr10:16801533:C:T	2.54847e-06	-1.38946e-10	-1.14579	9.82402e-05	-1.38946e-10	-1.15734	0.00010165	-1.38946e-10	-1.15678
16801621	chr10:16801621:G:A	2.57004e-06	-0.072101	-1.06526	3.98949e-05	-0.977328	-1.08118	4.12832e-05	-0.977368	-1.0805
16801665	chr10:16801665:G:A	2.14373e-06	-1.31873	-3.25898e-10	0.000135718	-0.834182	-3.25898e-10	0.000139792	-0.838164	-3.25898e-10
16801689	chr10:16801689:G:A	2.7836e-06	-0.0254597	-1.03208	4.24841e-05	-0.946469	-1.04916	4.39646e-05	-0.94651	-1.04842
16802209	chr10:16802209:C:T	4.49129e-06	0.53108	-1.11022	3.93463e-05	-0.859462	-1.21289	4.07611e-05	-0.857377	-1.21321
16802213	chr10:16802213:C:T	4.5307e-06	0.474424	-1.04483	3.98533e-05	-0.894683	-1.16487	4.12824e-05	-0.892633	-1.16525
16802338	chr10:16802338:A:G	2.80487e-06	-0.0196057	-1.03032	4.27184e-05	-0.942665	-1.04746	4.42069e-05	-0.942705	-1.04673
16802607	chr10:16802607:C:A	2.24309e-06	-1.38946e-10	-1.27343	8.82189e-05	-1.38946e-10	-1.26494	9.12267e-05	-1.38946e-10	-1.26497
16802723	chr10:16802723:AG:A	7.33521e-06	1.23041	-1.319	7.5854e-05	-0.117573	-1.29837	7.87357e-05	-0.114037	-1.29818
16802831	chr10:16802831:A:G	2.24491e-06	-1.38946e-10	-1.27262	8.68549e-05	-1.38946e-10	-1.28052	8.98028e-05	-1.38946e-10	-1.2807
16802866	chr10:16802866:G:A	4.34961e-06	0.435982	-1.04718	3.88221e-05	-0.918978	-1.16679	4.02118e-05	-0.916995	-1.16716
16803314	chr10:16803314:T:C	3.07934e-06	-1.38946e-10	-0.956565	0.000103737	-1.38946e-10	-1.1029	0.000107266	-1.38946e-10	-1.10301
16803317	chr10:16803317:A:G	6.02291e-06	0.486061	-0.771772	4.96733e-05	-0.879883	-0.959407	5.14522e-05	-0.877771	-0.959895
16803409	chr10:16803409:C:T	4.8879e-06	0.661539	-1.15606	4.06596e-05	-0.781049	-1.25848	4.21109e-05	-0.779294	-1.25872
16803458	chr10:16803458:C:G	4.62089e-06	-1.38946e-10	-0.550695	0.000175886	-1.38946e-10	-0.57492	0.000181882	-1.38946e-10	-0.57496
16803569	chr10:16803569:C:T	2.77574e-06	-0.00315603	-1.05721	4.20759e-05	-0.93194	-1.07334	4.35402e-05	-0.931985	-1.07265
16803797	chr10:16803797:G:C	5.60524e-06	-0.357581	-3.25898e-10	9.97232e-05	-1.14236	-3.25898e-10	0.000103142	-1.14221	-3.25898e-10
16803854	chr10:16803854:A:T	2.9145e-06	0.00210076	-1.01368	4.40277e-05	-0.928461	-1.03148	4.55625e-05	-0.928508	-1.03073
16804110	chr10:16804110:A:G	2.72341e-06	-0.0122266	-1.06717	4.14416e-05	-0.937253	-1.08322	4.28833e-05	-0.937297	-1.08254
16804401	chr10:16804401:C:T	3.14383e-06	-0.26758	-0.66826	5.6131e-05	-1.10417	-0.612902	5.80978e-05	-1.10434	-0.611853
16804808	chr10:16804808:G:A	2.62983e-06	-1.38946e-10	-1.11436	0.000107167	-1.38946e-10	-1.07037	0.000110852	-1.38946e-10	-1.07012
16805243	chr10:16805243:C:T	4.52954e-05	3.0491	-1.31717	6.07632e-05	-0.350937	-1.28684	6.3026e-05	-0.347993	-1.28678
16805291	chr10:16805291:G:A	3.99409e-06	-1.38516	0.68869	0.00012347	-1.66954	0.74078	0.000127788	-1.66963	0.741681
16805308	chr10:16805308:A:T	3.42593e-06	-1.38946e-10	-0.84991	0.000129661	-1.38946e-10	-0.879838	0.000134118	-1.38946e-10	-0.879602
16805444	chr10:16805444:G:A	5.84418e-06	-0.315835	-3.25898e-10	9.73531e-05	-1.16641	-3.25898e-10	0.000100729	-1.16588	-3.25898e-10
16805589	chr10:16805589:T:G	2.63407e-06	-1.38946e-10	-1.11275	0.000100857	-1.38946e-10	-1.13106	0.000104315	-1.38946e-10	-1.1309
16805891	chr10:16805891:A:G	2.84561e-06	-1.38946e-10	-1.0355	0.00011816	-1.38946e-10	-0.972722	0.000122264	-1.38946e-10	-0.97214
16806125	chr10:16806125:T:C	1.07036e-06	-1.38534	-0.627951	4.33402e-05	-1.34584	-0.629841	4.4897e-05	-1.3448	-0.629147
16806298	chr10:16806298:C:T	5.54095e-07	-1.44564	-1.22606	2.31999e-05	-1.36152	-1.23909	2.4052e-05	-1.35881	-1.23929
16806709	chr10:16806709:T:C	8.96656e-07	-0.873504	-1.31686	1.81171e-05	-1.52872	-1.31919	1.87644e-05	-1.52716	-1.3192
16806865	chr10:16806865:T:C	0.00125635	4.9334	0.12128	0.000145996	-0.566055	-0.195123	0.000150941	-0.565998	-0.195432
16806902	chr10:16806902:T:C	0.00500203	6.75143	-0.315114	3.94212e-05	-1.28077	-0.789687	4.0667e-05	-1.28289	-0.790007
16806998	chr10:16806998:C:T	1.06402e-06	-0.699908	-1.31932	1.70422e-05	-1.5892	-1.31986	1.76449e-05	-1.58801	-1.31986
16807210	chr10:16807210:T:G	8.34182e-06	-1.38946e-10	0.0399987	0.0002843	-1.38946e-10	-0.0947279	0.000294105	-1.38946e-10	-0.0943823
16807431	chr10:16807431:T:C	0.0015728	4.55808	0.721257	0.000146847	-0.777054	0.0216873	0.000151813	-0.777074	0.0214077
16807465	chr10:16807465:T:C	1.44502e-05	-1.38946e-10	0.589429	0.000666985	-1.38946e-10	0.758009	0.000691075	-1.38946e-10	0.759929
16807660	chr10:16807660:G:A	1.2986e-06	-0.502159	-1.31784	1.87262e-05	-1.50332	-1.31151	1.93587e-05	-1.50368	-1.3115
16807733	chr10:16807733:G:T	0.00306576	6.3528	-0.406027	0.000156517	0.0741651	-0.765762	0.000161841	0.0745799	-0.766283
16807776	chr10:16807776:C:A	2.30056e-05	1.05446	-3.25898e-10	0.000190415	-0.495554	-3.25898e-10	0.000196098	-0.499707	-3.25898e-10
16808076	chr10:16808076:C:T	2.33511e-05	1.06936	-3.25898e-10	0.000192187	-0.486291	-3.25898e-10	0.000197922	-0.490447	-3.25898e-10
16808152	chr10:16808152:G:GT	2.24033e-06	-1.38946e-10	-1.27466	8.82353e-05	-1.38946e-10	-1.26475	9.12452e-05	-1.38946e-10	-1.26477
16808215	chr10:16808215:C:T	0.0277214	7.98533	0.163347	0.000303616	0.37467	-0.403664	0.000314003	0.375115	-0.404032
16808537	chr10:16808537:A:T	1.05143e-06	-0.711238	-1.31989	1.72025e-05	-1.58063	-1.31908	1.78123e-05	-1.57937	-1.31906
16808730	chr10:16808730:T:C	6.66473e-06	-0.184453	-3.25898e-10	9.50839e-05	-1.19	-3.25898e-10	9.83772e-05	-1.18951	-3.25898e-10
16809384	chr10:16809384:C:G	3.34905e-06	-1.38946e-10	-0.872604	0.000134007	-1.38946e-10	-0.846865	0.000138569	-1.38946e-10	-0.846954
16809433	chr10:16809433:A:C	1.02062e-06	-0.743186	-1.31768	1.72761e-05	-1.57587	-1.31956	1.78887e-05	-1.57458	-1.31957
16809832	chr10:16809832:G:GT	8.67257e-07	-0.90681	-1.31689	1.84386e-05	-1.51114	-1.31918	1.90993e-05	-1.50947	-1.31919
16809948	chr10:16809948:C:T	2.1884e-06	-1.38946e-10	-1.29811	8.45638e-05	-1.38946e-10	-1.30725	8.74524e-05	-1.38946e-10	-1.30723
16810180	chr10:16810180:A:C	2.36454e-05	-1.38946e-10	1.08189	0.000421012	-1.38946e-10	0.297902	0.000435327	-1.38946e-10	0.297779
16810186	chr10:16810186:G:A	0.00304228	6.94558	-1.0065	0.000128545	0.314054	-1.20254	0.00013296	0.314388	-1.20266
16810516	chr10:16810516:C:T	7.70067e-06	-0.0399742	-3.25898e-10	0.00010352	-1.10499	-3.25898e-10	0.000107111	-1.10446	-3.25898e-10
16810617	chr10:16810617:C:T	3.44357e-06	-1.38946e-10	-0.844774	0.00013531	-1.38946e-10	-0.837187	0.000139918	-1.38946e-10	-0.837262
16810668	chr10:16810668:G:A	0.00133052	6.20381	-1.09177	8.70978e-05	-0.0250468	-1.25268	9.01089e-05	-0.0245403	-1.25276
16810734	chr10:16810734:T:C	2.27787e-06	-1.38946e-10	-1.25804	8.99216e-05	-1.38946e-10	-1.24582	9.2985e-05	-1.38946e-10	-1.24588
16810746	chr10:16810746:G:A	2.5731e-06	-1.38946e-10	-1.13617	0.000100967	-1.38946e-10	-1.12996	0.000104408	-1.38946e-10	-1.13002
16810782	chr10:16810782:G:A	0.00134605	6.40167	-1.27803	8.75803e-05	0.0467526	-1.31895	9.0612e-05	0.047205	-1.31894
16810842	chr10:16810842:C:T	2.01704e-05	0.922932	-3.25898e-10	0.000282699	-0.100375	-3.25898e-10	0.000290613	-0.106327	-3.25898e-10
16810878	chr10:16810878:C:T	3.42874e-06	-1.38946e-10	-0.849091	0.000134721	-1.38946e-10	-0.841552	0.000139309	-1.38946e-10	-0.841627
16810897	chr10:16810897:C:T	5.17846e-07	-1.43499	-1.30436	1.69481e-05	-1.62462	-1.28998	1.7514e-05	-1.62528	-1.29004
16811196	chr10:16811196:CA:C	2.64983e-06	-1.38946e-10	-1.10679	0.000106065	-1.38946e-10	-1.0807	0.000109674	-1.38946e-10	-1.0808
16811253	chr10:16811253:C:T	0.0697914	9.35591	-0.283926	2.56408e-05	-1.4934	-1.00717	2.64879e-05	-1.49439	-1.00724
16811261	chr10:16811261:G:A	3.97159e-06	-1.38946e-10	-0.702117	0.000149723	-1.38946e-10	-0.735971	0.000154842	-1.38946e-10	-0.735916
16811342	chr10:16811342:A:G	2.15348e-06	-1.38946e-10	-1.3142	8.45866e-05	-1.38946e-10	-1.30698	8.74684e-05	-1.38946e-10	-1.30704
16811350	chr10:16811350:G:C	0.00227444	6.90012	-1.25192	0.000112946	0.300377	-1.31823	0.000116859	0.30091	-1.31826
16811357	chr10:16811357:A:G	6.79067e-06	-0.165732	-3.25898e-10	9.62087e-05	-1.17824	-3.25898e-10	9.95416e-05	-1.17774	-3.25898e-10
16811444	chr10:16811444:C:G	6.67535e-06	-0.18286	-3.25898e-10	9.5302e-05	-1.18771	-3.25898e-10	9.86027e-05	-1.18722	-3.25898e-10
16811520	chr10:16811520:G:A	6.77911e-06	-0.167436	-3.25898e-10	9.60971e-05	-1.1794	-3.25898e-10	9.9426e-05	-1.17891	-3.25898e-10
16811558	chr10:16811558:G:A	3.36343e-06	-1.38946e-10	-0.868319	0.000132136	-1.38946e-10	-0.860928	0.000136636	-1.38946e-10	-0.861002
16811566	chr10:16811566:G:A	3.36343e-06	-1.38946e-10	-0.868319	0.000132136	-1.38946e-10	-0.860928	0.000136636	-1.38946e-10	-0.861002
16811567	chr10:16811567:A:G	3.65348e-06	-1.38946e-10	-0.785603	0.000143797	-1.38946e-10	-0.776357	0.000148684	-1.38946e-10	-0.776498
16811610	chr10:16811610:C:T	0.00467662	7.17088	-0.801827	9.41665e-05	-0.0479924	-1.1517	9.73896e-05	-0.0476548	-1.15195
16811644	chr10:16811644:T:C	6.36921e-06	-0.229806	-3.25898e-10	9.27238e-05	-1.21513	-3.25898e-10	9.59354e-05	-1.21464	-3.25898e-10
16811653	chr10:16811653:A:G	4.10556e-07	-1.66861	-1.30292	1.62909e-05	-1.65903	-1.29512	1.68425e-05	-1.65913	-1.29529
16812323	chr10:16812323:C:T	0.010344	8.38643	-1.22355	0.000155767	0.618061	-1.31446	0.000161244	0.619109	-1.31451
16812350	chr10:16812350:G:A	0.00271609	6.5062	-0.680537	0.000135679	0.139933	-0.974397	0.000140344	0.140573	-0.974794
16812357	chr10:16812357:G:A	2.77882e-06	-1.38946e-10	-1.05926	0.000106463	-1.38946e-10	-1.07696	0.000110092	-1.38946e-10	-1.077
16812536	chr10:16812536:A:G	3.34495e-06	-1.38946e-10	-0.873831	0.00013384	-1.38946e-10	-0.848114	0.000138396	-1.38946e-10	-0.848203
16812589	chr10:16812589:T:C	7.11297e-07	-1.13738	-1.28457	1.80266e-05	-1.58212	-1.27079	1.86323e-05	-1.5826	-1.27082
16813071	chr10:16813071:C:A	0.00147945	6.40592	-1.18778	8.98309e-05	0.0554731	-1.3023	9.29342e-05	0.0559813	-1.30241
16813095	chr10:16813095:C:T	0.00235197	6.78374	-1.10201	0.000113232	0.247083	-1.2624	0.000117142	0.24769	-1.26262
16813162	chr10:16813162:C:T	2.65019e-06	-1.38946e-10	-1.10665	0.000107037	-1.38946e-10	-1.07159	0.000110764	-1.38946e-10	-1.07091
16813345	chr10:16813345:A:T	7.04471e-06	-0.129005	-3.25898e-10	9.82028e-05	-1.15772	-3.25898e-10	0.000101607	-1.15721	-3.25898e-10
16813429	chr10:16813429:G:T	2.30998e-06	-1.38946e-10	-1.24404	9.15871e-05	-1.38946e-10	-1.22747	9.47059e-05	-1.38946e-10	-1.22754
16813797	chr10:16813797:G:C	1.58433e-06	-0.305126	-1.31599	2.36859e-05	-1.26075	-1.31913	2.45061e-05	-1.26027	-1.31912
16813924	chr10:16813924:C:T	3.65338e-06	-1.38946e-10	-0.78563	0.000155375	-1.38946e-10	-0.698919	0.000160765	-1.38946e-10	-0.698378
16813930	chr10:16813930:G:A	4.6179e-07	-1.53893	-1.315	2.86259e-05	-1.07945	-1.311	2.97475e-05	-1.07464	-1.31093
16814231	chr10:16814231:G:C	8.42089e-06	-1.38946e-10	0.0494336	0.000312861	-1.38946e-10	0.00099985	0.000323721	-1.38946e-10	0.00156148
16814537	chr10:16814537:G:A	2.24678e-06	-1.38946e-10	-1.27179	8.88119e-05	-1.38946e-10	-1.25824	9.18376e-05	-1.38946e-10	-1.2583
16814672	chr10:16814672:A:C	7.66762e-06	-0.0442764	-3.25898e-10	0.000102827	-1.11171	-3.25898e-10	0.000106387	-1.11124	-3.25898e-10
16814686	chr10:16814686:A:G	0.155174	10.0796	-0.208547	2.50008e-05	-1.46712	-1.05873	2.58109e-05	-1.46864	-1.05888
16815134	chr10:16815134:C:G	0.117256	9.75163	-0.1608	2.47727e-05	-1.50788	-1.02714	2.55814e-05	-1.50922	-1.02723
16815204	chr10:16815204:A:C	1.33544e-06	-0.484008	-1.30801	1.64349e-05	-1.62772	-1.31763	1.69922e-05	-1.62792	-1.31764
16815395	chr10:16815395:G:A	0.000630805	5.0203	-0.654589	9.80561e-05	-0.210677	-0.948541	0.000101395	-0.210302	-0.94899
16815745	chr10:16815745:C:G	2.64991e-06	-1.38946e-10	-1.10676	0.000108622	-1.38946e-10	-1.05689	0.000112333	-1.38946e-10	-1.05685
16815851	chr10:16815851:C:T	2.2016e-06	-1.38946e-10	-1.2921	8.74776e-05	-1.38946e-10	-1.27338	9.0445e-05	-1.38946e-10	-1.27358
16816240	chr10:16816240:CAT:C	6.97654e-06	-0.138729	-3.25898e-10	9.76176e-05	-1.1637	-3.25898e-10	0.000101003	-1.16317	-3.25898e-10
16816371	chr10:16816371:T:C	4.30802e-06	-1.38946e-10	-0.620803	0.000146353	-1.38946e-10	-0.75874	0.000151414	-1.38946e-10	-0.758301
16816557	chr10:16816557:A:G	2.42836e-06	-1.38946e-10	-1.19407	9.7152e-05	-1.38946e-10	-1.16848	0.000100495	-1.38946e-10	-1.16821
16816599	chr10:16816599:T:C	6.12583e-06	-1.38946e-10	-0.268768	0.000265148	-1.38946e-10	-0.164468	0.000274337	-1.38946e-10	-0.163962
16817376	chr10:16817376:A:G	4.43834e-06	-1.38946e-10	-0.591002	0.000150268	-1.38946e-10	-0.73234	0.000155466	-1.38946e-10	-0.731893
16817494	chr10:16817494:A:C	3.68911e-06	-1.38946e-10	-0.775897	0.000139274	-1.38946e-10	-0.808315	0.000144091	-1.38946e-10	-0.807872
16817712	chr10:16817712:C:T	3.85217e-06	-1.38946e-10	-0.732645	0.000154926	-1.38946e-10	-0.701811	0.000160202	-1.38946e-10	-0.701885
16818064	chr10:16818064:A:G	2.71692e-06	-0.860441	-0.221341	6.52182e-05	-1.50153	-0.0654883	6.76899e-05	-1.49922	-0.0641599
16818322	chr10:16818322:A:G	9.86086e-06	-1.38946e-10	0.207291	0.000446636	-1.38946e-10	0.356985	0.000462683	-1.38946e-10	0.358723
16818453	chr10:16818453:T:C	3.44716e-06	-1.38946e-10	-0.843731	0.000147457	-1.38946e-10	-0.75122	0.00015241	-1.38946e-10	-0.751745
16818603	chr10:16818603:G:A	7.16015e-06	-0.112751	-3.25898e-10	9.90684e-05	-1.14895	-3.25898e-10	0.000102505	-1.14841	-3.25898e-10
16818966	chr10:16818966:T:G	5.8017e-06	-0.323131	-3.25898e-10	8.79984e-05	-1.26744	-3.25898e-10	9.10446e-05	-1.26697	-3.25898e-10
16819471	chr10:16819471:T:C	7.24384e-06	-1.38946e-10	-0.10113	0.000278823	-1.38946e-10	-0.114183	0.000288463	-1.38946e-10	-0.113751
16819526	chr10:16819526:T:C	6.65932e-06	-0.185265	-3.25898e-10	9.48227e-05	-1.19275	-3.25898e-10	9.81047e-05	-1.19228	-3.25898e-10
16819865	chr10:16819865:T:C	1.00917e-06	-0.957516	-1.11464	1.87522e-05	-1.66595	-1.1475	1.93882e-05	-1.66608	-1.14758
16820281	chr10:16820281:A:G	0.00652992	7.65818	-0.955315	0.000194535	0.713599	-1.18774	0.000201357	0.714553	-1.18779
16820330	chr10:16820330:G:A	2.62724e-06	-1.38946e-10	-1.11535	0.000104404	-1.38946e-10	-1.09649	0.000107955	-1.38946e-10	-1.09661
16820436	chr10:16820436:T:C	1.38879e-06	-0.484518	-1.26833	1.77891e-05	-1.55503	-1.31114	1.84012e-05	-1.55474	-1.31116
16820579	chr10:16820579:G:C	0.00463632	6.79664	-0.436241	0.000201887	0.352163	-0.789214	0.000208863	0.353081	-0.789722
16820805	chr10:16820805:G:C	1.25363e-06	-0.946721	-0.908515	2.02372e-05	-1.668	-1.06923	2.09152e-05	-1.66823	-1.06961
16820884	chr10:16820884:G:A	4.85863e-06	-1.38946e-10	-0.500525	0.000196035	-1.38946e-10	-0.466467	0.000202704	-1.38946e-10	-0.466571
16821120	chr10:16821120:G:T	6.84272e-06	-0.158097	-3.25898e-10	9.66446e-05	-1.17372	-3.25898e-10	9.99931e-05	-1.17322	-3.25898e-10
16821141	chr10:16821141:G:A	2.20617e-06	-1.38946e-10	-1.29002	8.704e-05	-1.38946e-10	-1.27839	9.00056e-05	-1.38946e-10	-1.27845
16821162	chr10:16821162:G:A	0.112698	10.5249	-0.973762	2.11037e-05	-1.37789	-1.31742	2.17948e-05	-1.37921	-1.31744
16821180	chr10:16821180:G:A	5.45914e-07	-1.55663	-1.12994	2.29819e-05	-1.5296	-1.08046	2.37377e-05	-1.53076	-1.0805
16821321	chr10:16821321:G:C	2.64777e-06	-1.38946e-10	-1.10756	0.000105284	-1.38946e-10	-1.0881	0.000108862	-1.38946e-10	-1.08824
16821653	chr10:16821653:A:G	1.09796e-05	0.795971	-0.481218	5.18822e-05	-1.58733	-0.208449	5.3709e-05	-1.58704	-0.207699
16821778	chr10:16821778:G:A	7.96271e-06	-0.00651322	-3.25898e-10	0.000105798	-1.08323	-3.25898e-10	0.000109471	-1.08266	-3.25898e-10
16821859	chr10:16821859:T:G	2.39683e-06	-1.38946e-10	-1.20713	9.48817e-05	-1.38946e-10	-1.19213	9.80996e-05	-1.38946e-10	-1.19234
16821998	chr10:16821998:G:A	2.26843e-06	-1.38946e-10	-1.2622	8.96806e-05	-1.38946e-10	-1.2485	9.27346e-05	-1.38946e-10	-1.24858
16822021	chr10:16822021:G:A	2.14568e-06	-1.38946e-10	-1.31782	8.36003e-05	-1.38946e-10	-1.31871	8.64518e-05	-1.38946e-10	-1.31873
16822137	chr10:16822137:G:A	2.33593e-06	-1.38946e-10	-1.23287	9.31324e-05	-1.38946e-10	-1.21074	9.63008e-05	-1.38946e-10	-1.21084
16822328	chr10:16822328:T:G	0.207608	11.2654	-1.10332	2.32221e-05	-1.28527	-1.31438	2.39655e-05	-1.28736	-1.31435
16822624	chr10:16822624:T:C	2.2642e-06	-1.38946e-10	-1.26406	8.95146e-05	-1.38946e-10	-1.25036	9.25629e-05	-1.38946e-10	-1.25043
16822662	chr10:16822662:G:A	3.44231e-06	-1.38946e-10	-0.84514	0.000120608	-1.38946e-10	-0.95221	0.000124771	-1.38946e-10	-0.951841
16822788	chr10:16822788:C:T	2.62904e-06	-1.38946e-10	-1.11466	0.000104479	-1.38946e-10	-1.09577	0.000108032	-1.38946e-10	-1.09589
16822811	chr10:16822811:C:T	0.0249095	9.32391	-1.28219	5.43813e-05	-0.470379	-1.27836	5.63229e-05	-0.469	-1.27822
16822934	chr10:16822934:C:A	2.59571e-06	-1.38946e-10	-1.12742	9.97328e-05	-1.38946e-10	-1.14226	0.000103133	-1.38946e-10	-1.1423
16823196	chr10:16823196:C:T	2.74794e-06	-1.38946e-10	-1.07043	8.6927e-05	-1.38946e-10	-1.27969	8.98849e-05	-1.38946e-10	-1.27979
16823302	chr10:16823302:G:A	3.16475e-06	-1.38946e-10	-0.929207	0.000112053	-1.38946e-10	-1.02579	0.000115916	-1.38946e-10	-1.02546
16823406	chr10:16823406:G:A	6.50713e-06	-0.208383	-3.25898e-10	9.39773e-05	-1.2017	-3.25898e-10	9.72319e-05	-1.20122	-3.25898e-10
16823548	chr10:16823548:G:A	2.16042e-06	-1.38946e-10	-1.31098	8.49224e-05	-1.38946e-10	-1.30302	8.78166e-05	-1.38946e-10	-1.30307
16823891	chr10:16823891:T:C	2.42843e-06	-1.38946e-10	-1.19404	9.85899e-05	-1.38946e-10	-1.15379	0.000101934	-1.38946e-10	-1.15399
16823910	chr10:16823910:T:C	3.5785e-06	-1.38946e-10	-0.806338	0.000124657	-1.38946e-10	-0.919192	0.000128963	-1.38946e-10	-0.918795
16824103	chr10:16824103:A:G	6.27697e-06	-1.38946e-10	-0.244395	0.000241874	-1.38946e-10	-0.256339	0.00025023	-1.38946e-10	-0.255939
16824194	chr10:16824194:G:A	2.3247e-06	-1.38946e-10	-1.23769	9.32923e-05	-1.38946e-10	-1.20902	9.64623e-05	-1.38946e-10	-1.20917
16824206	chr10:16824206:C:T	3.31982e-06	-1.38946e-10	-0.881371	0.000125605	-1.38946e-10	-0.911618	0.000129903	-1.38946e-10	-0.911532
16824238	chr10:16824238:A:G	7.18396e-06	-1.38946e-10	-0.109431	0.000277105	-1.38946e-10	-0.12036	0.000286715	-1.38946e-10	-0.119831
16824374	chr10:16824374:T:C	3.80609e-05	1.23197	0.325934	0.000118438	-1.63707	0.666697	0.000122785	-1.63629	0.668409
16824555	chr10:16824555:G:A	2.59957e-06	-1.38946e-10	-1.12594	0.000103224	-1.38946e-10	-1.10786	0.000106734	-1.38946e-10	-1.10798
16824563	chr10:16824563:C:T	2.56993e-06	-1.38946e-10	-1.1374	0.000102031	-1.38946e-10	-1.11948	0.000105501	-1.38946e-10	-1.1196
16824670	chr10:16824670:A:C	2.41371e-06	-1.38946e-10	-1.20012	9.74325e-05	-1.38946e-10	-1.1656	0.000100741	-1.38946e-10	-1.16577
16824824	chr10:16824824:C:T	2.1562e-06	-1.38946e-10	-1.31294	8.46818e-05	-1.38946e-10	-1.30586	8.75686e-05	-1.38946e-10	-1.3059
16824841	chr10:16824841:C:T	5.12267e-07	-1.43364	-1.31655	2.39107e-05	-1.25131	-1.31912	2.48033e-05	-1.2482	-1.31914
16824882	chr10:16824882:G:T	2.25895e-06	-1.38946e-10	-1.26638	8.96574e-05	-1.38946e-10	-1.24876	9.27088e-05	-1.38946e-10	-1.24886
16824930	chr10:16824930:G:A	1.08854e-05	-1.38946e-10	0.306144	0.000429386	-1.38946e-10	0.317599	0.000444035	-1.38946e-10	0.317583
16825160	chr10:16825160:A:G	5.79079e-06	-1.38946e-10	-0.325014	0.000235873	-1.38946e-10	-0.281464	0.000243899	-1.38946e-10	-0.281565
16825901	chr10:16825901:G:A	2.41545e-06	-1.38946e-10	-1.1994	9.26362e-05	-1.38946e-10	-1.21608	9.57944e-05	-1.38946e-10	-1.21612
16826524	chr10:16826524:T:C	4.22237e-06	-1.38946e-10	-0.640887	0.000143881	-1.38946e-10	-0.775775	0.000148855	-1.38946e-10	-0.775345
16827153	chr10:16827153:T:C	5.46316e-07	-1.6332	-1.05264	4.81443e-05	-0.847251	-1.0233	4.9966e-05	-0.843993	-1.02298
16827204	chr10:16827204:A:T	1.67453e-05	-1.38946e-10	0.736833	0.000775678	-1.38946e-10	0.908979	0.000803746	-1.38946e-10	0.910964
16827220	chr10:16827220:A:G	4.61407e-07	-1.53549	-1.31927	1.77708e-05	-1.54885	-1.31835	1.83573e-05	-1.54994	-1.31836
16827643	chr10:16827643:C:T	2.43123e-06	-1.38946e-10	-1.19288	9.79497e-05	-1.38946e-10	-1.1603	0.000101276	-1.38946e-10	-1.16047
16827725	chr10:16827725:C:T	2.49974e-05	-1.38946e-10	1.13749	0.000615248	-1.38946e-10	0.677267	0.000635344	-1.38946e-10	0.675848
16827975	chr10:16827975:A:AT	1.04684e-05	-1.38946e-10	0.267076	0.000472004	-1.38946e-10	0.41223	0.000488914	-1.38946e-10	0.413867
16827994	chr10:16827994:C:A	1.15873e-05	-1.38946e-10	0.368625	0.000528227	-1.38946e-10	0.524769	0.000547242	-1.38946e-10	0.526573
16828247	chr10:16828247:A:G	0.0048957	7.00047	-0.585642	0.000256669	0.700406	-0.897379	0.000265353	0.700586	-0.897844
16828523	chr10:16828523:G:C	2.41082e-06	-1.38946e-10	-1.20132	9.55964e-05	-1.38946e-10	-1.18462	9.885e-05	-1.38946e-10	-1.18472
16828626	chr10:16828626:G:A	4.65594e-07	-1.52605	-1.31968	2.74712e-05	-1.11686	-1.31476	2.84864e-05	-1.1141	-1.3148
16828709	chr10:16828709:C:T	2.72913e-06	-1.38946e-10	-1.0773	0.000103383	-1.38946e-10	-1.10632	0.000106935	-1.38946e-10	-1.1061
16828762	chr10:16828762:C:G	2.14665e-06	-1.38946e-10	-1.31738	8.35735e-05	-1.38946e-10	-1.31903	8.64261e-05	-1.38946e-10	-1.31903
16829139	chr10:16829139:ACT:A	3.98711e-06	-1.38946e-10	-0.698216	0.000160061	-1.38946e-10	-0.669204	0.000165506	-1.38946e-10	-0.669309
16829301	chr10:16829301:C:G	2.96551e-06	-1.38946e-10	-0.994232	0.000117427	-1.38946e-10	-0.978938	0.000121436	-1.38946e-10	-0.97893
16829884	chr10:16829884:C:T	2.18405e-06	-1.38946e-10	-1.3001	8.45657e-05	-1.38946e-10	-1.30723	8.74543e-05	-1.38946e-10	-1.3072
16829912	chr10:16829912:C:T	2.16985e-06	-1.38946e-10	-1.30663	8.4127e-05	-1.38946e-10	-1.31243	8.69999e-05	-1.38946e-10	-1.31241
16829915	chr10:16829915:G:A	2.80478e-06	-1.38946e-10	-1.04996	0.0001109	-1.38946e-10	-1.03613	0.000114687	-1.38946e-10	-1.03611
16829972	chr10:16829972:G:A	2.57102e-06	-1.38946e-10	-1.13698	0.000104267	-1.38946e-10	-1.09781	0.000107805	-1.38946e-10	-1.098
16830092	chr10:16830092:C:T	2.602e-06	-1.38946e-10	-1.125	0.000105611	-1.38946e-10	-1.085	0.000109194	-1.38946e-10	-1.08519
16830314	chr10:16830314:A:G	5.42396e-06	-1.38946e-10	-0.390456	0.00020319	-1.38946e-10	-0.430615	0.000210268	-1.38946e-10	-0.429938
16830744	chr10:16830744:T:C	1.23559e-05	-1.38946e-10	0.432854	0.000564741	-1.38946e-10	0.591609	0.000585107	-1.38946e-10	0.593476
16830886	chr10:16830886:A:G	1.30509e-06	-0.509457	-1.30555	1.68582e-05	-1.62563	-1.29429	1.74565e-05	-1.6244	-1.29421
16830930	chr10:16830930:T:C	0.00466841	7.36331	-0.996021	0.000170495	0.594171	-1.20023	0.000176516	0.595632	-1.20054
16830958	chr10:16830958:A:G	2.59629e-05	1.17539	-3.25898e-10	0.000206491	-0.4145	-3.25898e-10	0.000212614	-0.418839	-3.25898e-10
16831081	chr10:16831081:C:T	0.000761784	4.73682	-0.18244	8.84432e-05	-0.632982	-0.629415	9.1715e-05	-0.630307	-0.629325
16831175	chr10:16831175:A:G	5.68382e-06	-1.38946e-10	-0.343659	0.00021263	-1.38946e-10	-0.385204	0.000220042	-1.38946e-10	-0.384502
16831397	chr10:16831397:G:A	2.14876e-06	-1.38946e-10	-1.31639	8.59759e-05	-1.38946e-10	-1.29069	8.89194e-05	-1.38946e-10	-1.29059
16831468	chr10:16831468:A:G	3.01612e-06	-1.38946e-10	-0.97731	0.000113693	-1.38946e-10	-1.01126	0.000117605	-1.38946e-10	-1.01099
16831700	chr10:16831700:G:C	2.15025e-06	-1.38946e-10	-1.3157	8.45825e-05	-1.38946e-10	-1.30703	8.74601e-05	-1.38946e-10	-1.30714
16831727	chr10:16831727:G:C	2.82491e-06	-1.38946e-10	-1.04281	0.000118005	-1.38946e-10	-0.974028	0.000121985	-1.38946e-10	-0.974418
16831737	chr10:16831737:C:T	3.1558e-06	-0.623662	-0.308379	5.55152e-05	-1.59517	-0.132928	5.75602e-05	-1.59352	-0.131963
16831817	chr10:16831817:A:G	2.80598e-05	1.25306	-3.25898e-10	0.000216569	-0.366849	-3.25898e-10	0.000222971	-0.371279	-3.25898e-10
16832243	chr10:16832243:A:C	1.0594e-06	-1.62509	-0.398484	4.60345e-05	-1.33897	-0.576399	4.76797e-05	-1.338	-0.575811
16832566	chr10:16832566:T:C	0.179136	11.1562	-1.14161	2.34804e-05	-1.28138	-1.30721	2.4229e-05	-1.28361	-1.30716
16832610	chr10:16832610:C:T	2.14613e-06	-1.38946e-10	-1.31762	8.35322e-05	-1.38946e-10	-1.31953	8.63836e-05	-1.38946e-10	-1.31952
16832632	chr10:16832632:G:A	8.48398e-07	-1.53649	-0.709197	3.03087e-05	-1.4964	-0.836922	3.13752e-05	-1.49568	-0.83662
16832636	chr10:16832636:A:G	1.41774e-06	-1.43091	-0.301308	4.05559e-05	-1.58605	-0.456024	4.19774e-05	-1.58549	-0.455696
16832750	chr10:16832750:G:A	4.88046e-07	-1.58519	-1.21343	2.10742e-05	-1.5652	-1.13151	2.18069e-05	-1.56489	-1.13121
16832931	chr10:16832931:C:T	0.00247723	5.79654	-0.0629214	0.000364447	0.627187	-0.473565	0.000377219	0.62867	-0.474164
16833122	chr10:16833122:T:C	1.27414e-05	0.463574	-3.25898e-10	0.000194804	-0.472762	-3.25898e-10	0.000200365	-0.478177	-3.25898e-10
16833163	chr10:16833163:A:G	0.0107385	7.5715	-0.371192	0.000317794	0.757363	-0.740719	0.000328785	0.758375	-0.741291
16833193	chr10:16833193:A:T	6.17499e-07	-1.56606	-0.9973	2.43647e-05	-1.45736	-1.09426	2.52206e-05	-1.45664	-1.09402
16833260	chr10:16833260:CATGGTGGGGG:C	3.04884e-06	-1.38946e-10	-0.966521	0.000115433	-1.38946e-10	-0.996071	0.000119401	-1.38946e-10	-0.99583
16833360	chr10:16833360:G:A	2.80909e-06	-1.38946e-10	-1.04842	0.000106723	-1.38946e-10	-1.07452	0.000110389	-1.38946e-10	-1.07431
16833554	chr10:16833554:A:G	2.3614e-06	-1.38946e-10	-1.22203	8.9775e-05	-1.38946e-10	-1.24745	9.28526e-05	-1.38946e-10	-1.24731
16833966	chr10:16833966:T:G	2.26717e-06	-1.38946e-10	-1.26275	8.68497e-05	-1.38946e-10	-1.28058	8.98224e-05	-1.38946e-10	-1.28048
16834032	chr10:16834032:A:G	4.19451e-06	-1.38946e-10	-0.647506	0.000179412	-1.38946e-10	-0.555076	0.000185621	-1.38946e-10	-0.554613
16834053	chr10:16834053:G:T	4.65578e-07	-1.66526	-1.18049	5.00791e-05	-0.671457	-1.1597	5.19864e-05	-0.66792	-1.15942
16834191	chr10:16834191:C:G	6.43339e-07	-1.29145	-1.23091	1.78955e-05	-1.65605	-1.20416	1.85107e-05	-1.65585	-1.20412
16834614	chr10:16834614:C:T	6.4103e-07	-1.20729	-1.31867	1.57832e-05	-1.6717	-1.31411	1.63231e-05	-1.67163	-1.3141
16834821	chr10:16834821:G:A	0.00198074	6.82199	-1.31205	0.000314616	1.32618	-1.31959	0.000326139	1.3286	-1.3196
16834847	chr10:16834847:T:A	1.01268e-05	-1.38946e-10	0.233908	0.000452171	-1.38946e-10	0.369301	0.000468399	-1.38946e-10	0.371002
16834923	chr10:16834923:A:G	0.00198904	6.36005	-0.845926	1.86696e-05	-1.59993	-1.21793	1.92872e-05	-1.60094	-1.21794
16835111	chr10:16835111:G:A	3.30829e-06	-0.88485	-3.25898e-10	8.09673e-05	-1.35071	-3.25898e-10	8.37304e-05	-1.35072	-3.25898e-10
16835226	chr10:16835226:C:T	1.27376e-05	-1.38946e-10	0.46328	0.000516959	-1.38946e-10	0.503204	0.000534481	-1.38946e-10	0.502977
16835229	chr10:16835229:A:G	2.34589e-06	-1.38946e-10	-1.22862	9.2736e-05	-1.38946e-10	-1.215	9.58569e-05	-1.38946e-10	-1.21546
16835392	chr10:16835392:T:C	4.17691e-07	-1.67184	-1.28246	1.61249e-05	-1.67185	-1.29254	1.66744e-05	-1.67184	-1.29261
16835605	chr10:16835605:T:C	7.54961e-06	-0.0597856	-3.25898e-10	5.86387e-05	-1.67336	-3.25898e-10	6.06426e-05	-1.67332	-3.25898e-10
16835752	chr10:16835752:T:C	2.28142e-06	-1.38946e-10	-1.25649	8.98786e-05	-1.38946e-10	-1.2463	9.29296e-05	-1.38946e-10	-1.24648
16835762	chr10:16835762:C:T	2.13011e-05	0.977477	-3.25898e-10	0.00026525	-0.164087	-3.25898e-10	0.000273045	-0.168684	-3.25898e-10
16835860	chr10:16835860:A:G	2.58814e-06	-1.38946e-10	-1.13034	0.00010333	-1.38946e-10	-1.10683	0.000106871	-1.38946e-10	-1.1067
16835868	chr10:16835868:T:C	2.55919e-06	-1.38946e-10	-1.14159	0.000102231	-1.38946e-10	-1.11752	0.000105721	-1.38946e-10	-1.11752
16836205	chr10:16836205:T:C	1.23e-05	1.48502	-1.0567	5.8457e-05	-0.638306	-1.03816	6.06373e-05	-0.634912	-1.0385
16836376	chr10:16836376:C:T	2.32043e-06	-1.38946e-10	-1.23953	8.95654e-05	-1.38946e-10	-1.24979	9.2647e-05	-1.38946e-10	-1.24952
16836622	chr10:16836622:T:C	2.25716e-06	-1.38946e-10	-1.26718	9.19807e-05	-1.38946e-10	-1.22318	9.51894e-05	-1.38946e-10	-1.22245
16836978	chr10:16836978:G:A	6.44578e-06	-0.217857	-3.25898e-10	0.000103595	-1.10427	-3.25898e-10	0.000106989	-1.1056	-3.25898e-10
16837584	chr10:16837584:A:G	6.3784e-06	1.04825	-1.27661	7.79888e-05	-0.111519	-1.27667	8.02814e-05	-0.116098	-1.27668
16837704	chr10:16837704:T:C	2.2794e-06	-1.38946e-10	-1.25737	8.71321e-05	-1.38946e-10	-1.27733	9.01019e-05	-1.38946e-10	-1.27738
16837960	chr10:16837960:T:C	2.83653e-06	-1.38946e-10	-1.0387	0.000114127	-1.38946e-10	-1.00744	0.000118018	-1.38946e-10	-1.00748
16838109	chr10:16838109:C:T	2.40676e-06	-1.203	-3.25898e-10	6.99589e-05	-1.49685	-3.25898e-10	7.23215e-05	-1.4972	-3.25898e-10
16838156	chr10:16838156:C:T	2.15557e-06	-1.38946e-10	-1.31322	8.35035e-05	-1.38946e-10	-1.31987	8.63544e-05	-1.38946e-10	-1.31986
16838208	chr10:16838208:T:A	3.12635e-06	-1.38946e-10	-0.941416	0.00010613	-1.38946e-10	-1.08009	0.000109745	-1.38946e-10	-1.08016
16838227	chr10:16838227:G:A	6.89008e-06	1.15023	-1.30143	8.13542e-05	-0.0442956	-1.30165	8.37292e-05	-0.0490278	-1.3017
16838316	chr10:16838316:T:TA	2.14423e-06	-1.38946e-10	-1.3185	8.38823e-05	-1.38946e-10	-1.31534	8.67487e-05	-1.38946e-10	-1.3153
16838354	chr10:16838354:A:T	6.67986e-06	0.728511	-0.910696	3.59715e-05	-1.27169	-0.890337	3.72696e-05	-1.26941	-0.89073
16838849	chr10:16838849:C:T	2.19912e-06	-1.38946e-10	-1.29323	8.64684e-05	-1.38946e-10	-1.28498	8.94253e-05	-1.38946e-10	-1.28492
16838954	chr10:16838954:T:C	2.73236e-06	-1.38946e-10	-1.07612	0.000107997	-1.38946e-10	-1.06266	0.000111678	-1.38946e-10	-1.0627
16838958	chr10:16838958:T:A	2.19434e-06	-1.38946e-10	-1.2954	8.61855e-05	-1.38946e-10	-1.28826	8.91224e-05	-1.38946e-10	-1.28831
16838994	chr10:16838994:C:T	2.45105e-06	-1.38946e-10	-1.18477	9.70321e-05	-1.38946e-10	-1.16972	0.000100336	-1.38946e-10	-1.16979
16839005	chr10:16839005:C:T	2.64804e-06	-1.10746	-3.25898e-10	6.97253e-05	-1.50019	-3.25898e-10	7.21121e-05	-1.5001	-3.25898e-10
16839094	chr10:16839094:G:C	2.1619e-06	-1.38946e-10	-1.3103	8.47331e-05	-1.38946e-10	-1.30525	8.76283e-05	-1.38946e-10	-1.30522
16839097	chr10:16839097:T:C	2.14363e-06	-1.38946e-10	-1.31878	8.38399e-05	-1.38946e-10	-1.31585	8.67047e-05	-1.38946e-10	-1.31581
16839553	chr10:16839553:A:G	2.15633e-06	-1.38946e-10	-1.31287	8.45651e-05	-1.38946e-10	-1.30724	8.74503e-05	-1.38946e-10	-1.30725
16839732	chr10:16839732:T:C	2.14492e-06	-1.38946e-10	-1.31818	8.38487e-05	-1.38946e-10	-1.31574	8.67122e-05	-1.38946e-10	-1.31572
16839763	chr10:16839763:A:G	3.40109e-06	-1.38946e-10	-0.857186	0.000112165	-1.38946e-10	-1.02479	0.000115959	-1.38946e-10	-1.02509
16840128	chr10:16840128:A:G	1.80901e-06	-1.4885	-3.25898e-10	5.95247e-05	-1.65837	-3.25898e-10	6.15675e-05	-1.65818	-3.25898e-10
16840376	chr10:16840376:G:A	2.42985e-06	-1.38946e-10	-1.19345	9.74805e-05	-1.38946e-10	-1.16511	0.000100788	-1.38946e-10	-1.1653
16840519	chr10:16840519:T:C	0.000263547	4.6965	-1.20355	0.000242741	0.950096	-1.20286	0.000251392	0.95178	-1.20309
16841525	chr10:16841525:CTCAA:C	3.66368e-06	-1.38946e-10	-0.782813	0.00013811	-1.38946e-10	-0.816707	0.000142887	-1.38946e-10	-0.816268
16842085	chr10:16842085:C:T	4.10613e-06	-1.38946e-10	-0.6688	0.000169919	-1.38946e-10	-0.609436	0.000175925	-1.38946e-10	-0.608261
16842248	chr10:16842248:T:C	3.03254e-06	-1.38946e-10	-0.971882	0.000127023	-1.38946e-10	-0.90039	0.000131388	-1.38946e-10	-0.900161
16842374	chr10:16842374:G:C	0.000259729	4.4325	-0.954146	0.000174188	0.548644	-1.13327	0.000180275	0.549349	-1.13319
16843078	chr10:16843078:C:T	3.58354e-06	-1.38946e-10	-0.804932	0.000145812	-1.38946e-10	-0.762442	0.000150813	-1.38946e-10	-0.762277
16843093	chr10:16843093:C:A	2.14126e-06	-1.38946e-10	-1.31989	8.37321e-05	-1.38946e-10	-1.31714	8.65909e-05	-1.38946e-10	-1.31712
16843373	chr10:16843373:A:T	7.63448e-06	1.18557	-1.23418	8.99639e-05	-0.0109474	-1.2344	9.25908e-05	-0.0157165	-1.23441
16843431	chr10:16843431:T:C	2.2103e-06	-1.38946e-10	-1.28816	8.79712e-05	-1.38946e-10	-1.26775	9.09521e-05	-1.38946e-10	-1.26799
16843750	chr10:16843750:A:G	2.25997e-06	-1.38946e-10	-1.26593	8.62627e-05	-1.38946e-10	-1.28736	8.92032e-05	-1.38946e-10	-1.2874
16844008	chr10:16844008:T:C	3.51253e-06	-1.38946e-10	-0.824947	0.000150102	-1.38946e-10	-0.733446	0.00015527	-1.38946e-10	-0.733153
16844403	chr10:16844403:C:CT	2.14316e-06	-1.38946e-10	-1.319	8.35019e-05	-1.38946e-10	-1.31989	8.63518e-05	-1.38946e-10	-1.31989
16844443	chr10:16844443:CAACA:C	1.50383e-06	-1.67327	-3.25898e-10	6.87243e-05	-1.51466	-3.25898e-10	7.11907e-05	-1.51296	-3.25898e-10
16844807	chr10:16844807:A:G	0.000127264	3.26302	-0.498034	0.000151582	-0.0476438	-0.675989	0.000156865	-0.0469368	-0.675996
16845010	chr10:16845010:A:G	2.94085e-06	-1.38946e-10	-1.00258	0.000112329	-1.38946e-10	-1.02333	0.000116256	-1.38946e-10	-1.02253
16845199	chr10:16845199:T:C	1.89968e-06	-1.43959	-3.25898e-10	0.000113881	-1.00961	-3.25898e-10	0.000117506	-1.01183	-3.25898e-10
16845412	chr10:16845412:G:A	2.1461e-06	-1.38946e-10	-1.31763	8.43538e-05	-1.38946e-10	-1.30974	8.72331e-05	-1.38946e-10	-1.30974
16845554	chr10:16845554:G:A	6.70173e-06	0.974828	-1.15374	8.25268e-05	-0.200319	-1.13132	8.49489e-05	-0.205034	-1.13124
16845923	chr10:16845923:T:C	2.96783e-06	-1.38946e-10	-0.993451	0.000105547	-1.38946e-10	-1.08561	0.000109113	-1.38946e-10	-1.08593
16846380	chr10:16846380:G:A	3.03916e-06	-1.38946e-10	-0.9697	0.000122725	-1.38946e-10	-0.934814	0.00012693	-1.38946e-10	-0.934684
16847003	chr10:16847003:T:G	4.59687e-06	-1.38946e-10	-0.555907	0.000190818	-1.38946e-10	-0.493436	0.000197565	-1.38946e-10	-0.492252
16847175	chr10:16847175:G:A	4.97069e-06	-1.38946e-10	-0.477723	0.000209416	-1.38946e-10	-0.400434	0.000216825	-1.38946e-10	-0.399228
16847228	chr10:16847228:G:A	2.17348e-06	-1.38946e-10	-1.30495	8.4377e-05	-1.38946e-10	-1.30946	8.72602e-05	-1.38946e-10	-1.30942
16847294	chr10:16847294:T:C	4.30186e-06	-1.38946e-10	-0.622235	0.000178079	-1.38946e-10	-0.562531	0.00018438	-1.38946e-10	-0.561319
16847367	chr10:16847367:G:T	4.69499e-06	-1.38946e-10	-0.534786	0.000194909	-1.38946e-10	-0.472226	0.000201803	-1.38946e-10	-0.471026
16848011	chr10:16848011:T:C	2.36088e-06	-1.38946e-10	-1.22225	9.53692e-05	-1.38946e-10	-1.187	9.85858e-05	-1.38946e-10	-1.18739
16848027	chr10:16848027:T:G	2.14445e-06	-1.38946e-10	-1.3184	8.37203e-05	-1.38946e-10	-1.31728	8.658e-05	-1.38946e-10	-1.31725
16848400	chr10:16848400:G:A	4.36954e-06	-1.38946e-10	-0.606623	0.000183895	-1.38946e-10	-0.530396	0.000190399	-1.38946e-10	-0.529198
16849138	chr10:16849138:G:T	6.69558e-05	2.12275	-3.25898e-10	0.000819045	0.96338	-3.25898e-10	0.000849539	0.966375	-3.25898e-10
16849276	chr10:16849276:C:A	3.77438e-05	-1.38946e-10	1.54954	0.00117614	-1.38946e-10	1.32523	0.00121715	-1.38946e-10	1.32595
16849364	chr10:16849364:G:GA	4.94147e-05	3.08407	-1.2651	4.84946e-05	-0.545589	-1.31772	5.01878e-05	-0.544846	-1.3177
16849549	chr10:16849549:A:C	3.28742e-06	-1.38946e-10	-0.89118	0.00013103	-1.38946e-10	-0.869331	0.000135502	-1.38946e-10	-0.869331
16851333	chr10:16851333:T:C	2.72896e-06	-1.38946e-10	-1.07736	0.000108887	-1.38946e-10	-1.05444	0.000112619	-1.38946e-10	-1.05431
16853114	chr10:16853114:A:G	2.33419e-06	-1.38946e-10	-1.23362	9.10601e-05	-1.38946e-10	-1.23324	9.41694e-05	-1.38946e-10	-1.23322
16853602	chr10:16853602:G:C	3.66004e-06	-1.38946e-10	-0.783809	0.000147879	-1.38946e-10	-0.748365	0.000152953	-1.38946e-10	-0.748189
16853965	chr10:16853965:G:A	2.24821e-06	-0.417299	-0.853848	3.01313e-05	-1.32272	-1.01648	3.10753e-05	-1.32553	-1.01638
16854388	chr10:16854388:T:G	1.94726e-06	-0.327319	-1.08754	2.63479e-05	-1.27554	-1.19783	2.71671e-05	-1.27854	-1.19777
16854692	chr10:16854692:T:A	8.35087e-07	-1.05084	-1.21066	5.68364e-05	-0.423991	-1.28059	5.89364e-05	-0.42131	-1.28055
16854746	chr10:16854746:C:T	2.29713e-06	-1.38946e-10	-1.24962	9.03486e-05	-1.38946e-10	-1.24108	9.34288e-05	-1.38946e-10	-1.24112
16854807	chr10:16854807:A:G	4.86798e-06	-1.38946e-10	-0.498603	0.000197053	-1.38946e-10	-0.461287	0.000203599	-1.38946e-10	-0.462166
16854934	chr10:16854934:C:CT	2.38402e-06	-1.38946e-10	-1.21249	9.39621e-05	-1.38946e-10	-1.20187	9.71639e-05	-1.38946e-10	-1.20192
16855224	chr10:16855224:G:A	5.26947e-06	0.521	-0.940352	7.64584e-05	-0.470619	-0.937392	7.87141e-05	-0.475054	-0.937443
16855403	chr10:16855403:C:T	5.1599e-06	-1.38946e-10	-0.440365	0.00020667	-1.38946e-10	-0.413633	0.000213706	-1.38946e-10	-0.413716
16855599	chr10:16855599:A:G	3.68137e-06	-1.38946e-10	-0.777996	0.000148006	-1.38946e-10	-0.747504	0.000153083	-1.38946e-10	-0.747341
16855690	chr10:16855690:A:G	5.1046e-06	0.514089	-0.965228	7.42642e-05	-0.474545	-0.962584	7.64585e-05	-0.478945	-0.962626
16855781	chr10:16855781:T:C	2.57736e-06	-1.38946e-10	-1.13452	0.000102738	-1.38946e-10	-1.11258	0.000106207	-1.38946e-10	-1.11293
16855974	chr10:16855974:C:T	4.33596e-06	0.641592	-1.25593	5.94336e-05	-0.409279	-1.25062	6.11849e-05	-0.413723	-1.2507
16856057	chr10:16856057:G:A	3.87759e-06	-0.387253	-0.338816	4.97728e-05	-1.26343	-0.573857	5.12896e-05	-1.26648	-0.574351
16856060	chr10:16856060:A:T	8.47095e-07	-1.47392	-0.773306	4.08485e-05	-1.07796	-0.956926	4.23126e-05	-1.07592	-0.957319
16856286	chr10:16856286:C:T	3.54859e-06	-0.81473	-3.25898e-10	0.000197851	-0.457242	-3.25898e-10	0.00020459	-0.457312	-3.25898e-10
16856615	chr10:16856615:C:T	2.27698e-06	-1.38946e-10	-1.25843	9.07798e-05	-1.38946e-10	-1.23632	9.38976e-05	-1.38946e-10	-1.23611
16856640	chr10:16856640:T:C	3.09939e-06	-1.38946e-10	-0.950078	0.000121647	-1.38946e-10	-0.943634	0.000125841	-1.38946e-10	-0.943296
16857043	chr10:16857043:A:G	4.70986e-06	0.439613	-0.971237	6.98436e-05	-0.52974	-0.96876	7.1914e-05	-0.53404	-0.968809
16857210	chr10:16857210:T:A	4.89551e-06	-1.38946e-10	-0.492963	0.000195985	-1.38946e-10	-0.466718	0.00020266	-1.38946e-10	-0.466789
16858027	chr10:16858027:G:A	2.86484e-06	-1.38946e-10	-1.02877	0.000112851	-1.38946e-10	-1.01869	0.000116672	-1.38946e-10	-1.01896
16858077	chr10:16858077:A:C	2.32781e-06	-1.38946e-10	-1.23635	9.08852e-05	-1.38946e-10	-1.23516	9.39786e-05	-1.38946e-10	-1.23525
16858181	chr10:16858181:T:C	3.20906e-06	-0.915304	-3.25898e-10	8.0823e-05	-1.3525	-3.25898e-10	8.34183e-05	-1.35445	-3.25898e-10
16858234	chr10:16858234:T:C	2.16288e-06	-1.38946e-10	-1.30984	8.3969e-05	-1.38946e-10	-1.31431	8.68432e-05	-1.38946e-10	-1.31422
16858527	chr10:16858527:GGCCAGGCTGGTCTTGAACTCCTGGCCTCAA:G	3.40771e-06	-1.38946e-10	-0.855242	0.000137692	-1.38946e-10	-0.819737	0.000142419	-1.38946e-10	-0.819543
16859072	chr10:16859072:C:T	5.27184e-06	-1.38946e-10	-0.418903	0.000228969	-1.38946e-10	-0.311172	0.000236819	-1.38946e-10	-0.311023
16859078	chr10:16859078:C:T	2.17308e-06	-1.38946e-10	-1.30513	8.45596e-05	-1.38946e-10	-1.3073	8.74484e-05	-1.38946e-10	-1.30727
16859199	chr10:16859199:G:T	5.68846e-06	-1.38946e-10	-0.342843	0.0002289	-1.38946e-10	-0.311475	0.000236696	-1.38946e-10	-0.311541
16859383	chr10:16859383:A:T	3.85952e-06	-1.38946e-10	-0.73074	0.000153935	-1.38946e-10	-0.708225	0.000159178	-1.38946e-10	-0.708296
16859625	chr10:16859625:C:T	2.14952e-06	-1.38946e-10	-1.31604	8.38884e-05	-1.38946e-10	-1.31527	8.67493e-05	-1.38946e-10	-1.3153
16859641	chr10:16859641:T:C	4.30178e-06	-1.38946e-10	-0.622254	0.000172057	-1.38946e-10	-0.596934	0.000177916	-1.38946e-10	-0.597005
16860139	chr10:16860139:A:G	2.23623e-06	-1.38946e-10	-1.27649	8.73323e-05	-1.38946e-10	-1.27504	9.03074e-05	-1.38946e-10	-1.2751
16860613	chr10:16860613:T:C	3.83913e-06	-1.38946e-10	-0.736035	0.000145117	-1.38946e-10	-0.767221	0.000150236	-1.38946e-10	-0.766114
16860623	chr10:16860623:C:T	2.58395e-05	-1.38946e-10	1.17062	0.000932384	-1.38946e-10	1.09299	0.00096383	-1.38946e-10	1.0926
16860700	chr10:16860700:T:C	3.34452e-06	-1.38946e-10	-0.87396	0.000136011	-1.38946e-10	-0.832023	0.000140744	-1.38946e-10	-0.831374
16861081	chr10:16861081:T:C	2.14329e-06	-1.38946e-10	-1.31894	8.48262e-05	-1.38946e-10	-1.30415	8.77259e-05	-1.38946e-10	-1.3041
16861157	chr10:16861157:A:G	2.36608e-06	-1.38946e-10	-1.22005	9.31473e-05	-1.38946e-10	-1.21058	9.63225e-05	-1.38946e-10	-1.21062
16861302	chr10:16861302:C:T	3.18866e-06	0.39605	-1.31773	1.99897e-05	-1.43179	-1.31775	2.07214e-05	-1.42943	-1.31772
16861844	chr10:16861844:A:G	1.44894e-05	-1.38946e-10	0.592136	0.000523924	-1.38946e-10	0.516589	0.000541648	-1.38946e-10	0.516298
16862347	chr10:16862347:A:C	2.15789e-06	-1.38946e-10	-1.31215	8.38289e-05	-1.38946e-10	-1.31598	8.66968e-05	-1.38946e-10	-1.3159
16862638	chr10:16862638:A:G	4.02044e-06	-1.38946e-10	-0.68989	0.00016456	-1.38946e-10	-0.641485	0.000170071	-1.38946e-10	-0.642105
16862786	chr10:16862786:C:T	4.94079e-06	-1.38946e-10	-0.483758	0.000204861	-1.38946e-10	-0.422428	0.000211868	-1.38946e-10	-0.422354
16863392	chr10:16863392:T:C	2.31996e-06	-1.38946e-10	-1.23973	8.98104e-05	-1.38946e-10	-1.24706	9.2878e-05	-1.38946e-10	-1.24703
16863868	chr10:16863868:G:C	2.26524e-06	-1.38946e-10	-1.2636	8.88959e-05	-1.38946e-10	-1.25729	9.19261e-05	-1.38946e-10	-1.25733
16863982	chr10:16863982:A:G	2.17978e-06	-1.38946e-10	-1.30206	8.49638e-05	-1.38946e-10	-1.30253	8.7856e-05	-1.38946e-10	-1.30262
16864170	chr10:16864170:G:A	2.60747e-06	-1.38946e-10	-1.1229	0.000104071	-1.38946e-10	-1.09968	0.000107657	-1.38946e-10	-1.09937
16864266	chr10:16864266:T:C	3.69583e-06	-0.161372	-0.612704	6.78169e-05	-0.92167	-0.606277	6.98956e-05	-0.92508	-0.606237
16864509	chr10:16864509:T:C	1.25799e-05	1.76579	-1.31497	2.33133e-05	-1.29113	-1.30461	2.41699e-05	-1.28862	-1.30459
16864551	chr10:16864551:A:G	2.15343e-06	-1.38946e-10	-1.31422	8.38504e-05	-1.38946e-10	-1.31572	8.67108e-05	-1.38946e-10	-1.31574
16864878	chr10:16864878:G:A	7.38067e-06	0.154608	-0.237026	0.000124373	-0.693551	-0.227925	0.000128078	-0.69773	-0.227948
16865056	chr10:16865056:C:T	7.66829e-06	0.214034	-0.258223	0.00012549	-0.661244	-0.251288	0.000129243	-0.665323	-0.251301
16865234	chr10:16865234:T:A	2.51405e-06	-1.38946e-10	-1.15939	9.42704e-05	-1.38946e-10	-1.19859	9.7494e-05	-1.38946e-10	-1.19853
16865650	chr10:16865650:C:T	1.56081e-06	-1.63608	-3.25898e-10	6.02832e-05	-1.6457	-3.25898e-10	6.23831e-05	-1.64502	-3.25898e-10
16865808	chr10:16865808:G:A	2.15339e-06	-1.38946e-10	-1.31424	8.3515e-05	-1.38946e-10	-1.31973	8.63635e-05	-1.38946e-10	-1.31975
16865833	chr10:16865833:T:C	2.56416e-05	-1.38946e-10	1.16293	0.00102153	-1.38946e-10	1.1843	0.00105727	-1.38946e-10	1.18512
16866004	chr10:16866004:G:A	4.56065e-06	-0.144457	-0.41936	8.33247e-05	-0.908941	-0.413071	8.58761e-05	-0.91233	-0.413083
16866039	chr10:16866039:C:T	1.57432e-06	-1.62746	-3.25898e-10	8.29631e-05	-1.32636	-3.25898e-10	8.56777e-05	-1.32773	-3.25898e-10
16866153	chr10:16866153:C:T	2.14265e-06	-1.38946e-10	-1.31924	8.36257e-05	-1.38946e-10	-1.31841	8.64857e-05	-1.38946e-10	-1.31834
16866295	chr10:16866295:GAA:G	2.71391e-06	-1.38946e-10	-1.08289	0.000102803	-1.38946e-10	-1.11195	0.000106336	-1.38946e-10	-1.11172
16866599	chr10:16866599:T:C	5.0493e-06	-0.15549	-0.306542	9.27316e-05	-0.916121	-0.298928	9.55712e-05	-0.919516	-0.298931
16866608	chr10:16866608:G:A	2.75266e-06	-1.38946e-10	-1.06872	0.00010353	-1.38946e-10	-1.1049	0.000107093	-1.38946e-10	-1.10463
16866879	chr10:16866879:T:C	4.79112e-06	-0.197619	-0.316899	8.90218e-05	-0.946297	-0.30958	9.17542e-05	-0.94961	-0.309596
16867590	chr10:16867590:T:C	5.86611e-06	1.00076	-1.31285	2.28305e-05	-1.30806	-1.3086	2.37103e-05	-1.30383	-1.30858
16868033	chr10:16868033:T:C	2.6195e-06	-1.38946e-10	-1.1183	0.000102281	-1.38946e-10	-1.11703	0.000105846	-1.38946e-10	-1.11634
16868051	chr10:16868051:A:G	1.69142e-05	-1.38946e-10	0.746869	0.000684885	-1.38946e-10	0.784492	0.000709252	-1.38946e-10	0.785892
16868152	chr10:16868152:G:A	2.04256e-05	-1.38946e-10	0.935506	0.000884101	-1.38946e-10	1.03981	0.000916516	-1.38946e-10	1.04226
16868209	chr10:16868209:A:G	2.41472e-06	-1.38946e-10	-1.1997	9.04581e-05	-1.38946e-10	-1.23987	9.34962e-05	-1.38946e-10	-1.2404
16868301	chr10:16868301:G:A	4.15476e-06	-0.3082	-0.348827	8.04116e-05	-1.01717	-0.340429	8.28849e-05	-1.02041	-0.340453
16868381	chr10:16868381:T:C	4.28446e-06	-0.212604	-0.413683	8.05027e-05	-0.951011	-0.405456	8.29676e-05	-0.95439	-0.405479
16868621	chr10:16868621:T:G	4.28239e-06	-0.246085	-0.380685	8.14455e-05	-0.973196	-0.371628	8.39374e-05	-0.976586	-0.371663
16868747	chr10:16868747:C:G	1.35375e-05	-1.38946e-10	0.52418	0.000636724	-1.38946e-10	0.711578	0.000658934	-1.38946e-10	0.712304
16868865	chr10:16868865:C:A	7.95963e-06	-1.38946e-10	-0.00689914	0.000325467	-1.38946e-10	0.0405018	0.000337247	-1.38946e-10	0.0424976
16869412	chr10:16869412:G:A	5.4274e-06	-1.38946e-10	-0.389821	0.00023019	-1.38946e-10	-0.305855	0.000237974	-1.38946e-10	-0.30616
16869606	chr10:16869606:C:A	2.52305e-06	0.12586	-1.28167	1.65743e-05	-1.61733	-1.31958	1.71554e-05	-1.61643	-1.31958
16870105	chr10:16870105:G:A	3.30251e-06	-0.295472	-0.591128	6.43833e-05	-0.996621	-0.583283	6.63475e-05	-1.00011	-0.583299
16870135	chr10:16870135:G:A	1.52752e-06	-1.27763	-0.380006	4.17151e-05	-1.53999	-0.473905	4.30143e-05	-1.54225	-0.474539
16870146	chr10:16870146:G:A	1.77205e-06	-1.14631	-0.362838	3.99673e-05	-1.59928	-0.457415	4.12364e-05	-1.60094	-0.458055
16870394	chr10:16870394:C:T	2.36481e-06	-1.38946e-10	-1.22059	9.17301e-05	-1.38946e-10	-1.22591	9.4875e-05	-1.38946e-10	-1.22576
16870839	chr10:16870839:T:C	2.84854e-06	-1.38946e-10	-1.03447	0.000109961	-1.38946e-10	-1.04463	0.000113672	-1.38946e-10	-1.04501
16871039	chr10:16871039:T:TG	2.24499e-06	-1.38946e-10	-1.27258	8.6095e-05	-1.38946e-10	-1.28931	8.90272e-05	-1.38946e-10	-1.28938
16871381	chr10:16871381:C:T	6.99284e-06	0.998131	-1.13453	2.00332e-05	-1.48047	-1.2669	2.07456e-05	-1.47908	-1.26691
16871525	chr10:16871525:C:T	1.70132e-06	-1.54988	-3.25898e-10	9.38782e-05	-1.20276	-3.25898e-10	9.72928e-05	-1.20059	-3.25898e-10
16872078	chr10:16872078:T:C	6.822e-06	-1.38946e-10	-0.161129	0.000295263	-1.38946e-10	-0.0568909	0.000305433	-1.38946e-10	-0.0565873
16872401	chr10:16872401:C:A	5.28254e-06	-1.38946e-10	-0.416876	0.000216357	-1.38946e-10	-0.367829	0.000223659	-1.38946e-10	-0.368195
16873118	chr10:16873118:G:A	1.50835e-06	-1.67026	-3.25898e-10	6.19167e-05	-1.61897	-3.25898e-10	6.3992e-05	-1.61956	-3.25898e-10
16873195	chr10:16873195:C:T	7.37472e-06	-1.38946e-10	-0.0832238	0.000300387	-1.38946e-10	-0.0396881	0.000311338	-1.38946e-10	-0.0374389
16873330	chr10:16873330:G:A	3.18873e-06	-0.921659	-3.25898e-10	0.000215072	-0.373787	-3.25898e-10	0.000222492	-0.373426	-3.25898e-10
16873493	chr10:16873493:G:A	2.3803e-06	-1.38946e-10	-1.21406	9.13512e-05	-1.38946e-10	-1.23005	9.44525e-05	-1.38946e-10	-1.23022
16873525	chr10:16873525:C:A	2.9224e-06	-1.38946e-10	-1.00888	0.000111471	-1.38946e-10	-1.031	0.000115197	-1.38946e-10	-1.03168
16873760	chr10:16873760:A:C	4.39269e-06	0.624584	-1.22592	0.000102048	0.0646503	-1.18397	0.000104745	0.0569834	-1.18378
16873769	chr10:16873769:G:C	2.71834e-06	-1.38946e-10	-1.08126	0.000103739	-1.38946e-10	-1.10288	0.000107221	-1.38946e-10	-1.10342
16873895	chr10:16873895:T:C	6.52979e-06	-0.204907	-3.25898e-10	0.000185754	-0.520336	-3.25898e-10	0.000190926	-0.526435	-3.25898e-10
16874280	chr10:16874280:G:A	2.37947e-06	-1.38946e-10	-1.2144	9.27058e-05	-1.38946e-10	-1.21533	9.58838e-05	-1.38946e-10	-1.21518
16874485	chr10:16874485:T:C	1.53403e-05	-1.38946e-10	0.649198	0.000633005	-1.38946e-10	0.70572	0.000653984	-1.38946e-10	0.704763
16874608	chr10:16874608:GTAA:G	2.20976e-06	-1.38946e-10	-1.2884	8.59512e-05	-1.38946e-10	-1.29098	8.88927e-05	-1.38946e-10	-1.29089
16874914	chr10:16874914:G:T	2.68297e-06	-1.38946e-10	-1.09436	0.000103207	-1.38946e-10	-1.10802	0.000106797	-1.38946e-10	-1.10739
16875248	chr10:16875248:A:C	2.23432e-06	-1.38946e-10	-1.27734	8.66195e-05	-1.38946e-10	-1.28323	8.95987e-05	-1.38946e-10	-1.28298
16875478	chr10:16875478:A:G	3.24322e-06	0.402183	-1.3069	5.35471e-05	-0.478346	-1.28585	5.51975e-05	-0.481587	-1.28581
16875523	chr10:16875523:A:G	3.57527e-06	0.441416	-1.24866	8.45796e-05	-0.0956093	-1.21146	8.68417e-05	-0.102946	-1.21129
16875569	chr10:16875569:T:A	2.16546e-06	-1.38946e-10	-1.30865	8.45776e-05	-1.38946e-10	-1.30709	8.74628e-05	-1.38946e-10	-1.30711
16875627	chr10:16875627:G:T	6.68079e-06	-0.182045	-3.25898e-10	0.0001897	-0.499315	-3.25898e-10	0.000194966	-0.505496	-3.25898e-10
16875918	chr10:16875918:G:A	3.97537e-06	-1.38946e-10	-0.701163	0.000174026	-1.38946e-10	-0.585554	0.000180054	-1.38946e-10	-0.585064
16876019	chr10:16876019:G:A	4.01722e-06	-1.38946e-10	-0.690692	0.000176055	-1.38946e-10	-0.573961	0.000182153	-1.38946e-10	-0.573473
16876551	chr10:16876551:G:A	6.8977e-06	-0.150095	-3.25898e-10	0.000194947	-0.47203	-3.25898e-10	0.000200341	-0.4783	-3.25898e-10
16876705	chr10:16876705:C:A	1.47045e-05	1.30717	-0.700296	0.000163788	-0.167445	-0.47874	0.000168999	-0.170759	-0.477669
16876780	chr10:16876780:T:C	7.62792e-06	-1.38946e-10	-0.0494672	0.000286528	-1.38946e-10	-0.086922	0.000296271	-1.38946e-10	-0.087044
16876973	chr10:16876973:A:G	2.32244e-06	-1.38946e-10	-1.23866	9.53249e-05	-1.38946e-10	-1.18747	9.8615e-05	-1.38946e-10	-1.1871
16876998	chr10:16876998:T:C	1.24219e-06	-0.682576	-1.18183	4.8561e-05	-0.68096	-1.18098	5.00438e-05	-0.684902	-1.18052
16877053	chr10:16877053:T:C	2.22797e-06	0.034559	-1.31475	9.893e-05	0.169052	-1.3194	0.000101776	0.163829	-1.31938
16877220	chr10:16877220:C:T	3.30972e-06	-1.38946e-10	-0.884417	0.000136215	-1.38946e-10	-0.830527	0.000140981	-1.38946e-10	-0.829695
16877224	chr10:16877224:A:G	2.11466e-05	1.73335	-0.763158	0.000207062	0.141752	-0.553494	0.000213566	0.138089	-0.552465
16877418	chr10:16877418:G:A	2.35159e-05	1.85437	-0.777975	0.000220189	0.242875	-0.593149	0.000227162	0.23914	-0.591795
16877474	chr10:16877474:T:A	9.77539e-07	-1.04396	-1.06004	2.80776e-05	-1.376	-1.03378	2.90502e-05	-1.37613	-1.03317
16877513	chr10:16877513:C:T	2.1826e-06	-1.38946e-10	-1.30077	8.45009e-05	-1.38946e-10	-1.308	8.73888e-05	-1.38946e-10	-1.30795
16877694	chr10:16877694:T:G	2.73525e-06	-1.38946e-10	-1.07506	0.000106167	-1.38946e-10	-1.07975	0.000109871	-1.38946e-10	-1.07901
16877795	chr10:16877795:TA:T	2.14255e-06	-1.38946e-10	-1.31929	8.35978e-05	-1.38946e-10	-1.31874	8.64526e-05	-1.38946e-10	-1.31872
16877816	chr10:16877816:A:G	1.48892e-05	1.70562	-1.08627	0.000140952	0.135023	-0.931362	0.0001453	0.131128	-0.930647
16878159	chr10:16878159:G:A	3.4652e-06	-0.710334	-0.128179	0.000103267	-0.985512	-0.121928	0.000106441	-0.990342	-0.120384
16878220	chr10:16878220:A:G	2.39023e-06	-1.38946e-10	-1.20989	9.68271e-05	-1.38946e-10	-1.17183	0.00010017	-1.38946e-10	-1.17146
16878231	chr10:16878231:T:G	2.36267e-06	-1.38946e-10	-1.22149	8.88043e-05	-1.38946e-10	-1.25832	9.18572e-05	-1.38946e-10	-1.25808
16878691	chr10:16878691:C:T	3.36652e-06	-1.38946e-10	-0.867403	0.000145066	-1.38946e-10	-0.767571	0.000150081	-1.38946e-10	-0.767145
16878786	chr10:16878786:C:T	1.54488e-06	-1.64633	-3.25898e-10	6.71113e-05	-1.53841	-3.25898e-10	6.94616e-05	-1.53755	-3.25898e-10
16878787	chr10:16878787:G:A	3.92981e-06	-1.38946e-10	-0.71269	0.000159023	-1.38946e-10	-0.67571	0.000164471	-1.38946e-10	-0.675585
16878863	chr10:16878863:G:A	4.18034e-06	-1.38946e-10	-0.65089	0.000169407	-1.38946e-10	-0.612451	0.000175213	-1.38946e-10	-0.612315
16878893	chr10:16878893:A:C	1.51585e-06	-0.503083	-1.16223	6.33058e-05	-0.411521	-1.18526	6.51978e-05	-0.415769	-1.18512
16878957	chr10:16878957:T:G	1.62168e-06	-1.59782	-3.25898e-10	6.03798e-05	-1.6441	-3.25898e-10	6.24804e-05	-1.64347	-3.25898e-10
16879371	chr10:16879371:T:C	2.90655e-05	1.90464	-0.616376	0.000273755	0.272983	-0.405507	0.000282439	0.269131	-0.403987
16879507	chr10:16879507:G:A	6.66559e-06	-0.184323	-3.25898e-10	0.000189249	-0.501696	-3.25898e-10	0.000194499	-0.507893	-3.25898e-10
16879914	chr10:16879914:A:G	2.14254e-06	-1.38946e-10	-1.31929	8.35793e-05	-1.38946e-10	-1.31896	8.64343e-05	-1.38946e-10	-1.31893
16879977	chr10:16879977:C:T	2.21251e-06	-1.38946e-10	-1.28715	8.64819e-05	-1.38946e-10	-1.28482	8.94301e-05	-1.38946e-10	-1.28486
16880065	chr10:16880065:A:G	2.24781e-06	0.0364711	-1.3078	5.67902e-05	-0.415437	-1.28996	5.83536e-05	-0.421934	-1.28986
16880287	chr10:16880287:G:A	3.75768e-06	-1.38946e-10	-0.75748	0.000163766	-1.38946e-10	-0.646318	0.000169434	-1.38946e-10	-0.645855
16880563	chr10:16880563:T:C	2.60588e-06	-1.38946e-10	-1.12351	0.000107988	-1.38946e-10	-1.06274	0.000111684	-1.38946e-10	-1.06264
16880833	chr10:16880833:T:C	2.1421e-06	-1.38946e-10	-1.3195	8.36575e-05	-1.38946e-10	-1.31803	8.65137e-05	-1.38946e-10	-1.31802
16880900	chr10:16880900:A:G	2.57012e-06	-1.38946e-10	-1.13733	9.83587e-05	-1.38946e-10	-1.15614	0.000101667	-1.38946e-10	-1.15662
16881061	chr10:16881061:A:T	2.14134e-06	-1.38946e-10	-1.31985	8.35027e-05	-1.38946e-10	-1.31988	8.63528e-05	-1.38946e-10	-1.31988
16881089	chr10:16881089:A:C	3.83431e-06	-1.38946e-10	-0.737293	0.000167305	-1.38946e-10	-0.624938	0.000173092	-1.38946e-10	-0.624496
16881099	chr10:16881099:T:G	2.4334e-06	-1.38946e-10	-1.19199	9.29493e-05	-1.38946e-10	-1.2127	9.61347e-05	-1.38946e-10	-1.21257
16881391	chr10:16881391:T:C	3.85849e-06	-0.00162055	-0.729386	8.22807e-05	-0.804181	-0.53044	8.49699e-05	-0.807212	-0.52881
16881728	chr10:16881728:A:G	6.55322e-06	-0.201325	-3.25898e-10	0.000186495	-0.516355	-3.25898e-10	0.000191678	-0.522502	-3.25898e-10
16881813	chr10:16881813:A:T	9.50838e-07	-1.15619	-0.975507	3.07022e-05	-1.46644	-0.853981	3.17388e-05	-1.46756	-0.853219
16882593	chr10:16882593:C:G	6.65712e-06	-0.185595	-3.25898e-10	0.000189074	-0.502621	-3.25898e-10	0.000194321	-0.508808	-3.25898e-10
16882611	chr10:16882611:G:C	2.39313e-06	-1.38946e-10	-1.20868	9.25198e-05	-1.38946e-10	-1.21734	9.57183e-05	-1.38946e-10	-1.21691
16882863	chr10:16882863:T:A	1.4347e-06	-0.448056	-1.27227	3.17837e-05	-1.02608	-1.25972	3.28043e-05	-1.02822	-1.25954
16882921	chr10:16882921:T:C	1.85352e-06	-0.216464	-1.24773	3.86881e-05	-0.856667	-1.23256	3.99215e-05	-0.859066	-1.23234
16882982	chr10:16882982:C:T	2.18371e-06	-1.38946e-10	-1.30026	8.45355e-05	-1.38946e-10	-1.30759	8.74248e-05	-1.38946e-10	-1.30754
16883109	chr10:16883109:A:G	3.11137e-06	-1.38946e-10	-0.946219	0.00011762	-1.38946e-10	-0.977301	0.000121683	-1.38946e-10	-0.976898
16883269	chr10:16883269:G:A	6.38669e-06	-0.227067	-3.25898e-10	0.000181984	-0.540842	-3.25898e-10	0.000187052	-0.546934	-3.25898e-10
16883329	chr10:16883329:A:G	1.87392e-05	1.94971	-1.10037	0.000166141	0.317689	-0.949612	0.000171237	0.31364	-0.94891
16883585	chr10:16883585:G:A	2.41181e-06	-1.38946e-10	-1.2009	9.32332e-05	-1.38946e-10	-1.20965	9.6458e-05	-1.38946e-10	-1.20921
16883589	chr10:16883589:A:G	1.65401e-06	-0.282866	-1.29521	3.48743e-05	-0.907099	-1.28591	3.59859e-05	-0.909416	-1.28578
16883663	chr10:16883663:C:G	2.53513e-06	-1.38946e-10	-1.15104	9.95731e-05	-1.38946e-10	-1.14387	0.000103023	-1.38946e-10	-1.14336
16883671	chr10:16883671:C:T	2.18928e-06	-1.38946e-10	-1.29771	8.62635e-05	-1.38946e-10	-1.28735	8.91832e-05	-1.38946e-10	-1.28763
16883849	chr10:16883849:T:C	2.52168e-06	-1.38946e-10	-1.15636	0.000103034	-1.38946e-10	-1.1097	0.000106591	-1.38946e-10	-1.10932
16883905	chr10:16883905:A:G	6.55421e-06	-0.201174	-3.25898e-10	0.000186375	-0.516999	-3.25898e-10	0.000191558	-0.523127	-3.25898e-10
16884078	chr10:16884078:C:A	2.32154e-06	-1.38946e-10	-1.23905	9.40604e-05	-1.38946e-10	-1.20082	9.72991e-05	-1.38946e-10	-1.20053
16884085	chr10:16884085:T:C	2.16049e-06	-1.38946e-10	-1.31095	8.53815e-05	-1.38946e-10	-1.29763	8.83071e-05	-1.38946e-10	-1.2975
16884177	chr10:16884177:T:A	1.24527e-06	-0.585625	-1.27631	2.257e-05	-1.36066	-1.26748	2.33467e-05	-1.36057	-1.26729
16884234	chr10:16884234:G:A	2.22059e-06	-1.38946e-10	-1.28351	8.5699e-05	-1.38946e-10	-1.29392	8.86298e-05	-1.38946e-10	-1.29385
16884369	chr10:16884369:G:A	1.80722e-06	-0.437056	-1.05244	3.21667e-05	-1.34785	-0.925979	3.32892e-05	-1.34815	-0.924939
16884418	chr10:16884418:T:A	1.2141e-06	-0.571687	-1.31559	2.75691e-05	-1.11469	-1.31337	2.8457e-05	-1.11665	-1.31328
16884641	chr10:16884641:G:A	1.51463e-06	-1.66611	-3.25898e-10	6.64985e-05	-1.54758	-3.25898e-10	6.88327e-05	-1.54664	-3.25898e-10
16884687	chr10:16884687:TC:T	2.14913e-06	-1.38946e-10	-1.31622	8.39707e-05	-1.38946e-10	-1.31429	8.68351e-05	-1.38946e-10	-1.31431
16884734	chr10:16884734:G:T	6.48013e-07	-1.35698	-1.15815	2.04953e-05	-1.58072	-1.14384	2.1204e-05	-1.58081	-1.14332
16884948	chr10:16884948:C:G	2.22582e-06	-1.38946e-10	-1.28115	8.58739e-05	-1.38946e-10	-1.29188	8.8811e-05	-1.38946e-10	-1.29181
16885015	chr10:16885015:C:T	3.94041e-06	-1.38946e-10	-0.709996	0.000172163	-1.38946e-10	-0.596318	0.000178116	-1.38946e-10	-0.595882
16885028	chr10:16885028:C:T	7.64475e-07	-1.34344	-1.00641	2.48877e-05	-1.59476	-0.93563	2.57594e-05	-1.59496	-0.934557
16885149	chr10:16885149:T:C	6.56723e-06	-0.19919	-3.25898e-10	0.000186536	-0.516132	-3.25898e-10	0.000191721	-0.52228	-3.25898e-10
16885269	chr10:16885269:T:C	2.42773e-06	-1.38946e-10	-1.19433	9.38029e-05	-1.38946e-10	-1.20356	9.70487e-05	-1.38946e-10	-1.20311
16885602	chr10:16885602:T:C	6.63302e-06	-0.189222	-3.25898e-10	0.000188268	-0.506894	-3.25898e-10	0.000193496	-0.51306	-3.25898e-10
16885878	chr10:16885878:A:T	1.78783e-06	-0.247134	-1.25314	7.67448e-05	-0.134766	-1.26951	7.90011e-05	-0.139474	-1.26938
16885896	chr10:16885896:A:C	3.84121e-06	-1.38946e-10	-0.735496	0.000167568	-1.38946e-10	-0.623368	0.000173366	-1.38946e-10	-0.622913
16886259	chr10:16886259:T:C	6.94072e-06	-0.143877	-3.25898e-10	0.00019602	-0.466543	-3.25898e-10	0.000201441	-0.472821	-3.25898e-10
16886415	chr10:16886415:T:C	2.33123e-06	-1.38946e-10	-1.23489	9.44485e-05	-1.38946e-10	-1.1967	9.77512e-05	-1.38946e-10	-1.19589
16886590	chr10:16886590:C:G	6.40631e-06	-0.223998	-3.25898e-10	0.000182491	-0.538057	-3.25898e-10	0.000187573	-0.544149	-3.25898e-10
16886635	chr10:16886635:G:A	2.20486e-06	-1.38946e-10	-1.29062	8.77057e-05	-1.38946e-10	-1.27077	9.07189e-05	-1.38946e-10	-1.27055
16886874	chr10:16886874:C:T	2.14938e-06	-1.38946e-10	-1.3161	8.35873e-05	-1.38946e-10	-1.31887	8.64413e-05	-1.38946e-10	-1.31885
16887130	chr10:16887130:G:A	1.41827e-05	-1.38946e-10	0.570743	0.00059421	-1.38946e-10	0.642475	0.000614355	-1.38946e-10	0.642254
16887274	chr10:16887274:ATT:A	2.96951e-06	-1.38946e-10	-0.992886	0.00011877	-1.38946e-10	-0.967566	0.000122833	-1.38946e-10	-0.967492
16887611	chr10:16887611:G:A	2.42883e-06	-1.38946e-10	-1.19387	9.85221e-05	-1.38946e-10	-1.15448	0.000101915	-1.38946e-10	-1.15418
16888011	chr10:16888011:G:A	2.14976e-06	-1.38946e-10	-1.31593	8.35951e-05	-1.38946e-10	-1.31877	8.64493e-05	-1.38946e-10	-1.31876
16888046	chr10:16888046:G:A	5.71308e-06	-0.338523	-3.25898e-10	0.000164972	-0.638982	-3.25898e-10	0.000169616	-0.644779	-3.25898e-10
16888280	chr10:16888280:A:T	8.68392e-07	-1.1845	-1.0379	2.62652e-05	-1.46735	-1.00917	2.71779e-05	-1.46747	-1.00844
16888363	chr10:16888363:T:C	3.18098e-06	-1.38946e-10	-0.924094	0.000136166	-1.38946e-10	-0.830885	0.000140865	-1.38946e-10	-0.83052
16888420	chr10:16888420:C:G	2.14631e-06	-1.31753	-3.25898e-10	6.24051e-05	-1.61111	-3.25898e-10	6.46269e-05	-1.60969	-3.25898e-10
16888736	chr10:16888736:T:C	6.50508e-06	-0.208699	-3.25898e-10	0.000185103	-0.523844	-3.25898e-10	0.000190258	-0.529936	-3.25898e-10
16888778	chr10:16888778:CAG:C	6.22782e-06	-0.252256	-3.25898e-10	0.000178055	-0.562667	-3.25898e-10	0.000183031	-0.568665	-3.25898e-10
16888862	chr10:16888862:C:T	6.42803e-06	-0.220614	-3.25898e-10	0.000182556	-0.537701	-3.25898e-10	0.000187649	-0.543746	-3.25898e-10
16889011	chr10:16889011:C:A	6.38619e-07	-1.25348	-1.27625	1.71452e-05	-1.60888	-1.29415	1.77448e-05	-1.60819	-1.29404
16889198	chr10:16889198:A:T	6.38135e-06	-1.38946e-10	-0.227902	0.000284969	-1.38946e-10	-0.0923762	0.000294898	-1.38946e-10	-0.0916891
16889256	chr10:16889256:A:G	2.61513e-06	-1.38946e-10	-1.11997	0.000103877	-1.38946e-10	-1.10155	0.000107484	-1.38946e-10	-1.10098
16889301	chr10:16889301:C:T	2.16167e-06	-1.38946e-10	-1.3104	8.38874e-05	-1.38946e-10	-1.31528	8.67527e-05	-1.38946e-10	-1.31526
16889345	chr10:16889345:C:T	5.36234e-06	-1.38946e-10	-0.401882	0.000224313	-1.38946e-10	-0.331715	0.00023189	-1.38946e-10	-0.332055
16889466	chr10:16889466:A:C	4.45186e-07	-1.58348	-1.30707	1.57435e-05	-1.6727	-1.31563	1.62827e-05	-1.67263	-1.31559
16890039	chr10:16890039:G:A	2.59075e-06	-1.38946e-10	-1.12934	9.98971e-05	-1.38946e-10	-1.14062	0.000103368	-1.38946e-10	-1.14002
16890385	chr10:16890385:G:A	1.50559e-06	-1.67209	-3.25898e-10	5.88614e-05	-1.66957	-3.25898e-10	6.08903e-05	-1.66924	-3.25898e-10
16890491	chr10:16890491:G:T	6.81057e-06	-0.162806	-3.25898e-10	0.000192653	-0.483866	-3.25898e-10	0.000197981	-0.490151	-3.25898e-10
16890705	chr10:16890705:A:G	9.18357e-07	-1.42474	-0.741709	3.46235e-05	-1.61778	-0.582441	3.5831e-05	-1.61827	-0.581237
16890745	chr10:16890745:G:A	2.05309e-05	-1.38946e-10	0.940649	0.000875129	-1.38946e-10	1.02961	0.000907778	-1.38946e-10	1.03268
16890771	chr10:16890771:A:T	2.12466e-06	-1.32767	-3.25898e-10	7.5222e-05	-1.42431	-3.25898e-10	7.78564e-05	-1.42345	-3.25898e-10
16890913	chr10:16890913:T:C	2.51321e-06	-1.38946e-10	-1.15972	9.4866e-05	-1.38946e-10	-1.19229	9.80946e-05	-1.38946e-10	-1.19239
16891547	chr10:16891547:T:C	7.89178e-06	-1.38946e-10	-0.0154604	0.000290498	-1.38946e-10	-0.0731615	0.000300588	-1.38946e-10	-0.0725775
16891791	chr10:16891791:T:C	2.14543e-06	-1.38946e-10	-1.31794	8.37723e-05	-1.38946e-10	-1.31666	8.66281e-05	-1.38946e-10	-1.31669
16891847	chr10:16891847:G:A	2.26474e-06	-1.38946e-10	-1.26382	8.72679e-05	-1.38946e-10	-1.27578	9.02725e-05	-1.38946e-10	-1.27549
16892171	chr10:16892171:C:T	1.58132e-05	1.48722	-0.807659	0.000153733	-0.081653	-0.627886	0.000158645	-0.0847347	-0.626916
16892265	chr10:16892265:G:C	2.98879e-06	0.0474472	-1.03386	4.65038e-05	-0.921633	-0.98359	4.81004e-05	-0.921971	-0.983058
16892482	chr10:16892482:T:C	1.06131e-05	-1.38946e-10	0.280808	0.000434956	-1.38946e-10	0.330486	0.000450416	-1.38946e-10	0.331852
16893173	chr10:16893173:G:A	1.72027e-06	-1.5388	-3.25898e-10	6.294e-05	-1.60258	-3.25898e-10	6.51558e-05	-1.60154	-3.25898e-10
16893317	chr10:16893317:T:C	5.27382e-06	-0.418528	-3.25898e-10	0.000154231	-0.706307	-3.25898e-10	0.000158598	-0.711944	-3.25898e-10
16893507	chr10:16893507:G:A	9.56349e-07	-1.32361	-0.802304	2.72167e-05	-1.63649	-0.804438	2.82003e-05	-1.63589	-0.803099
16893605	chr10:16893605:T:C	5.48522e-06	-0.379225	-3.25898e-10	0.000106505	-1.07656	-3.25898e-10	0.000110243	-1.07563	-3.25898e-10
16893974	chr10:16893974:C:T	5.81199e-06	-0.321359	-3.25898e-10	0.000167437	-0.624151	-3.25898e-10	0.000172136	-0.630034	-3.25898e-10
16894674	chr10:16894674:C:T	5.629e-06	-0.35335	-3.25898e-10	0.00016308	-0.650515	-3.25898e-10	0.000167675	-0.656292	-3.25898e-10
16894853	chr10:16894853:T:C	2.14143e-06	-1.38946e-10	-1.31981	8.35026e-05	-1.38946e-10	-1.31988	8.63525e-05	-1.38946e-10	-1.31988
16895071	chr10:16895071:A:C	2.77893e-06	-1.38946e-10	-1.05922	0.000106092	-1.38946e-10	-1.08046	0.000109741	-1.38946e-10	-1.0802
16895331	chr10:16895331:A:G	1.78311e-05	0.799662	-3.25898e-10	0.000497675	0.465189	-3.25898e-10	0.000518284	0.472205	-3.25898e-10
16895342	chr10:16895342:CACACACACACACACACATATATAT:C	3.53598e-06	-1.38946e-10	-0.818292	0.000130476	-1.38946e-10	-0.873572	0.00013495	-1.38946e-10	-0.873412
16895660	chr10:16895660:T:C	3.21541e-06	0.343148	-1.25648	0.000130378	0.387211	-1.26153	0.000134102	0.381567	-1.26128
16896376	chr10:16896376:A:T	1.08117e-06	-0.780243	-1.22299	2.16716e-05	-1.44264	-1.22611	2.24267e-05	-1.4425	-1.22557
16896456	chr10:16896456:C:T	3.06375e-06	-1.38946e-10	-0.961641	0.000132029	-1.38946e-10	-0.861737	0.000136548	-1.38946e-10	-0.861644
16896458	chr10:16896458:T:C	6.37033e-06	-0.22963	-3.25898e-10	0.000182396	-0.538579	-3.25898e-10	0.000187472	-0.544691	-3.25898e-10
16896685	chr10:16896685:G:A	3.7637e-06	-0.75588	-3.25898e-10	0.000133839	-0.848123	-3.25898e-10	0.00013838	-0.848315	-3.25898e-10
16896944	chr10:16896944:T:C	1.37673e-05	1.8154	-1.27438	0.000113136	0.169137	-1.1853	0.000116637	0.165716	-1.18497
16897206	chr10:16897206:A:G	3.28315e-06	-1.38946e-10	-0.892477	0.000131222	-1.38946e-10	-0.86787	0.000135692	-1.38946e-10	-0.867933
16897252	chr10:16897252:A:G	4.37509e-07	-1.66164	-1.2463	1.89546e-05	-1.63846	-1.16424	1.95975e-05	-1.63833	-1.16459
16897477	chr10:16897477:G:A	1.67343e-05	1.60034	-0.864158	0.000158585	0.0175884	-0.696059	0.000163655	0.0146357	-0.695195
16897490	chr10:16897490:G:C	1.72647e-05	1.67666	-0.909274	0.000158826	0.0722981	-0.749248	0.00016389	0.0693018	-0.748423
16897549	chr10:16897549:G:T	2.50319e-06	0.154503	-1.31822	4.06462e-05	-0.725668	-1.31418	4.20422e-05	-0.725368	-1.31428
16897704	chr10:16897704:G:A	2.16493e-06	-1.38946e-10	-1.30889	8.55602e-05	-1.38946e-10	-1.29554	8.84869e-05	-1.38946e-10	-1.29546
16897841	chr10:16897841:G:A	2.2062e-06	-1.38946e-10	-1.29001	8.51749e-05	-1.38946e-10	-1.30005	8.80801e-05	-1.38946e-10	-1.30007
16897917	chr10:16897917:T:C	2.39513e-06	-1.38946e-10	-1.20784	9.31147e-05	-1.38946e-10	-1.21093	9.63176e-05	-1.38946e-10	-1.21067
16897977	chr10:16897977:G:T	7.9754e-06	1.27403	-1.27895	0.000110354	0.196497	-1.23756	0.000113505	0.190721	-1.2372
16898610	chr10:16898610:G:A	9.97488e-06	1.45599	-1.2372	0.000115619	0.183989	-1.17845	0.000118851	0.17753	-1.17798
16898847	chr10:16898847:C:G	1.06815e-05	1.17806	-0.890822	0.000331676	1.00922	-0.949818	0.000342048	1.00597	-0.949343
16899572	chr10:16899572:A:G	3.21491e-06	-1.38946e-10	-0.913483	0.00012874	-1.38946e-10	-0.886965	0.000133114	-1.38946e-10	-0.88711
16899815	chr10:16899815:C:T	2.7053e-06	-1.38946e-10	-1.08607	0.000107709	-1.38946e-10	-1.06533	0.00011137	-1.38946e-10	-1.06546
16900008	chr10:16900008:T:C	2.69504e-06	-1.38946e-10	-1.08987	0.00010427	-1.38946e-10	-1.09777	0.000107866	-1.38946e-10	-1.09743
16900132	chr10:16900132:T:G	2.19919e-06	-1.38946e-10	-1.29319	8.74622e-05	-1.38946e-10	-1.27355	9.04568e-05	-1.38946e-10	-1.27345
16902236	chr10:16902236:T:C	1.66363e-06	-1.57228	-3.25898e-10	5.97915e-05	-1.65389	-3.25898e-10	6.18519e-05	-1.65358	-3.25898e-10
16902478	chr10:16902478:A:C	8.05349e-07	-1.31243	-0.985332	2.59125e-05	-1.55711	-0.932927	2.67921e-05	-1.55694	-0.933276
16902990	chr10:16902990:A:T	2.17799e-06	-1.38946e-10	-1.30288	8.54197e-05	-1.38946e-10	-1.29718	8.83348e-05	-1.38946e-10	-1.29718
16903038	chr10:16903038:T:C	2.93628e-06	-1.00414	-3.25898e-10	0.000106168	-1.07974	-3.25898e-10	0.000109784	-1.0798	-3.25898e-10
16903194	chr10:16903194:A:C	4.20869e-07	-1.63943	-1.30728	1.61054e-05	-1.6521	-1.3135	1.66565e-05	-1.65187	-1.31365
16903502	chr10:16903502:A:T	1.41754e-05	-0.88405	1.45428	0.000914837	-0.603198	1.67719	0.000942611	-0.607472	1.67781
16904208	chr10:16904208:T:C	4.18003e-06	-1.38946e-10	-0.650964	0.000160908	-1.38946e-10	-0.663924	0.00016663	-1.38946e-10	-0.662544
16904345	chr10:16904345:T:C	2.27168e-06	-1.38946e-10	-1.26076	8.75389e-05	-1.38946e-10	-1.27267	9.05537e-05	-1.38946e-10	-1.27238
16904724	chr10:16904724:A:ATGAT	1.34248e-05	-0.876902	1.39272	0.000904102	-0.561718	1.6239	0.000931571	-0.565923	1.62448
16904831	chr10:16904831:G:A	1.50625e-06	-1.67166	-3.25898e-10	5.93033e-05	-1.66209	-3.25898e-10	6.13071e-05	-1.66242	-3.25898e-10
16904886	chr10:16904886:A:G	3.35552e-06	-1.38946e-10	-0.870677	0.000145973	-1.38946e-10	-0.761336	0.000150965	-1.38946e-10	-0.761269
16905031	chr10:16905031:G:A	2.60943e-06	-1.38946e-10	-1.12215	0.000109847	-1.38946e-10	-1.04567	0.000113604	-1.38946e-10	-1.0456
16905175	chr10:16905175:A:G	2.16195e-06	-1.38946e-10	-1.31027	8.54059e-05	-1.38946e-10	-1.29734	8.83272e-05	-1.38946e-10	-1.29727
16905286	chr10:16905286:C:A	2.62826e-06	-1.38946e-10	-1.11496	0.000110767	-1.38946e-10	-1.03733	0.000114555	-1.38946e-10	-1.03727
16905665	chr10:16905665:G:A	6.50576e-06	0.999256	-1.20785	0.000216026	0.851911	-1.22127	0.000222637	0.848265	-1.22104
16905839	chr10:16905839:G:A	5.4177e-07	-1.6708	-1.0234	2.25582e-05	-1.64072	-0.987942	2.33494e-05	-1.63948	-0.988264
16905892	chr10:16905892:C:T	9.80363e-06	1.10793	-0.906462	0.000135791	-0.0732394	-0.760398	0.000140181	-0.0757644	-0.75962
16906069	chr10:16906069:A:C	1.52953e-06	-1.65632	-3.25898e-10	6.74697e-05	-1.53308	-3.25898e-10	6.98471e-05	-1.53201	-3.25898e-10
16906178	chr10:16906178:A:G	1.53434e-06	-1.3567	-0.296479	5.04342e-05	-1.6709	-0.153194	5.21594e-05	-1.67075	-0.153264
16906391	chr10:16906391:G:C	1.56628e-06	-1.63258	-3.25898e-10	6.00393e-05	-1.64976	-3.25898e-10	6.20858e-05	-1.6498	-3.25898e-10
16906857	chr10:16906857:T:C	3.84033e-06	-1.38946e-10	-0.735724	0.000169149	-1.38946e-10	-0.613976	0.000175357	-1.38946e-10	-0.611497
16906909	chr10:16906909:CACTTCTAAATTTTAAA:C	1.54e-06	-1.6495	-3.25898e-10	5.9313e-05	-1.66193	-3.25898e-10	6.13358e-05	-1.66195	-3.25898e-10
16907221	chr10:16907221:C:T	3.57548e-06	-1.38946e-10	-0.807182	0.000139734	-1.38946e-10	-0.805016	0.000144461	-1.38946e-10	-0.80531
16907402	chr10:16907402:G:A	6.93075e-06	1.03848	-1.1838	8.87644e-05	-0.189493	-1.06928	9.15551e-05	-0.192597	-1.06878
16907448	chr10:16907448:A:C	1.22168e-05	0.604931	-0.183399	0.000155531	-0.635132	-0.0627821	0.00016104	-0.634098	-0.0625708
16907551	chr10:16907551:T:C	4.42515e-07	-1.62324	-1.27332	1.67627e-05	-1.63926	-1.28635	1.73344e-05	-1.63897	-1.28666
16908053	chr10:16908053:A:G	2.18783e-06	-1.38946e-10	-1.29837	8.68513e-05	-1.38946e-10	-1.28056	8.98246e-05	-1.38946e-10	-1.28046
16908065	chr10:16908065:T:A	1.02139e-05	1.26224	-1.01977	0.000132445	0.139993	-0.998584	0.000136656	0.137704	-0.998559
16908756	chr10:16908756:T:G	2.14347e-06	-1.38946e-10	-1.31886	8.40952e-05	-1.38946e-10	-1.31281	8.69688e-05	-1.38946e-10	-1.31277
16908825	chr10:16908825:A:G	2.14763e-06	-1.38946e-10	-1.31692	8.44577e-05	-1.38946e-10	-1.30851	8.73446e-05	-1.38946e-10	-1.30846
16910019	chr10:16910019:A:G	4.46955e-07	-1.67333	-1.21324	1.7296e-05	-1.67223	-1.22205	1.78867e-05	-1.67224	-1.22202
16910270	chr10:16910270:T:C	2.20177e-06	-1.38946e-10	-1.29202	8.51618e-05	-1.38946e-10	-1.30021	8.80858e-05	-1.38946e-10	-1.30001
16910501	chr10:16910501:A:G	8.55385e-06	1.23807	-1.17297	0.000106327	-0.001094	-1.07715	0.000109575	-0.00503878	-1.07668
16911123	chr10:16911123:G:T	2.35252e-06	-1.38946e-10	-1.2258	9.65039e-05	-1.38946e-10	-1.17517	9.9804e-05	-1.38946e-10	-1.17511
16911316	chr10:16911316:C:T	2.17518e-06	-1.38946e-10	-1.30417	8.61539e-05	-1.38946e-10	-1.28862	8.91018e-05	-1.38946e-10	-1.28854
16912879	chr10:16912879:A:T	2.27613e-06	-1.38946e-10	-1.25881	9.22417e-05	-1.38946e-10	-1.22035	9.53804e-05	-1.38946e-10	-1.22045
16913199	chr10:16913199:T:G	8.43737e-06	0.257526	-0.206138	0.00011919	-0.735519	-0.22852	0.000123364	-0.734803	-0.228377
16913617	chr10:16913617:G:T	2.47951e-06	-1.38946e-10	-1.17322	9.35539e-05	-1.38946e-10	-1.20622	9.66761e-05	-1.38946e-10	-1.20695
16914933	chr10:16914933:G:A	2.16882e-06	-1.38946e-10	-1.3071	8.39748e-05	-1.38946e-10	-1.31424	8.68433e-05	-1.38946e-10	-1.31421
16916654	chr10:16916654:G:A	1.03182e-05	0.906956	-0.654332	0.000307823	0.700992	-0.716224	0.000316611	0.694972	-0.715617
16917064	chr10:16917064:A:G	2.76443e-06	-1.38946e-10	-1.06445	0.000109481	-1.38946e-10	-1.049	0.000113294	-1.38946e-10	-1.04833
16917253	chr10:16917253:A:C	2.14281e-06	-1.38946e-10	-1.31916	8.35823e-05	-1.38946e-10	-1.31893	8.64371e-05	-1.38946e-10	-1.3189
16917384	chr10:16917384:G:T	7.70242e-06	1.22606	-1.26581	0.000103077	0.191084	-1.30037	0.000106148	0.187031	-1.30052
16917774	chr10:16917774:C:A	4.20349e-06	-1.38946e-10	-0.645367	0.000170752	-1.38946e-10	-0.604548	0.000176565	-1.38946e-10	-0.604631
16917923	chr10:16917923:G:A	4.39485e-06	-1.47304	0.872195	0.000270811	-1.24577	1.10243	0.000279251	-1.24877	1.10256
16918049	chr10:16918049:A:T	2.59366e-06	-1.38946e-10	-1.12821	0.000100797	-1.38946e-10	-1.13165	0.000104259	-1.38946e-10	-1.13144
16918445	chr10:16918445:A:G	2.93214e-06	-1.38946e-10	-1.00555	0.00011631	-1.38946e-10	-0.988502	0.000120369	-1.38946e-10	-0.987755
16918625	chr10:16918625:T:C	2.18235e-06	-1.38946e-10	-1.30088	8.53182e-05	-1.38946e-10	-1.29837	8.82324e-05	-1.38946e-10	-1.29834
16918698	chr10:16918698:T:A	2.69191e-06	-1.38946e-10	-1.09103	0.00010355	-1.38946e-10	-1.1047	0.000107086	-1.38946e-10	-1.10469
16919625	chr10:16919625:G:A	2.56853e-06	-1.38946e-10	-1.13795	9.923e-05	-1.38946e-10	-1.14732	0.000102621	-1.38946e-10	-1.14728
16919771	chr10:16919771:G:A	1.89964e-06	-1.43962	-3.25898e-10	5.92734e-05	-1.6626	-3.25898e-10	6.12925e-05	-1.66266	-3.25898e-10
16919996	chr10:16919996:A:C	4.06708e-06	-1.38946e-10	-0.678356	0.00016267	-1.38946e-10	-0.653034	0.000168317	-1.38946e-10	-0.65247
16920235	chr10:16920235:T:A	4.06832e-06	-1.38946e-10	-0.678053	0.000158187	-1.38946e-10	-0.680982	0.000163526	-1.38946e-10	-0.681347
16920353	chr10:16920353:A:G	1.09428e-05	0.727317	-0.415917	0.000212352	-0.0133558	-0.373159	0.000219261	-0.0146533	-0.373401
16920539	chr10:16920539:G:A	5.41165e-06	-1.36552	0.972793	0.000349537	-1.09652	1.20837	0.000360276	-1.09994	1.20849
16920599	chr10:16920599:G:C	7.48394e-06	1.23647	-1.30499	0.000103501	0.168396	-1.27357	0.000106584	0.163884	-1.27327
16920784	chr10:16920784:A:G	2.41276e-06	-1.38946e-10	-1.20051	9.49025e-05	-1.38946e-10	-1.19191	9.81906e-05	-1.38946e-10	-1.19141
16920791	chr10:16920791:T:C	7.32125e-06	-1.36352	1.27302	0.000478583	-1.09661	1.52268	0.000493306	-1.10003	1.52284
16921799	chr10:16921799:C:T	3.31802e-06	-0.881915	-3.25898e-10	0.000192937	-0.482397	-3.25898e-10	0.000200393	-0.478036	-3.25898e-10
16922094	chr10:16922094:G:A	4.30113e-06	-1.39963	0.777226	0.000273094	-1.13844	1.0035	0.000281481	-1.14181	1.00356
16922444	chr10:16922444:A:G	1.45308e-05	0.991737	-0.396748	0.000272053	0.21215	-0.35091	0.00028089	0.210773	-0.351128
16922699	chr10:16922699:T:C	1.31339e-05	0.875849	-0.381932	0.000249819	0.118151	-0.342174	0.000257955	0.116818	-0.342351
16922981	chr10:16922981:C:T	3.81658e-06	-1.45013	0.708199	0.00023479	-1.2145	0.928435	0.000242092	-1.21755	0.928547
16923179	chr10:16923179:T:C	8.83749e-06	1.41449	-1.31677	0.00012134	0.351278	-1.29744	0.000124959	0.346909	-1.29724
16923228	chr10:16923228:A:G	5.97542e-06	0.601608	-0.895236	8.99099e-05	-0.484676	-0.761274	9.30104e-05	-0.485147	-0.760461
16923327	chr10:16923327:T:C	1.06449e-05	0.783041	-0.499245	0.000205112	0.0432237	-0.464428	0.000211804	0.0419372	-0.464594
16923330	chr10:16923330:C:T	6.42163e-06	0.372711	-0.594321	0.000160889	-0.0900327	-0.574012	0.000165919	-0.0926583	-0.574159
16923398	chr10:16923398:G:C	2.3227e-06	-1.38946e-10	-1.23855	8.81719e-05	-1.38946e-10	-1.26547	9.11897e-05	-1.38946e-10	-1.26538
16923748	chr10:16923748:C:T	2.22625e-06	-1.38946e-10	-1.28096	8.5315e-05	-1.38946e-10	-1.29841	8.82315e-05	-1.38946e-10	-1.29836
16923838	chr10:16923838:A:G	2.14371e-06	-1.38946e-10	-1.31874	8.37935e-05	-1.38946e-10	-1.3164	8.6655e-05	-1.38946e-10	-1.31638
16924016	chr10:16924016:G:A	8.73579e-06	-1.38946e-10	0.0861459	0.000358457	-1.38946e-10	0.137049	0.00037113	-1.38946e-10	0.138232
16924126	chr10:16924126:T:C	3.3931e-06	-0.859539	-3.25898e-10	0.000129462	-0.881373	-3.25898e-10	0.000133483	-0.884348	-3.25898e-10
16924661	chr10:16924661:A:G	1.51379e-06	-1.66667	-3.25898e-10	6.42056e-05	-1.58267	-3.25898e-10	6.63094e-05	-1.58399	-3.25898e-10
16924767	chr10:16924767:A:G	2.31694e-06	-0.215907	-1.02513	5.03267e-05	-0.9277	-0.898523	5.20376e-05	-0.928883	-0.89747
16924934	chr10:16924934:AG:A	5.54525e-06	0.0501267	-0.418468	0.000146073	-0.394838	-0.365813	0.000150618	-0.397809	-0.365761
16924936	chr10:16924936:G:C	5.56611e-06	0.0589405	-0.423527	0.000146405	-0.387401	-0.370981	0.00015096	-0.390378	-0.370926
16925446	chr10:16925446:T:G	1.48426e-06	-0.781831	-0.904533	4.44693e-05	-1.03945	-0.910509	4.60188e-05	-1.03869	-0.910581
16925448	chr10:16925448:A:C	2.14816e-06	-1.31667	-3.25898e-10	6.9242e-05	-1.50715	-3.25898e-10	7.16266e-05	-1.50685	-3.25898e-10
16926039	chr10:16926039:A:C	7.29288e-06	1.21465	-1.30904	0.000173982	0.726834	-1.31264	0.000178945	0.721453	-1.31269
16926045	chr10:16926045:A:G	2.10077e-06	-1.33898	-3.25898e-10	0.000104731	-1.09337	-3.25898e-10	0.00010817	-1.09462	-3.25898e-10
16926284	chr10:16926284:A:G	1.56351e-06	-1.63435	-3.25898e-10	5.90214e-05	-1.66686	-3.25898e-10	6.10435e-05	-1.66673	-3.25898e-10
16926314	chr10:16926314:G:A	3.51026e-06	-1.38946e-10	-0.825591	0.000135401	-1.38946e-10	-0.83652	0.000140059	-1.38946e-10	-0.836254
16926534	chr10:16926534:G:A	2.69249e-06	-1.09081	-3.25898e-10	6.91386e-05	-1.50865	-3.25898e-10	7.16855e-05	-1.50603	-3.25898e-10
16926543	chr10:16926543:T:C	3.07903e-06	0.0114213	-0.968089	7.91296e-05	-0.441708	-0.931963	8.15879e-05	-0.444603	-0.932035
16926786	chr10:16926786:A:G	1.52556e-06	-0.355046	-1.30387	3.07459e-05	-1.04861	-1.27039	3.17613e-05	-1.04988	-1.27019
16926845	chr10:16926845:AG:A	6.82656e-07	-1.20761	-1.25544	2.48214e-05	-1.27911	-1.25394	2.56378e-05	-1.28028	-1.25397
16926918	chr10:16926918:A:G	1.06635e-06	-0.809959	-1.20709	4.08975e-05	-0.853426	-1.18026	4.22193e-05	-0.855252	-1.18019
16926991	chr10:16926991:A:G	1.31689e-06	-0.50488	-1.30113	4.9293e-05	-0.539491	-1.30749	5.08755e-05	-0.541515	-1.30742
16927085	chr10:16927085:C:T	1.39023e-06	-0.470267	-1.28155	2.68676e-05	-1.14256	-1.31127	2.77493e-05	-1.14377	-1.31134
16927294	chr10:16927294:C:T	7.09523e-06	0.666724	-0.788584	0.000136316	-0.0534121	-0.776374	0.000140748	-0.0547263	-0.776623
16927688	chr10:16927688:C:T	1.12933e-05	1.46676	-1.12384	0.000274598	1.00207	-1.13151	0.000282318	0.996374	-1.13166
16927924	chr10:16927924:A:C	2.32468e-06	-1.38946e-10	-1.2377	9.83802e-05	-1.38946e-10	-1.15592	0.000101797	-1.38946e-10	-1.15533
16928977	chr10:16928977:T:C	1.18747e-06	-1.02429	-0.885174	3.75829e-05	-1.22025	-0.897962	3.88809e-05	-1.21977	-0.898041
16929284	chr10:16929284:A:G	4.62539e-06	-1.38946e-10	-0.549721	0.000172899	-1.38946e-10	-0.592048	0.000178882	-1.38946e-10	-0.591595
16929427	chr10:16929427:C:T	1.03101e-06	-0.975317	-1.07543	2.84298e-05	-1.41673	-0.980587	2.94451e-05	-1.41616	-0.979631
16929515	chr10:16929515:T:C	3.05012e-06	-1.38946e-10	-0.966101	0.000118229	-1.38946e-10	-0.972132	0.000122306	-1.38946e-10	-0.971795
16930012	chr10:16930012:A:G	4.18313e-07	-1.64045	-1.31235	1.63205e-05	-1.64301	-1.30932	1.68883e-05	-1.64259	-1.30911
16930308	chr10:16930308:G:C	8.31814e-07	-1.04615	-1.21928	2.66604e-05	-1.24104	-1.22054	2.75829e-05	-1.24054	-1.22058
16930635	chr10:16930635:A:G	2.49822e-06	-1.38946e-10	-1.1657	9.86486e-05	-1.38946e-10	-1.15319	0.000102027	-1.38946e-10	-1.15308
16930816	chr10:16930816:G:C	4.41439e-06	-1.38946e-10	-0.596412	0.000178054	-1.38946e-10	-0.56267	0.000184371	-1.38946e-10	-0.561367
16930862	chr10:16930862:C:T	2.17569e-06	-1.38946e-10	-1.30393	8.52155e-05	-1.38946e-10	-1.29958	8.81291e-05	-1.38946e-10	-1.29952
16931347	chr10:16931347:C:T	1.39212e-06	-0.567219	-1.18324	2.76482e-05	-1.18436	-1.24084	2.84805e-05	-1.18799	-1.24111
16931835	chr10:16931835:A:C	2.87826e-06	-1.38946e-10	-1.0241	0.00010995	-1.38946e-10	-1.04474	0.00011368	-1.38946e-10	-1.04493
16932134	chr10:16932134:T:C	1.92081e-06	-0.316267	-1.11227	4.14133e-05	-0.926908	-1.09425	4.27381e-05	-0.929147	-1.09408
16932467	chr10:16932467:T:C	7.03913e-06	-0.129798	-3.25898e-10	0.000365116	0.155457	-3.25898e-10	0.000373469	0.144517	-3.25898e-10
16932497	chr10:16932497:CA:C	3.28522e-06	0.112684	-1.00453	6.06749e-05	-0.602239	-1.03699	6.2622e-05	-0.603813	-1.03739
16933025	chr10:16933025:T:A	2.29137e-06	-1.38946e-10	-1.25213	8.65203e-05	-1.38946e-10	-1.28438	8.94681e-05	-1.38946e-10	-1.28444
16933079	chr10:16933079:G:A	2.35636e-06	0.0750444	-1.29921	4.52255e-05	-0.625503	-1.30759	4.66882e-05	-0.627149	-1.30768
16933424	chr10:16933424:C:T	3.60104e-06	-0.80006	-3.25898e-10	8.66856e-05	-1.28247	-3.25898e-10	8.96583e-05	-1.28231	-3.25898e-10
16934038	chr10:16934038:G:A	2.67403e-05	1.20489	-3.25898e-10	0.000812034	0.954784	-3.25898e-10	0.000842425	0.957966	-3.25898e-10
16934227	chr10:16934227:G:A	4.26606e-06	-0.830381	0.199791	0.000111363	-1.28942	0.257453	0.000115487	-1.28805	0.258885
16934243	chr10:16934243:C:T	2.15858e-06	-1.38946e-10	-1.31183	8.40282e-05	-1.38946e-10	-1.31361	8.68981e-05	-1.38946e-10	-1.31358
16934307	chr10:16934307:T:C	2.36881e-06	-1.38946e-10	-1.21889	9.08219e-05	-1.38946e-10	-1.23586	9.38867e-05	-1.38946e-10	-1.23623
16934619	chr10:16934619:A:G	6.91457e-07	-1.13111	-1.31913	1.97936e-05	-1.44417	-1.31523	2.04443e-05	-1.44544	-1.31518
16934706	chr10:16934706:A:G	3.23791e-06	-1.38946e-10	-0.906353	0.000122036	-1.38946e-10	-0.940445	0.0001261	-1.38946e-10	-0.941243
16934741	chr10:16934741:G:C	3.80676e-06	-1.38946e-10	-0.744503	0.000154988	-1.38946e-10	-0.701411	0.000160437	-1.38946e-10	-0.700418
16934874	chr10:16934874:C:T	3.41026e-05	-1.38946e-10	1.44809	0.00148757	-1.38946e-10	1.56014	0.00154204	-1.38946e-10	1.56254
16935720	chr10:16935720:A:C	2.07948e-06	-1.34916	-3.25898e-10	0.000126382	-0.905452	-3.25898e-10	0.000129947	-0.911192	-3.25898e-10
16935836	chr10:16935836:T:C	8.84092e-07	-0.971418	-1.23306	2.02229e-05	-1.46952	-1.26842	2.08782e-05	-1.47141	-1.2682
16935858	chr10:16935858:C:T	1.66849e-06	-1.56936	-3.25898e-10	6.15026e-05	-1.62568	-3.25898e-10	6.35186e-05	-1.62699	-3.25898e-10
16936362	chr10:16936362:T:C	3.68798e-06	-1.38946e-10	-0.776204	0.000150422	-1.38946e-10	-0.731316	0.000155704	-1.38946e-10	-0.730361
16936420	chr10:16936420:T:A	1.54474e-06	-1.64642	-3.25898e-10	5.87533e-05	-1.67141	-3.25898e-10	6.07616e-05	-1.67136	-3.25898e-10
16936430	chr10:16936430:G:A	6.91148e-06	1.13996	-1.28805	0.000103631	0.172688	-1.27661	0.00010597	0.161614	-1.27678
16936465	chr10:16936465:T:C	3.57336e-06	-1.38946e-10	-0.807775	0.000134305	-1.38946e-10	-0.844644	0.000138765	-1.38946e-10	-0.845537
16936810	chr10:16936810:T:C	2.25785e-06	-1.38946e-10	-1.26687	8.72252e-05	-1.38946e-10	-1.27626	9.0195e-05	-1.38946e-10	-1.27634
16936841	chr10:16936841:C:T	4.3733e-06	-1.38946e-10	-0.605765	0.000166674	-1.38946e-10	-0.62872	0.000172443	-1.38946e-10	-0.62825
16936980	chr10:16936980:A:G	1.11011e-06	-1.20193	-0.774886	2.69661e-05	-1.58659	-0.863592	2.78784e-05	-1.58776	-0.862712
16937057	chr10:16937057:T:C	2.98633e-06	-1.38946e-10	-0.987237	0.000119041	-1.38946e-10	-0.965293	0.000123042	-1.38946e-10	-0.965791
16937269	chr10:16937269:G:C	7.51e-07	-1.24373	-1.1239	2.05579e-05	-1.52164	-1.19987	2.12332e-05	-1.52267	-1.20008
16937381	chr10:16937381:A:C	5.28857e-07	-1.66427	-1.05405	1.9937e-05	-1.66978	-1.0824	2.06304e-05	-1.66968	-1.08187
16937382	chr10:16937382:A:T	2.38911e-06	-1.38946e-10	-1.21036	8.9649e-05	-1.38946e-10	-1.24886	9.27331e-05	-1.38946e-10	-1.24859
16937460	chr10:16937460:T:C	2.76655e-06	-1.38946e-10	-1.06368	0.000114752	-1.38946e-10	-1.00199	0.000118679	-1.38946e-10	-1.0019
16937567	chr10:16937567:G:T	2.26096e-06	-1.38946e-10	-1.26549	8.58574e-05	-1.38946e-10	-1.29207	8.88018e-05	-1.38946e-10	-1.29191
16937662	chr10:16937662:T:C	4.62338e-07	-1.67341	-1.17933	1.81848e-05	-1.64713	-1.19704	1.88191e-05	-1.64686	-1.19659
16937715	chr10:16937715:T:C	7.63859e-07	-1.18373	-1.16693	2.05654e-05	-1.48808	-1.23306	2.12403e-05	-1.48919	-1.23323
16937989	chr10:16937989:T:C	2.87869e-06	-1.38946e-10	-1.02395	0.0001056	-1.38946e-10	-1.0851	0.000109235	-1.38946e-10	-1.08482
16938418	chr10:16938418:T:C	2.62464e-06	-1.38946e-10	-1.11634	9.73468e-05	-1.38946e-10	-1.16648	0.000100693	-1.38946e-10	-1.16624
16938509	chr10:16938509:A:G	2.40485e-06	-1.38946e-10	-1.2038	9.21767e-05	-1.38946e-10	-1.22105	9.52987e-05	-1.38946e-10	-1.2213
16938599	chr10:16938599:T:C	5.83337e-07	-1.45234	-1.16793	1.7746e-05	-1.63521	-1.23339	1.83387e-05	-1.63574	-1.23356
16938671	chr10:16938671:G:A	1.20165e-06	-1.64572	-0.251868	5.45961e-05	-1.61749	-0.127306	5.63953e-05	-1.61871	-0.127221
16940062	chr10:16940062:C:T	6.02199e-06	-1.38946e-10	-0.285865	0.000221743	-1.38946e-10	-0.343239	0.000229625	-1.38946e-10	-0.341872
16940245	chr10:16940245:G:T	5.77659e-07	-1.33116	-1.2989	2.26812e-05	-1.32791	-1.29531	2.35247e-05	-1.3249	-1.29537
16940831	chr10:16940831:G:C	2.39276e-06	-1.38946e-10	-1.20883	9.26218e-05	-1.38946e-10	-1.21623	9.57529e-05	-1.38946e-10	-1.21655
16941299	chr10:16941299:T:G	8.89751e-05	-1.38946e-10	2.40707	0.00395221	-1.38946e-10	2.53727	0.0040996	-1.38946e-10	2.54033
16941422	chr10:16941422:G:A	1.95915e-05	-1.38946e-10	0.893812	0.00086571	-1.38946e-10	1.01879	0.000894831	-1.38946e-10	1.01832
16941435	chr10:16941435:T:G	8.40175e-05	-1.38946e-10	2.34974	0.00373043	-1.38946e-10	2.47952	0.00386946	-1.38946e-10	2.48255
16941450	chr10:16941450:G:A	2.72995e-06	-1.38946e-10	-1.077	0.000104945	-1.38946e-10	-1.09132	0.000108593	-1.38946e-10	-1.09071
16941491	chr10:16941491:A:G	2.14135e-06	-1.38946e-10	-1.31984	8.37903e-05	-1.38946e-10	-1.31644	8.66506e-05	-1.38946e-10	-1.31644
16941540	chr10:16941540:G:C	5.83366e-07	-1.67132	-0.948908	2.31674e-05	-1.66427	-0.937738	2.39485e-05	-1.66497	-0.937445
16941686	chr10:16941686:A:T	2.29118e-06	-1.38946e-10	-1.25221	8.67408e-05	-1.38946e-10	-1.28183	8.97174e-05	-1.38946e-10	-1.28165
16942260	chr10:16942260:T:C	2.58374e-06	-1.38946e-10	-1.13204	9.8557e-05	-1.38946e-10	-1.15412	0.000101888	-1.38946e-10	-1.15444
16942261	chr10:16942261:C:T	2.1499e-06	-1.38946e-10	-1.31586	8.36167e-05	-1.38946e-10	-1.31852	8.64716e-05	-1.38946e-10	-1.3185
16942310	chr10:16942310:A:G	2.91334e-06	-1.38946e-10	-1.01198	0.000116083	-1.38946e-10	-0.990449	0.000119987	-1.38946e-10	-0.990938
16942317	chr10:16942317:C:A	5.88242e-06	-1.38946e-10	-0.309314	0.000216645	-1.38946e-10	-0.3665	0.000224349	-1.38946e-10	-0.365116
16942424	chr10:16942424:G:A	5.13627e-07	-1.64054	-1.107	2.08191e-05	-1.61177	-1.09712	2.14978e-05	-1.61308	-1.09729
16942504	chr10:16942504:G:A	3.30434e-06	0.322274	-1.20832	0.000226465	0.874026	-1.19619	0.000232361	0.866349	-1.19637
16942526	chr10:16942526:A:T	4.93399e-07	-1.6162	-1.17152	1.74841e-05	-1.66599	-1.21747	1.80921e-05	-1.66568	-1.21716
16942583	chr10:16942583:T:C	3.64076e-06	0.0892652	-0.878354	0.000241977	0.578233	-0.834148	0.000248404	0.570839	-0.834101
16942662	chr10:16942662:T:C	5.38381e-07	-1.65313	-1.04734	2.17276e-05	-1.62992	-1.03626	2.24402e-05	-1.63103	-1.03644
16943160	chr10:16943160:T:C	5.36994e-07	-1.63802	-1.06503	1.93851e-05	-1.65584	-1.12441	2.00674e-05	-1.65538	-1.12384
16943303	chr10:16943303:A:T	7.67664e-07	-1.06784	-1.27784	3.33418e-05	-0.962392	-1.27556	3.45148e-05	-0.961493	-1.27544
16943318	chr10:16943318:C:T	7.7829e-07	-1.05502	-1.27692	3.38545e-05	-0.94811	-1.27458	3.50458e-05	-0.947204	-1.27446
16943499	chr10:16943499:T:C	4.30195e-07	-1.63829	-1.28651	1.71662e-05	-1.60576	-1.29605	1.77584e-05	-1.60557	-1.29589
16943690	chr10:16943690:C:T	2.86711e-06	-1.38946e-10	-1.02798	0.000112427	-1.38946e-10	-1.02245	0.000116218	-1.38946e-10	-1.02285
16943767	chr10:16943767:A:G	4.43846e-07	-1.64528	-1.24828	1.75817e-05	-1.61543	-1.26247	1.81897e-05	-1.61525	-1.26221
16943943	chr10:16943943:T:A	3.25074e-06	0.323368	-1.22577	0.000222167	0.873315	-1.21464	0.000227954	0.865637	-1.21481
16944160	chr10:16944160:A:G	5.05233e-05	-1.38946e-10	1.84115	0.00222144	-1.38946e-10	1.96115	0.00230322	-1.38946e-10	1.96374
16944640	chr10:16944640:G:A	2.66056e-06	-1.38946e-10	-1.10275	9.81558e-05	-1.38946e-10	-1.1582	0.000101539	-1.38946e-10	-1.15788
16944811	chr10:16944811:C:T	5.59907e-06	-0.04039	-0.318292	0.000359066	0.40669	-0.267942	0.000368723	0.399293	-0.267568
16944841	chr10:16944841:C:T	4.08207e-07	-1.6727	-1.30456	1.60078e-05	-1.66637	-1.30531	1.65448e-05	-1.66696	-1.30529
16945130	chr10:16945130:G:C	8.64369e-07	-1.33638	-0.89066	2.42468e-05	-1.57673	-0.97974	2.50556e-05	-1.57755	-0.97967
16945315	chr10:16945315:A:T	2.4085e-06	-1.38946e-10	-1.20228	9.4933e-05	-1.38946e-10	-1.19159	9.81748e-05	-1.38946e-10	-1.19157
16945573	chr10:16945573:G:A	2.67587e-06	0.0914472	-1.18846	0.000176517	0.603983	-1.17533	0.000181188	0.596738	-1.17552
16945700	chr10:16945700:G:A	2.44626e-06	-1.38946e-10	-1.18672	9.36639e-05	-1.38946e-10	-1.20505	9.6835e-05	-1.38946e-10	-1.20531
16945873	chr10:16945873:A:G	1.04167e-06	-0.753275	-1.28719	2.26458e-05	-1.31269	-1.3121	2.33663e-05	-1.31488	-1.31215
16945988	chr10:16945988:C:T	3.93983e-06	-1.38946e-10	-0.710146	0.000150084	-1.38946e-10	-0.733564	0.000155271	-1.38946e-10	-0.733145
16946187	chr10:16946187:C:T	1.07608e-06	-0.698857	-1.3091	2.33553e-05	-1.27418	-1.31975	2.40969e-05	-1.27648	-1.31976
16946307	chr10:16946307:T:A	2.90445e-06	-1.38946e-10	-1.01504	0.000115985	-1.38946e-10	-0.991296	0.000119895	-1.38946e-10	-0.991701
16946704	chr10:16946704:C:T	1.49424e-06	-1.62875	-0.0509167	6.92407e-05	-1.59323	0.0860571	7.15067e-05	-1.59469	0.0861645
16946788	chr10:16946788:C:T	6.08212e-06	-1.38946e-10	-0.275928	0.000225354	-1.38946e-10	-0.327086	0.000233364	-1.38946e-10	-0.32572
16947049	chr10:16947049:C:T	4.13409e-07	-1.6489	-1.3157	1.68451e-05	-1.61824	-1.30246	1.7424e-05	-1.61808	-1.30239
16947273	chr10:16947273:G:A	1.49501e-06	-1.64787	-0.0312737	6.88013e-05	-1.61971	0.106178	7.10729e-05	-1.62089	0.106281
16947428	chr10:16947428:T:C	1.21036e-06	-0.731955	-1.15841	2.51008e-05	-1.29772	-1.22414	2.58987e-05	-1.2999	-1.22423
16947436	chr10:16947436:A:T	2.19092e-06	-1.38946e-10	-1.29696	8.52144e-05	-1.38946e-10	-1.29959	8.81263e-05	-1.38946e-10	-1.29955
16947487	chr10:16947487:T:A	2.17229e-06	-1.38946e-10	-1.3055	8.35568e-05	-1.38946e-10	-1.31923	8.64074e-05	-1.38946e-10	-1.31925
16947581	chr10:16947581:T:G	1.57371e-06	-1.63813	0.0102873	7.29339e-05	-1.60618	0.150977	7.53323e-05	-1.60752	0.151105
16947689	chr10:16947689:A:G	2.14486e-06	-1.38946e-10	-1.31821	8.35377e-05	-1.38946e-10	-1.31946	8.6388e-05	-1.38946e-10	-1.31947
16947698	chr10:16947698:T:C	8.25069e-06	-1.38946e-10	0.0290153	0.000342348	-1.38946e-10	0.0910704	0.000353976	-1.38946e-10	0.0909112
16948553	chr10:16948553:G:A	5.44725e-06	-1.38946e-10	-0.386172	0.000201148	-1.38946e-10	-0.440719	0.00020828	-1.38946e-10	-0.439434
16948589	chr10:16948589:C:T	3.50744e-06	-1.38946e-10	-0.826397	0.000142746	-1.38946e-10	-0.783692	0.000147754	-1.38946e-10	-0.782773
16948711	chr10:16948711:T:TTTTGCCACTA	1.75375e-06	-1.51953	-3.25898e-10	6.08141e-05	-1.63694	-3.25898e-10	6.29332e-05	-1.63625	-3.25898e-10
16948713	chr10:16948713:A:G	1.75745e-06	-1.51742	-3.25898e-10	6.08769e-05	-1.6359	-3.25898e-10	6.29988e-05	-1.6352	-3.25898e-10
16948717	chr10:16948717:AATTG:A	1.75835e-06	-1.51691	-3.25898e-10	6.08925e-05	-1.63565	-3.25898e-10	6.3015e-05	-1.63495	-3.25898e-10
16948870	chr10:16948870:A:G	2.16455e-06	-1.38946e-10	-1.30907	8.35079e-05	-1.38946e-10	-1.31982	8.63577e-05	-1.38946e-10	-1.31982
16948909	chr10:16948909:C:T	5.13043e-06	0.540319	-0.986413	0.000134136	0.0951699	-0.941071	0.000137643	0.0867885	-0.940441
16948938	chr10:16948938:C:T	2.14858e-06	-1.38946e-10	-1.31647	8.36162e-05	-1.38946e-10	-1.31852	8.64718e-05	-1.38946e-10	-1.3185
16949074	chr10:16949074:A:C	1.16855e-05	-1.38946e-10	0.377069	0.000430585	-1.38946e-10	0.320386	0.000445902	-1.38946e-10	0.321781
16949125	chr10:16949125:T:C	3.3386e-06	-1.38946e-10	-0.87573	0.000125771	-1.38946e-10	-0.910295	0.000129996	-1.38946e-10	-0.910816
16949329	chr10:16949329:C:A	3.37897e-06	0.160308	-1.02402	9.08893e-05	-0.253955	-0.981161	9.33029e-05	-0.261919	-0.980548
16949551	chr10:16949551:A:G	5.12991e-06	0.542783	-0.988978	0.000135168	0.105883	-0.944119	0.000138691	0.0974194	-0.943491
16949751	chr10:16949751:G:T	5.57523e-06	-1.38946e-10	-0.362949	0.00021547	-1.38946e-10	-0.371936	0.000222934	-1.38946e-10	-0.371442
16949795	chr10:16949795:G:T	2.17501e-06	-1.38946e-10	-1.30425	8.35756e-05	-1.38946e-10	-1.31901	8.64267e-05	-1.38946e-10	-1.31902
16949877	chr10:16949877:G:C	5.47003e-06	-1.38946e-10	-0.381999	0.000201964	-1.38946e-10	-0.436668	0.000209127	-1.38946e-10	-0.435378
16950204	chr10:16950204:G:C	2.55374e-06	-1.38946e-10	-1.14372	0.000101724	-1.38946e-10	-1.1225	0.00010515	-1.38946e-10	-1.12293
16950297	chr10:16950297:T:C	1.59007e-06	-1.59936	-0.0181415	7.47687e-05	-1.55379	0.123427	7.71906e-05	-1.5556	0.12356
16950571	chr10:16950571:G:A	8.00963e-07	-1.41055	-0.892673	2.37347e-05	-1.61839	-0.959437	2.45223e-05	-1.61912	-0.959618
16950774	chr10:16950774:A:C	2.16466e-06	-1.30902	-3.25898e-10	7.61969e-05	-1.41144	-3.25898e-10	7.89986e-05	-1.40889	-3.25898e-10
16951473	chr10:16951473:A:C	1.91239e-06	-0.492489	-0.940442	5.33073e-05	-0.916806	-0.851879	5.47867e-05	-0.923878	-0.850993
16951578	chr10:16951578:A:G	6.90789e-06	-1.38946e-10	-0.148617	0.000254918	-1.38946e-10	-0.203818	0.000264012	-1.38946e-10	-0.202326
16952002	chr10:16952002:GTGT:G	9.14522e-07	-1.64364	-0.527	3.84925e-05	-1.61804	-0.476252	3.97132e-05	-1.6193	-0.477339
16952023	chr10:16952023:T:G	1.5457e-06	-1.62925	-0.0165531	7.19678e-05	-1.59363	0.125094	7.43245e-05	-1.59511	0.125227
16952048	chr10:16952048:C:A	4.0287e-07	-1.67107	-1.31935	1.56854e-05	-1.67218	-1.31985	1.62191e-05	-1.67228	-1.31985
16952373	chr10:16952373:G:A	8.02365e-05	-1.38946e-10	2.3037	0.00355683	-1.38946e-10	2.43187	0.00368907	-1.38946e-10	2.43481
16953018	chr10:16953018:C:T	3.58757e-06	-1.38946e-10	-0.803808	0.00016037	-1.38946e-10	-0.667273	0.000166097	-1.38946e-10	-0.665745
16953103	chr10:16953103:C:T	5.38779e-05	-1.38946e-10	1.90544	0.00240944	-1.38946e-10	2.04239	0.00249676	-1.38946e-10	2.04443
16953206	chr10:16953206:A:ACAGTC	2.14553e-06	-1.38946e-10	-1.3179	8.38006e-05	-1.38946e-10	-1.31632	8.66698e-05	-1.38946e-10	-1.31621
16953327	chr10:16953327:T:C	6.15242e-07	-1.47171	-1.09531	1.85657e-05	-1.6467	-1.17675	1.91847e-05	-1.64722	-1.17699
16953473	chr10:16953473:G:C	2.58991e-06	-1.38946e-10	-1.12966	9.95245e-05	-1.38946e-10	-1.14435	0.000102904	-1.38946e-10	-1.14452
16953518	chr10:16953518:T:C	1.92371e-06	-1.42703	-3.25898e-10	6.44914e-05	-1.57823	-3.25898e-10	6.65956e-05	-1.57968	-3.25898e-10
16953536	chr10:16953536:G:A	9.06489e-07	-1.65556	-0.523896	3.79525e-05	-1.6345	-0.473925	3.91625e-05	-1.63557	-0.475032
16953664	chr10:16953664:C:T	4.32573e-07	-1.66601	-1.25328	1.70468e-05	-1.65303	-1.25576	1.76118e-05	-1.65407	-1.25569
16953681	chr10:16953681:C:A	2.37983e-06	-1.38946e-10	-1.21425	9.42356e-05	-1.38946e-10	-1.19896	9.74659e-05	-1.38946e-10	-1.19882
16953714	chr10:16953714:G:A	2.55647e-06	-1.14266	-3.25898e-10	8.44834e-05	-1.3082	-3.25898e-10	8.76399e-05	-1.30508	-3.25898e-10
16953834	chr10:16953834:G:A	6.3049e-06	-1.38946e-10	-0.239955	0.000297252	-1.38946e-10	-0.0501764	0.000307956	-1.38946e-10	-0.0483606
16954210	chr10:16954210:G:A	3.7795e-06	-1.38946e-10	-0.751691	0.000170129	-1.38946e-10	-0.608199	0.000176216	-1.38946e-10	-0.606606
16954564	chr10:16954564:C:A	2.51886e-06	-1.38946e-10	-1.15747	9.94085e-05	-1.38946e-10	-1.14552	0.000102806	-1.38946e-10	-1.14547
16954628	chr10:16954628:G:A	3.40539e-05	-1.38946e-10	1.44666	0.00130328	-1.38946e-10	1.42788	0.00135129	-1.38946e-10	1.4305
16954685	chr10:16954685:C:T	2.13441e-06	-0.628839	-0.694253	6.30095e-05	-1.01337	-0.588107	6.48082e-05	-1.01987	-0.587017
16954967	chr10:16954967:C:T	2.09463e-06	-0.663607	-0.678298	6.25857e-05	-1.03719	-0.571028	6.43825e-05	-1.04355	-0.569928
16955247	chr10:16955247:C:T	2.99441e-06	0.123368	-1.1079	8.81508e-05	-0.132941	-1.13277	9.0005e-05	-0.145956	-1.1325
16955267	chr10:16955267:G:T	3.08676e-06	0.163771	-1.11793	9.04983e-05	-0.0971855	-1.14224	9.2389e-05	-0.110331	-1.14198
16955455	chr10:16955455:T:A	4.63854e-07	-1.65866	-1.19081	1.81431e-05	-1.65311	-1.19336	1.87605e-05	-1.65349	-1.19308
16955828	chr10:16955828:G:A	2.95989e-06	0.0290102	-1.02514	8.73513e-05	-0.219694	-1.05513	8.92289e-05	-0.232327	-1.05479
16955909	chr10:16955909:C:T	1.84251e-06	-1.63198	0.161824	8.61661e-05	-1.59707	0.308592	8.89856e-05	-1.59854	0.308692
16956048	chr10:16956048:G:A	2.81593e-05	0.356508	0.900088	0.000629671	-0.115382	0.815821	0.000646552	-0.124724	0.818058
16956057	chr10:16956057:T:G	1.82583e-06	-0.592815	-0.886432	5.25756e-05	-0.983736	-0.798771	5.40619e-05	-0.990316	-0.797873
16956235	chr10:16956235:A:G	1.83967e-06	-0.162406	-1.30929	5.67491e-05	-0.405937	-1.30018	5.79919e-05	-0.417816	-1.3002
16956428	chr10:16956428:T:C	1.51709e-06	-1.66449	-3.25898e-10	5.87221e-05	-1.67194	-3.25898e-10	6.07466e-05	-1.67161	-3.25898e-10
16956504	chr10:16956504:A:T	3.37013e-06	0.270363	-1.13669	0.000100399	-0.0300692	-1.10554	0.000102388	-0.0438162	-1.10574
16956817	chr10:16956817:T:C	6.4866e-06	-1.38946e-10	-0.211544	0.000246999	-1.38946e-10	-0.235374	0.000255586	-1.38946e-10	-0.234761
16956860	chr10:16956860:C:T	2.51168e-06	-0.647658	-0.512671	7.54051e-05	-1.02548	-0.396405	7.75834e-05	-1.03181	-0.395152
16956875	chr10:16956875:T:C	1.62263e-06	-1.61598	0.0187471	7.59785e-05	-1.57568	0.161368	7.84508e-05	-1.57733	0.161486
16957181	chr10:16957181:A:G	2.28711e-06	-1.38946e-10	-1.25399	9.38144e-05	-1.38946e-10	-1.20344	9.71091e-05	-1.38946e-10	-1.20248
16957201	chr10:16957201:G:A	4.20308e-06	-1.38946e-10	-0.645466	0.000174805	-1.38946e-10	-0.581088	0.00018083	-1.38946e-10	-0.580764
16957287	chr10:16957287:A:G	7.59655e-07	-1.61512	-0.741049	3.5286e-05	-1.55922	-0.622051	3.64681e-05	-1.56002	-0.621862
16957351	chr10:16957351:G:A	2.45478e-06	0.11831	-1.30156	7.16467e-05	-0.180386	-1.29263	7.31121e-05	-0.193547	-1.29278
16957452	chr10:16957452:T:C	7.54937e-07	-1.61671	-0.745692	3.5035e-05	-1.56151	-0.626905	3.62091e-05	-1.56229	-0.626716
16957531	chr10:16957531:A:G	2.32608e-06	-1.38946e-10	-1.2371	9.59149e-05	-1.38946e-10	-1.1813	9.9292e-05	-1.38946e-10	-1.18025
16958373	chr10:16958373:AC:A	2.161e-06	-1.38946e-10	-1.31071	8.36801e-05	-1.38946e-10	-1.31776	8.65376e-05	-1.38946e-10	-1.31774
16958618	chr10:16958618:A:G	3.95936e-06	-0.973599	0.2684	0.000122109	-1.29129	0.351446	0.000126336	-1.29387	0.354501
16958904	chr10:16958904:G:C	3.22961e-06	-1.38946e-10	-0.908921	0.000124638	-1.38946e-10	-0.919347	0.000128908	-1.38946e-10	-0.919223
16959205	chr10:16959205:A:G	6.08492e-06	0.301667	-0.577135	0.0001545	-0.0997425	-0.604822	0.000158202	-0.109925	-0.60452
16959242	chr10:16959242:G:A	2.52178e-06	-0.634168	-0.522148	7.56794e-05	-1.01454	-0.403717	7.78581e-05	-1.02093	-0.402504
16959339	chr10:16959339:T:A	2.38023e-06	-0.613738	-0.600346	7.06886e-05	-0.999874	-0.4866	7.27149e-05	-1.00634	-0.48543
16959691	chr10:16959691:A:G	8.64977e-07	-1.62176	-0.604579	3.31344e-05	-1.60555	-0.638636	3.42455e-05	-1.60736	-0.637404
16959813	chr10:16959813:G:A	5.65325e-06	0.209469	-0.558522	0.000175829	-0.0294884	-0.545757	0.000178802	-0.0471301	-0.544909
16959877	chr10:16959877:T:C	4.05424e-06	-1.38946e-10	-0.68152	0.000161553	-1.38946e-10	-0.659926	0.000167094	-1.38946e-10	-0.659762
16960683	chr10:16960683:G:T	1.46749e-06	-0.957037	-0.740689	4.8284e-05	-1.22763	-0.640024	4.97114e-05	-1.23326	-0.638825
16960760	chr10:16960760:T:C	1.39157e-06	-0.944316	-0.806531	4.51994e-05	-1.22264	-0.711038	4.65321e-05	-1.22826	-0.709914
16961027	chr10:16961027:A:G	4.06572e-06	-1.38946e-10	-0.67869	0.000155778	-1.38946e-10	-0.696324	0.000161162	-1.38946e-10	-0.69591
16961177	chr10:16961177:TC:T	5.13763e-07	-1.43702	-1.31026	1.63555e-05	-1.63118	-1.31902	1.69026e-05	-1.63182	-1.31903
16961752	chr10:16961752:C:T	2.26934e-06	-0.323206	-0.938586	7.62914e-05	-0.50946	-0.900738	7.79251e-05	-0.521568	-0.901002
16961773	chr10:16961773:G:A	1.94335e-06	-1.41687	-3.25898e-10	9.1005e-05	-1.23384	-3.25898e-10	9.37683e-05	-1.23749	-3.25898e-10
16961805	chr10:16961805:G:A	3.5933e-06	-1.38946e-10	-0.802212	0.000142518	-1.38946e-10	-0.785289	0.000147322	-1.38946e-10	-0.7857
16961845	chr10:16961845:G:A	1.47964e-06	-0.900747	-0.788734	4.77349e-05	-1.18658	-0.692516	4.91329e-05	-1.19241	-0.69138
16961991	chr10:16961991:C:T	6.54485e-06	-1.38946e-10	-0.202604	0.000250184	-1.38946e-10	-0.222561	0.000258874	-1.38946e-10	-0.221978
16962000	chr10:16962000:T:C	6.52549e-06	-1.38946e-10	-0.205566	0.000271976	-1.38946e-10	-0.139044	0.000281261	-1.38946e-10	-0.139037
16962073	chr10:16962073:G:C	6.82776e-07	-1.66275	-0.800117	2.61114e-05	-1.65323	-0.829155	2.70038e-05	-1.6542	-0.828137
16962265	chr10:16962265:C:T	5.6833e-07	-1.48125	-1.16508	1.75296e-05	-1.6497	-1.23117	1.81152e-05	-1.65019	-1.23138
16962306	chr10:16962306:T:C	2.24858e-06	-1.38946e-10	-1.27098	9.16662e-05	-1.38946e-10	-1.2266	9.48762e-05	-1.38946e-10	-1.22575
16962531	chr10:16962531:C:T	5.43404e-07	-1.43295	-1.25823	1.77006e-05	-1.62231	-1.24885	1.83023e-05	-1.62295	-1.24834
16962560	chr10:16962560:G:T	9.25283e-07	-0.859085	-1.29985	2.7911e-05	-1.10984	-1.30589	2.86821e-05	-1.11606	-1.30599
16962639	chr10:16962639:T:C	6.50757e-07	-1.66622	-0.844682	2.48873e-05	-1.65805	-0.872347	2.57398e-05	-1.6589	-0.871379
16962815	chr10:16962815:G:A	4.54284e-07	-1.57277	-1.29754	1.60606e-05	-1.67136	-1.29703	1.66137e-05	-1.67133	-1.29676
16962818	chr10:16962818:A:C	4.53023e-05	0.555209	1.17687	0.00108441	0.186262	1.05777	0.00111244	0.17563	1.06037
16962826	chr10:16962826:T:C	2.51683e-06	-0.0289096	-1.12937	3.89079e-05	-0.971555	-1.112	4.00925e-05	-0.975007	-1.11212
16962859	chr10:16962859:G:A	4.55208e-06	-1.38946e-10	-0.565699	0.000186298	-1.38946e-10	-0.517409	0.000192754	-1.38946e-10	-0.516902
16962939	chr10:16962939:G:A	5.07356e-07	-1.45246	-1.30736	1.62672e-05	-1.63757	-1.31803	1.68122e-05	-1.63816	-1.31805
16963439	chr10:16963439:A:G	6.14337e-07	-1.46398	-1.10452	1.84925e-05	-1.64324	-1.18415	1.91083e-05	-1.64379	-1.18441
16963548	chr10:16963548:T:A	2.14184e-06	-1.38946e-10	-1.31962	8.35154e-05	-1.38946e-10	-1.31973	8.63663e-05	-1.38946e-10	-1.31972
16963755	chr10:16963755:C:T	1.14844e-06	-0.709613	-1.23326	3.31273e-05	-0.991925	-1.25248	3.40245e-05	-0.998771	-1.25247
16963819	chr10:16963819:G:A	4.62905e-07	-1.57218	-1.27934	1.63476e-05	-1.67133	-1.27934	1.6912e-05	-1.6713	-1.279
16963991	chr10:16963991:T:C	2.01928e-06	-0.192196	-1.18635	3.45564e-05	-0.993295	-1.20887	3.55322e-05	-0.99945	-1.20843
16964169	chr10:16964169:C:T	6.17827e-06	-1.38946e-10	-0.260243	0.000235736	-1.38946e-10	-0.282048	0.000243916	-1.38946e-10	-0.281496
16964172	chr10:16964172:A:G	5.39232e-07	-1.38074	-1.31815	1.80793e-05	-1.53563	-1.31436	1.87449e-05	-1.53304	-1.31436
16964288	chr10:16964288:C:G	5.44574e-06	-1.38946e-10	-0.386449	0.000208317	-1.38946e-10	-0.405696	0.000215539	-1.38946e-10	-0.405178
16964665	chr10:16964665:C:T	1.58932e-06	-0.302344	-1.31563	2.9703e-05	-1.04052	-1.31299	3.05338e-05	-1.04644	-1.31305
16964722	chr10:16964722:C:T	1.62419e-06	-0.278237	-1.31804	3.00787e-05	-1.0248	-1.31614	3.09186e-05	-1.03078	-1.31618
16964850	chr10:16964850:C:T	1.74103e-06	-1.65013	0.123323	8.0938e-05	-1.62309	0.272016	8.36122e-05	-1.62427	0.27214
16964864	chr10:16964864:T:C	1.917e-06	-0.657964	-0.772554	6.04169e-05	-1.00634	-0.637154	6.20903e-05	-1.01328	-0.63645
16965174	chr10:16965174:G:C	7.67753e-06	-1.38946e-10	-0.0429847	0.000291655	-1.38946e-10	-0.0691861	0.000301802	-1.38946e-10	-0.0685495
16965403	chr10:16965403:G:A	1.00811e-06	-0.775313	-1.29789	3.03732e-05	-1.04605	-1.28515	3.12076e-05	-1.05267	-1.28499
16965477	chr10:16965477:C:T	2.60339e-06	-1.38946e-10	-1.12447	0.000100338	-1.38946e-10	-1.13621	0.000103758	-1.38946e-10	-1.13626
16965478	chr10:16965478:G:A	1.73274e-06	-1.53158	-3.25898e-10	6.02283e-05	-1.64662	-3.25898e-10	6.22868e-05	-1.64657	-3.25898e-10
16965507	chr10:16965507:G:A	1.70153e-06	-1.63156	0.081805	7.96032e-05	-1.59684	0.229138	8.22092e-05	-1.59829	0.229242
16965524	chr10:16965524:C:A	2.78315e-06	-0.498881	-0.558817	8.70471e-05	-0.871524	-0.406785	8.94016e-05	-0.879233	-0.405948
16965848	chr10:16965848:T:TA	9.50217e-07	-0.82624	-1.30611	2.8782e-05	-1.08917	-1.29584	2.95789e-05	-1.09555	-1.29571
16965960	chr10:16965960:G:A	5.11039e-06	-1.38946e-10	-0.450006	0.000204743	-1.38946e-10	-0.423004	0.000211769	-1.38946e-10	-0.422822
16966172	chr10:16966172:A:G	1.00014e-06	-0.834052	-1.24709	3.05967e-05	-1.10074	-1.22313	3.14523e-05	-1.10711	-1.22273
16966175	chr10:16966175:T:C	2.28761e-06	-0.808136	-0.445637	7.31873e-05	-1.08929	-0.362445	7.5313e-05	-1.09577	-0.360893
16966184	chr10:16966184:C:T	9.89988e-07	-0.850115	-1.24123	3.04065e-05	-1.11379	-1.21631	3.12596e-05	-1.12009	-1.2159
16966314	chr10:16966314:G:C	9.39563e-07	-0.89016	-1.25346	2.9003e-05	-1.147	-1.23036	2.98213e-05	-1.15312	-1.22998
16966365	chr10:16966365:A:G	9.22575e-07	-0.888616	-1.27325	2.83744e-05	-1.14563	-1.25363	2.91741e-05	-1.15173	-1.25331
16966423	chr10:16966423:C:T	2.1587e-06	-0.187091	-1.12469	3.58914e-05	-1.04721	-1.11705	3.70031e-05	-1.05056	-1.11676
16966480	chr10:16966480:G:A	5.46189e-06	-1.38946e-10	-0.383487	0.000218093	-1.38946e-10	-0.359836	0.000225585	-1.38946e-10	-0.359621
16966621	chr10:16966621:G:A	1.05884e-06	-0.764719	-1.25939	2.95591e-05	-1.07098	-1.28739	3.03632e-05	-1.07758	-1.28751
16966839	chr10:16966839:G:A	2.34062e-06	-1.38946e-10	-1.23086	9.34189e-05	-1.38946e-10	-1.20766	9.66175e-05	-1.38946e-10	-1.20756
16966874	chr10:16966874:C:T	6.22641e-07	-1.42329	-1.13177	2.03127e-05	-1.61771	-1.1158	2.10103e-05	-1.61837	-1.11494
16966947	chr10:16966947:C:G	9.61959e-07	-0.850729	-1.26934	2.94601e-05	-1.11261	-1.24911	3.02837e-05	-1.11893	-1.24878
16967072	chr10:16967072:G:T	3.40873e-06	-1.38946e-10	-0.854941	0.000128698	-1.38946e-10	-0.887288	0.000133181	-1.38946e-10	-0.886607
16967245	chr10:16967245:T:G	1.93029e-06	-0.832739	-0.59087	6.19388e-05	-1.10396	-0.514653	6.37311e-05	-1.11041	-0.513237
16967300	chr10:16967300:C:T	9.1504e-07	-0.875297	-1.29477	2.8091e-05	-1.12941	-1.27989	2.88756e-05	-1.13568	-1.27964
16967504	chr10:16967504:C:G	5.55947e-06	-1.38946e-10	-0.365779	0.000212685	-1.38946e-10	-0.384946	0.00022006	-1.38946e-10	-0.384418
16967524	chr10:16967524:T:C	1.82773e-05	0.110483	0.713895	0.00050542	-0.181311	0.661943	0.000518213	-0.192171	0.664238
16967620	chr10:16967620:C:G	3.70805e-05	1.53181	-3.25898e-10	0.00110206	1.26018	-3.25898e-10	0.00113584	1.25681	-3.25898e-10
16967651	chr10:16967651:G:A	1.05624e-06	-0.98101	-1.04555	3.06316e-05	-1.24855	-1.07418	3.14697e-05	-1.25485	-1.07445
16967737	chr10:16967737:G:A	1.12096e-06	-0.812353	-1.15475	3.10034e-05	-1.10695	-1.20371	3.18486e-05	-1.11339	-1.20394
16968338	chr10:16968338:G:A	2.18621e-06	-1.38946e-10	-1.29911	8.79914e-05	-1.38946e-10	-1.26752	9.10534e-05	-1.38946e-10	-1.26687
16968406	chr10:16968406:T:C	2.31438e-05	0.0932886	0.967155	0.000638451	-0.195772	0.910058	0.000654759	-0.206573	0.912521
16968548	chr10:16968548:G:C	2.40158e-05	0.237303	0.860127	0.000656841	-0.0613794	0.804063	0.000673233	-0.0726992	0.806471
16968616	chr10:16968616:G:A	9.04626e-06	-1.38946e-10	0.121069	0.000331546	-1.38946e-10	0.0590082	0.000343345	-1.38946e-10	0.0604174
16968733	chr10:16968733:T:A	1.13662e-06	-0.658665	-1.29456	3.07764e-05	-1.0103	-1.30771	3.1643e-05	-1.01594	-1.30786
16968742	chr10:16968742:G:A	2.56973e-06	-1.13748	-3.25898e-10	0.000123282	-0.930283	-3.25898e-10	0.00012839	-0.923245	-3.25898e-10
16968743	chr10:16968743:T:C	1.51035e-06	-0.714601	-0.95434	4.41224e-05	-1.06982	-0.887971	4.54296e-05	-1.07519	-0.886964
16968799	chr10:16968799:T:C	1.02551e-06	-0.766897	-1.28919	2.82612e-05	-1.09937	-1.3039	2.90693e-05	-1.10457	-1.30407
16968833	chr10:16968833:G:A	1.99714e-06	-1.66509	0.275528	9.27472e-05	-1.64714	0.432256	9.58437e-05	-1.64797	0.432368
16969015	chr10:16969015:T:C	1.05146e-06	-0.7121	-1.319	2.89832e-05	-1.05856	-1.31948	2.98123e-05	-1.06394	-1.31946
16969126	chr10:16969126:T:C	4.31874e-06	-1.38946e-10	-0.618318	0.000172586	-1.38946e-10	-0.593864	0.000178503	-1.38946e-10	-0.593712
16969176	chr10:16969176:A:G	1.1026e-06	-0.865254	-1.11835	2.80224e-05	-1.26734	-1.14441	2.89472e-05	-1.26923	-1.14362
16969251	chr10:16969251:GCTATGCAT:G	1.81817e-06	-0.577623	-0.905826	5.19095e-05	-0.960209	-0.835048	5.34261e-05	-0.966043	-0.833977
16969264	chr10:16969264:T:C	4.70527e-07	-1.53091	-1.30428	1.64303e-05	-1.6518	-1.29383	1.69837e-05	-1.65253	-1.29353
16969582	chr10:16969582:A:T	2.20733e-06	-1.38946e-10	-1.2895	8.64995e-05	-1.38946e-10	-1.28462	8.9468e-05	-1.38946e-10	-1.28444
16969644	chr10:16969644:A:C	1.75545e-06	-1.67093	0.15237	8.06226e-05	-1.65881	0.303833	8.3333e-05	-1.65943	0.303959
16969778	chr10:16969778:G:A	2.1685e-05	-1.38946e-10	0.995338	0.000843968	-1.38946e-10	0.993357	0.000873549	-1.38946e-10	0.994245
16969856	chr10:16969856:G:T	2.94902e-06	-1.38946e-10	-0.999811	0.000115187	-1.38946e-10	-0.998198	0.000119064	-1.38946e-10	-0.998658
16969863	chr10:16969863:C:T	5.40991e-06	-1.38946e-10	-0.393049	0.000217059	-1.38946e-10	-0.364588	0.000224511	-1.38946e-10	-0.364396
16969990	chr10:16969990:G:C	2.15861e-06	-1.38946e-10	-1.31182	8.61103e-05	-1.38946e-10	-1.28913	8.9092e-05	-1.38946e-10	-1.28865
16970099	chr10:16970099:C:T	2.17763e-06	-1.01561	-0.287437	7.96577e-05	-1.04666	-0.320359	8.22082e-05	-1.05066	-0.318406
16970128	chr10:16970128:G:C	3.57539e-06	-0.807208	-3.25898e-10	0.000134362	-0.844224	-3.25898e-10	0.000138446	-0.847838	-3.25898e-10
16970232	chr10:16970232:C:T	9.9807e-07	-1.56796	-0.515257	3.56301e-05	-1.65649	-0.515075	3.68476e-05	-1.65687	-0.514658
16970248	chr10:16970248:G:A	2.90826e-06	-1.38946e-10	-1.01373	0.000115363	-1.38946e-10	-0.996673	0.000119432	-1.38946e-10	-0.99557
16970260	chr10:16970260:T:C	1.00855e-06	-1.57131	-0.501456	3.60769e-05	-1.65783	-0.501273	3.73104e-05	-1.65819	-0.500852
16970506	chr10:16970506:G:A	1.8204e-06	-1.48223	-3.25898e-10	9.28443e-05	-1.21383	-3.25898e-10	9.62928e-05	-1.21093	-3.25898e-10
16970523	chr10:16970523:C:T	9.16414e-07	-1.57673	-0.591834	3.6072e-05	-1.6559	-0.503338	3.73582e-05	-1.65625	-0.501517
16970533	chr10:16970533:A:G	6.17547e-07	-1.62074	-0.942546	2.23434e-05	-1.67347	-0.964764	2.31371e-05	-1.67345	-0.96343
16970659	chr10:16970659:A:T	5.44393e-07	-1.67287	-1.01649	2.16027e-05	-1.64051	-1.03143	2.23808e-05	-1.63992	-1.0302
16970794	chr10:16970794:G:A	9.82234e-07	-1.5795	-0.519705	3.88774e-05	-1.65713	-0.427218	4.02674e-05	-1.65746	-0.425314
16970816	chr10:16970816:A:T	9.54586e-07	-1.57338	-0.554379	3.75788e-05	-1.65436	-0.463958	3.892e-05	-1.65472	-0.46209
16970889	chr10:16970889:G:A	9.76953e-07	-1.58007	-0.524524	3.86876e-05	-1.65713	-0.432111	4.0071e-05	-1.65746	-0.430205
16971071	chr10:16971071:C:T	5.653e-07	-1.67071	-0.980974	2.29658e-05	-1.67317	-0.937581	2.37584e-05	-1.67323	-0.937156
16971100	chr10:16971100:G:A	8.42606e-07	-1.67333	-0.579212	3.39748e-05	-1.62331	-0.595826	3.52309e-05	-1.62254	-0.593853
16971188	chr10:16971188:C:T	1.94589e-06	-1.67264	0.257081	8.91588e-05	-1.66492	0.410584	9.21687e-05	-1.66542	0.41072
16971226	chr10:16971226:G:T	3.14298e-06	-1.38946e-10	-0.936111	0.000134132	-1.38946e-10	-0.845935	0.000138965	-1.38946e-10	-0.844094
16971296	chr10:16971296:G:A	9.92267e-07	-1.67075	-0.418293	4.62693e-05	-1.6584	-0.251882	4.79947e-05	-1.65793	-0.249296
16971319	chr10:16971319:A:G	8.88461e-07	-1.66974	-0.529809	4.11249e-05	-1.65529	-0.372851	4.26531e-05	-1.65479	-0.370428
16971322	chr10:16971322:T:C	3.13664e-06	-1.38946e-10	-0.938131	0.000122565	-1.38946e-10	-0.936114	0.000126684	-1.38946e-10	-0.936624
16971630	chr10:16971630:T:C	4.07734e-06	-1.38946e-10	-0.675837	0.000185206	-1.38946e-10	-0.523291	0.000191952	-1.38946e-10	-0.521074
16971668	chr10:16971668:G:A	8.18162e-07	-1.63512	-0.646859	3.00052e-05	-1.67215	-0.671233	3.10908e-05	-1.67207	-0.669339
16971678	chr10:16971678:C:A	2.22964e-06	-1.38946e-10	-1.27944	9.09022e-05	-1.38946e-10	-1.23497	9.40774e-05	-1.38946e-10	-1.2342
16971750	chr10:16971750:T:C	4.89189e-06	-1.38946e-10	-0.493704	0.000226296	-1.38946e-10	-0.322916	0.000234611	-1.38946e-10	-0.32039
16971814	chr10:16971814:A:T	8.93098e-07	-1.64361	-0.550732	3.24459e-05	-1.6676	-0.597586	3.36051e-05	-1.66741	-0.596235
16971850	chr10:16971850:T:C	5.56533e-06	-1.38946e-10	-0.364725	0.00026084	-1.38946e-10	-0.180849	0.000270465	-1.38946e-10	-0.178177
16971957	chr10:16971957:AC:A	1.58129e-06	-1.62304	-3.25898e-10	6.02704e-05	-1.64592	-3.25898e-10	6.24128e-05	-1.64455	-3.25898e-10
16972034	chr10:16972034:C:T	5.52739e-06	-1.38946e-10	-0.371566	0.000258954	-1.38946e-10	-0.188106	0.000268509	-1.38946e-10	-0.185436
16972299	chr10:16972299:C:T	2.12171e-05	0.562282	0.411242	0.000602565	0.0470287	0.609408	0.000618781	0.0359533	0.61348
16972557	chr10:16972557:C:T	2.06748e-05	-0.242806	1.19044	0.000588764	-0.805812	1.43908	0.000607924	-0.81212	1.44385
16972600	chr10:16972600:G:A	2.14201e-05	-0.150127	1.13318	0.000595936	-0.733349	1.37872	0.000615127	-0.739931	1.38344
16972646	chr10:16972646:A:G	6.82373e-06	0.0973084	-0.258184	0.000209396	-0.251881	-0.148649	0.000214892	-0.262796	-0.145386
16972678	chr10:16972678:G:A	5.14089e-06	-1.38946e-10	-0.444056	0.000206034	-1.38946e-10	-0.416716	0.000213105	-1.38946e-10	-0.416536
16972683	chr10:16972683:C:A	4.68924e-07	-1.57052	-1.26808	1.69941e-05	-1.66529	-1.2466	1.75629e-05	-1.66573	-1.2468
16972691	chr10:16972691:G:A	1.91475e-05	-0.317466	1.18836	0.000553291	-0.865357	1.43648	0.00057141	-0.871468	1.44126
16972985	chr10:16972985:G:A	1.98207e-05	-0.30127	1.20671	0.000570051	-0.85246	1.45343	0.000588721	-0.858622	1.45826
16972996	chr10:16972996:C:T	5.27348e-07	-1.54064	-1.18053	1.75598e-05	-1.65902	-1.22013	1.81488e-05	-1.65964	-1.22007
16973145	chr10:16973145:G:A	6.21383e-07	-1.66769	-0.889396	2.43935e-05	-1.66467	-0.885771	2.52419e-05	-1.66477	-0.885039
16973212	chr10:16973212:C:T	2.14559e-06	-1.38946e-10	-1.31787	8.49331e-05	-1.38946e-10	-1.30289	8.78635e-05	-1.38946e-10	-1.30253
16973406	chr10:16973406:G:A	3.53379e-05	0.584178	0.899496	0.000924237	0.159938	0.924272	0.000947383	0.149035	0.926349
16973496	chr10:16973496:C:T	1.57135e-06	-1.34758	-0.281759	0.000101085	-0.892601	-0.236194	0.000103949	-0.898261	-0.23616
16973562	chr10:16973562:G:C	2.44994e-06	-1.38946e-10	-1.18522	9.86142e-05	-1.38946e-10	-1.15354	0.000101997	-1.38946e-10	-1.15338
16973616	chr10:16973616:T:TA	2.95698e-06	-0.862961	-0.134155	9.02017e-05	-1.26541	0.022702	9.31588e-05	-1.26843	0.0244188
16973618	chr10:16973618:G:GT	6.82942e-07	-1.59987	-0.862758	2.48411e-05	-1.66987	-0.862388	2.56886e-05	-1.67017	-0.862106
16973658	chr10:16973658:T:C	5.3949e-07	-1.6735	-1.02491	2.11566e-05	-1.67349	-1.01932	2.18821e-05	-1.6735	-1.01916
16973852	chr10:16973852:T:C	1.93026e-06	-1.35665	-0.066978	0.000124258	-0.90217	-0.020231	0.000127806	-0.907662	-0.0201452
16974005	chr10:16974005:G:A	8.81523e-07	-1.66773	-0.539658	4.72966e-05	-1.47289	-0.415434	4.88167e-05	-1.47507	-0.415172
16974097	chr10:16974097:C:T	1.2489e-06	-1.54603	-0.31299	7.75212e-05	-1.17237	-0.221833	7.98986e-05	-1.17609	-0.221472
16974098	chr10:16974098:T:C	6.12501e-06	-1.38946e-10	-0.268901	0.000246318	-1.38946e-10	-0.238136	0.000254774	-1.38946e-10	-0.237944
16974217	chr10:16974217:T:C	4.91047e-06	-1.1278	0.637888	0.000192011	-1.18481	0.697606	0.00019895	-1.18626	0.700992
16974259	chr10:16974259:C:T	4.50432e-06	-1.13876	0.562509	0.000176075	-1.19522	0.621368	0.000182428	-1.19666	0.624697
16974283	chr10:16974283:C:A	2.54778e-06	-0.859715	-0.286346	0.000114662	-0.750106	-0.252666	0.000118418	-0.753986	-0.250111
16974768	chr10:16974768:C:T	5.84268e-07	-1.60578	-1.0129	2.39169e-05	-1.67347	-0.896701	2.47464e-05	-1.67348	-0.896163
16974882	chr10:16974882:G:A	2.83623e-06	-1.38946e-10	-1.03881	0.000113152	-1.38946e-10	-1.01603	0.000116978	-1.38946e-10	-1.01633
16974907	chr10:16974907:T:C	4.44109e-07	-1.67347	-1.2195	1.69073e-05	-1.6731	-1.24391	1.7488e-05	-1.67323	-1.24358
16974955	chr10:16974955:T:C	1.25762e-06	-1.35233	-0.499727	7.90521e-05	-0.900042	-0.474609	8.13102e-05	-0.905461	-0.474586
16974963	chr10:16974963:C:A	0.000143658	0.547525	2.33863	0.00350162	0.164187	2.25204	0.00359512	0.153322	2.25569
16975004	chr10:16975004:G:A	2.32718e-06	-1.38946e-10	-1.23663	9.11961e-05	-1.38946e-10	-1.23175	9.42833e-05	-1.38946e-10	-1.23201
16975067	chr10:16975067:C:T	1.81412e-06	-0.991829	-0.493854	7.85034e-05	-0.969876	-0.411741	8.07096e-05	-0.976813	-0.410649
16975338	chr10:16975338:T:C	7.38224e-07	-1.5707	-0.814093	2.42797e-05	-1.66807	-0.887052	2.50878e-05	-1.66845	-0.887484
16975493	chr10:16975493:A:G	1.55922e-06	-1.00162	-0.635483	6.69211e-05	-0.982579	-0.558666	6.88022e-05	-0.98941	-0.557673
16975511	chr10:16975511:G:C	1.77515e-06	-0.233946	-1.27345	4.47542e-05	-0.712292	-1.23128	4.59748e-05	-0.719241	-1.23098
16975530	chr10:16975530:C:T	1.98529e-06	-1.66093	0.26541	9.25537e-05	-1.63811	0.421138	9.56296e-05	-1.6391	0.421262
16975622	chr10:16975622:T:C	8.2782e-07	-1.59895	-0.671294	3.5225e-05	-1.57598	-0.607023	3.63701e-05	-1.57848	-0.606096
16975670	chr10:16975670:C:T	1.33983e-06	-0.534954	-1.25378	3.70528e-05	-0.929552	-1.20286	3.80957e-05	-0.935703	-1.20252
16975797	chr10:16975797:G:A	1.53087e-06	-1.10908	-0.546368	6.58948e-05	-1.09035	-0.466347	6.77851e-05	-1.09668	-0.4653
16975873	chr10:16975873:C:T	3.62998e-06	-1.38946e-10	-0.792055	0.000147161	-1.38946e-10	-0.753233	0.000152164	-1.38946e-10	-0.75336
16975921	chr10:16975921:G:A	1.51876e-06	-1.09592	-0.567467	6.52809e-05	-1.07717	-0.488887	6.71475e-05	-1.08358	-0.487848
16976063	chr10:16976063:C:T	1.58547e-06	-1.11228	-0.508124	6.79829e-05	-1.09894	-0.426558	6.99314e-05	-1.10534	-0.425468
16976188	chr10:16976188:T:A	3.5004e-06	-1.38946e-10	-0.828405	0.000136625	-1.38946e-10	-0.827519	0.000141205	-1.38946e-10	-0.828106
16976319	chr10:16976319:C:T	1.73508e-06	-1.05627	-0.473959	7.45975e-05	-1.04233	-0.390322	7.67152e-05	-1.049	-0.389221
16976482	chr10:16976482:C:T	1.77638e-06	-0.972245	-0.534459	7.68725e-05	-0.948464	-0.454146	7.90212e-05	-0.955516	-0.453088
16976524	chr10:16976524:G:A	1.62341e-06	-1.08161	-0.515145	7.00582e-05	-1.06195	-0.433482	7.20582e-05	-1.06843	-0.432412
16976555	chr10:16976555:G:A	2.22352e-06	-1.38946e-10	-1.28219	8.74079e-05	-1.38946e-10	-1.27417	9.04029e-05	-1.38946e-10	-1.27404
16976679	chr10:16976679:G:C	4.06027e-07	-1.66501	-1.3176	1.68985e-05	-1.60036	-1.31717	1.74364e-05	-1.60254	-1.31722
16976705	chr10:16976705:C:G	3.01986e-06	-1.38946e-10	-0.976073	0.000114097	-1.38946e-10	-1.00771	0.000118035	-1.38946e-10	-1.00734
16976706	chr10:16976706:C:T	3.01201e-06	-1.38946e-10	-0.978673	0.000113814	-1.38946e-10	-1.01019	0.000117742	-1.38946e-10	-1.00982
16976839	chr10:16976839:G:A	3.53475e-06	-1.38946e-10	-0.81864	0.000132741	-1.38946e-10	-0.856359	0.000137296	-1.38946e-10	-0.856177
16977005	chr10:16977005:A:C	1.654e-05	-1.38946e-10	0.724498	0.00069648	-1.38946e-10	0.801281	0.000721841	-1.38946e-10	0.803486
16977014	chr10:16977014:T:C	3.00799e-06	-1.38946e-10	-0.980011	0.000113684	-1.38946e-10	-1.01134	0.000117608	-1.38946e-10	-1.01096
16977172	chr10:16977172:C:T	6.22938e-06	-1.38946e-10	-0.252006	0.000250533	-1.38946e-10	-0.221168	0.000259129	-1.38946e-10	-0.220992
16977229	chr10:16977229:T:C	6.24194e-06	-1.38946e-10	-0.249991	0.000251047	-1.38946e-10	-0.219119	0.000259661	-1.38946e-10	-0.218944
16977504	chr10:16977504:T:C	1.63643e-06	-1.58876	-3.25898e-10	5.9838e-05	-1.65312	-3.25898e-10	6.18367e-05	-1.65382	-3.25898e-10
16977560	chr10:16977560:A:G	6.3053e-07	-1.53607	-1.00641	2.05237e-05	-1.6584	-1.06478	2.12039e-05	-1.65905	-1.06508
16977653	chr10:16977653:G:A	2.69704e-06	-1.38946e-10	-1.08913	0.000108719	-1.38946e-10	-1.056	0.000112394	-1.38946e-10	-1.05631
16977674	chr10:16977674:T:G	6.35331e-07	-1.66024	-0.874653	2.48053e-05	-1.65865	-0.875051	2.56481e-05	-1.659	-0.874846
16977846	chr10:16977846:C:A	2.317e-06	-1.38946e-10	-1.24101	8.73127e-05	-1.38946e-10	-1.27526	9.03176e-05	-1.38946e-10	-1.27499
16978061	chr10:16978061:T:TC	2.14246e-06	-1.38946e-10	-1.31933	8.35072e-05	-1.38946e-10	-1.31983	8.63569e-05	-1.38946e-10	-1.31983
16978351	chr10:16978351:T:C	2.26761e-06	-1.38946e-10	-1.26255	8.68817e-05	-1.38946e-10	-1.28021	8.98427e-05	-1.38946e-10	-1.28026
16978507	chr10:16978507:A:G	2.60903e-06	-1.38946e-10	-1.12231	9.50628e-05	-1.38946e-10	-1.19022	9.82268e-05	-1.38946e-10	-1.19104
16978777	chr10:16978777:C:T	4.25481e-07	-1.65779	-1.27802	1.62443e-05	-1.66654	-1.29048	1.68136e-05	-1.66598	-1.29015
16978965	chr10:16978965:A:C	6.38691e-06	-1.38946e-10	-0.227032	0.000255461	-1.38946e-10	-0.201689	0.000264231	-1.38946e-10	-0.201495
16979023	chr10:16979023:T:C	3.12685e-06	-1.38946e-10	-0.941255	0.000122738	-1.38946e-10	-0.934703	0.000126891	-1.38946e-10	-0.934994
16979082	chr10:16979082:C:G	2.25697e-06	-1.38946e-10	-1.26726	8.65436e-05	-1.38946e-10	-1.28411	8.94931e-05	-1.38946e-10	-1.28416
16979089	chr10:16979089:A:G	2.25081e-06	-1.38946e-10	-1.26999	8.63518e-05	-1.38946e-10	-1.28633	8.9295e-05	-1.38946e-10	-1.28637
16979196	chr10:16979196:C:T	3.96495e-06	-1.38946e-10	-0.703788	0.000152977	-1.38946e-10	-0.714468	0.000158278	-1.38946e-10	-0.713965
16979221	chr10:16979221:T:C	2.23962e-06	-1.38946e-10	-1.27498	8.60024e-05	-1.38946e-10	-1.29038	8.89339e-05	-1.38946e-10	-1.29043
16979361	chr10:16979361:A:C	2.25269e-06	-1.38946e-10	-1.26916	8.64112e-05	-1.38946e-10	-1.28564	8.93563e-05	-1.38946e-10	-1.28569
16979649	chr10:16979649:C:G	1.19089e-06	-1.4625	-0.444081	7.08572e-05	-1.08323	-0.400865	7.29195e-05	-1.08816	-0.400803
16979797	chr10:16979797:T:C	2.21418e-06	-1.38946e-10	-1.2864	8.52235e-05	-1.38946e-10	-1.29948	8.81291e-05	-1.38946e-10	-1.29952
16979798	chr10:16979798:T:A	2.29102e-06	-1.38946e-10	-1.25229	8.89527e-05	-1.38946e-10	-1.25665	9.19817e-05	-1.38946e-10	-1.25673
16979832	chr10:16979832:A:G	1.86866e-06	-1.6497	0.19364	8.75391e-05	-1.6206	0.347931	9.04292e-05	-1.62181	0.348056
16979844	chr10:16979844:G:C	4.5206e-07	-1.63998	-1.23524	1.69555e-05	-1.66619	-1.24797	1.75444e-05	-1.66612	-1.24747
16980308	chr10:16980308:T:A	2.99588e-06	-1.38946e-10	-0.984046	0.000106966	-1.38946e-10	-1.07225	0.000110538	-1.38946e-10	-1.07296
16980348	chr10:16980348:A:C	3.06023e-06	-1.38946e-10	-0.962793	0.000108963	-1.38946e-10	-1.05375	0.000112598	-1.38946e-10	-1.05449
16980381	chr10:16980381:G:C	2.91595e-06	-1.38946e-10	-1.01109	0.000104517	-1.38946e-10	-1.09541	0.00010801	-1.38946e-10	-1.09609
16980461	chr10:16980461:G:A	2.92562e-06	-1.38946e-10	-1.00778	0.00010481	-1.38946e-10	-1.09261	0.000108313	-1.38946e-10	-1.09329
16980571	chr10:16980571:C:A	2.25608e-06	-1.38946e-10	-1.26765	8.51988e-05	-1.38946e-10	-1.29977	8.80888e-05	-1.38946e-10	-1.29997
16980941	chr10:16980941:A:C	3.91001e-06	-1.38946e-10	-0.717742	0.000157798	-1.38946e-10	-0.683444	0.000163092	-1.38946e-10	-0.684004
16980970	chr10:16980970:G:T	4.17337e-06	-1.38946e-10	-0.652559	0.000143084	-1.38946e-10	-0.781326	0.000147808	-1.38946e-10	-0.782405
16981117	chr10:16981117:C:T	4.59846e-07	-1.58967	-1.26848	1.60434e-05	-1.67234	-1.29713	1.65857e-05	-1.67251	-1.29727
16981351	chr10:16981351:C:T	0.000172732	0.543244	2.52721	0.00424903	0.166757	2.44293	0.00436289	0.156016	2.44656
16981565	chr10:16981565:T:C	2.21704e-06	-1.38946e-10	-1.28511	8.47182e-05	-1.38946e-10	-1.30543	8.76259e-05	-1.38946e-10	-1.30524
16981618	chr10:16981618:C:G	4.09968e-07	-1.66983	-1.30312	1.58633e-05	-1.67167	-1.30908	1.64073e-05	-1.67171	-1.30888
16981669	chr10:16981669:T:G	2.23033e-06	-1.38946e-10	-1.27913	8.50538e-05	-1.38946e-10	-1.30147	8.7975e-05	-1.38946e-10	-1.30127
16981799	chr10:16981799:A:C	2.23888e-06	-1.38946e-10	-1.27531	8.52764e-05	-1.38946e-10	-1.29886	8.82065e-05	-1.38946e-10	-1.29864
16981808	chr10:16981808:C:T	4.12611e-07	-1.66944	-1.29709	1.59294e-05	-1.67211	-1.30448	1.64764e-05	-1.67214	-1.30425
16981862	chr10:16981862:T:A	2.31587e-06	-1.38946e-10	-1.2415	9.31193e-05	-1.38946e-10	-1.21088	9.62938e-05	-1.38946e-10	-1.21092
16982026	chr10:16982026:T:C	2.22066e-06	-1.38946e-10	-1.28348	8.48089e-05	-1.38946e-10	-1.30436	8.77203e-05	-1.38946e-10	-1.30417
16982218	chr10:16982218:A:C	2.23885e-06	-1.38946e-10	-1.27532	8.5279e-05	-1.38946e-10	-1.29883	8.82091e-05	-1.38946e-10	-1.29861
16982376	chr10:16982376:A:T	2.25095e-06	-1.38946e-10	-1.26993	8.55961e-05	-1.38946e-10	-1.29512	8.85389e-05	-1.38946e-10	-1.29488
16982405	chr10:16982405:C:T	2.2253e-06	-1.38946e-10	-1.28139	8.49253e-05	-1.38946e-10	-1.30299	8.78414e-05	-1.38946e-10	-1.30279
16982442	chr10:16982442:G:A	4.14075e-07	-1.65222	-1.31077	1.58937e-05	-1.66292	-1.31592	1.64492e-05	-1.66225	-1.31579
16982504	chr10:16982504:G:A	2.22466e-06	-1.38946e-10	-1.28168	8.49105e-05	-1.38946e-10	-1.30316	8.78259e-05	-1.38946e-10	-1.30296
16982616	chr10:16982616:A:T	2.24003e-06	-1.38946e-10	-1.27479	8.5301e-05	-1.38946e-10	-1.29857	8.82321e-05	-1.38946e-10	-1.29835
16982850	chr10:16982850:A:G	2.23231e-06	-1.38946e-10	-1.27825	8.51031e-05	-1.38946e-10	-1.30089	8.80263e-05	-1.38946e-10	-1.30068
16982960	chr10:16982960:C:T	2.19687e-06	-1.38946e-10	-1.29425	8.42426e-05	-1.38946e-10	-1.31106	8.71304e-05	-1.38946e-10	-1.31091
16983007	chr10:16983007:CA:C	2.22029e-06	-1.38946e-10	-1.28364	8.47986e-05	-1.38946e-10	-1.30448	8.77094e-05	-1.38946e-10	-1.30429
16983108	chr10:16983108:T:A	2.27669e-06	-1.38946e-10	-1.25856	8.63605e-05	-1.38946e-10	-1.28623	8.93334e-05	-1.38946e-10	-1.28594
16983255	chr10:16983255:A:G	1.95819e-06	-1.40926	-3.25898e-10	6.43465e-05	-1.58048	-3.25898e-10	6.6473e-05	-1.58152	-3.25898e-10
16983379	chr10:16983379:G:A	2.17506e-06	-0.0991298	-1.2051	5.88158e-05	-0.530491	-1.13986	6.04302e-05	-0.537209	-1.13962
16983436	chr10:16983436:A:C	6.90014e-07	-1.41952	-1.03281	2.05982e-05	-1.62774	-1.09181	2.13046e-05	-1.62832	-1.09108
16983576	chr10:16983576:G:A	2.3382e-06	-1.38946e-10	-1.2319	9.07322e-05	-1.38946e-10	-1.23685	9.38209e-05	-1.38946e-10	-1.23693
16983646	chr10:16983646:C:T	2.17719e-06	-1.38946e-10	-1.30325	8.38281e-05	-1.38946e-10	-1.31599	8.66975e-05	-1.38946e-10	-1.31589
16983667	chr10:16983667:T:C	6.40873e-07	-1.47395	-1.05225	1.98266e-05	-1.64879	-1.10894	2.05092e-05	-1.64921	-1.10824
16983686	chr10:16983686:G:A	2.22391e-06	-1.38946e-10	-1.28202	8.49741e-05	-1.38946e-10	-1.30241	8.78921e-05	-1.38946e-10	-1.30221
16983829	chr10:16983829:C:T	2.19363e-06	-1.38946e-10	-1.29573	8.41674e-05	-1.38946e-10	-1.31195	8.7052e-05	-1.38946e-10	-1.31181
16984011	chr10:16984011:A:C	2.21631e-06	-1.38946e-10	-1.28544	8.55382e-05	-1.38946e-10	-1.29579	8.84577e-05	-1.38946e-10	-1.29579
16984585	chr10:16984585:G:T	2.65397e-06	-1.66867	0.563442	0.000122325	-1.65923	0.721154	0.000126431	-1.65983	0.721207
16984849	chr10:16984849:C:T	2.21811e-06	-1.38946e-10	-1.28462	8.6066e-05	-1.38946e-10	-1.28964	8.89895e-05	-1.38946e-10	-1.2898
16985206	chr10:16985206:T:C	2.29923e-06	-1.38946e-10	-1.24871	8.93472e-05	-1.38946e-10	-1.25223	9.23892e-05	-1.38946e-10	-1.25231
16985255	chr10:16985255:A:G	1.25883e-06	-1.46463	-0.386463	7.509e-05	-1.08496	-0.341107	7.72749e-05	-1.08991	-0.341041
16985330	chr10:16985330:C:T	2.18609e-06	-1.38946e-10	-1.29917	8.66669e-05	-1.38946e-10	-1.28269	8.96225e-05	-1.38946e-10	-1.28271
16985399	chr10:16985399:C:T	3.19004e-06	-1.38946e-10	-0.921249	0.000125367	-1.38946e-10	-0.913514	0.000129606	-1.38946e-10	-0.913824
16985452	chr10:16985452:A:G	1.79345e-06	-1.66469	0.167551	8.31278e-05	-1.6453	0.32092	8.59007e-05	-1.64618	0.32105
16985607	chr10:16985607:A:G	2.33762e-06	-1.38946e-10	-1.23215	8.97639e-05	-1.38946e-10	-1.24758	9.28284e-05	-1.38946e-10	-1.24757
16986029	chr10:16986029:G:A	2.20764e-06	-1.38946e-10	-1.28936	8.78037e-05	-1.38946e-10	-1.26965	9.07972e-05	-1.38946e-10	-1.26969
16986138	chr10:16986138:G:C	2.15844e-06	-1.38946e-10	-1.3119	8.41648e-05	-1.38946e-10	-1.31198	8.70366e-05	-1.38946e-10	-1.31199
16986470	chr10:16986470:C:T	1.53086e-06	-1.65545	-3.25898e-10	6.78188e-05	-1.52792	-3.25898e-10	7.01354e-05	-1.52789	-3.25898e-10
16986563	chr10:16986563:C:T	3.4193e-06	-0.851846	-3.25898e-10	9.20945e-05	-1.22194	-3.25898e-10	9.50631e-05	-1.22378	-3.25898e-10
16986632	chr10:16986632:G:A	2.32206e-06	-1.38946e-10	-1.23883	9.06125e-05	-1.38946e-10	-1.23817	9.36865e-05	-1.38946e-10	-1.23837
16986755	chr10:16986755:C:T	2.85961e-06	-1.38946e-10	-1.0306	0.000114021	-1.38946e-10	-1.00837	0.000117906	-1.38946e-10	-1.00843
16987126	chr10:16987126:T:C	9.01299e-06	0.117384	-3.25898e-10	0.000456192	0.378155	-3.25898e-10	0.000469197	0.372703	-3.25898e-10
16987325	chr10:16987325:A:G	2.37361e-06	-1.38946e-10	-1.21687	9.18941e-05	-1.38946e-10	-1.22412	9.50137e-05	-1.38946e-10	-1.2243
16987439	chr10:16987439:C:A	9.43823e-07	-1.49511	-0.643992	3.22177e-05	-1.60346	-0.668783	3.33617e-05	-1.60177	-0.669145
16987575	chr10:16987575:T:G	4.04043e-06	-0.684931	-3.25898e-10	0.000111679	-1.02913	-3.25898e-10	0.000116029	-1.02448	-3.25898e-10
16987663	chr10:16987663:A:G	3.76414e-06	-0.549224	-0.20654	9.29924e-05	-0.955294	-0.256946	9.57358e-05	-0.96042	-0.256307
16987688	chr10:16987688:A:G	9.2695e-06	-1.38946e-10	0.145447	0.000341087	-1.38946e-10	0.0873788	0.000353197	-1.38946e-10	0.0887069
16987698	chr10:16987698:A:G	3.46685e-06	-1.38946e-10	-0.838037	0.000129431	-1.38946e-10	-0.881607	0.000133963	-1.38946e-10	-0.880757
16987936	chr10:16987936:C:T	1.88069e-06	-0.215571	-1.23407	4.58273e-05	-0.636471	-1.28341	4.68047e-05	-0.648763	-1.28357
16988108	chr10:16988108:G:A	2.74888e-06	-1.38946e-10	-1.07009	0.000104154	-1.38946e-10	-1.09889	0.000107777	-1.38946e-10	-1.09826
16988148	chr10:16988148:A:T	2.30374e-06	-1.38946e-10	-1.24675	8.92755e-05	-1.38946e-10	-1.25303	9.23111e-05	-1.38946e-10	-1.25316
16988397	chr10:16988397:C:T	2.0864e-06	-0.0363482	-1.3095	5.36017e-05	-0.45566	-1.30752	5.54164e-05	-0.455849	-1.30759
16988603	chr10:16988603:G:A	3.03073e-06	-1.38946e-10	-0.972479	0.000107836	-1.38946e-10	-1.06415	0.00011139	-1.38946e-10	-1.06528
16988730	chr10:16988730:A:G	3.83211e-06	0.561719	-1.29959	5.65389e-05	-0.391364	-1.31847	5.77711e-05	-0.403323	-1.31851
16988776	chr10:16988776:C:T	3.56606e-06	0.464698	-1.27452	0.000115595	0.263947	-1.25861	0.000117739	0.248052	-1.2579
16988855	chr10:16988855:T:C	3.47731e-06	0.464796	-1.29982	5.27181e-05	-0.461337	-1.31846	5.38829e-05	-0.473003	-1.3185
16989377	chr10:16989377:ATTAT:A	9.28177e-07	-0.915848	-1.23997	2.71098e-05	-1.21819	-1.22667	2.80942e-05	-1.21583	-1.22692
16989424	chr10:16989424:A:G	1.52293e-06	-1.02195	-0.638694	0.000112026	-0.421553	-0.604476	0.000115039	-0.428592	-0.604459
16990282	chr10:16990282:C:T	8.07325e-06	0.861759	-0.854485	0.000230261	0.571742	-0.877287	0.00023533	0.559282	-0.87661
16990562	chr10:16990562:A:G	2.15996e-06	-1.38946e-10	-1.31119	8.44143e-05	-1.38946e-10	-1.30902	8.72939e-05	-1.38946e-10	-1.30904
16990591	chr10:16990591:G:A	7.36848e-07	-1.66737	-0.719281	3.21927e-05	-1.6494	-0.623616	3.32595e-05	-1.65035	-0.623626
16990635	chr10:16990635:G:A	2.46239e-06	-1.38946e-10	-1.18015	9.51042e-05	-1.38946e-10	-1.18979	9.83491e-05	-1.38946e-10	-1.1898
16990829	chr10:16990829:A:C	9.75416e-07	-1.61624	-0.489935	3.5067e-05	-1.64308	-0.544422	3.63592e-05	-1.64194	-0.542933
16990835	chr10:16990835:A:G	9.80027e-06	0.960164	-0.759036	0.000274641	0.654507	-0.7838	0.00028065	0.641839	-0.783052
16990949	chr10:16990949:G:C	3.85592e-06	-0.731673	-3.25898e-10	0.000107396	-1.06824	-3.25898e-10	0.000111564	-1.06372	-3.25898e-10
16991175	chr10:16991175:C:T	2.32617e-06	-1.38946e-10	-1.23706	9.14546e-05	-1.38946e-10	-1.22892	9.45981e-05	-1.38946e-10	-1.22868
16991382	chr10:16991382:TACTA:T	5.87115e-06	0.930112	-1.24134	0.000161135	0.546453	-1.20897	0.000164681	0.533693	-1.208
16991430	chr10:16991430:G:A	2.6258e-06	-1.38946e-10	-1.1159	9.8244e-05	-1.38946e-10	-1.1573	0.000101652	-1.38946e-10	-1.15677
16991505	chr10:16991505:G:A	9.96543e-06	0.21784	-3.25898e-10	0.000347812	0.106904	-3.25898e-10	0.000360273	0.108542	-3.25898e-10
16991724	chr10:16991724:C:T	4.75858e-07	-1.66634	-1.15758	2.19284e-05	-1.46266	-1.19431	2.27027e-05	-1.462	-1.19383
16992013	chr10:16992013:T:C	3.84566e-06	0.562342	-1.29668	5.72624e-05	-0.380445	-1.31667	5.85143e-05	-0.392304	-1.31674
16992407	chr10:16992407:AAAGT:A	2.40044e-06	-1.38946e-10	-1.20563	9.28384e-05	-1.38946e-10	-1.2139	9.60054e-05	-1.38946e-10	-1.21391
16992596	chr10:16992596:C:T	2.38156e-06	-1.38946e-10	-1.21353	9.26562e-05	-1.38946e-10	-1.21586	9.5823e-05	-1.38946e-10	-1.21582
16992687	chr10:16992687:A:G	2.19921e-06	-1.38946e-10	-1.29318	8.40647e-05	-1.38946e-10	-1.31317	8.69147e-05	-1.38946e-10	-1.31339
16993015	chr10:16993015:T:A	1.50351e-06	-1.67348	-3.25898e-10	5.86374e-05	-1.67339	-3.25898e-10	6.06452e-05	-1.67328	-3.25898e-10
16993066	chr10:16993066:C:T	1.10175e-05	-1.38946e-10	0.3182	0.000459894	-1.38946e-10	0.386237	0.000475385	-1.38946e-10	0.385805
16993438	chr10:16993438:C:T	1.50374e-06	-1.67332	-3.25898e-10	5.86329e-05	-1.67346	-3.25898e-10	6.0632e-05	-1.6735	-3.25898e-10
16993491	chr10:16993491:T:A	2.40252e-06	-1.38946e-10	-1.20476	9.47717e-05	-1.38946e-10	-1.19329	9.79958e-05	-1.38946e-10	-1.19339
16993823	chr10:16993823:A:C	3.49537e-06	0.458111	-1.28795	4.746e-05	-0.622303	-1.26257	4.87297e-05	-0.630116	-1.26191
16994177	chr10:16994177:A:G	2.72212e-06	-1.38946e-10	-1.07987	0.000103931	-1.38946e-10	-1.10103	0.000107475	-1.38946e-10	-1.10106
16994322	chr10:16994322:CAT:C	1.27914e-05	-1.38946e-10	0.467493	0.000521139	-1.38946e-10	0.511259	0.000539032	-1.38946e-10	0.511455
16994959	chr10:16994959:T:C	6.02175e-06	-1.38946e-10	-0.285904	0.000244569	-1.38946e-10	-0.245261	0.000252689	-1.38946e-10	-0.246161
16995404	chr10:16995404:T:C	1.26697e-05	-1.38946e-10	0.45793	0.000508236	-1.38946e-10	0.486188	0.000525677	-1.38946e-10	0.486367
16996124	chr10:16996124:TCCTGTC:T	2.19031e-06	-1.38946e-10	-1.29724	8.56173e-05	-1.38946e-10	-1.29487	8.85434e-05	-1.38946e-10	-1.29483
16996139	chr10:16996139:G:A	3.68659e-06	0.532028	-1.30861	5.73503e-05	-0.375818	-1.31976	5.85821e-05	-0.388112	-1.31978
16996260	chr10:16996260:C:T	2.70709e-05	-1.38946e-10	1.21718	0.000999011	-1.38946e-10	1.16201	0.00103386	-1.38946e-10	1.16274
16996627	chr10:16996627:A:T	4.73488e-06	0.727726	-1.25405	6.6798e-05	-0.354921	-1.18816	6.83102e-05	-0.366584	-1.18768
16996702	chr10:16996702:C:A	7.85314e-07	-1.16822	-1.15473	2.338e-05	-1.45056	-1.14231	2.417e-05	-1.45086	-1.14235
16997109	chr10:16997109:T:C	2.0052e-06	-0.740775	-0.644762	0.000153495	-0.0997888	-0.611304	0.000157555	-0.107208	-0.611333
16997173	chr10:16997173:T:C	9.23964e-07	-1.63719	-0.523178	3.37186e-05	-1.66285	-0.563854	3.49502e-05	-1.66212	-0.562279
16997193	chr10:16997193:A:G	3.54678e-06	-0.555451	-0.25979	0.000294464	0.156258	-0.215861	0.000302036	0.148192	-0.215965
16997810	chr10:16997810:A:G	1.13943e-06	-0.779203	-1.17155	3.48138e-05	-0.991615	-1.20313	3.62163e-05	-0.986321	-1.20249
16997984	chr10:16997984:C:T	9.08177e-06	-1.38946e-10	0.124987	0.000366637	-1.38946e-10	0.159613	0.000379528	-1.38946e-10	0.16061
16998000	chr10:16998000:C:G	6.53227e-07	-1.18788	-1.31923	2.04078e-05	-1.40943	-1.31941	2.11015e-05	-1.40954	-1.31944
16998117	chr10:16998117:C:T	3.57354e-06	-0.21908	-0.588644	0.000107487	-0.497974	-0.569416	0.000111749	-0.492604	-0.569464
16998238	chr10:16998238:G:A	1.02285e-06	-0.740353	-1.31834	2.25376e-05	-1.3119	-1.31767	2.3336e-05	-1.31071	-1.31761
16998725	chr10:16998725:C:T	5.53437e-06	-1.38946e-10	-0.370305	0.000225456	-1.38946e-10	-0.326632	0.000232892	-1.38946e-10	-0.327743
16998850	chr10:16998850:C:T	7.93992e-07	-0.994666	-1.3173	1.91034e-05	-1.47691	-1.31798	1.97589e-05	-1.47668	-1.31804
16999079	chr10:16999079:A:C	4.7907e-06	-1.38946e-10	-0.514605	0.000199183	-1.38946e-10	-0.450535	0.000205926	-1.38946e-10	-0.450801
16999084	chr10:16999084:G:A	1.39112e-06	-1.43991	-0.311264	4.31399e-05	-1.66435	-0.315963	4.45864e-05	-1.66487	-0.316018
16999133	chr10:16999133:G:A	2.1478e-06	-1.38946e-10	-1.31684	8.36204e-05	-1.38946e-10	-1.31847	8.64715e-05	-1.38946e-10	-1.3185
16999211	chr10:16999211:A:C	4.71666e-07	-1.66945	-1.16332	1.91224e-05	-1.67011	-1.12379	1.97833e-05	-1.66968	-1.1238
16999390	chr10:16999390:T:C	4.22596e-06	-1.38946e-10	-0.640035	0.000166824	-1.38946e-10	-0.627816	0.000172561	-1.38946e-10	-0.627567
16999612	chr10:16999612:T:C	1.91441e-06	-1.43187	-3.25898e-10	8.39374e-05	-1.31469	-3.25898e-10	8.69815e-05	-1.31262	-3.25898e-10
16999760	chr10:16999760:T:C	4.89441e-07	-1.67264	-1.12313	1.99308e-05	-1.67293	-1.07957	2.06146e-05	-1.67274	-1.07957
16999906	chr10:16999906:G:T	8.20815e-07	-0.98308	-1.29566	1.96283e-05	-1.46996	-1.29783	2.03009e-05	-1.46963	-1.29803
17000164	chr10:17000164:C:T	8.70323e-07	-0.963387	-1.25679	2.05912e-05	-1.46028	-1.25961	2.1294e-05	-1.45994	-1.25995
17000312	chr10:17000312:CAT:C	2.02489e-06	-1.19028	-0.185482	6.48476e-05	-1.56174	-0.0109796	6.69555e-05	-1.56361	-0.010679
17000416	chr10:17000416:T:A	1.84056e-06	-1.21749	-0.253724	5.95121e-05	-1.57461	-0.0839631	6.14529e-05	-1.57638	-0.0836706
17001479	chr10:17001479:T:A	2.22164e-06	-1.38946e-10	-1.28304	9.05209e-05	-1.38946e-10	-1.23918	9.36625e-05	-1.38946e-10	-1.23862
17001498	chr10:17001498:C:T	5.34726e-06	-1.38946e-10	-0.404698	0.000223223	-1.38946e-10	-0.336588	0.000230774	-1.38946e-10	-0.336879
17001690	chr10:17001690:G:A	2.4875e-06	-1.38946e-10	-1.17	9.80151e-05	-1.38946e-10	-1.15964	0.000101322	-1.38946e-10	-1.16002
17001728	chr10:17001728:T:C	5.6289e-06	-1.38946e-10	-0.353369	0.000239951	-1.38946e-10	-0.264324	0.000247823	-1.38946e-10	-0.265606
17001742	chr10:17001742:C:G	1.1414e-06	-0.691414	-1.25761	3.37805e-05	-0.996381	-1.22849	3.5199e-05	-0.989377	-1.22793
17001818	chr10:17001818:T:G	5.01889e-07	-1.45083	-1.31983	1.68762e-05	-1.60082	-1.31804	1.75087e-05	-1.59767	-1.31795
17001911	chr10:17001911:T:C	5.7452e-06	-1.38946e-10	-0.332918	0.000234192	-1.38946e-10	-0.288616	0.000241908	-1.38946e-10	-0.289763
17002021	chr10:17002021:G:T	5.62238e-06	-1.38946e-10	-0.354528	0.000235303	-1.38946e-10	-0.283882	0.000243262	-1.38946e-10	-0.284179
17002119	chr10:17002119:C:T	3.00921e-06	-1.38946e-10	-0.979604	0.000119585	-1.38946e-10	-0.960727	0.000123715	-1.38946e-10	-0.96034
17002696	chr10:17002696:C:T	1.55454e-06	-0.325571	-1.31453	2.64773e-05	-1.15113	-1.31734	2.73902e-05	-1.15074	-1.31739
17002700	chr10:17002700:G:C	5.19534e-07	-1.51676	-1.21935	1.90763e-05	-1.5559	-1.24041	1.97718e-05	-1.55332	-1.24074
17002765	chr10:17002765:C:G	1.16432e-06	-1.22687	-0.702269	4.16727e-05	-1.32061	-0.694296	4.32927e-05	-1.31604	-0.694295
17003318	chr10:17003318:A:T	1.50156e-06	-0.361096	-1.31368	2.58648e-05	-1.17513	-1.31675	2.67558e-05	-1.17476	-1.3168
17003472	chr10:17003472:C:T	2.82927e-06	-1.04126	-3.25898e-10	0.000140552	-0.79918	-3.25898e-10	0.000144933	-0.802049	-3.25898e-10
17003642	chr10:17003642:T:C	1.68397e-06	-1.56013	-3.25898e-10	6.23107e-05	-1.61263	-3.25898e-10	6.45632e-05	-1.61067	-3.25898e-10
17003712	chr10:17003712:C:A	1.26077e-06	-1.53548	-0.314077	4.87258e-05	-1.5673	-0.291251	5.05284e-05	-1.56624	-0.28954
17003968	chr10:17003968:G:C	2.46298e-06	-1.38946e-10	-1.17991	9.71802e-05	-1.38946e-10	-1.16819	0.000100524	-1.38946e-10	-1.16792
17004010	chr10:17004010:G:A	1.56377e-06	-1.63418	-3.25898e-10	5.86384e-05	-1.67337	-3.25898e-10	6.06339e-05	-1.67347	-3.25898e-10
17004255	chr10:17004255:T:C	6.87579e-07	-1.58211	-0.873749	2.61481e-05	-1.61344	-0.867542	2.7087e-05	-1.61268	-0.866587
17004276	chr10:17004276:C:G	2.21998e-06	-1.38946e-10	-1.28379	9.04278e-05	-1.38946e-10	-1.24021	9.35661e-05	-1.38946e-10	-1.23965
17004318	chr10:17004318:A:G	5.32929e-06	-1.38946e-10	-0.408064	0.000226528	-1.38946e-10	-0.321891	0.000233965	-1.38946e-10	-0.323146
17004570	chr10:17004570:C:T	2.85065e-06	-1.30858	0.274841	0.000100413	-1.61401	0.47854	0.000103736	-1.61538	0.478914
17004805	chr10:17004805:G:T	3.1079e-06	0.311235	-1.25857	3.98239e-05	-0.79159	-1.2687	4.12992e-05	-0.788532	-1.26895
17005521	chr10:17005521:A:G	1.06551e-06	-1.51643	-0.501406	4.15682e-05	-1.6735	-0.343928	4.30213e-05	-1.67347	-0.343154
17005680	chr10:17005680:G:A	2.20171e-06	-1.38946e-10	-1.29205	8.63312e-05	-1.38946e-10	-1.28657	8.93007e-05	-1.38946e-10	-1.28631
17005782	chr10:17005782:G:A	1.45933e-06	-0.385462	-1.31784	2.53862e-05	-1.19117	-1.31938	2.62626e-05	-1.19077	-1.3194
17005865	chr10:17005865:G:T	3.01087e-06	-0.979053	-3.25898e-10	9.08566e-05	-1.23548	-3.25898e-10	9.3796e-05	-1.2372	-3.25898e-10
17006202	chr10:17006202:G:A	4.17243e-06	-0.686786	0.0340019	7.79858e-05	-1.35795	-0.0302837	8.06129e-05	-1.35886	-0.0298009
17006281	chr10:17006281:G:A	3.24774e-06	-0.696421	-0.206903	6.1331e-05	-1.36348	-0.264988	6.33922e-05	-1.36439	-0.264586
17006436	chr10:17006436:G:C	1.08983e-06	-0.861498	-1.13376	3.5927e-05	-1.09379	-1.06948	3.74311e-05	-1.08715	-1.06867
17006651	chr10:17006651:T:C	4.7508e-06	-1.38946e-10	-0.522969	0.000197206	-1.38946e-10	-0.460507	0.000203883	-1.38946e-10	-0.460772
17006709	chr10:17006709:C:T	1.49044e-06	-0.363406	-1.31881	2.56957e-05	-1.17865	-1.31979	2.65831e-05	-1.17825	-1.3198
17007332	chr10:17007332:G:A	2.99503e-06	-0.713566	-0.270761	5.70808e-05	-1.37307	-0.327225	5.89993e-05	-1.37396	-0.326829
17007334	chr10:17007334:A:G	5.57472e-06	-1.38946e-10	-0.36304	0.000232853	-1.38946e-10	-0.29435	0.00024073	-1.38946e-10	-0.294645
17007418	chr10:17007418:C:T	5.94091e-06	-1.38946e-10	-0.29942	0.000225063	-1.38946e-10	-0.328378	0.000232752	-1.38946e-10	-0.328345
17007619	chr10:17007619:C:G	8.42044e-06	-1.38946e-10	0.0493796	0.000363888	-1.38946e-10	0.152087	0.00037576	-1.38946e-10	0.150631
17007783	chr10:17007783:T:C	7.02819e-06	-1.38946e-10	-0.131353	0.000273484	-1.38946e-10	-0.133517	0.000282957	-1.38946e-10	-0.133024
17008108	chr10:17008108:G:A	3.46934e-06	-0.607356	-0.229964	6.31071e-05	-1.31281	-0.287116	6.52225e-05	-1.31379	-0.286723
17008314	chr10:17008314:T:C	1.536e-06	-1.5921	-0.0600035	6.67264e-05	-1.66168	0.117518	6.90786e-05	-1.66095	0.117875
17008483	chr10:17008483:G:A	1.41758e-06	-0.444424	-1.28791	2.55783e-05	-1.22298	-1.28004	2.64638e-05	-1.22259	-1.27995
17008572	chr10:17008572:A:G	1.35452e-06	-0.461206	-1.31663	2.44684e-05	-1.23364	-1.31374	2.53145e-05	-1.23323	-1.31371
17008964	chr10:17008964:A:C	7.77772e-07	-1.5646	-0.768002	2.90332e-05	-1.67139	-0.704924	3.00596e-05	-1.67108	-0.704059
17009952	chr10:17009952:T:C	4.9509e-06	-1.38946e-10	-0.481712	0.000205867	-1.38946e-10	-0.41753	0.000212836	-1.38946e-10	-0.417799
17010043	chr10:17010043:C:T	2.11248e-06	-0.0153873	-1.31803	3.21117e-05	-0.959684	-1.31585	3.32295e-05	-0.959056	-1.31583
17010175	chr10:17010175:G:T	5.09758e-06	-1.38946e-10	-0.452516	0.000198417	-1.38946e-10	-0.454385	0.000205272	-1.38946e-10	-0.453984
17010262	chr10:17010262:C:T	5.3249e-07	-1.54581	-1.16567	1.95091e-05	-1.58166	-1.19222	2.02127e-05	-1.57937	-1.19264
17010419	chr10:17010419:C:T	9.82606e-07	-1.28889	-0.809941	3.00484e-05	-1.59617	-0.745779	3.10515e-05	-1.59771	-0.744965
17010657	chr10:17010657:T:TAA	9.52324e-07	-1.57471	-0.555426	3.6194e-05	-1.60592	-0.549942	3.74859e-05	-1.60511	-0.549241
17010956	chr10:17010956:G:T	2.82754e-06	0.227759	-1.26963	3.78716e-05	-0.831125	-1.27943	3.92611e-05	-0.828513	-1.27957
17011180	chr10:17011180:G:C	2.30203e-06	-1.39565	0.148161	8.54011e-05	-1.45368	0.156283	8.86166e-05	-1.45206	0.158063
17011319	chr10:17011319:T:A	1.54808e-06	-1.64427	-3.25898e-10	6.54955e-05	-1.56278	-3.25898e-10	6.7828e-05	-1.56134	-3.25898e-10
17011522	chr10:17011522:C:A	9.78816e-06	-1.38946e-10	0.199891	0.000425727	-1.38946e-10	0.30904	0.000439595	-1.38946e-10	0.307534
17011524	chr10:17011524:C:CAA	1.56595e-06	-0.314773	-1.31801	2.68321e-05	-1.13947	-1.31569	2.77611e-05	-1.13902	-1.31566
17011548	chr10:17011548:T:C	9.60153e-06	-1.38946e-10	0.18064	0.000353942	-1.38946e-10	0.124375	0.000366551	-1.38946e-10	0.125818
17011853	chr10:17011853:C:A	2.15622e-06	-1.38946e-10	-1.31292	8.41827e-05	-1.38946e-10	-1.31177	8.70614e-05	-1.38946e-10	-1.31171
17012571	chr10:17012571:G:A	2.05788e-06	-0.0432792	-1.31633	3.16288e-05	-0.977284	-1.31341	3.2729e-05	-0.976688	-1.31337
17012599	chr10:17012599:A:G	0.000210965	-1.38946e-10	3.27041	0.0100249	-1.38946e-10	3.46807	0.010408	-1.38946e-10	3.47201
17012895	chr10:17012895:C:T	2.27937e-06	0.056291	-1.31367	3.39081e-05	-0.911134	-1.30997	3.50893e-05	-0.910499	-1.30992
17013263	chr10:17013263:C:T	4.47363e-06	-1.38946e-10	-0.583081	0.000185132	-1.38946e-10	-0.523691	0.000191399	-1.38946e-10	-0.523959
17013459	chr10:17013459:G:T	2.3245e-05	-1.38946e-10	1.06481	0.00102155	-1.38946e-10	1.18432	0.0010568	-1.38946e-10	1.18468
17013658	chr10:17013658:G:A	1.196e-06	-0.64207	-1.26023	3.11466e-05	-1.07837	-1.22768	3.24211e-05	-1.07196	-1.22755
17013811	chr10:17013811:C:T	9.12212e-07	-1.52702	-0.646143	3.42032e-05	-1.57057	-0.64187	3.54315e-05	-1.56949	-0.641225
17014022	chr10:17014022:T:G	1.79472e-06	-0.188655	-1.30778	2.88731e-05	-1.0781	-1.30375	2.98763e-05	-1.07754	-1.30372
17014037	chr10:17014037:C:T	1.31868e-06	-0.629642	-1.17501	3.8251e-05	-0.964099	-1.13649	3.98697e-05	-0.956949	-1.13575
17014086	chr10:17014086:T:C	2.01418e-06	-0.0617639	-1.31931	3.10028e-05	-0.9928	-1.31788	3.20809e-05	-0.992197	-1.31786
17014138	chr10:17014138:G:C	2.20168e-06	-1.38946e-10	-1.29206	8.60476e-05	-1.38946e-10	-1.28986	8.90006e-05	-1.38946e-10	-1.28968
17014385	chr10:17014385:G:A	2.03434e-06	-0.0527891	-1.31832	3.12097e-05	-0.987789	-1.31624	3.22954e-05	-0.987179	-1.31622
17014586	chr10:17014586:G:A	2.18256e-06	0.0186012	-1.31939	3.26526e-05	-0.940802	-1.31803	3.3789e-05	-0.940171	-1.31801
17014681	chr10:17014681:G:A	1.51151e-06	-1.66817	-3.25898e-10	5.99799e-05	-1.65075	-3.25898e-10	6.19598e-05	-1.65183	-3.25898e-10
17014804	chr10:17014804:A:G	2.25948e-06	0.0524293	-1.31858	3.34152e-05	-0.919086	-1.31666	3.45784e-05	-0.918452	-1.31664
17014893	chr10:17014893:G:A	9.0912e-07	-1.55964	-0.616916	3.42864e-05	-1.59738	-0.612626	3.55128e-05	-1.59646	-0.611964
17014947	chr10:17014947:C:T	2.11697e-06	-0.0114799	-1.31982	3.19551e-05	-0.961379	-1.31905	3.3067e-05	-0.960748	-1.31904
17014961	chr10:17014961:T:C	8.39327e-07	-1.62704	-0.629393	3.19929e-05	-1.65008	-0.629168	3.31224e-05	-1.64897	-0.629142
17015330	chr10:17015330:A:C	2.59102e-06	-0.517623	-0.611605	4.49845e-05	-1.26064	-0.677799	4.65178e-05	-1.26164	-0.676843
17015379	chr10:17015379:A:C	2.93387e-06	-1.00496	-3.25898e-10	0.000107859	-1.06393	-3.25898e-10	0.000111088	-1.068	-3.25898e-10
17015381	chr10:17015381:T:C	2.74666e-06	0.183083	-1.25398	3.70725e-05	-0.867557	-1.26433	3.84319e-05	-0.865004	-1.26443
17015615	chr10:17015615:A:C	2.14464e-06	-0.00254116	-1.31577	3.23822e-05	-0.954382	-1.31277	3.35098e-05	-0.953751	-1.31273
17015627	chr10:17015627:T:C	3.57049e-06	0.382625	-1.1912	0.000101518	0.0331876	-1.15771	0.000106338	0.0453199	-1.15702
17015704	chr10:17015704:T:G	1.44451e-06	-1.54412	-0.169391	5.79523e-05	-1.67243	-0.0127077	5.9992e-05	-1.6722	-0.011906
17015726	chr10:17015726:A:T	3.02829e-06	0.28262	-1.2559	3.95739e-05	-0.800661	-1.26593	4.10305e-05	-0.797975	-1.26603
17015767	chr10:17015767:C:T	4.45361e-06	-1.01256	0.424996	9.46996e-05	-1.55739	0.363341	9.80011e-05	-1.55694	0.363599
17015848	chr10:17015848:C:A	2.59912e-06	-1.38946e-10	-1.12611	0.000103562	-1.38946e-10	-1.10459	0.000107098	-1.38946e-10	-1.10458
17015992	chr10:17015992:G:A	1.10344e-06	-1.35759	-0.62526	3.99702e-05	-1.44625	-0.610376	4.15159e-05	-1.44282	-0.60942
17016036	chr10:17016036:C:T	2.59869e-06	-1.38946e-10	-1.12627	0.000103274	-1.38946e-10	-1.10737	0.000106863	-1.38946e-10	-1.10677
17016056	chr10:17016056:C:T	2.84693e-06	0.233983	-1.26903	3.78728e-05	-0.832591	-1.27793	3.92645e-05	-0.829974	-1.27802
17016126	chr10:17016126:A:G	2.85007e-06	0.228509	-1.26245	3.79461e-05	-0.835733	-1.27286	3.934e-05	-0.833127	-1.27295
17016170	chr10:17016170:T:C	1.43145e-06	-1.51974	-0.202854	5.58615e-05	-1.6735	-0.0483827	5.78135e-05	-1.67349	-0.0476082
17016235	chr10:17016235:G:A	4.47421e-06	-0.325898	-0.257055	7.27555e-05	-1.14442	-0.313229	7.5181e-05	-1.14558	-0.312839
17016451	chr10:17016451:A:G	2.71143e-06	0.171557	-1.25536	3.66937e-05	-0.875664	-1.26649	3.80406e-05	-0.873077	-1.26659
17016621	chr10:17016621:G:T	2.84101e-06	0.225177	-1.2623	3.77943e-05	-0.840698	-1.2719	3.91843e-05	-0.838046	-1.272
17017250	chr10:17017250:A:G	2.36448e-06	0.0596234	-1.28035	3.331e-05	-0.95114	-1.28776	3.45282e-05	-0.9487	-1.28784
17017463	chr10:17017463:C:T	3.90953e-06	-1.10474	0.386879	0.000153475	-1.30052	0.589297	0.000159964	-1.29535	0.591983
17017623	chr10:17017623:A:T	1.48251e-06	-0.445376	-1.24217	2.41505e-05	-1.31285	-1.2476	2.50181e-05	-1.31097	-1.24775
17017698	chr10:17017698:G:A	1.51385e-06	-0.4264	-1.24023	2.44382e-05	-1.30295	-1.24566	2.53164e-05	-1.30105	-1.24581
17017827	chr10:17017827:G:A	3.91981e-06	-0.978182	0.262943	8.19544e-05	-1.54334	0.204747	8.48098e-05	-1.54286	0.204951
17018188	chr10:17018188:G:C	1.1731e-06	-0.61012	-1.31151	2.10455e-05	-1.38289	-1.31518	2.18284e-05	-1.37986	-1.31525
17018515	chr10:17018515:C:T	6.08366e-06	-1.38946e-10	-0.275675	0.000236672	-1.38946e-10	-0.278082	0.000244855	-1.38946e-10	-0.277651
17018564	chr10:17018564:T:A	7.11219e-07	-1.15592	-1.26614	2.18904e-05	-1.40717	-1.25154	2.27368e-05	-1.40314	-1.25119
17018626	chr10:17018626:C:T	1.57341e-06	-1.17908	-0.448956	5.31852e-05	-1.31921	-0.451773	5.51821e-05	-1.31692	-0.450762
17018677	chr10:17018677:G:A	3.22359e-06	-1.15617	0.245386	7.48701e-05	-1.61404	0.185034	7.74664e-05	-1.6137	0.185225
17019124	chr10:17019124:G:A	4.40237e-06	-1.38946e-10	-0.59914	0.000182507	-1.38946e-10	-0.537969	0.000188674	-1.38946e-10	-0.5383
17019200	chr10:17019200:A:G	3.50166e-06	-1.38946e-10	-0.828044	0.000139349	-1.38946e-10	-0.807775	0.000143989	-1.38946e-10	-0.80858
17019386	chr10:17019386:T:C	4.59263e-06	-0.377907	-0.178922	7.60584e-05	-1.17591	-0.237345	7.85981e-05	-1.17703	-0.236947
17019682	chr10:17019682:A:G	1.60511e-06	-1.5221	-0.0859948	6.42798e-05	-1.67344	0.091928	6.65009e-05	-1.67338	0.0922759
17020914	chr10:17020914:G:A	1.51213e-06	-1.66777	-3.25898e-10	5.93099e-05	-1.66198	-3.25898e-10	6.13295e-05	-1.66206	-3.25898e-10
17021027	chr10:17021027:C:T	1.08753e-06	-1.12305	-0.874326	2.79847e-05	-1.53455	-0.878549	2.89154e-05	-1.53636	-0.877583
17021418	chr10:17021418:G:A	1.50378e-06	-1.6733	-3.25898e-10	5.90498e-05	-1.66638	-3.25898e-10	6.1027e-05	-1.667	-3.25898e-10
17021743	chr10:17021743:G:A	4.26234e-07	-1.62561	-1.30844	1.63196e-05	-1.64826	-1.30414	1.68887e-05	-1.64758	-1.30409
17022460	chr10:17022460:A:G	3.29071e-06	0.254527	-1.1447	4.2625e-05	-0.857995	-1.13432	4.41145e-05	-0.857527	-1.134
17022598	chr10:17022598:C:A	4.44257e-06	-1.38946e-10	-0.59005	0.000187406	-1.38946e-10	-0.51148	0.000193604	-1.38946e-10	-0.512504
17022877	chr10:17022877:G:A	1.42836e-06	-1.34212	-0.382643	4.80364e-05	-1.46643	-0.406367	4.9818e-05	-1.46476	-0.405185
17022992	chr10:17022992:G:A	4.7294e-06	-1.38946e-10	-0.527483	0.000196832	-1.38946e-10	-0.46241	0.000203475	-1.38946e-10	-0.462778
17022993	chr10:17022993:G:A	2.71177e-06	-0.967196	-0.116485	5.63381e-05	-1.54184	-0.171547	5.83012e-05	-1.54133	-0.171363
17023108	chr10:17023108:C:T	4.19497e-06	-1.38946e-10	-0.647397	0.000176788	-1.38946e-10	-0.569805	0.000182638	-1.38946e-10	-0.570812
17023198	chr10:17023198:TG:T	2.32143e-06	-1.38946e-10	-1.2391	9.14033e-05	-1.38946e-10	-1.22948	9.45595e-05	-1.38946e-10	-1.22909
17023210	chr10:17023210:G:A	1.37981e-06	-1.31592	-0.443418	5.46903e-05	-1.40746	-0.335607	5.70067e-05	-1.40113	-0.334016
17023358	chr10:17023358:G:A	1.91028e-06	-1.16958	-0.264454	4.52497e-05	-1.61679	-0.31577	4.68099e-05	-1.6165	-0.315729
17023711	chr10:17023711:T:C	1.99054e-05	-1.38946e-10	0.909709	0.000868088	-1.38946e-10	1.02154	0.000898617	-1.38946e-10	1.02254
17023762	chr10:17023762:T:C	2.22361e-06	-1.0573	-0.224851	4.88004e-05	-1.57341	-0.283607	5.04936e-05	-1.57299	-0.283486
17024395	chr10:17024395:G:A	3.68028e-06	-1.38946e-10	-0.778292	0.000151564	-1.38946e-10	-0.72375	0.000156692	-1.38946e-10	-0.72404
17025138	chr10:17025138:T:C	2.22353e-06	-0.446269	-0.835918	3.77438e-05	-1.23957	-0.874369	3.90444e-05	-1.23946	-0.874156
17025223	chr10:17025223:C:T	4.91921e-06	-1.38946e-10	-0.488134	0.000183638	-1.38946e-10	-0.531793	0.000190129	-1.38946e-10	-0.530618
17025229	chr10:17025229:A:G	2.28567e-05	-1.38946e-10	1.04796	0.000993321	-1.38946e-10	1.1563	0.00102838	-1.38946e-10	1.15742
17025387	chr10:17025387:C:T	2.34733e-06	-1.38946e-10	-1.228	9.10472e-05	-1.38946e-10	-1.23338	9.41577e-05	-1.38946e-10	-1.23335
17025631	chr10:17025631:C:T	1.62392e-06	-1.59644	-3.25898e-10	6.61428e-05	-1.55294	-3.25898e-10	6.82048e-05	-1.5558	-3.25898e-10
17025773	chr10:17025773:A:G	2.17411e-06	-1.38946e-10	-1.30466	8.46101e-05	-1.38946e-10	-1.3067	8.74984e-05	-1.38946e-10	-1.3067
17026028	chr10:17026028:C:T	4.77693e-05	-1.53635	3.32145	0.00230822	-1.61794	3.61741	0.00239455	-1.61797	3.6206
17026113	chr10:17026113:T:C	1.01491e-05	1.32318	-1.08707	0.000279221	0.962427	-1.07518	0.000288717	0.961295	-1.07417
17026187	chr10:17026187:G:C	5.23896e-07	-1.44229	-1.28545	1.79866e-05	-1.61195	-1.24317	1.86181e-05	-1.61104	-1.24315
17026252	chr10:17026252:A:G	4.1152e-07	-1.65529	-1.31389	1.6879e-05	-1.61307	-1.30561	1.7408e-05	-1.61598	-1.30541
17026276	chr10:17026276:C:T	1.00686e-06	-1.25233	-0.822124	4.83917e-05	-0.998559	-0.866871	4.9847e-05	-1.00257	-0.866787
17026904	chr10:17026904:C:CA	3.07218e-06	-1.38946e-10	-0.958894	0.000118451	-1.38946e-10	-0.970256	0.000122575	-1.38946e-10	-0.969599
17027408	chr10:17027408:T:G	3.40597e-06	-1.38946e-10	-0.855754	0.000131806	-1.38946e-10	-0.863428	0.000136287	-1.38946e-10	-0.863559
17027576	chr10:17027576:A:C	2.21217e-06	-1.38946e-10	-1.28731	8.55531e-05	-1.38946e-10	-1.29562	8.84791e-05	-1.38946e-10	-1.29555
17027809	chr10:17027809:T:C	2.31131e-06	-1.38946e-10	-1.24347	9.35261e-05	-1.38946e-10	-1.20652	9.66311e-05	-1.38946e-10	-1.20742
17027965	chr10:17027965:T:C	1.65917e-06	-1.57496	-3.25898e-10	6.14229e-05	-1.62698	-3.25898e-10	6.33909e-05	-1.629	-3.25898e-10
17028190	chr10:17028190:T:C	1.82016e-05	-1.38946e-10	0.820229	0.000718045	-1.38946e-10	0.831774	0.00074191	-1.38946e-10	0.830909
17028458	chr10:17028458:C:T	2.46165e-05	2.27129	-1.14915	0.00131196	2.63097	-1.19645	0.00126289	2.55846	-1.19562
17028884	chr10:17028884:C:T	2.45359e-06	-1.38946e-10	-1.18373	9.58471e-05	-1.38946e-10	-1.182	9.91624e-05	-1.38946e-10	-1.18156
17029173	chr10:17029173:G:C	1.12154e-06	-1.61985	-0.346729	4.67019e-05	-1.66944	-0.23153	4.84283e-05	-1.66957	-0.228671
17029206	chr10:17029206:T:C	1.33209e-06	-1.25504	-0.539493	4.00951e-05	-1.45319	-0.600312	4.17316e-05	-1.44752	-0.599539
17029464	chr10:17029464:A:T	5.47317e-06	-1.38946e-10	-0.381424	0.000221671	-1.38946e-10	-0.343566	0.000229362	-1.38946e-10	-0.343016
17029825	chr10:17029825:A:G	2.14168e-06	-1.38946e-10	-1.31969	8.35717e-05	-1.38946e-10	-1.31905	8.64167e-05	-1.38946e-10	-1.31914
17029967	chr10:17029967:T:C	5.88204e-07	-1.34208	-1.26989	1.91588e-05	-1.53121	-1.26078	1.98111e-05	-1.53148	-1.2606
17030397	chr10:17030397:T:C	1.09309e-06	-1.3058	-0.686479	3.48145e-05	-1.48607	-0.708651	3.62148e-05	-1.48087	-0.707976
17030673	chr10:17030673:C:T	2.9566e-06	-1.38946e-10	-0.997241	0.000112546	-1.38946e-10	-1.02139	0.000116324	-1.38946e-10	-1.02194
17030829	chr10:17030829:G:A	2.15091e-06	-1.38946e-10	-1.31539	8.46907e-05	-1.38946e-10	-1.30575	8.75999e-05	-1.38946e-10	-1.30554
17030875	chr10:17030875:C:T	4.64627e-06	-1.25212	0.706905	0.000277247	-0.979651	0.859802	0.000289906	-0.972889	0.864127
17030893	chr10:17030893:C:T	2.41476e-05	-1.38946e-10	1.1029	0.00111885	-1.38946e-10	1.2753	0.00115979	-1.38946e-10	1.27767
17030959	chr10:17030959:G:A	4.08572e-06	-1.38946e-10	-0.673783	0.00016419	-1.38946e-10	-0.643734	0.000169697	-1.38946e-10	-0.644305
17031136	chr10:17031136:A:G	5.73807e-07	-1.37599	-1.26075	1.85923e-05	-1.5713	-1.25072	1.92305e-05	-1.57129	-1.25054
17031197	chr10:17031197:G:A	2.18744e-06	-1.38946e-10	-1.29855	8.44251e-05	-1.38946e-10	-1.30889	8.73372e-05	-1.38946e-10	-1.30854
17031416	chr10:17031416:C:T	2.20519e-06	-1.38946e-10	-1.29047	8.49273e-05	-1.38946e-10	-1.30296	8.78639e-05	-1.38946e-10	-1.30253
17031441	chr10:17031441:C:T	2.95105e-06	0.27551	-1.27463	0.000117565	0.316603	-1.29437	0.000119982	0.303593	-1.29457
17031524	chr10:17031524:T:C	1.65291e-06	-0.288297	-1.29045	6.75591e-05	-0.227454	-1.3043	6.90495e-05	-0.239017	-1.30448
17031560	chr10:17031560:C:T	8.48788e-06	-1.24119	1.29854	0.000403796	-1.10282	1.35897	0.000416135	-1.10943	1.36212
17031577	chr10:17031577:T:C	7.43696e-07	-1.40344	-0.973968	2.4669e-05	-1.55194	-0.98727	2.56277e-05	-1.54775	-0.986899
17031607	chr10:17031607:G:A	2.20224e-06	-1.38946e-10	-1.29181	8.48412e-05	-1.38946e-10	-1.30398	8.77738e-05	-1.38946e-10	-1.30356
17031901	chr10:17031901:T:C	7.92964e-07	-1.41202	-0.901236	3.01577e-05	-1.34513	-0.993186	3.13036e-05	-1.34216	-0.992423
17031958	chr10:17031958:G:A	5.50411e-06	-1.38946e-10	-0.375787	0.000223091	-1.38946e-10	-0.33718	0.000230832	-1.38946e-10	-0.33663
17032411	chr10:17032411:G:A	3.2059e-06	-1.38946e-10	-0.916288	0.000124707	-1.38946e-10	-0.918793	0.000129031	-1.38946e-10	-0.918269
17032415	chr10:17032415:A:G	2.15477e-06	-1.38946e-10	-1.3136	8.36695e-05	-1.38946e-10	-1.31788	8.65377e-05	-1.38946e-10	-1.31774
17032579	chr10:17032579:G:C	1.0809e-06	-1.62367	-0.379818	4.50559e-05	-1.6705	-0.26635	4.67197e-05	-1.67061	-0.263542
17032944	chr10:17032944:T:C	2.17955e-06	-1.30217	-3.25898e-10	7.44121e-05	-1.43514	-3.25898e-10	7.72169e-05	-1.4317	-3.25898e-10
17032997	chr10:17032997:T:C	7.39879e-07	-1.32609	-1.05646	2.39994e-05	-1.49856	-1.06817	2.4951e-05	-1.49356	-1.06785
17033063	chr10:17033063:G:GT	3.05122e-06	-1.38946e-10	-0.965741	0.000113667	-1.38946e-10	-1.01149	0.000117503	-1.38946e-10	-1.01186
17033202	chr10:17033202:T:C	2.17393e-06	-1.38946e-10	-1.30475	8.40259e-05	-1.38946e-10	-1.31363	8.68995e-05	-1.38946e-10	-1.31357
17033574	chr10:17033574:A:C	4.8197e-06	0.800475	-1.30905	0.000156331	0.626003	-1.31879	0.000162167	0.629095	-1.31879
17034077	chr10:17034077:G:C	7.61997e-07	-1.29524	-1.05786	2.44953e-05	-1.47682	-1.06946	2.5475e-05	-1.47149	-1.06914
17034131	chr10:17034131:C:T	5.8321e-06	-1.12477	0.806865	0.000321138	-0.861936	0.889049	0.000331215	-0.866969	0.891417
17034148	chr10:17034148:A:G	2.14224e-06	-1.38946e-10	-1.31943	8.35425e-05	-1.38946e-10	-1.3194	8.63893e-05	-1.38946e-10	-1.31946
17034419	chr10:17034419:AG:A	2.27248e-06	-1.38946e-10	-1.26041	8.80704e-05	-1.38946e-10	-1.26662	9.10578e-05	-1.38946e-10	-1.26682
17034509	chr10:17034509:T:C	6.1654e-06	-1.13922	0.87689	0.000289665	-1.0856	1.00957	0.00030412	-1.07473	1.01383
17034661	chr10:17034661:C:A	1.76481e-06	-1.51324	-3.25898e-10	6.99678e-05	-1.49672	-3.25898e-10	7.27233e-05	-1.49166	-3.25898e-10
17034819	chr10:17034819:T:C	8.74245e-07	-0.952702	-1.26297	5.04232e-05	-0.510815	-1.31349	5.2731e-05	-0.499571	-1.31355
17035006	chr10:17035006:T:C	6.5951e-06	-1.38946e-10	-0.194955	0.000303735	-1.38946e-10	-0.0286022	0.00031511	-1.38946e-10	-0.0253971
17035035	chr10:17035035:G:A	3.37083e-06	-1.38946e-10	-0.866123	0.000133459	-1.38946e-10	-0.850961	0.000137957	-1.38946e-10	-0.851377
17035107	chr10:17035107:G:A	6.46065e-06	-1.38946e-10	-0.215552	0.000262535	-1.38946e-10	-0.174375	0.000271653	-1.38946e-10	-0.173795
17035139	chr10:17035139:T:C	2.18846e-06	-1.38946e-10	-1.29808	8.47407e-05	-1.38946e-10	-1.30516	8.76354e-05	-1.38946e-10	-1.30513
17035197	chr10:17035197:G:A	8.283e-07	-1.2043	-1.06536	2.56821e-05	-1.41355	-1.08542	2.67294e-05	-1.40738	-1.08517
17035456	chr10:17035456:G:C	6.30976e-06	-1.10536	0.866176	0.000296929	-1.05072	0.999452	0.000311841	-1.03954	1.00371
17035649	chr10:17035649:C:T	8.95637e-06	-1.00105	1.11214	0.000421794	-0.946508	1.24627	0.000443496	-0.934425	1.25079
17035815	chr10:17035815:AGCAGGCACTGGGGCCTACCTGAGGGTGGAGGGT:A	8.3443e-07	-1.16123	-1.10106	2.56339e-05	-1.3812	-1.11965	2.66885e-05	-1.37466	-1.11942
17035867	chr10:17035867:CA:C	4.46436e-06	-1.38946e-10	-0.585155	0.000179774	-1.38946e-10	-0.553056	0.0001858	-1.38946e-10	-0.553646
17035870	chr10:17035870:A:G	4.10915e-06	-1.38946e-10	-0.668066	0.000165091	-1.38946e-10	-0.638262	0.00017063	-1.38946e-10	-0.63882
17036149	chr10:17036149:T:C	8.45902e-07	-1.18361	-1.06503	2.61338e-05	-1.39643	-1.08509	2.72043e-05	-1.39009	-1.08485
17036224	chr10:17036224:C:T	2.14201e-06	-1.38946e-10	-1.31954	8.35931e-05	-1.38946e-10	-1.3188	8.64465e-05	-1.38946e-10	-1.31879
17036844	chr10:17036844:C:A	2.57995e-06	-1.38946e-10	-1.13351	0.000104451	-1.38946e-10	-1.09604	0.000107904	-1.38946e-10	-1.09708
17036845	chr10:17036845:A:T	6.58726e-06	-1.12818	0.932035	0.000307733	-1.07737	1.06185	0.000323146	-1.06644	1.06623
17037131	chr10:17037131:A:C	4.95248e-06	0.787565	-1.26896	0.000157889	0.626829	-1.30969	0.000164394	0.633678	-1.30973
17038002	chr10:17038002:G:A	1.38203e-06	-0.575756	-1.18197	3.59231e-05	-1.07332	-1.09005	3.69912e-05	-1.07795	-1.08969
17038024	chr10:17038024:C:T	5.99282e-06	-1.38946e-10	-0.29072	0.000243198	-1.38946e-10	-0.250881	0.000251644	-1.38946e-10	-0.250305
17038157	chr10:17038157:G:A	2.46404e-06	-1.38946e-10	-1.17948	9.62547e-05	-1.38946e-10	-1.17776	9.95852e-05	-1.38946e-10	-1.17731
17038519	chr10:17038519:G:A	1.59597e-06	-1.6138	-3.25898e-10	6.00508e-05	-1.64957	-3.25898e-10	6.20409e-05	-1.65052	-3.25898e-10
17038634	chr10:17038634:C:T	6.81245e-06	-1.13652	0.973992	0.000373584	-0.880957	1.05934	0.000385455	-0.885732	1.06184
17038813	chr10:17038813:C:T	2.73175e-06	-1.38946e-10	-1.07634	0.000106259	-1.38946e-10	-1.07888	0.00010981	-1.38946e-10	-1.07957
17038942	chr10:17038942:C:G	9.66674e-07	-0.79873	-1.31645	2.69254e-05	-1.13895	-1.31274	2.77686e-05	-1.14146	-1.31295
17038983	chr10:17038983:T:A	7.5863e-06	-1.38946e-10	-0.0549377	0.000308257	-1.38946e-10	-0.0138228	0.000318959	-1.38946e-10	-0.013258
17039140	chr10:17039140:G:A	1.50445e-06	-0.671803	-1.00105	5.29721e-05	-0.932459	-0.842533	5.52978e-05	-0.923912	-0.841674
17039645	chr10:17039645:T:C	5.55643e-06	-1.38946e-10	-0.366327	0.000225353	-1.38946e-10	-0.327091	0.000233167	-1.38946e-10	-0.326565
17040154	chr10:17040154:T:G	1.73538e-05	1.98475	-1.21222	0.00111103	2.51683	-1.24854	0.00106718	2.44239	-1.24794
17040522	chr10:17040522:A:G	8.06654e-07	-1.19523	-1.10092	2.39401e-05	-1.48361	-1.08559	2.4746e-05	-1.48463	-1.08503
17040552	chr10:17040552:T:C	3.07702e-06	-1.38946e-10	-0.957319	0.000124774	-1.38946e-10	-0.918256	0.000128825	-1.38946e-10	-0.919863
17040722	chr10:17040722:C:T	1.3141e-06	-1.0421	-0.766023	3.88202e-05	-1.28996	-0.795854	4.04723e-05	-1.28238	-0.795322
17040801	chr10:17040801:T:C	7.153e-07	-1.10285	-1.31348	2.72022e-05	-1.14324	-1.29822	2.79622e-05	-1.14929	-1.29817
17040838	chr10:17040838:T:C	3.49879e-06	-1.38946e-10	-0.828866	0.000132442	-1.38946e-10	-0.858616	0.000136873	-1.38946e-10	-0.859266
17041288	chr10:17041288:C:T	2.73963e-06	-1.38946e-10	-1.07346	0.000110369	-1.38946e-10	-1.04093	0.000113984	-1.38946e-10	-1.04227
17041295	chr10:17041295:A:T	2.2972e-06	-1.38946e-10	-1.24959	9.09045e-05	-1.38946e-10	-1.23495	9.39928e-05	-1.38946e-10	-1.2351
17041549	chr10:17041549:T:C	3.25683e-06	-1.38946e-10	-0.900527	0.000131305	-1.38946e-10	-0.867233	0.000135732	-1.38946e-10	-0.867639
17041758	chr10:17041758:A:G	6.84809e-07	-1.25919	-1.20071	2.07078e-05	-1.52737	-1.18688	2.14024e-05	-1.52828	-1.18654
17041812	chr10:17041812:T:C	1.20503e-06	-0.851453	-1.04332	4.33656e-05	-1.07991	-0.895182	4.52186e-05	-1.07244	-0.894375
17041931	chr10:17041931:AGTAT:A	2.14142e-06	-1.38946e-10	-1.31981	8.35257e-05	-1.38946e-10	-1.3196	8.63779e-05	-1.38946e-10	-1.31959
17042399	chr10:17042399:C:T	1.57949e-06	-0.58249	-1.04169	5.68549e-05	-0.812367	-0.891889	5.91963e-05	-0.806247	-0.891213
17042627	chr10:17042627:C:A	1.3748e-06	-1.47153	-0.291441	4.13527e-05	-1.59739	-0.425234	4.28244e-05	-1.59704	-0.424173
17042879	chr10:17042879:T:C	2.14127e-06	-1.38946e-10	-1.31988	8.3571e-05	-1.38946e-10	-1.31906	8.64225e-05	-1.38946e-10	-1.31907
17043594	chr10:17043594:G:A	6.25677e-07	-1.56345	-0.986749	2.17963e-05	-1.6528	-1.01022	2.25947e-05	-1.65072	-1.00989
17043904	chr10:17043904:C:G	3.82534e-06	-1.38946e-10	-0.739634	0.000155422	-1.38946e-10	-0.698611	0.000160633	-1.38946e-10	-0.699199
17044128	chr10:17044128:ATAT:A	1.2811e-06	-0.682644	-1.15092	3.09384e-05	-1.12085	-1.19191	3.18398e-05	-1.12546	-1.19214
17044253	chr10:17044253:TA:T	8.05311e-07	-0.979743	-1.31807	3.12928e-05	-0.990662	-1.31071	3.21344e-05	-0.99775	-1.31064
17044438	chr10:17044438:T:C	5.44702e-06	-1.38946e-10	-0.386213	0.000217997	-1.38946e-10	-0.360275	0.000225517	-1.38946e-10	-0.359922
17044637	chr10:17044637:A:G	9.59036e-07	-0.803279	-1.31983	2.62375e-05	-1.15878	-1.31879	2.7086e-05	-1.16044	-1.31887
17044899	chr10:17044899:G:A	2.19581e-05	-1.38946e-10	1.00786	0.00100821	-1.38946e-10	1.17118	0.00104495	-1.38946e-10	1.17341
17045157	chr10:17045157:G:A	9.79625e-07	-0.784617	-1.31725	2.64669e-05	-1.16271	-1.30615	2.7273e-05	-1.16652	-1.3059
17045590	chr10:17045590:G:A	3.57409e-06	-0.807572	-3.25898e-10	0.000159903	-0.670188	-3.25898e-10	0.00016708	-0.659848	-3.25898e-10
17045679	chr10:17045679:C:G	5.03222e-06	-1.38946e-10	-0.465422	0.000202531	-1.38946e-10	-0.433864	0.000209303	-1.38946e-10	-0.434536
17046189	chr10:17046189:G:A	2.84908e-06	-1.38946e-10	-1.03429	0.000115124	-1.38946e-10	-0.998749	0.000118882	-1.38946e-10	-1.00019
17046303	chr10:17046303:T:A	1.23439e-06	-0.675725	-1.19498	3.24659e-05	-1.06936	-1.19521	3.38451e-05	-1.06149	-1.19504
17046439	chr10:17046439:T:C	2.71321e-06	-1.38946e-10	-1.08315	0.000108198	-1.38946e-10	-1.06079	0.000111829	-1.38946e-10	-1.06135
17046490	chr10:17046490:T:A	9.44716e-07	-1.15527	-0.98288	3.14204e-05	-1.42536	-0.871941	3.24798e-05	-1.42732	-0.870381
17046595	chr10:17046595:T:C	4.17415e-06	-1.38946e-10	-0.652371	0.000165245	-1.38946e-10	-0.637327	0.000170969	-1.38946e-10	-0.636838
17046692	chr10:17046692:C:T	2.52702e-06	-1.38946e-10	-1.15424	9.77625e-05	-1.38946e-10	-1.16222	0.000101102	-1.38946e-10	-1.16219
17047027	chr10:17047027:T:G	7.72929e-07	-1.1397	-1.19915	2.37831e-05	-1.36278	-1.213	2.47678e-05	-1.35603	-1.21275
17047176	chr10:17047176:G:C	8.34011e-07	-1.11275	-1.15004	2.5457e-05	-1.3414	-1.16637	2.65185e-05	-1.33441	-1.16607
17047451	chr10:17047451:C:A	2.28563e-06	-1.38946e-10	-1.25464	8.93043e-05	-1.38946e-10	-1.25271	9.23716e-05	-1.38946e-10	-1.2525
17047742	chr10:17047742:T:C	2.38449e-06	-1.38946e-10	-1.2123	9.28871e-05	-1.38946e-10	-1.21337	9.61357e-05	-1.38946e-10	-1.21256
17047943	chr10:17047943:G:A	3.71141e-06	0.365736	-1.13561	0.000191609	0.655083	-1.14439	0.000200486	0.666498	-1.14407
17048202	chr10:17048202:A:C	5.46325e-06	-1.38946e-10	-0.383239	0.000220011	-1.38946e-10	-0.351081	0.000227367	-1.38946e-10	-0.351755
17048336	chr10:17048336:A:C	7.16237e-07	-1.1246	-1.29043	2.18043e-05	-1.35304	-1.30961	2.24885e-05	-1.35568	-1.30964
17048380	chr10:17048380:C:T	7.94638e-07	-1.24751	-1.06364	2.7016e-05	-1.49128	-0.957055	2.79238e-05	-1.49297	-0.955871
17048965	chr10:17048965:T:C	2.27739e-06	-1.38946e-10	-1.25825	8.89823e-05	-1.38946e-10	-1.25632	9.20381e-05	-1.38946e-10	-1.25612
17049147	chr10:17049147:A:G	4.16798e-06	-1.38946e-10	-0.653851	0.000160409	-1.38946e-10	-0.667032	0.000166077	-1.38946e-10	-0.665865
17049222	chr10:17049222:T:C	8.84425e-07	-1.07639	-1.12771	2.30601e-05	-1.40803	-1.19863	2.37661e-05	-1.41031	-1.19975
17049294	chr10:17049294:C:T	6.25798e-07	-1.33236	-1.21765	1.98202e-05	-1.53013	-1.22792	2.06102e-05	-1.52475	-1.22778
17049401	chr10:17049401:G:A	7.99638e-07	-1.23983	-1.06504	2.71113e-05	-1.48585	-0.958954	2.80226e-05	-1.48754	-0.957774
17049669	chr10:17049669:A:G	3.15102e-06	-1.38946e-10	-0.933555	0.000121018	-1.38946e-10	-0.948823	0.000125186	-1.38946e-10	-0.948521
17049858	chr10:17049858:A:G	4.51115e-06	-1.38946e-10	-0.574729	0.000186898	-1.38946e-10	-0.514197	0.000193001	-1.38946e-10	-0.515625
17050705	chr10:17050705:C:G	2.15838e-06	-1.38946e-10	-1.31193	8.40208e-05	-1.38946e-10	-1.31369	8.68825e-05	-1.38946e-10	-1.31376
17050827	chr10:17050827:A:G	5.2876e-06	-1.38946e-10	-0.415918	0.000212632	-1.38946e-10	-0.385193	0.000219744	-1.38946e-10	-0.385857
17051186	chr10:17051186:A:C	2.64136e-06	-1.38946e-10	-1.10999	0.000100631	-1.38946e-10	-1.1333	0.000103988	-1.38946e-10	-1.13404
17051190	chr10:17051190:T:C	2.62794e-06	-1.38946e-10	-1.11508	0.000100159	-1.38946e-10	-1.13799	0.000103502	-1.38946e-10	-1.13873
17051234	chr10:17051234:G:A	2.96608e-06	0.124181	-1.11822	0.000112269	0.200355	-1.22421	0.000119002	0.225426	-1.2246
17051302	chr10:17051302:G:A	2.65295e-06	-1.38946e-10	-1.10561	0.000101049	-1.38946e-10	-1.12916	0.000104419	-1.38946e-10	-1.12991
17051470	chr10:17051470:T:C	2.29395e-06	-1.38946e-10	-1.25101	8.96022e-05	-1.38946e-10	-1.24938	9.26802e-05	-1.38946e-10	-1.24916
17051771	chr10:17051771:C:T	9.32568e-06	-1.38946e-10	0.15149	0.000382298	-1.38946e-10	0.201441	0.000395525	-1.38946e-10	0.201895
17051851	chr10:17051851:A:G	2.66506e-06	-1.38946e-10	-1.10106	0.000101472	-1.38946e-10	-1.12498	0.000104856	-1.38946e-10	-1.12573
17051879	chr10:17051879:G:A	1.46709e-05	-1.01281	1.61739	0.0008406	-0.726359	1.71572	0.000867188	-0.731571	1.71851
17051892	chr10:17051892:G:A	4.7343e-07	-1.54296	-1.28607	1.78001e-05	-1.59005	-1.2755	1.83903e-05	-1.59097	-1.27553
17051894	chr10:17051894:G:A	2.63871e-06	-1.38946e-10	-1.11099	0.000100536	-1.38946e-10	-1.13424	0.00010389	-1.38946e-10	-1.13499
17052485	chr10:17052485:G:A	1.95814e-06	-1.40928	-3.25898e-10	6.84557e-05	-1.51857	-3.25898e-10	7.1112e-05	-1.51406	-3.25898e-10
17052554	chr10:17052554:C:T	3.27901e-06	-0.893742	-3.25898e-10	0.000126441	-0.904986	-3.25898e-10	0.000128933	-0.919022	-3.25898e-10
17052650	chr10:17052650:C:T	2.17166e-06	-1.38946e-10	-1.30579	8.52452e-05	-1.38946e-10	-1.29923	8.81498e-05	-1.38946e-10	-1.29928
17052676	chr10:17052676:C:A	2.7268e-06	-1.38946e-10	-1.07815	0.000103779	-1.38946e-10	-1.1025	0.000107245	-1.38946e-10	-1.10321
17052828	chr10:17052828:A:G	4.53042e-07	-1.58209	-1.29096	1.71823e-05	-1.61977	-1.28112	1.77557e-05	-1.62047	-1.28114
17052907	chr10:17052907:T:G	2.81661e-06	-1.38946e-10	-1.04575	0.00010698	-1.38946e-10	-1.07211	0.000110536	-1.38946e-10	-1.07297
17053046	chr10:17053046:A:G	3.537e-06	-0.818003	-3.25898e-10	0.000158521	-0.678868	-3.25898e-10	0.000165608	-0.668698	-3.25898e-10
17053300	chr10:17053300:T:C	1.46788e-06	-0.614645	-1.08282	5.14444e-05	-0.605337	-1.19892	5.4212e-05	-0.58606	-1.19936
17053333	chr10:17053333:T:C	3.19086e-06	-1.38946e-10	-0.920993	0.000120495	-1.38946e-10	-0.953148	0.000124498	-1.38946e-10	-0.954031
17053674	chr10:17053674:A:G	2.27957e-06	-1.38946e-10	-1.25729	8.97867e-05	-1.38946e-10	-1.24732	9.28567e-05	-1.38946e-10	-1.24726
17053726	chr10:17053726:C:T	2.2841e-06	-1.38946e-10	-1.25531	8.80718e-05	-1.38946e-10	-1.26661	9.10868e-05	-1.38946e-10	-1.26651
17053768	chr10:17053768:A:G	6.49893e-06	-1.38946e-10	-0.209645	0.000262456	-1.38946e-10	-0.174675	0.000271212	-1.38946e-10	-0.175417
17054058	chr10:17054058:C:T	7.37847e-06	-1.38946e-10	-0.0827153	0.000340606	-1.38946e-10	0.0859687	0.000353385	-1.38946e-10	0.0892392
17054073	chr10:17054073:C:T	1.50891e-06	-1.6699	-3.25898e-10	5.86568e-05	-1.67305	-3.25898e-10	6.06702e-05	-1.67287	-3.25898e-10
17054146	chr10:17054146:T:C	1.27021e-06	-1.49742	-0.344682	4.99172e-05	-1.60731	-0.227081	5.17388e-05	-1.60777	-0.224343
17054431	chr10:17054431:G:GA	1.72309e-06	-1.53716	-3.25898e-10	6.41167e-05	-1.58405	-3.25898e-10	6.62452e-05	-1.58496	-3.25898e-10
17055091	chr10:17055091:G:C	2.58004e-06	-1.38946e-10	-1.13348	0.000103524	-1.38946e-10	-1.10496	0.000106933	-1.38946e-10	-1.10611
17055134	chr10:17055134:A:G	3.28957e-06	-1.38946e-10	-0.890525	0.000124132	-1.38946e-10	-0.923416	0.000128245	-1.38946e-10	-0.924379
17055264	chr10:17055264:C:A	8.01972e-07	-1.65204	-0.649919	3.01394e-05	-1.67302	-0.665908	3.12148e-05	-1.67206	-0.665367
17055281	chr10:17055281:C:T	2.26615e-06	-1.38946e-10	-1.2632	8.85278e-05	-1.38946e-10	-1.26144	9.15673e-05	-1.38946e-10	-1.26124
17055306	chr10:17055306:A:G	2.40797e-06	-1.38946e-10	-1.2025	9.38653e-05	-1.38946e-10	-1.2029	9.7097e-05	-1.38946e-10	-1.20261
17055439	chr10:17055439:A:G	3.54075e-06	-1.38946e-10	-0.816943	0.000133277	-1.38946e-10	-0.852328	0.000137682	-1.38946e-10	-0.853375
17055599	chr10:17055599:C:T	2.27159e-05	-1.38946e-10	1.04178	0.0010209	-1.38946e-10	1.18368	0.00105768	-1.38946e-10	1.18551
17055818	chr10:17055818:G:A	8.16415e-06	-1.38946e-10	0.0184705	0.000334001	-1.38946e-10	0.0663845	0.00034555	-1.38946e-10	0.0668175
17055854	chr10:17055854:T:G	2.29674e-06	-1.38946e-10	-1.24979	8.97016e-05	-1.38946e-10	-1.24827	9.27834e-05	-1.38946e-10	-1.24805
17055977	chr10:17055977:C:T	3.54409e-06	-1.38946e-10	-0.816	0.000133294	-1.38946e-10	-0.852202	0.000137719	-1.38946e-10	-0.853107
17056107	chr10:17056107:C:T	2.14126e-06	-1.38946e-10	-1.31989	8.35555e-05	-1.38946e-10	-1.31925	8.64064e-05	-1.38946e-10	-1.31926
17056110	chr10:17056110:A:T	1.68253e-06	-1.56098	-3.25898e-10	6.23283e-05	-1.61234	-3.25898e-10	6.45634e-05	-1.61067	-3.25898e-10
17056175	chr10:17056175:G:C	4.11903e-06	-0.665665	-3.25898e-10	0.00018642	-0.516757	-3.25898e-10	0.000194912	-0.505769	-3.25898e-10
17056451	chr10:17056451:T:C	3.04379e-06	-1.38946e-10	-0.968178	0.000122638	-1.38946e-10	-0.935518	0.000126903	-1.38946e-10	-0.934899
17056552	chr10:17056552:T:C	2.34197e-06	-1.38946e-10	-1.23029	9.28066e-05	-1.38946e-10	-1.21424	9.59404e-05	-1.38946e-10	-1.21459
17056566	chr10:17056566:A:G	3.8245e-06	-1.38946e-10	-0.739854	0.000143423	-1.38946e-10	-0.77896	0.000148174	-1.38946e-10	-0.779934
17056862	chr10:17056862:GAAAC:G	7.81393e-07	-1.28068	-1.04728	2.66538e-05	-1.52299	-0.938841	2.75543e-05	-1.52452	-0.937638
17056936	chr10:17056936:C:T	4.73368e-06	-0.665572	0.138994	0.00022318	-0.620963	0.284183	0.00022549	-0.644311	0.284269
17057017	chr10:17057017:T:C	5.58136e-06	-0.274228	-0.0876211	0.000195875	-0.422542	-0.0447405	0.000205692	-0.405238	-0.0467013
17057488	chr10:17057488:C:T	4.27079e-07	-1.62395	-1.30811	1.73703e-05	-1.57045	-1.31954	1.77371e-05	-1.58317	-1.31949
17057606	chr10:17057606:C:T	2.14229e-06	-1.38946e-10	-1.31941	8.35026e-05	-1.38946e-10	-1.31988	8.63525e-05	-1.38946e-10	-1.31988
17057839	chr10:17057839:C:A	4.8779e-06	-1.38946e-10	-0.496566	0.000196199	-1.38946e-10	-0.465631	0.00020276	-1.38946e-10	-0.466296
17058190	chr10:17058190:T:A	3.42055e-06	-1.38946e-10	-0.85148	0.000138579	-1.38946e-10	-0.813317	0.000143409	-1.38946e-10	-0.812619
17058219	chr10:17058219:GGT:G	2.41641e-06	-1.38946e-10	-1.199	9.41529e-05	-1.38946e-10	-1.19984	9.73953e-05	-1.38946e-10	-1.19954
17058248	chr10:17058248:G:A	2.95485e-06	-1.38946e-10	-0.997833	0.000115613	-1.38946e-10	-0.994508	0.000119626	-1.38946e-10	-0.99395
17058433	chr10:17058433:C:T	2.70676e-06	-1.38946e-10	-1.08553	0.000101687	-1.38946e-10	-1.12286	0.000105201	-1.38946e-10	-1.12245
17058614	chr10:17058614:C:T	3.82122e-06	-0.740712	-3.25898e-10	0.00016574	-0.634335	-3.25898e-10	0.000169271	-0.646819	-3.25898e-10
17058717	chr10:17058717:A:G	5.30228e-07	-1.39976	-1.31597	1.76677e-05	-1.55461	-1.31841	1.83488e-05	-1.55038	-1.31838
17058721	chr10:17058721:C:T	5.20578e-06	-0.431513	-3.25898e-10	0.000149951	-0.734452	-3.25898e-10	0.000153588	-0.744048	-3.25898e-10
17058791	chr10:17058791:C:T	1.21071e-05	-1.38946e-10	0.412511	0.000532221	-1.38946e-10	0.5323	0.000551248	-1.38946e-10	0.533866
17059169	chr10:17059169:G:A	3.01517e-06	-1.38946e-10	-0.977625	0.000117964	-1.38946e-10	-0.974377	0.00012206	-1.38946e-10	-0.973808
17059253	chr10:17059253:T:C	2.15549e-06	-1.38946e-10	-1.31326	8.40616e-05	-1.38946e-10	-1.31321	8.6926e-05	-1.38946e-10	-1.31326
17059499	chr10:17059499:C:A	3.24397e-06	-1.38946e-10	-0.904485	0.00012701	-1.38946e-10	-0.900489	0.000131427	-1.38946e-10	-0.899864
17059907	chr10:17059907:A:G	7.94932e-07	-1.01875	-1.29203	2.30006e-05	-1.35389	-1.25535	2.37399e-05	-1.35635	-1.25481
17059953	chr10:17059953:C:T	2.80999e-06	-1.38946e-10	-1.0481	0.000109327	-1.38946e-10	-1.05042	0.000113105	-1.38946e-10	-1.05
17059962	chr10:17059962:A:T	2.14319e-06	-1.38946e-10	-1.31899	8.3844e-05	-1.38946e-10	-1.3158	8.67159e-05	-1.38946e-10	-1.31568
17060096	chr10:17060096:CT:C	4.47224e-07	-1.64761	-1.23837	1.62362e-05	-1.66339	-1.29413	1.68547e-05	-1.65921	-1.29448
17060120	chr10:17060120:TTTTC:T	7.87489e-07	-1.02292	-1.29727	2.27547e-05	-1.35658	-1.2634	2.34858e-05	-1.35903	-1.26289
17060441	chr10:17060441:A:C	9.59203e-06	-1.38946e-10	0.179651	0.000393407	-1.38946e-10	0.230087	0.000407022	-1.38946e-10	0.230548
17060540	chr10:17060540:C:T	3.02788e-06	-1.38946e-10	-0.973418	0.000122878	-1.38946e-10	-0.933569	0.000126877	-1.38946e-10	-0.935103
17060553	chr10:17060553:C:T	5.27057e-06	-0.579254	0.16011	0.000246775	-0.541953	0.305669	0.000249057	-0.566357	0.30572
17060598	chr10:17060598:T:C	7.97604e-07	-1.02085	-1.28657	2.39292e-05	-1.26294	-1.30672	2.46736e-05	-1.26583	-1.30675
17060717	chr10:17060717:C:T	1.8922e-06	-1.44354	-3.25898e-10	6.30913e-05	-1.60018	-3.25898e-10	6.54733e-05	-1.59668	-3.25898e-10
17060726	chr10:17060726:T:C	3.6306e-06	-0.791883	-3.25898e-10	0.000163873	-0.645664	-3.25898e-10	0.000171256	-0.635162	-3.25898e-10
17060822	chr10:17060822:G:A	4.465e-07	-1.61366	-1.27394	1.63078e-05	-1.64133	-1.31179	1.69814e-05	-1.63422	-1.31198
17060842	chr10:17060842:G:A	9.54167e-07	-1.10913	-1.01907	2.85265e-05	-1.34283	-1.0511	2.97211e-05	-1.3359	-1.05057
17061037	chr10:17061037:G:A	7.42272e-07	-1.09178	-1.28754	2.21643e-05	-1.39773	-1.24854	2.28827e-05	-1.39997	-1.24797
17061062	chr10:17061062:A:G	3.08723e-06	-1.38946e-10	-0.954009	0.000125418	-1.38946e-10	-0.91311	0.000129495	-1.38946e-10	-0.914677
17061089	chr10:17061089:A:C	7.87529e-07	-1.08783	-1.23231	2.40168e-05	-1.32155	-1.24446	2.5021e-05	-1.31436	-1.24424
17061226	chr10:17061226:A:C	3.50047e-06	-1.38946e-10	-0.828385	0.000140867	-1.38946e-10	-0.796943	0.000145612	-1.38946e-10	-0.797375
17061638	chr10:17061638:G:A	7.16228e-07	-1.12578	-1.28926	2.33837e-05	-1.30699	-1.28573	2.4352e-05	-1.29999	-1.28571
17061741	chr10:17061741:C:A	1.32962e-06	-1.5233	-0.273091	5.2674e-05	-1.6292	-0.151433	5.4602e-05	-1.6297	-0.148543
17062172	chr10:17062172:T:C	2.51768e-06	-0.198214	-0.959731	0.000120073	0.0279121	-0.984573	0.000125913	0.0417362	-0.984462
17062174	chr10:17062174:G:A	5.45603e-07	-1.3699	-1.31725	2.28977e-05	-1.29643	-1.31729	2.32999e-05	-1.31268	-1.3172
17062352	chr10:17062352:A:T	1.0887e-06	-0.764911	-1.23139	4.97954e-05	-0.601676	-1.23516	5.20406e-05	-0.591071	-1.23522
17062558	chr10:17062558:C:A	7.04702e-06	-1.38946e-10	-0.128677	0.000286648	-1.38946e-10	-0.0865032	0.000296568	-1.38946e-10	-0.0860421
17063101	chr10:17063101:A:C	7.31388e-07	-1.14963	-1.24447	2.26672e-05	-1.36817	-1.25567	2.36032e-05	-1.36147	-1.25547
17063541	chr10:17063541:A:G	3.5823e-06	-1.38946e-10	-0.805277	0.000137496	-1.38946e-10	-0.821165	0.000141966	-1.38946e-10	-0.822731
17063615	chr10:17063615:T:A	4.39148e-07	-1.67306	-1.23114	1.61663e-05	-1.67185	-1.28998	1.66919e-05	-1.67304	-1.29036
17063669	chr10:17063669:C:T	4.33733e-07	-1.66919	-1.24742	1.599e-05	-1.67348	-1.29932	1.65396e-05	-1.67293	-1.29963
17063770	chr10:17063770:T:C	2.45228e-06	-1.18426	-3.25898e-10	8.19127e-05	-1.3391	-3.25898e-10	8.45839e-05	-1.34057	-3.25898e-10
17063819	chr10:17063819:T:G	6.00116e-07	-1.53406	-1.05786	1.99481e-05	-1.63695	-1.11468	2.06864e-05	-1.63392	-1.11492
17063856	chr10:17063856:G:A	2.14545e-06	-1.38946e-10	-1.31793	8.36162e-05	-1.38946e-10	-1.31852	8.64635e-05	-1.38946e-10	-1.3186
17064105	chr10:17064105:A:G	3.34917e-06	-1.38946e-10	-0.87257	0.000136528	-1.38946e-10	-0.828225	0.000140948	-1.38946e-10	-0.829926
17064130	chr10:17064130:C:T	1.39415e-05	-1.38946e-10	0.553587	0.000630127	-1.38946e-10	0.701163	0.000652958	-1.38946e-10	0.703193
17064798	chr10:17064798:G:A	2.16351e-06	-1.38946e-10	-1.30955	8.39934e-05	-1.38946e-10	-1.31402	8.68521e-05	-1.38946e-10	-1.31411
17066351	chr10:17066351:G:A	4.47183e-06	-1.38946e-10	-0.583484	0.000186723	-1.38946e-10	-0.515132	0.000193276	-1.38946e-10	-0.514202
17067178	chr10:17067178:A:G	2.31028e-06	-1.38946e-10	-1.24391	8.87558e-05	-1.38946e-10	-1.25887	9.17575e-05	-1.38946e-10	-1.25917
17067193	chr10:17067193:G:A	5.17479e-06	-1.38946e-10	-0.437483	0.000208404	-1.38946e-10	-0.405279	0.000215367	-1.38946e-10	-0.405976
17067516	chr10:17067516:G:A	2.20417e-06	-1.38946e-10	-1.29093	8.68134e-05	-1.38946e-10	-1.281	8.97672e-05	-1.38946e-10	-1.2811
17067527	chr10:17067527:A:G	2.68573e-06	-1.38946e-10	-1.09333	0.00010473	-1.38946e-10	-1.09338	0.000108348	-1.38946e-10	-1.09297
17067731	chr10:17067731:G:A	3.45893e-06	-0.575304	-0.265018	0.000135869	-0.582702	-0.250365	0.000136844	-0.607831	-0.251645
17067903	chr10:17067903:CA:C	4.71486e-06	-0.590499	0.0599358	0.00021976	-0.552919	0.200697	0.000221828	-0.57716	0.200745
17067975	chr10:17067975:AAC:A	4.34274e-07	-1.6206	-1.29476	1.61264e-05	-1.6502	-1.3141	1.67143e-05	-1.64782	-1.31423
17067989	chr10:17067989:A:G	2.4113e-06	-1.38946e-10	-1.20112	9.23106e-05	-1.38946e-10	-1.2196	9.54192e-05	-1.38946e-10	-1.22004
17068298	chr10:17068298:A:T	3.33936e-06	-0.976306	0.100804	0.000171786	-0.768032	0.169526	0.000178894	-0.75841	0.166883
17068397	chr10:17068397:C:T	1.50411e-06	-1.67308	-3.25898e-10	5.86629e-05	-1.67295	-3.25898e-10	6.0677e-05	-1.67276	-3.25898e-10
17068437	chr10:17068437:CAATT:C	2.1436e-06	-1.38946e-10	-1.31879	8.37898e-05	-1.38946e-10	-1.31645	8.66476e-05	-1.38946e-10	-1.31647
17068475	chr10:17068475:C:T	4.73862e-06	-0.582792	0.0572563	0.000220322	-0.546159	0.196493	0.000222382	-0.570464	0.19654
17068591	chr10:17068591:G:A	3.86797e-06	-1.38946e-10	-0.728551	0.000149296	-1.38946e-10	-0.73883	0.000154149	-1.38946e-10	-0.740401
17068596	chr10:17068596:G:A	3.25367e-05	-0.553389	1.95447	0.00173055	-0.519635	2.23107	0.00174825	-0.544287	2.23234
17069078	chr10:17069078:T:C	2.36604e-06	-1.38946e-10	-1.22006	9.06592e-05	-1.38946e-10	-1.23765	9.37201e-05	-1.38946e-10	-1.23801
17069079	chr10:17069079:G:A	2.15175e-06	-1.38946e-10	-1.315	8.42337e-05	-1.38946e-10	-1.31116	8.71094e-05	-1.38946e-10	-1.31115
17069240	chr10:17069240:T:A	4.42355e-07	-1.6472	-1.24973	1.61285e-05	-1.66383	-1.30034	1.67419e-05	-1.65975	-1.30065
17069377	chr10:17069377:T:C	2.88838e-06	-1.38946e-10	-1.02059	0.000113026	-1.38946e-10	-1.01714	0.000116948	-1.38946e-10	-1.01659
17069433	chr10:17069433:G:T	2.74316e-06	-0.529075	-0.543096	0.000120784	-0.4984	-0.452359	0.00012193	-0.523129	-0.451743
17069447	chr10:17069447:CAGGAGTGTATAA:C	4.50484e-07	-1.65751	-1.2212	1.62969e-05	-1.66929	-1.28449	1.68936e-05	-1.66648	-1.2849
17069532	chr10:17069532:G:A	3.39168e-06	-1.38946e-10	-0.859958	0.000138268	-1.38946e-10	-0.815566	0.000142732	-1.38946e-10	-0.817348
17069882	chr10:17069882:T:G	3.35244e-06	-1.38946e-10	-0.871592	0.000134224	-1.38946e-10	-0.845246	0.000138791	-1.38946e-10	-0.84535
17070075	chr10:17070075:C:T	4.22149e-06	-0.641095	-3.25898e-10	0.000191571	-0.489501	-3.25898e-10	0.000200656	-0.476728	-3.25898e-10
17070193	chr10:17070193:C:T	2.1964e-06	-1.38946e-10	-1.29446	8.63467e-05	-1.38946e-10	-1.28639	8.92958e-05	-1.38946e-10	-1.28637
17070212	chr10:17070212:G:A	4.72699e-07	-1.593	-1.23758	1.70915e-05	-1.62567	-1.28051	1.77246e-05	-1.62231	-1.28105
17070233	chr10:17070233:A:G	2.33997e-06	-1.23114	-3.25898e-10	8.52647e-05	-1.299	-3.25898e-10	8.87917e-05	-1.29203	-3.25898e-10
17070407	chr10:17070407:C:T	4.88472e-07	-1.56156	-1.2362	1.75387e-05	-1.60081	-1.27954	1.82023e-05	-1.59668	-1.2801
17070634	chr10:17070634:G:A	5.38128e-06	-0.398355	-3.25898e-10	0.000246101	-0.239015	-3.25898e-10	0.000258002	-0.22535	-3.25898e-10
17070676	chr10:17070676:T:C	2.6194e-06	-1.38946e-10	-1.11834	0.000102364	-1.38946e-10	-1.11622	0.000105904	-1.38946e-10	-1.11579
17070779	chr10:17070779:C:T	2.24192e-06	-1.38946e-10	-1.27395	8.83336e-05	-1.38946e-10	-1.26364	9.13581e-05	-1.38946e-10	-1.26353
17070825	chr10:17070825:G:A	2.26637e-06	-1.38946e-10	-1.2631	8.85444e-05	-1.38946e-10	-1.26125	9.15838e-05	-1.38946e-10	-1.26106
17071231	chr10:17071231:A:G	3.45211e-06	-1.38946e-10	-0.842297	0.00013346	-1.38946e-10	-0.850956	0.000138059	-1.38946e-10	-0.850638
17071480	chr10:17071480:G:A	2.38932e-06	-1.21027	-3.25898e-10	8.4614e-05	-1.30666	-3.25898e-10	8.80625e-05	-1.30027	-3.25898e-10
17071564	chr10:17071564:C:T	4.15339e-07	-1.66893	-1.29101	1.6244e-05	-1.64099	-1.31605	1.66766e-05	-1.64809	-1.31622
17071722	chr10:17071722:A:AT	2.58486e-06	-1.38946e-10	-1.13161	0.000100995	-1.38946e-10	-1.12968	0.000104486	-1.38946e-10	-1.12927
17071828	chr10:17071828:G:A	1.47813e-05	-1.38946e-10	0.612078	0.000563279	-1.38946e-10	0.589017	0.000583966	-1.38946e-10	0.591524
17072430	chr10:17072430:CAACTTAAA:C	2.40539e-06	-1.38946e-10	-1.20357	9.31982e-05	-1.38946e-10	-1.21003	9.63805e-05	-1.38946e-10	-1.21002
17072431	chr10:17072431:A:G	5.88138e-06	-1.38946e-10	-0.309491	0.000270271	-1.38946e-10	-0.145332	0.000280363	-1.38946e-10	-0.142234
17072789	chr10:17072789:T:C	7.00477e-07	-1.64552	-0.79176	2.73113e-05	-1.64566	-0.791801	2.81742e-05	-1.64681	-0.793101
17072913	chr10:17072913:A:G	3.22368e-06	-1.38946e-10	-0.910758	0.000124576	-1.38946e-10	-0.919842	0.000128636	-1.38946e-10	-0.921329
17073172	chr10:17073172:T:C	4.02303e-07	-1.67289	-1.31894	1.58647e-05	-1.66524	-1.31542	1.6354e-05	-1.66861	-1.31524
17073349	chr10:17073349:A:T	2.29608e-06	-1.38946e-10	-1.25008	8.97234e-05	-1.38946e-10	-1.24803	9.28052e-05	-1.38946e-10	-1.24782
17073699	chr10:17073699:GACT:G	9.25749e-07	-0.882476	-1.27596	2.71675e-05	-1.14308	-1.29966	2.7996e-05	-1.14653	-1.29972
17073777	chr10:17073777:G:A	6.74242e-06	-1.38946e-10	-0.172864	0.000267992	-1.38946e-10	-0.153802	0.000276826	-1.38946e-10	-0.154932
17073797	chr10:17073797:G:C	2.15404e-06	-1.38946e-10	-1.31394	8.43943e-05	-1.38946e-10	-1.30926	8.72756e-05	-1.38946e-10	-1.30925
17073950	chr10:17073950:A:T	9.32044e-07	-1.4597	-0.691962	3.52812e-05	-1.58571	-0.595699	3.65494e-05	-1.58617	-0.593484
17074243	chr10:17074243:G:A	4.61797e-06	-1.38946e-10	-0.551327	0.000185407	-1.38946e-10	-0.522203	0.000191611	-1.38946e-10	-0.522854
17074267	chr10:17074267:A:G	9.91017e-07	-1.46055	-0.629756	3.76928e-05	-1.58639	-0.5289	3.90517e-05	-1.58685	-0.526584
17074286	chr10:17074286:A:G	2.1989e-06	-1.38946e-10	-1.29332	8.66725e-05	-1.38946e-10	-1.28262	8.96218e-05	-1.38946e-10	-1.28272
17074496	chr10:17074496:T:G	3.14582e-05	-1.38946e-10	1.36738	0.00146389	-1.38946e-10	1.5441	0.00151742	-1.38946e-10	1.54645
17074580	chr10:17074580:G:A	6.60964e-06	-1.38946e-10	-0.192753	0.000262327	-1.38946e-10	-0.175167	0.000270984	-1.38946e-10	-0.176258
17075211	chr10:17075211:A:G	5.12396e-07	-1.61319	-1.13675	1.81463e-05	-1.63934	-1.20695	1.88015e-05	-1.63648	-1.2079
17075460	chr10:17075460:G:A	5.96716e-06	-1.38946e-10	-0.295011	0.000236391	-1.38946e-10	-0.27927	0.000244226	-1.38946e-10	-0.280225
17076051	chr10:17076051:T:C	2.26667e-06	-1.38946e-10	-1.26297	8.79728e-05	-1.38946e-10	-1.26773	9.09768e-05	-1.38946e-10	-1.26771
17076436	chr10:17076436:T:C	4.11212e-07	-1.66363	-1.3063	1.56672e-05	-1.67336	-1.31983	1.62007e-05	-1.67341	-1.31985
17076527	chr10:17076527:G:A	6.28297e-06	-0.24344	-3.25898e-10	0.000291075	-0.0711765	-3.25898e-10	0.000305362	-0.0568217	-3.25898e-10
17076711	chr10:17076711:C:A	5.71633e-06	-1.38946e-10	-0.337956	0.000260123	-1.38946e-10	-0.183602	0.000269793	-1.38946e-10	-0.180665
17076944	chr10:17076944:G:C	3.60791e-06	-0.798155	-3.25898e-10	0.000123541	-0.928183	-3.25898e-10	0.000126638	-0.936989	-3.25898e-10
17077070	chr10:17077070:G:T	2.94249e-06	-1.00202	-3.25898e-10	9.81002e-05	-1.15877	-3.25898e-10	0.000100795	-1.16523	-3.25898e-10
17077305	chr10:17077305:A:T	2.45789e-06	-1.38946e-10	-1.18198	9.30956e-05	-1.38946e-10	-1.21113	9.63021e-05	-1.38946e-10	-1.21083
17077729	chr10:17077729:G:C	5.43258e-07	-1.58907	-1.10238	2.15404e-05	-1.52689	-1.14794	2.22219e-05	-1.52959	-1.14765
17077843	chr10:17077843:C:T	2.37465e-06	-1.38946e-10	-1.21643	9.16791e-05	-1.38946e-10	-1.22646	9.48025e-05	-1.38946e-10	-1.22652
17078073	chr10:17078073:T:G	2.2107e-06	-1.38946e-10	-1.28797	8.72198e-05	-1.38946e-10	-1.27633	9.01868e-05	-1.38946e-10	-1.27644
17078299	chr10:17078299:C:T	1.24253e-06	-1.24013	-0.623998	3.71026e-05	-1.44748	-0.683596	3.86025e-05	-1.4418	-0.683204
17078416	chr10:17078416:A:G	2.62568e-06	-1.38946e-10	-1.11594	0.00010056	-1.38946e-10	-1.13401	0.000104001	-1.38946e-10	-1.13392
17078653	chr10:17078653:G:C	5.67267e-05	-1.38946e-10	1.95696	0.00253832	-1.38946e-10	2.0945	0.00263306	-1.38946e-10	2.09758
17078857	chr10:17078857:T:C	1.15618e-05	-1.38946e-10	0.366422	0.000478058	-1.38946e-10	0.424973	0.000494312	-1.38946e-10	0.424848
17079698	chr10:17079698:T:G	4.0329e-07	-1.67144	-1.31794	1.61201e-05	-1.64891	-1.31578	1.65711e-05	-1.65507	-1.31559
17079911	chr10:17079911:C:T	4.06655e-07	-1.67242	-1.30865	1.59878e-05	-1.65305	-1.31989	1.64419e-05	-1.6586	-1.31988
17080005	chr10:17080005:G:A	1.25979e-06	-0.573439	-1.27689	3.21086e-05	-1.04604	-1.22959	3.31371e-05	-1.04908	-1.22859
17080097	chr10:17080097:G:C	6.1506e-06	-1.38946e-10	-0.264732	0.000243857	-1.38946e-10	-0.248178	0.000251928	-1.38946e-10	-0.249175
17080326	chr10:17080326:AG:A	2.39485e-06	-1.38946e-10	-1.20796	9.29858e-05	-1.38946e-10	-1.21231	9.60757e-05	-1.38946e-10	-1.21318
17080962	chr10:17080962:A:G	8.83589e-07	-1.22418	-0.980862	2.6786e-05	-1.43466	-1.02221	2.78724e-05	-1.42874	-1.02194
17081352	chr10:17081352:A:G	4.03486e-07	-1.67284	-1.31605	1.5808e-05	-1.66639	-1.31785	1.6299e-05	-1.6695	-1.31772
17081464	chr10:17081464:T:C	9.1894e-07	-0.852892	-1.31293	3.67219e-05	-0.835394	-1.30599	3.71816e-05	-0.856464	-1.30604
17081579	chr10:17081579:C:T	4.05961e-07	-1.67344	-1.30935	1.5881e-05	-1.65976	-1.31987	1.63499e-05	-1.66424	-1.31985
17082042	chr10:17082042:T:C	4.0231e-05	-1.38946e-10	1.61336	0.00179788	-1.38946e-10	1.74961	0.00186461	-1.38946e-10	1.75249
17082089	chr10:17082089:A:G	2.86237e-06	-1.38946e-10	-1.02963	0.000114045	-1.38946e-10	-1.00816	0.000117952	-1.38946e-10	-1.00804
17082701	chr10:17082701:G:A	3.04392e-06	-0.968135	-3.25898e-10	9.59118e-05	-1.18133	-3.25898e-10	9.96884e-05	-1.17627	-3.25898e-10
17082714	chr10:17082714:T:C	2.18298e-06	-1.38946e-10	-1.30059	8.57425e-05	-1.38946e-10	-1.29341	8.86694e-05	-1.38946e-10	-1.2934
17082924	chr10:17082924:T:A	1.27065e-06	-1.30659	-0.535172	4.60754e-05	-1.48645	-0.428027	4.77385e-05	-1.48703	-0.425547
17083300	chr10:17083300:G:A	2.51761e-06	-1.38946e-10	-1.15797	9.8617e-05	-1.38946e-10	-1.15351	0.000101985	-1.38946e-10	-1.15349
17083365	chr10:17083365:C:T	2.22696e-06	-1.38946e-10	-1.28064	8.77152e-05	-1.38946e-10	-1.27066	9.07084e-05	-1.38946e-10	-1.27067
17083366	chr10:17083366:G:A	1.03482e-06	-1.6126	-0.434455	4.20867e-05	-1.57526	-0.42977	4.33496e-05	-1.57745	-0.431575
17083603	chr10:17083603:A:G	7.00882e-05	2.16847	-3.25898e-10	0.00189551	1.80249	-3.25898e-10	0.0019156	1.77947	-3.25898e-10
17084238	chr10:17084238:G:A	5.46704e-06	-1.38946e-10	-0.382546	0.000216647	-1.38946e-10	-0.366488	0.000223826	-1.38946e-10	-0.36745
17084384	chr10:17084384:G:A	1.2655e-06	-0.589147	-1.25667	3.25633e-05	-0.976695	-1.28488	3.35142e-05	-0.981095	-1.28525
17084624	chr10:17084624:G:T	1.02533e-05	-1.38946e-10	0.246314	0.00045876	-1.38946e-10	0.38377	0.000475272	-1.38946e-10	0.385568
17084667	chr10:17084667:A:G	2.43066e-06	-1.38946e-10	-1.19312	9.43415e-05	-1.38946e-10	-1.19784	9.74711e-05	-1.38946e-10	-1.19876
17084879	chr10:17084879:C:T	1.30087e-06	-0.604811	-1.21344	3.41007e-05	-1.07149	-1.14395	3.52108e-05	-1.07443	-1.14253
17085241	chr10:17085241:C:T	2.83223e-06	0.26952	-1.30974	7.91223e-05	-0.0892001	-1.28456	7.9507e-05	-0.118509	-1.28397
17085329	chr10:17085329:C:T	1.35773e-06	-0.491844	-1.28362	3.42436e-05	-0.906251	-1.30501	3.52428e-05	-0.91082	-1.30524
17085362	chr10:17085362:T:C	1.1338e-06	-1.33248	-0.623224	4.11733e-05	-1.50534	-0.521631	4.26546e-05	-1.50589	-0.519293
17085780	chr10:17085780:A:G	2.14154e-06	-1.38946e-10	-1.31976	8.36767e-05	-1.38946e-10	-1.3178	8.65284e-05	-1.38946e-10	-1.31785
17086680	chr10:17086680:C:T	1.15714e-06	-0.615887	-1.31945	3.36917e-05	-0.915351	-1.31216	3.46965e-05	-0.919569	-1.31211
17087098	chr10:17087098:A:G	2.4163e-06	-1.38946e-10	-1.19905	9.60183e-05	-1.38946e-10	-1.18022	9.92789e-05	-1.38946e-10	-1.18039
17087136	chr10:17087136:ACT:A	4.31109e-07	-1.66532	-1.25736	1.66516e-05	-1.63274	-1.29951	1.70762e-05	-1.64072	-1.29992
17087143	chr10:17087143:T:C	2.07102e-06	-0.875795	-0.477444	9.70854e-05	-0.796861	-0.372306	9.81709e-05	-0.819324	-0.372285
17087344	chr10:17087344:A:G	1.03596e-06	-1.06925	-0.976704	2.96333e-05	-1.37466	-0.981201	3.0886e-05	-1.36687	-0.98115
17087658	chr10:17087658:T:C	1.71661e-06	-0.228676	-1.31226	8.68364e-05	0.0284066	-1.30914	9.11398e-05	0.0431886	-1.30911
17087722	chr10:17087722:A:G	1.21162e-05	-0.601673	1.01494	0.00059819	-0.412188	1.06134	0.000627642	-0.399516	1.06317
17087936	chr10:17087936:G:C	4.95836e-06	-1.38946e-10	-0.480207	0.00019638	-1.38946e-10	-0.464707	0.000202893	-1.38946e-10	-0.465639
17088317	chr10:17088317:G:A	2.34622e-06	-1.38946e-10	-1.22848	9.15821e-05	-1.38946e-10	-1.22752	9.47118e-05	-1.38946e-10	-1.22748
17088694	chr10:17088694:A:G	1.44072e-06	-0.443139	-1.273	3.0349e-05	-1.05814	-1.27386	3.16828e-05	-1.04881	-1.27373
17089276	chr10:17089276:T:C	5.0071e-07	-1.66744	-1.10557	1.98382e-05	-1.61619	-1.14095	2.03578e-05	-1.6238	-1.14106
17089480	chr10:17089480:T:C	2.34672e-06	-1.38946e-10	-1.22826	8.95665e-05	-1.38946e-10	-1.24978	9.26548e-05	-1.38946e-10	-1.24944
17089525	chr10:17089525:A:T	5.38563e-07	-1.66638	-1.03375	2.13418e-05	-1.61214	-1.07195	2.18949e-05	-1.62002	-1.07205
17089563	chr10:17089563:C:T	2.66785e-06	-1.10001	-3.25898e-10	9.24897e-05	-1.21766	-3.25898e-10	9.55126e-05	-1.21906	-3.25898e-10
17090053	chr10:17090053:T:C	5.35596e-07	-1.63757	-1.06809	2.19896e-05	-1.55	-1.10419	2.24848e-05	-1.56122	-1.10426
17090081	chr10:17090081:T:C	1.48621e-05	-1.38946e-10	0.617535	0.000631073	-1.38946e-10	0.702663	0.000653763	-1.38946e-10	0.704426
17090155	chr10:17090155:G:A	1.32137e-06	-1.3128	-0.489813	4.09837e-05	-1.49754	-0.534043	4.2627e-05	-1.49244	-0.533391
17090229	chr10:17090229:T:C	1.58878e-06	-1.61831	-3.25898e-10	6.22693e-05	-1.61329	-3.25898e-10	6.45513e-05	-1.61086	-3.25898e-10
17090409	chr10:17090409:A:G	2.29843e-06	-1.38946e-10	-1.24906	8.85862e-05	-1.38946e-10	-1.26078	9.1622e-05	-1.38946e-10	-1.26065
17090534	chr10:17090534:T:C	2.30053e-06	-1.38946e-10	-1.24814	8.7982e-05	-1.38946e-10	-1.26763	9.10129e-05	-1.38946e-10	-1.26732
17090880	chr10:17090880:G:A	8.61227e-07	-1.0976	-1.13308	3.55717e-05	-0.946324	-1.22688	3.55898e-05	-0.978614	-1.22765
17091045	chr10:17091045:G:C	1.2664e-06	-1.10442	-0.740677	3.72282e-05	-1.39448	-0.733217	3.87727e-05	-1.38701	-0.733595
17091578	chr10:17091578:A:G	5.51655e-07	-1.6365	-1.03962	2.25422e-05	-1.55208	-1.07729	2.30467e-05	-1.56343	-1.07737
17091684	chr10:17091684:T:C	6.03758e-07	-1.37195	-1.21391	2.45226e-05	-1.26679	-1.27837	2.47366e-05	-1.29117	-1.27886
17091692	chr10:17091692:G:A	4.04711e-05	1.6193	-3.25898e-10	0.000939904	1.10102	-3.25898e-10	0.000953576	1.0819	-3.25898e-10
17091711	chr10:17091711:A:T	5.08183e-06	-1.38946e-10	-0.455611	0.000202263	-1.38946e-10	-0.435189	0.000208887	-1.38946e-10	-0.436524
17091939	chr10:17091939:C:T	5.84465e-07	-1.63572	-0.982617	2.37617e-05	-1.5511	-1.02559	2.42921e-05	-1.56249	-1.02568
17091944	chr10:17091944:T:C	5.81355e-07	-1.6363	-0.987379	2.36312e-05	-1.55217	-1.03002	2.41599e-05	-1.56351	-1.03011
17092338	chr10:17092338:T:G	1.12119e-06	-0.757482	-1.20941	2.74684e-05	-1.22339	-1.20833	2.87619e-05	-1.21092	-1.20835
17092366	chr10:17092366:G:A	6.87521e-07	-1.60611	-0.849838	2.82247e-05	-1.50151	-0.903047	2.87914e-05	-1.5151	-0.903141
17092443	chr10:17092443:G:C	2.49213e-06	-1.38946e-10	-1.16815	9.97665e-05	-1.38946e-10	-1.14193	0.000103096	-1.38946e-10	-1.14266
17092502	chr10:17092502:G:A	1.00545e-06	-1.22132	-0.854524	3.08014e-05	-1.43086	-0.88634	3.20565e-05	-1.42485	-0.885963
17092561	chr10:17092561:C:T	2.66296e-06	-1.38946e-10	-1.10184	0.000105909	-1.38946e-10	-1.08218	0.000109449	-1.38946e-10	-1.08286
17092686	chr10:17092686:T:C	1.55617e-06	-1.21704	-0.42202	5.02857e-05	-1.41753	-0.409505	5.22808e-05	-1.41144	-0.410249
17093123	chr10:17093123:C:T	7.20032e-07	-1.25236	-1.15738	2.89294e-05	-1.13707	-1.24283	2.90691e-05	-1.16511	-1.24353
17093165	chr10:17093165:T:C	5.77894e-07	-1.62143	-1.00821	2.37411e-05	-1.52826	-1.04929	2.42453e-05	-1.54073	-1.04937
17093212	chr10:17093212:A:G	7.76513e-06	-1.38946e-10	-0.0316383	0.000324169	-1.38946e-10	0.0365056	0.000335697	-1.38946e-10	0.0378888
17093288	chr10:17093288:A:G	5.86267e-07	-1.6002	-1.01506	2.44045e-05	-1.49432	-1.05567	2.4888e-05	-1.50817	-1.05576
17093295	chr10:17093295:C:T	6.07158e-07	-1.59753	-0.982724	2.52579e-05	-1.4902	-1.02542	2.5754e-05	-1.50422	-1.02551
17093500	chr10:17093500:G:A	2.18677e-06	-1.38946e-10	-1.29886	8.44631e-05	-1.38946e-10	-1.30844	8.73585e-05	-1.38946e-10	-1.3083
17093509	chr10:17093509:T:A	2.41936e-06	-1.38946e-10	-1.19778	9.39523e-05	-1.38946e-10	-1.20197	9.71665e-05	-1.38946e-10	-1.20189
17093627	chr10:17093627:G:A	9.28301e-07	-1.34674	-0.808941	3.1001e-05	-1.51163	-0.799114	3.21945e-05	-1.50678	-0.799738
17093756	chr10:17093756:C:T	9.2026e-06	-1.28574	1.42394	0.000361074	-1.49461	1.63893	0.000374369	-1.4958	1.64272
17093836	chr10:17093836:C:T	3.69442e-06	-1.38946e-10	-0.77446	0.000148168	-1.38946e-10	-0.746412	0.000153273	-1.38946e-10	-0.746101
17093868	chr10:17093868:G:A	2.94711e-06	0.0642541	-1.06471	0.00014022	0.223669	-1.02521	0.000140531	0.191628	-1.02452
17093896	chr10:17093896:A:T	2.43876e-06	-1.38946e-10	-1.18979	9.74399e-05	-1.38946e-10	-1.16552	0.000100696	-1.38946e-10	-1.16621
17093909	chr10:17093909:A:G	5.84435e-07	-1.61814	-1.00025	2.40491e-05	-1.52311	-1.04155	2.45545e-05	-1.53579	-1.04164
17094106	chr10:17094106:T:C	4.47e-06	-1.38946e-10	-0.583893	0.000176025	-1.38946e-10	-0.57413	0.000181861	-1.38946e-10	-0.575076
17094170	chr10:17094170:T:G	3.821e-06	0.211271	-0.95204	0.000126156	-0.0316049	-0.875633	0.000126844	-0.0596499	-0.875711
17094734	chr10:17094734:C:G	5.85369e-07	-1.61743	-0.999361	2.41641e-05	-1.51899	-1.0409	2.46682e-05	-1.53182	-1.04099
17095294	chr10:17095294:C:T	7.28805e-07	-1.53932	-0.85831	3.08836e-05	-1.40375	-0.910783	3.13941e-05	-1.42083	-0.91087
17095501	chr10:17095501:A:G	1.39792e-06	-0.775509	-0.970789	4.72271e-05	-0.855393	-1.0344	4.9405e-05	-0.844129	-1.03414
17095553	chr10:17095553:G:A	6.54025e-07	-1.56553	-0.940358	2.75305e-05	-1.44139	-0.98808	2.80212e-05	-1.4572	-0.988161
17096965	chr10:17096965:A:T	1.24188e-06	-1.4003	-0.464357	5.56218e-05	-1.28756	-0.438626	5.73171e-05	-1.29324	-0.436477
17097255	chr10:17097255:C:T	1.21502e-06	-0.9724	-0.914118	4.03003e-05	-1.06104	-0.987362	4.20853e-05	-1.05062	-0.987999
17097339	chr10:17097339:G:A	6.26562e-07	-1.4405	-1.10829	2.73855e-05	-1.32668	-1.10807	2.81931e-05	-1.33193	-1.10731
17097675	chr10:17097675:C:A	1.51713e-06	-0.778484	-0.885981	4.94472e-05	-0.882209	-0.961644	5.17096e-05	-0.870369	-0.962306
17097719	chr10:17097719:AAATC:A	0.000161606	-1.38946e-10	3.00388	0.00747967	-1.38946e-10	3.17519	0.0077617	-1.38946e-10	3.17864
17097932	chr10:17097932:G:A	7.92628e-07	-1.14688	-1.16681	2.32439e-05	-1.42815	-1.17057	2.419e-05	-1.42128	-1.1711
17097938	chr10:17097938:A:C	2.30227e-06	-1.38946e-10	-1.24739	8.86741e-05	-1.38946e-10	-1.25979	9.1713e-05	-1.38946e-10	-1.25965
17098235	chr10:17098235:A:T	1.32803e-06	-0.843674	-0.953912	4.57237e-05	-0.895092	-1.02705	4.7791e-05	-0.883873	-1.02761
17098802	chr10:17098802:T:G	2.77041e-06	-1.38946e-10	-1.06229	0.000110054	-1.38946e-10	-1.04378	0.000113837	-1.38946e-10	-1.04355
17098857	chr10:17098857:T:C	5.23584e-07	-1.46033	-1.26801	2.09228e-05	-1.3943	-1.30962	2.12081e-05	-1.41409	-1.30985
17098936	chr10:17098936:G:T	9.15915e-07	-1.47699	-0.692124	4.69084e-05	-1.3365	-0.560063	4.85291e-05	-1.33514	-0.561016
17099251	chr10:17099251:CT:C	1.6342e-06	-1.59013	-3.25898e-10	7.07712e-05	-1.48531	-3.25898e-10	7.3353e-05	-1.48304	-3.25898e-10
17099534	chr10:17099534:A:C	1.33414e-06	-0.690444	-1.10255	4.32591e-05	-0.827085	-1.15047	4.52838e-05	-0.815087	-1.15028
17099789	chr10:17099789:TTTCAGTGAGCCGTGATCAGGCCAC:T	1.68348e-06	-1.56042	-3.25898e-10	6.01635e-05	-1.64769	-3.25898e-10	6.22082e-05	-1.64783	-3.25898e-10
17100527	chr10:17100527:G:T	1.366e-06	-0.887991	-0.881408	4.59043e-05	-0.957724	-0.960475	4.79792e-05	-0.947032	-0.960519
17100703	chr10:17100703:G:T	1.30267e-06	-0.846305	-0.970563	4.39756e-05	-0.923886	-1.03724	4.59797e-05	-0.913124	-1.03699
17101001	chr10:17101001:C:T	7.56323e-06	0.929597	-0.987581	0.000322179	1.00589	-0.975545	0.000319331	0.96239	-0.974483
17101104	chr10:17101104:T:A	7.94635e-07	-1.51123	-0.799927	2.8268e-05	-1.53087	-0.872152	2.94205e-05	-1.5247	-0.87193
17101190	chr10:17101190:C:T	7.18413e-07	-1.4673	-0.944688	3.13323e-05	-1.36434	-0.935768	3.22927e-05	-1.36949	-0.933991
17101311	chr10:17101311:G:A	9.2729e-07	-1.55983	-0.59694	3.25554e-05	-1.57455	-0.687265	3.38366e-05	-1.56935	-0.687426
17101487	chr10:17101487:T:A	2.45526e-06	-1.38946e-10	-1.18305	9.31047e-05	-1.38946e-10	-1.21103	9.63085e-05	-1.38946e-10	-1.21076
17101654	chr10:17101654:C:T	2.32449e-06	-1.38946e-10	-1.23778	8.86941e-05	-1.38946e-10	-1.25956	9.17509e-05	-1.38946e-10	-1.25924
17101997	chr10:17101997:C:T	5.69229e-07	-1.63011	-1.01464	2.24338e-05	-1.59357	-1.04062	2.32698e-05	-1.59198	-1.03918
17102181	chr10:17102181:C:A	2.70771e-06	-1.38946e-10	-1.08518	0.00010722	-1.38946e-10	-1.06988	0.000110794	-1.38946e-10	-1.07065
17102676	chr10:17102676:T:C	5.00875e-07	-1.47577	-1.29691	2.15959e-05	-1.3921	-1.28016	2.22288e-05	-1.39693	-1.28
17102711	chr10:17102711:A:G	2.17714e-06	-1.38946e-10	-1.30327	8.49292e-05	-1.38946e-10	-1.30294	8.78654e-05	-1.38946e-10	-1.30251
17102769	chr10:17102769:G:C	2.18234e-06	-1.38946e-10	-1.30088	8.43334e-05	-1.38946e-10	-1.30998	8.72229e-05	-1.38946e-10	-1.30985
17102814	chr10:17102814:C:T	4.43358e-07	-1.61879	-1.27587	1.64905e-05	-1.65482	-1.28716	1.71023e-05	-1.65178	-1.28733
17103556	chr10:17103556:T:A	2.52859e-06	-1.38946e-10	-1.15362	9.98775e-05	-1.38946e-10	-1.14081	0.000103321	-1.38946e-10	-1.14048
17103666	chr10:17103666:T:C	7.03342e-07	-1.34729	-1.08591	3.52391e-05	-1.1622	-1.02041	3.6721e-05	-1.1542	-1.02077
17103749	chr10:17103749:G:A	5.62507e-06	-1.38946e-10	-0.354049	0.000221118	-1.38946e-10	-0.346062	0.000228828	-1.38946e-10	-0.34535
17103806	chr10:17103806:A:G	2.51547e-06	-1.38946e-10	-1.15882	9.667e-05	-1.38946e-10	-1.17346	0.000100079	-1.38946e-10	-1.17236
17103898	chr10:17103898:C:T	8.41908e-07	-0.972808	-1.28056	2.36019e-05	-1.32039	-1.26303	2.46076e-05	-1.31192	-1.26334
17103929	chr10:17103929:T:G	8.14975e-07	-1.44152	-0.844359	2.90279e-05	-1.4661	-0.910406	3.02504e-05	-1.45862	-0.910195
17104251	chr10:17104251:T:G	2.27928e-06	-1.38946e-10	-1.25742	9.22924e-05	-1.38946e-10	-1.2198	9.54109e-05	-1.38946e-10	-1.22013
17104591	chr10:17104591:A:G	8.90881e-06	-1.03674	1.14249	0.000321333	-1.31972	1.34744	0.000332875	-1.32123	1.35068
17104668	chr10:17104668:C:T	1.39254e-06	-1.3434	-0.406749	6.33242e-05	-1.2164	-0.380086	6.52219e-05	-1.22268	-0.377843
17105049	chr10:17105049:C:T	1.54477e-05	0.656175	-3.25898e-10	0.000390607	0.222944	-3.25898e-10	0.00039758	0.207077	-3.25898e-10
17105109	chr10:17105109:T:C	1.03562e-05	-1.38946e-10	0.256304	0.000405724	-1.38946e-10	0.260916	0.000420024	-1.38946e-10	0.261993
17105271	chr10:17105271:A:G	2.63244e-06	-1.11337	-3.25898e-10	0.000101146	-1.12819	-3.25898e-10	0.000105668	-1.11801	-3.25898e-10
17105611	chr10:17105611:TCTC:T	5.08864e-06	-1.38946e-10	-0.454271	0.000200335	-1.38946e-10	-0.444765	0.000207298	-1.38946e-10	-0.444161
17105802	chr10:17105802:G:A	4.05875e-06	-1.10099	0.42058	0.000143159	-1.36997	0.589168	0.000148196	-1.37142	0.591642
17106170	chr10:17106170:A:C	3.0892e-06	-1.38946e-10	-0.953369	0.000119476	-1.38946e-10	-0.96164	0.000123571	-1.38946e-10	-0.961504
17106201	chr10:17106201:C:T	8.6272e-07	-1.51853	-0.710421	3.04929e-05	-1.53831	-0.788955	3.17339e-05	-1.53226	-0.788679
17106224	chr10:17106224:G:A	4.66568e-05	2.92699	-1.16546	0.00319466	3.53382	-1.20934	0.00303809	3.44926	-1.2086
17106280	chr10:17106280:A:G	6.72228e-07	-1.57089	-0.907551	2.42002e-05	-1.58736	-0.971041	2.51529e-05	-1.58255	-0.970793
17106365	chr10:17106365:GC:G	8.51615e-07	-1.0114	-1.23051	2.43486e-05	-1.34739	-1.20489	2.53743e-05	-1.33925	-1.20533
17106481	chr10:17106481:C:T	2.14379e-06	-1.38946e-10	-1.31871	8.36349e-05	-1.38946e-10	-1.3183	8.65006e-05	-1.38946e-10	-1.31817
17106893	chr10:17106893:C:T	3.15285e-06	-1.11281	0.179835	0.000152066	-0.790208	0.0697621	0.000156508	-0.797852	0.0726387
17106983	chr10:17106983:A:G	2.33907e-06	-1.38946e-10	-1.23153	8.91694e-05	-1.38946e-10	-1.25422	9.22444e-05	-1.38946e-10	-1.25388
17107012	chr10:17107012:A:T	7.50236e-07	-1.06382	-1.30483	2.14449e-05	-1.39002	-1.28925	2.23387e-05	-1.38243	-1.28957
17107146	chr10:17107146:A:T	8.3594e-07	-1.045	-1.21548	2.42015e-05	-1.37044	-1.18791	2.52133e-05	-1.36257	-1.18838
17107294	chr10:17107294:T:C	4.54193e-07	-1.55152	-1.31899	1.85317e-05	-1.50961	-1.31567	1.90492e-05	-1.51558	-1.31571
17107319	chr10:17107319:T:C	3.54226e-06	-1.38946e-10	-0.816517	0.000141782	-1.38946e-10	-0.790467	0.000146662	-1.38946e-10	-0.790191
17107374	chr10:17107374:C:A	3.94279e-06	-1.38946e-10	-0.709394	0.000147883	-1.38946e-10	-0.748337	0.000153102	-1.38946e-10	-0.747217
17107847	chr10:17107847:C:T	2.27953e-05	2.34163	-1.29636	0.00161385	2.9519	-1.31028	0.00154873	2.87695	-1.31008
17108509	chr10:17108509:AG:A	3.20306e-06	-1.38946e-10	-0.917175	0.00012759	-1.38946e-10	-0.895935	0.000131962	-1.38946e-10	-0.895802
17108519	chr10:17108519:C:T	6.38892e-07	-1.29202	-1.23729	2.89768e-05	-1.17065	-1.20762	2.97779e-05	-1.1772	-1.20735
17108951	chr10:17108951:T:C	2.35602e-06	-1.38946e-10	-1.22431	8.97611e-05	-1.38946e-10	-1.24761	9.28566e-05	-1.38946e-10	-1.24726
17108986	chr10:17108986:G:A	6.09248e-06	1.02683	-1.30106	0.000327199	1.36366	-1.31785	0.000325468	1.32473	-1.31778
17109984	chr10:17109984:T:C	3.81704e-06	-1.38946e-10	-0.741807	0.000148217	-1.38946e-10	-0.746082	0.000153367	-1.38946e-10	-0.745483
17110061	chr10:17110061:A:G	7.85007e-07	-1.0127	-1.31064	2.19957e-05	-1.35605	-1.29786	2.29228e-05	-1.34806	-1.29813
17110158	chr10:17110158:T:C	2.11656e-06	-1.27207	-0.0594236	7.61059e-05	-1.49405	0.081418	7.87491e-05	-1.49515	0.0830948
17110193	chr10:17110193:T:C	4.88574e-07	-1.53518	-1.26237	1.97817e-05	-1.49499	-1.26501	2.03274e-05	-1.50119	-1.26516
17110856	chr10:17110856:G:A	6.0741e-07	-1.51636	-1.06347	2.22146e-05	-1.59291	-1.05109	2.31006e-05	-1.58878	-1.04967
17110971	chr10:17110971:G:A	2.14541e-06	-1.38946e-10	-1.31795	8.35802e-05	-1.38946e-10	-1.31895	8.64283e-05	-1.38946e-10	-1.319
17110995	chr10:17110995:G:A	5.92001e-07	-1.58339	-1.02214	2.21347e-05	-1.63843	-1.00918	2.2987e-05	-1.63571	-1.00768
17111248	chr10:17111248:C:T	2.17435e-06	-1.38946e-10	-1.30455	8.49827e-05	-1.38946e-10	-1.30231	8.78886e-05	-1.38946e-10	-1.30225
17112211	chr10:17112211:A:C	1.2113e-06	-1.01028	-0.879301	3.47597e-05	-1.32782	-0.868478	3.62279e-05	-1.31956	-0.868927
17112296	chr10:17112296:C:T	7.27566e-07	-1.46262	-0.936716	2.61027e-05	-1.48354	-0.999179	2.71926e-05	-1.47639	-0.998978
17112688	chr10:17112688:A:G	5.16071e-07	-1.50474	-1.23805	2.40476e-05	-1.36716	-1.19757	2.50154e-05	-1.36102	-1.19781
17113340	chr10:17113340:T:C	7.90431e-07	-1.42039	-0.896064	2.81763e-05	-1.44466	-0.961611	2.93742e-05	-1.43681	-0.961397
17113378	chr10:17113378:C:A	5.18494e-06	-1.38946e-10	-0.435524	0.000201341	-1.38946e-10	-0.439759	0.00020837	-1.38946e-10	-0.439004
17113551	chr10:17113551:T:C	3.45912e-06	-1.38946e-10	-0.840267	0.000138045	-1.38946e-10	-0.81718	0.000142642	-1.38946e-10	-0.817984
17113652	chr10:17113652:T:C	2.20633e-06	-1.38946e-10	-1.28995	8.50382e-05	-1.38946e-10	-1.30166	8.79557e-05	-1.38946e-10	-1.30149
17113655	chr10:17113655:G:A	4.59824e-07	-1.53912	-1.31907	1.87343e-05	-1.49456	-1.31984	1.92526e-05	-1.50082	-1.31985
17113842	chr10:17113842:C:T	4.64001e-07	-1.52943	-1.31971	1.89562e-05	-1.48323	-1.3194	1.94764e-05	-1.4897	-1.31942
17113886	chr10:17113886:G:A	2.14222e-06	-1.38946e-10	-1.31944	8.35153e-05	-1.38946e-10	-1.31973	8.63627e-05	-1.38946e-10	-1.31976
17113888	chr10:17113888:C:T	3.93572e-06	-1.38946e-10	-0.711189	0.000157691	-1.38946e-10	-0.684123	0.000162922	-1.38946e-10	-0.68505
17114152	chr10:17114152:A:G	5.22777e-06	0.879156	-1.30645	0.000216951	0.950287	-1.31537	0.000218047	0.92167	-1.31528
17114528	chr10:17114528:C:T	4.57869e-07	-1.54772	-1.31473	1.68022e-05	-1.60489	-1.31836	1.74398e-05	-1.60112	-1.31844
17114755	chr10:17114755:C:T	2.15775e-06	-1.38946e-10	-1.31221	8.37158e-05	-1.38946e-10	-1.31733	8.65784e-05	-1.38946e-10	-1.31727
17114912	chr10:17114912:G:A	2.04757e-06	-1.36463	-3.25898e-10	6.75512e-05	-1.53187	-3.25898e-10	6.98386e-05	-1.53213	-3.25898e-10
17114926	chr10:17114926:A:T	4.99142e-07	-1.53659	-1.23956	2.01934e-05	-1.49676	-1.24264	2.075e-05	-1.50295	-1.24282
17114928	chr10:17114928:A:T	1.23865e-06	-0.993078	-0.874181	3.54068e-05	-1.31491	-0.862946	3.69081e-05	-1.30649	-0.863395
17114979	chr10:17114979:C:T	3.63489e-06	-1.38946e-10	-0.790704	0.000136916	-1.38946e-10	-0.825392	0.000141726	-1.38946e-10	-0.824424
17115046	chr10:17115046:T:C	7.18887e-07	-1.45545	-0.955883	2.58066e-05	-1.47781	-1.01631	2.68869e-05	-1.47056	-1.01612
17115315	chr10:17115315:G:C	1.08565e-06	-1.17934	-0.819768	5.25164e-05	-0.926163	-0.85747	5.40054e-05	-0.93339	-0.855844
17115403	chr10:17115403:G:A	5.12857e-07	-1.51224	-1.2368	2.08179e-05	-1.46897	-1.23998	2.13818e-05	-1.47561	-1.24017
17115534	chr10:17115534:C:T	2.51541e-06	-1.38946e-10	-1.15885	0.000100735	-1.38946e-10	-1.13227	0.000104095	-1.38946e-10	-1.13302
17115573	chr10:17115573:G:A	4.99482e-07	-1.54907	-1.2264	1.99284e-05	-1.50668	-1.24593	2.04876e-05	-1.51274	-1.24576
17115631	chr10:17115631:C:T	7.42095e-07	-1.35756	-1.022	3.4359e-05	-1.18534	-1.02255	3.53544e-05	-1.19148	-1.02141
17115945	chr10:17115945:C:A	2.51753e-06	-1.38946e-10	-1.158	0.000100841	-1.38946e-10	-1.13122	0.000104204	-1.38946e-10	-1.13197
17115968	chr10:17115968:A:G	1.59472e-06	-1.61458	-3.25898e-10	6.25875e-05	-1.60819	-3.25898e-10	6.45909e-05	-1.61025	-3.25898e-10
17116133	chr10:17116133:G:T	5.44998e-07	-1.51013	-1.17813	2.03817e-05	-1.57372	-1.1564	2.10593e-05	-1.57507	-1.1559
17116380	chr10:17116380:G:A	1.15742e-06	-1.00993	-0.925162	3.31902e-05	-1.32763	-0.914877	3.45925e-05	-1.31936	-0.915321
17116463	chr10:17116463:C:T	5.63935e-06	-1.38946e-10	-0.351512	0.000224344	-1.38946e-10	-0.33158	0.000232099	-1.38946e-10	-0.331157
17116719	chr10:17116719:C:A	6.49502e-07	-1.46869	-1.04414	2.35959e-05	-1.4874	-1.09628	2.45813e-05	-1.48022	-1.09612
17116729	chr10:17116729:C:T	6.5114e-07	-1.46975	-1.04056	2.36547e-05	-1.48818	-1.09302	2.46421e-05	-1.48101	-1.09285
17116905	chr10:17116905:A:T	4.90675e-07	-1.47337	-1.31988	2.00164e-05	-1.42973	-1.31848	2.05418e-05	-1.43736	-1.3185
17116974	chr10:17116974:G:A	5.72577e-07	-1.60254	-1.03635	2.07732e-05	-1.63834	-1.07276	2.15612e-05	-1.63416	-1.07326
17117052	chr10:17117052:G:A	5.76439e-06	-1.38946e-10	-0.329583	0.000233998	-1.38946e-10	-0.289448	0.000242063	-1.38946e-10	-0.289122
17117130	chr10:17117130:A:G	2.19596e-06	-1.38946e-10	-1.29466	8.54795e-05	-1.38946e-10	-1.29648	8.84013e-05	-1.38946e-10	-1.29643
17117193	chr10:17117193:T:G	1.05023e-05	1.51636	-1.24605	0.000445573	1.59491	-1.24031	0.000439572	1.54728	-1.23979
17117303	chr10:17117303:A:G	6.11549e-07	-1.54883	-1.02421	2.32626e-05	-1.51277	-1.08515	2.42302e-05	-1.50577	-1.08495
17117460	chr10:17117460:C:T	2.15958e-06	-1.38946e-10	-1.31137	8.49184e-05	-1.38946e-10	-1.30307	8.7802e-05	-1.38946e-10	-1.30323
17117500	chr10:17117500:G:A	4.30159e-07	-1.64499	-1.2799	1.84473e-05	-1.57928	-1.25056	1.91446e-05	-1.57556	-1.25073
17117924	chr10:17117924:G:A	5.60777e-06	-1.38946e-10	-0.357129	0.000220243	-1.38946e-10	-0.350025	0.000227922	-1.38946e-10	-0.349317
17117933	chr10:17117933:G:A	2.51753e-06	-1.38946e-10	-1.158	0.000100841	-1.38946e-10	-1.13122	0.000104204	-1.38946e-10	-1.13197
17117949	chr10:17117949:C:T	4.44867e-07	-1.60101	-1.29025	1.70201e-05	-1.60715	-1.30321	1.76682e-05	-1.60306	-1.3035
17117997	chr10:17117997:C:T	2.51761e-06	-1.38946e-10	-1.15797	0.000100844	-1.38946e-10	-1.13118	0.000104207	-1.38946e-10	-1.13194
17118064	chr10:17118064:T:C	1.89545e-06	-1.4279	-0.0139275	7.23315e-05	-1.59358	0.130084	7.48735e-05	-1.59433	0.131809
17118240	chr10:17118240:C:T	2.52393e-06	-1.38946e-10	-1.15546	9.70961e-05	-1.38946e-10	-1.16906	0.000100403	-1.38946e-10	-1.16912
17118360	chr10:17118360:A:G	5.56905e-07	-1.46624	-1.2004	1.97344e-05	-1.5383	-1.2241	2.05025e-05	-1.53304	-1.22474
17118451	chr10:17118451:C:T	6.75414e-07	-1.50355	-0.970161	2.5646e-05	-1.46452	-1.03585	2.67335e-05	-1.45674	-1.03567
17118515	chr10:17118515:C:A	6.82613e-07	-1.49961	-0.963502	2.58709e-05	-1.46116	-1.03048	2.69704e-05	-1.45331	-1.03027
17118689	chr10:17118689:G:A	3.1295e-06	-1.38946e-10	-0.94041	0.000121068	-1.38946e-10	-0.948408	0.000125215	-1.38946e-10	-0.948283
17118703	chr10:17118703:C:T	1.27225e-06	-1.23905	-0.601449	4.10193e-05	-1.41263	-0.618088	4.27409e-05	-1.40455	-0.618613
17118846	chr10:17118846:T:C	2.15806e-06	-1.38946e-10	-1.31207	8.55217e-05	-1.38946e-10	-1.29599	8.84265e-05	-1.38946e-10	-1.29615
17118860	chr10:17118860:T:C	3.40309e-06	-1.38946e-10	-0.856599	0.000135822	-1.38946e-10	-0.833414	0.000140345	-1.38946e-10	-0.834213
17118994	chr10:17118994:C:G	2.22103e-05	1.01927	-3.25898e-10	0.000545467	0.556884	-3.25898e-10	0.000554493	0.539734	-3.25898e-10
17119078	chr10:17119078:T:C	6.59503e-06	-1.38946e-10	-0.194965	0.000258186	-1.38946e-10	-0.191076	0.000267224	-1.38946e-10	-0.190233
17119241	chr10:17119241:T:C	6.51273e-07	-1.5302	-0.97991	2.47421e-05	-1.49074	-1.04551	2.57837e-05	-1.48329	-1.04529
17119301	chr10:17119301:A:C	2.52419e-06	-1.38946e-10	-1.15536	0.000101074	-1.38946e-10	-1.12891	0.000104444	-1.38946e-10	-1.12967
17119387	chr10:17119387:C:T	2.42322e-06	-1.38946e-10	-1.19619	9.55322e-05	-1.38946e-10	-1.1853	9.87892e-05	-1.38946e-10	-1.18533
17119625	chr10:17119625:A:T	5.8664e-07	-1.56666	-1.04797	2.23286e-05	-1.53282	-1.10607	2.32468e-05	-1.52627	-1.10588
17119752	chr10:17119752:A:G	5.68009e-07	-1.44202	-1.20488	2.26455e-05	-1.39213	-1.23267	2.32354e-05	-1.40034	-1.2323
17119957	chr10:17119957:T:G	1.2553e-06	-1.22642	-0.627487	4.0515e-05	-1.41245	-0.630637	4.22165e-05	-1.40437	-0.631134
17120007	chr10:17120007:G:T	1.13946e-06	-1.17606	-0.774672	3.64609e-05	-1.37078	-0.777735	3.80197e-05	-1.36203	-0.778185
17120194	chr10:17120194:A:G	5.58129e-07	-1.47797	-1.18648	2.21102e-05	-1.4321	-1.21662	2.27007e-05	-1.43971	-1.21622
17120315	chr10:17120315:T:C	6.64181e-07	-1.24166	-1.24883	3.27697e-05	-1.03124	-1.22401	3.36172e-05	-1.03834	-1.22494
17120493	chr10:17120493:C:T	2.64303e-06	-1.38946e-10	-1.10936	0.000101393	-1.38946e-10	-1.12576	0.000104852	-1.38946e-10	-1.12577
17120504	chr10:17120504:C:T	6.72577e-07	-1.22579	-1.25213	3.32575e-05	-1.01255	-1.22793	3.41154e-05	-1.01973	-1.22884
17120736	chr10:17120736:G:A	5.54219e-06	-1.38946e-10	-0.368893	0.000218168	-1.38946e-10	-0.359494	0.000225755	-1.38946e-10	-0.358867
17120742	chr10:17120742:G:A	6.82615e-07	-1.22809	-1.23502	3.38621e-05	-1.01433	-1.20813	3.47321e-05	-1.02151	-1.20914
17120954	chr10:17120954:G:A	6.34395e-07	-1.27929	-1.25707	3.10641e-05	-1.07517	-1.23353	3.18778e-05	-1.08199	-1.23442
17121439	chr10:17121439:C:T	2.14613e-06	-1.38946e-10	-1.31761	8.35112e-05	-1.38946e-10	-1.31978	8.63626e-05	-1.38946e-10	-1.31976
17121488	chr10:17121488:C:T	6.03433e-07	-1.31954	-1.26686	2.90446e-05	-1.13015	-1.24578	2.98199e-05	-1.13656	-1.24658
17121613	chr10:17121613:A:G	6.80233e-07	-1.38929	-1.07732	3.00761e-05	-1.27	-1.07103	3.09641e-05	-1.27592	-1.06958
17121873	chr10:17121873:T:C	9.80771e-07	-1.11518	-0.985518	3.05597e-05	-1.39579	-0.929287	3.15974e-05	-1.39722	-0.928019
17122070	chr10:17122070:G:T	5.98427e-07	-1.36281	-1.23192	2.71728e-05	-1.22353	-1.21901	2.79106e-05	-1.22941	-1.2199
17122288	chr10:17122288:CTTCA:C	1.72861e-06	-1.17623	-0.357734	5.54979e-05	-1.37465	-0.35376	5.78566e-05	-1.36594	-0.354411
17122329	chr10:17122329:G:A	1.20483e-05	-1.21821	1.62585	0.000469258	-1.44834	1.85474	0.000486447	-1.44951	1.85832
17122480	chr10:17122480:G:A	2.16911e-06	-1.38946e-10	-1.30696	8.43766e-05	-1.38946e-10	-1.30947	8.7254e-05	-1.38946e-10	-1.3095
17122515	chr10:17122515:G:C	2.73371e-06	-1.38946e-10	-1.07562	0.000105865	-1.38946e-10	-1.08259	0.000109432	-1.38946e-10	-1.08301
17122570	chr10:17122570:G:A	1.51029e-06	-1.66898	-3.25898e-10	5.87282e-05	-1.67184	-3.25898e-10	6.0759e-05	-1.6714	-3.25898e-10
17123546	chr10:17123546:G:A	4.68168e-07	-1.64781	-1.1924	1.79631e-05	-1.63386	-1.22258	1.85141e-05	-1.63764	-1.22215
17123552	chr10:17123552:C:T	3.6325e-06	-1.38946e-10	-0.791362	0.000144492	-1.38946e-10	-0.771536	0.000149272	-1.38946e-10	-0.772552
17123899	chr10:17123899:AC:A	2.48051e-06	-1.38946e-10	-1.17282	9.92241e-05	-1.38946e-10	-1.14738	0.000102536	-1.38946e-10	-1.1481
17124026	chr10:17124026:G:A	4.88494e-06	-1.38946e-10	-0.495125	0.000196245	-1.38946e-10	-0.465395	0.00020303	-1.38946e-10	-0.464966
17124044	chr10:17124044:G:A	2.4951e-06	-1.38946e-10	-1.16695	9.98544e-05	-1.38946e-10	-1.14104	0.000103186	-1.38946e-10	-1.14178
17124121	chr10:17124121:G:A	2.49454e-06	-1.38946e-10	-1.16718	9.98306e-05	-1.38946e-10	-1.14128	0.000103162	-1.38946e-10	-1.14202
17124144	chr10:17124144:G:A	1.66113e-06	-1.57378	-3.25898e-10	6.52459e-05	-1.56659	-3.25898e-10	6.72969e-05	-1.5692	-3.25898e-10
17124512	chr10:17124512:G:T	6.93879e-07	-1.59818	-0.848556	2.95418e-05	-1.48842	-0.870533	3.06576e-05	-1.48641	-0.869034
17124717	chr10:17124717:C:T	2.23483e-06	-1.38946e-10	-1.27712	8.80427e-05	-1.38946e-10	-1.26694	9.10294e-05	-1.38946e-10	-1.26714
17124824	chr10:17124824:G:A	1.03556e-06	-1.33958	-0.706751	3.42509e-05	-1.50335	-0.70769	3.55965e-05	-1.49797	-0.708101
17124901	chr10:17124901:A:G	8.32639e-07	-1.38295	-0.881485	3.68731e-05	-1.23495	-0.902324	3.79699e-05	-1.24036	-0.901167
17124935	chr10:17124935:G:A	1.81608e-06	-1.31064	-0.173968	6.47448e-05	-1.50694	-0.0673696	6.7066e-05	-1.50812	-0.0645234
17125004	chr10:17125004:C:G	2.76215e-06	-1.38946e-10	-1.06527	0.000108975	-1.38946e-10	-1.05364	0.000112631	-1.38946e-10	-1.0542
17125142	chr10:17125142:C:T	4.97079e-07	-1.48568	-1.29461	2.15135e-05	-1.3866	-1.28947	2.23003e-05	-1.3839	-1.28982
17125283	chr10:17125283:G:A	1.71579e-06	-1.54141	-3.25898e-10	6.36373e-05	-1.59156	-3.25898e-10	6.5738e-05	-1.59264	-3.25898e-10
17125733	chr10:17125733:A:G	2.17376e-06	0.00686088	-1.31169	6.92322e-05	-0.198372	-1.30892	7.08077e-05	-0.209454	-1.3089
17125922	chr10:17125922:C:T	2.3119e-06	-1.38946e-10	-1.24321	8.87631e-05	-1.38946e-10	-1.25879	9.18375e-05	-1.38946e-10	-1.2583
17125924	chr10:17125924:A:T	2.14745e-06	-1.38946e-10	-1.317	8.38402e-05	-1.38946e-10	-1.31585	8.66881e-05	-1.38946e-10	-1.316
17126307	chr10:17126307:T:C	1.51541e-06	-1.6656	-3.25898e-10	5.86319e-05	-1.67348	-3.25898e-10	6.06426e-05	-1.67332	-3.25898e-10
17126335	chr10:17126335:A:G	2.51224e-06	-1.38946e-10	-1.16011	9.46195e-05	-1.38946e-10	-1.1949	9.79594e-05	-1.38946e-10	-1.19377
17126408	chr10:17126408:T:G	2.15967e-06	-1.38946e-10	-1.31133	8.43851e-05	-1.38946e-10	-1.30937	8.72446e-05	-1.38946e-10	-1.3096
17126616	chr10:17126616:T:C	2.34787e-06	-1.38946e-10	-1.22777	8.92764e-05	-1.38946e-10	-1.25302	9.2357e-05	-1.38946e-10	-1.25266
17127062	chr10:17127062:T:C	2.27362e-06	-1.38946e-10	-1.25991	9.07749e-05	-1.38946e-10	-1.23638	9.38212e-05	-1.38946e-10	-1.23693
17127084	chr10:17127084:T:C	2.15643e-06	-1.38946e-10	-1.31283	8.42475e-05	-1.38946e-10	-1.311	8.71036e-05	-1.38946e-10	-1.31122
17127210	chr10:17127210:CTT:C	9.05999e-07	-1.34322	-0.836779	3.92401e-05	-1.29522	-0.779839	3.97783e-05	-1.31231	-0.782684
17127592	chr10:17127592:C:T	2.24317e-06	-1.38946e-10	-1.27339	8.70429e-05	-1.38946e-10	-1.27836	9.00394e-05	-1.38946e-10	-1.27807
17127973	chr10:17127973:A:G	2.36761e-06	-1.38946e-10	-1.2194	9.2878e-05	-1.38946e-10	-1.21347	9.60144e-05	-1.38946e-10	-1.21382
17128399	chr10:17128399:A:C	3.08541e-06	-1.38946e-10	-0.954597	0.000121031	-1.38946e-10	-0.948709	0.000125367	-1.38946e-10	-0.947072
17128550	chr10:17128550:C:T	2.1504e-06	-1.38946e-10	-1.31563	8.37412e-05	-1.38946e-10	-1.31703	8.66056e-05	-1.38946e-10	-1.31695
17128626	chr10:17128626:G:A	2.386e-06	-1.38946e-10	-1.21166	9.60056e-05	-1.38946e-10	-1.18035	9.92073e-05	-1.38946e-10	-1.18111
17129177	chr10:17129177:C:T	2.70842e-06	-1.38946e-10	-1.08492	0.000110935	-1.38946e-10	-1.03581	0.000114518	-1.38946e-10	-1.03759
17129496	chr10:17129496:C:A	2.54595e-06	-1.38946e-10	-1.14678	0.000103175	-1.38946e-10	-1.10834	0.000106599	-1.38946e-10	-1.10925
17130222	chr10:17130222:T:A	2.16874e-06	-1.38946e-10	-1.30713	8.73475e-05	-1.38946e-10	-1.27486	9.02385e-05	-1.38946e-10	-1.27586
17130689	chr10:17130689:C:T	2.2917e-06	-1.38946e-10	-1.25199	9.12987e-05	-1.38946e-10	-1.23062	9.43617e-05	-1.38946e-10	-1.23118
17130714	chr10:17130714:A:G	2.23284e-06	-1.38946e-10	-1.27801	8.67103e-05	-1.38946e-10	-1.28219	8.96197e-05	-1.38946e-10	-1.28274
17130953	chr10:17130953:C:A	9.0925e-07	-1.29158	-0.884841	3.36801e-05	-1.20492	-1.02293	3.28744e-05	-1.25926	-1.02636
17131346	chr10:17131346:A:C	2.19179e-06	-1.38946e-10	-1.29656	8.63645e-05	-1.38946e-10	-1.28618	8.92627e-05	-1.38946e-10	-1.28674
17131462	chr10:17131462:T:C	2.77188e-06	-1.38946e-10	-1.06176	0.000113962	-1.38946e-10	-1.00889	0.000117632	-1.38946e-10	-1.01076
17131850	chr10:17131850:C:T	2.33675e-06	-1.38946e-10	-1.23252	8.95435e-05	-1.38946e-10	-1.25003	9.25681e-05	-1.38946e-10	-1.25037
17132005	chr10:17132005:CTGAT:C	2.24725e-06	-1.38946e-10	-1.27157	8.61719e-05	-1.38946e-10	-1.28841	8.91541e-05	-1.38946e-10	-1.28795
17132298	chr10:17132298:C:T	2.15428e-06	-1.38946e-10	-1.31383	8.41473e-05	-1.38946e-10	-1.31219	8.70113e-05	-1.38946e-10	-1.31228
17132895	chr10:17132895:G:C	2.31278e-06	-1.38946e-10	-1.24283	8.82637e-05	-1.38946e-10	-1.26443	9.13319e-05	-1.38946e-10	-1.26382
17133007	chr10:17133007:C:T	2.14877e-06	-1.38946e-10	-1.31639	8.47088e-05	-1.38946e-10	-1.30554	8.7551e-05	-1.38946e-10	-1.3061
17133008	chr10:17133008:T:C	1.53861e-06	-1.6504	-3.25898e-10	6.09565e-05	-1.6346	-3.25898e-10	6.31882e-05	-1.6322	-3.25898e-10
17133064	chr10:17133064:A:G	4.3112e-07	-1.67299	-1.24966	1.90667e-05	-1.59668	-1.20014	1.96593e-05	-1.59748	-1.20229
17133080	chr10:17133080:C:G	2.25351e-06	-1.38946e-10	-1.26879	8.63675e-05	-1.38946e-10	-1.28615	8.93578e-05	-1.38946e-10	-1.28567
17133104	chr10:17133104:C:A	2.23907e-06	-1.38946e-10	-1.27522	8.59232e-05	-1.38946e-10	-1.2913	8.88949e-05	-1.38946e-10	-1.29086
17133285	chr10:17133285:T:C	2.77158e-06	-1.38946e-10	-1.06186	0.000113897	-1.38946e-10	-1.00946	0.000117565	-1.38946e-10	-1.01133
17133360	chr10:17133360:C:CA	2.70358e-06	-1.38946e-10	-1.08671	0.000110828	-1.38946e-10	-1.03678	0.000114407	-1.38946e-10	-1.03856
17133408	chr10:17133408:T:C	2.14212e-06	-1.38946e-10	-1.31949	8.35828e-05	-1.38946e-10	-1.31892	8.64319e-05	-1.38946e-10	-1.31896
17133485	chr10:17133485:A:C	1.18403e-05	1.13037	-0.740142	0.000491797	0.974689	-0.52138	0.000448117	0.846185	-0.519449
17133617	chr10:17133617:T:C	2.19829e-06	-1.38946e-10	-1.2936	8.60025e-05	-1.38946e-10	-1.29038	8.89238e-05	-1.38946e-10	-1.29054
17133874	chr10:17133874:G:A	4.03934e-06	-1.38946e-10	-0.685201	0.000172193	-1.38946e-10	-0.596145	0.000178126	-1.38946e-10	-0.595831
17133882	chr10:17133882:G:A	4.79725e-07	-1.66971	-1.14612	2.08243e-05	-1.63642	-1.07222	2.14565e-05	-1.63698	-1.07531
17134322	chr10:17134322:GC:G	1.67963e-05	1.56694	-0.82706	0.00181641	2.55541	-0.795551	0.00158434	2.37931	-0.789708
17134826	chr10:17134826:C:T	7.71719e-07	-1.42617	-0.914243	4.10646e-05	-1.28516	-0.74445	4.14597e-05	-1.30476	-0.748832
17135350	chr10:17135350:T:C	2.19933e-06	-1.38946e-10	-1.29313	8.78783e-05	-1.38946e-10	-1.26881	9.07801e-05	-1.38946e-10	-1.26988
17135530	chr10:17135530:C:T	2.06167e-06	-1.35777	-3.25898e-10	8.43551e-05	-1.30972	-3.25898e-10	8.67864e-05	-1.31487	-3.25898e-10
17135708	chr10:17135708:T:C	2.4599e-06	-1.38946e-10	-1.18116	9.98104e-05	-1.38946e-10	-1.14149	0.000103105	-1.38946e-10	-1.14257
17136784	chr10:17136784:C:T	2.15491e-06	-1.38946e-10	-1.31353	8.38867e-05	-1.38946e-10	-1.31529	8.6758e-05	-1.38946e-10	-1.3152
17137196	chr10:17137196:T:C	3.24683e-05	2.18367	-0.784688	0.00183997	2.52936	-0.756611	0.00154005	2.32741	-0.766158
17138101	chr10:17138101:T:C	2.78247e-05	2.38259	-1.13795	0.00115672	2.50595	-1.19737	0.000976255	2.30607	-1.20066
17138170	chr10:17138170:A:C	4.03561e-05	2.44722	-0.830761	0.00231183	2.80111	-0.800078	0.00192199	2.59217	-0.809371
17138174	chr10:17138174:T:C	2.09566e-05	-1.38946e-10	0.961173	0.000817547	-1.38946e-10	0.96155	0.000843799	-1.38946e-10	0.959595
17138257	chr10:17138257:A:G	2.14127e-06	-1.38946e-10	-1.31988	8.36337e-05	-1.38946e-10	-1.31831	8.64792e-05	-1.38946e-10	-1.31841
17138330	chr10:17138330:C:T	7.40507e-05	-1.38946e-10	2.22347	0.00298934	-1.38946e-10	2.25805	0.00308752	-1.38946e-10	2.2568
17138650	chr10:17138650:G:A	1.95422e-05	1.72731	-0.836016	0.00216077	2.73793	-0.804468	0.0018763	2.5574	-0.798656
17138676	chr10:17138676:A:C	4.70981e-05	2.83087	-1.05992	0.00293875	3.27745	-1.03647	0.00242782	3.05854	-1.04212
17138687	chr10:17138687:G:A	2.26013e-06	-1.38946e-10	-1.26586	8.8055e-05	-1.38946e-10	-1.2668	9.09812e-05	-1.38946e-10	-1.26767
17138829	chr10:17138829:G:A	2.04982e-05	1.65124	-0.712179	0.00224719	2.64976	-0.677085	0.00195651	2.47121	-0.670612
17139085	chr10:17139085:C:G	2.18078e-06	-1.38946e-10	-1.3016	8.47841e-05	-1.38946e-10	-1.30465	8.76929e-05	-1.38946e-10	-1.30448
17139164	chr10:17139164:C:T	2.23301e-06	-1.38946e-10	-1.27793	8.70145e-05	-1.38946e-10	-1.27868	8.99154e-05	-1.38946e-10	-1.27945
17139178	chr10:17139178:C:T	2.40332e-05	1.89664	-0.798487	0.00272134	2.9301	-0.765978	0.00235471	2.74583	-0.759977
17139453	chr10:17139453:A:G	2.25044e-06	-1.38946e-10	-1.27015	8.76854e-05	-1.38946e-10	-1.271	9.06024e-05	-1.38946e-10	-1.27184
17139547	chr10:17139547:AC:A	2.41092e-06	-1.38946e-10	-1.20127	9.19117e-05	-1.38946e-10	-1.22393	9.51727e-05	-1.38946e-10	-1.22263
17139553	chr10:17139553:T:G	2.42121e-06	-1.38946e-10	-1.19702	9.22634e-05	-1.38946e-10	-1.22011	9.55394e-05	-1.38946e-10	-1.21878
17139607	chr10:17139607:G:A	2.83124e-06	-1.38946e-10	-1.04057	0.000109831	-1.38946e-10	-1.04582	0.00011356	-1.38946e-10	-1.04599
17139980	chr10:17139980:C:T	1.64361e-06	-1.58439	-3.25898e-10	6.21206e-05	-1.61568	-3.25898e-10	6.40436e-05	-1.61875	-3.25898e-10
17140374	chr10:17140374:C:A	3.72963e-06	-1.5068	0.741826	0.000215967	-1.41039	1.04076	0.000217077	-1.42659	1.02853
17141073	chr10:17141073:G:A	1.89371e-05	2.01085	-1.15101	0.000764539	2.10112	-1.20661	0.000654154	1.91479	-1.20977
17141132	chr10:17141132:G:A	8.25865e-06	-1.50609	1.53607	0.000502762	-1.40667	1.88203	0.000504051	-1.423	1.86736
17141452	chr10:17141452:G:A	8.56393e-06	1.33952	-1.27325	0.00082769	2.24207	-1.26819	0.000723544	2.07169	-1.26584
17141514	chr10:17141514:AT:A	1.53307e-05	1.74473	-1.09615	0.000611042	1.83343	-1.16302	0.000525237	1.65226	-1.16673
17141646	chr10:17141646:C:T	2.24395e-06	-1.38946e-10	-1.27305	8.71792e-05	-1.38946e-10	-1.27679	9.01727e-05	-1.38946e-10	-1.27659
17141675	chr10:17141675:G:A	2.15527e-06	-1.38946e-10	-1.31337	8.45992e-05	-1.38946e-10	-1.30683	8.74451e-05	-1.38946e-10	-1.30731
17142229	chr10:17142229:C:T	1.03746e-05	1.45368	-1.1956	0.00103183	2.38345	-1.18912	0.000900381	2.20963	-1.18513
17142695	chr10:17142695:C:T	3.28629e-06	-1.38946e-10	-0.891522	0.000138883	-1.38946e-10	-0.811127	0.00014323	-1.38946e-10	-0.813867
17142946	chr10:17142946:T:G	3.04506e-06	-1.38946e-10	-0.967762	0.000127763	-1.38946e-10	-0.894581	0.000131793	-1.38946e-10	-0.897089
17142972	chr10:17142972:A:G	2.19261e-06	-1.38946e-10	-1.29619	8.45669e-05	-1.38946e-10	-1.30722	8.74792e-05	-1.38946e-10	-1.30692
17143811	chr10:17143811:A:G	1.0499e-05	-1.52555	1.79555	0.00064701	-1.43081	2.15842	0.000648852	-1.44618	2.14306
17143913	chr10:17143913:AATTTG:A	1.04336e-05	-1.52059	1.78434	0.00064356	-1.4243	2.14656	0.000645276	-1.43987	2.13123
17144402	chr10:17144402:C:A	2.19536e-06	-1.38946e-10	-1.29494	8.53869e-05	-1.38946e-10	-1.29757	8.83134e-05	-1.38946e-10	-1.29743
17144626	chr10:17144626:T:C	9.5002e-06	-1.50029	1.67032	0.000583983	-1.39874	2.02385	0.000585237	-1.4151	2.0088
17144760	chr10:17144760:C:T	2.14345e-06	-1.38946e-10	-1.31886	8.36819e-05	-1.38946e-10	-1.31774	8.65321e-05	-1.38946e-10	-1.3178
17145021	chr10:17145021:G:A	2.26692e-06	-1.38946e-10	-1.26286	9.14532e-05	-1.38946e-10	-1.22893	9.44342e-05	-1.38946e-10	-1.23042
17145599	chr10:17145599:G:A	9.03392e-06	-1.49944	1.61915	0.000553716	-1.39846	1.97035	0.000554968	-1.41483	1.95542
17145635	chr10:17145635:G:C	1.11427e-05	1.62994	-1.30043	0.0011765	2.62285	-1.29732	0.00101849	2.44372	-1.29597
17145954	chr10:17145954:C:G	7.71474e-06	-1.5175	1.47935	0.000467384	-1.42075	1.82315	0.000468921	-1.43644	1.80856
17146024	chr10:17146024:G:A	3.5907e-06	-1.55899	0.756054	0.000206204	-1.47283	1.05693	0.000207762	-1.48675	1.04483
17146185	chr10:17146185:A:C	4.99924e-07	-1.63717	-1.13741	1.82056e-05	-1.66242	-1.18061	1.8753e-05	-1.66533	-1.18163
17146247	chr10:17146247:T:C	1.70924e-06	-1.54524	-3.25898e-10	6.86412e-05	-1.51587	-3.25898e-10	7.07411e-05	-1.51929	-3.25898e-10
17146451	chr10:17146451:C:T	4.14448e-06	-0.659504	-3.25898e-10	0.00015509	-0.700753	-3.25898e-10	0.000157183	-0.720909	-3.25898e-10
17146475	chr10:17146475:C:T	2.15416e-06	-1.38946e-10	-1.31388	8.36058e-05	-1.38946e-10	-1.31864	8.64678e-05	-1.38946e-10	-1.31855
17146515	chr10:17146515:C:T	2.15291e-06	-1.38946e-10	-1.31446	8.35844e-05	-1.38946e-10	-1.3189	8.64448e-05	-1.38946e-10	-1.31881
17146563	chr10:17146563:G:T	2.18402e-06	-1.38946e-10	-1.30011	8.63667e-05	-1.38946e-10	-1.28616	8.92819e-05	-1.38946e-10	-1.28652
17146579	chr10:17146579:C:G	8.66654e-06	-1.46951	1.5477	0.000533325	-1.36021	1.89458	0.000534024	-1.3777	1.87982
17146630	chr10:17146630:C:T	1.05424e-05	-1.50128	1.77541	0.000647962	-1.40038	2.12946	0.000649307	-1.4167	2.11428
17146642	chr10:17146642:T:C	2.23555e-05	2.1979	-1.1721	0.000941899	2.32794	-1.2248	0.000799067	2.13283	-1.22771
17146694	chr10:17146694:G:T	2.14167e-06	-1.38946e-10	-1.3197	8.35018e-05	-1.38946e-10	-1.31989	8.63518e-05	-1.38946e-10	-1.31989
17146785	chr10:17146785:C:T	2.14135e-06	-1.38946e-10	-1.31984	8.35653e-05	-1.38946e-10	-1.31913	8.64077e-05	-1.38946e-10	-1.31924
17146897	chr10:17146897:G:GT	9.50379e-06	-1.52684	1.69725	0.000582579	-1.43243	2.05513	0.000584407	-1.44774	2.04002
17147591	chr10:17147591:T:C	8.73615e-06	-1.50228	1.58847	0.000533951	-1.40156	1.93711	0.000535234	-1.41786	1.92225
17147864	chr10:17147864:T:C	2.26639e-06	-1.38946e-10	-1.26309	8.90244e-05	-1.38946e-10	-1.25585	9.20029e-05	-1.38946e-10	-1.2565
17147902	chr10:17147902:C:T	9.90608e-06	0.211866	-3.25898e-10	0.000307854	-0.0151332	-3.25898e-10	0.000324515	0.00401215	-3.25898e-10
17148138	chr10:17148138:A:G	5.43154e-05	-1.38946e-10	1.91353	0.00214266	-1.38946e-10	1.92505	0.00221243	-1.38946e-10	1.92353
17148402	chr10:17148402:T:C	2.47805e-06	-1.38946e-10	-1.17381	0.00010244	-1.38946e-10	-1.11548	0.000105649	-1.38946e-10	-1.11819
17148562	chr10:17148562:T:C	9.08983e-06	-1.53112	1.657	0.000554765	-1.43837	2.01216	0.000556668	-1.45349	1.99714
17148668	chr10:17148668:TTTAA:T	8.47384e-06	-1.53638	1.59208	0.000514561	-1.44494	1.9435	0.000516517	-1.45985	1.92864
17148766	chr10:17148766:T:C	1.05298e-05	-1.50562	1.77855	0.00065182	-1.40565	2.14066	0.000653179	-1.42181	2.12534
17149469	chr10:17149469:T:C	9.33786e-06	-1.53797	1.69077	0.000570054	-1.44702	2.04799	0.000572092	-1.46191	2.03289
17149693	chr10:17149693:A:G	1.3187e-05	1.51109	-1.01315	0.00140925	2.52168	-1.01562	0.00117769	2.31427	-1.02128
17150059	chr10:17150059:T:C	2.25667e-06	-1.38946e-10	-1.26739	8.76605e-05	-1.38946e-10	-1.27129	9.06711e-05	-1.38946e-10	-1.27108
17150363	chr10:17150363:T:C	3.69767e-05	2.03981	-0.510799	0.00563501	3.29659	-0.404595	0.00457111	3.06859	-0.419396
17150556	chr10:17150556:T:C	3.96766e-06	-1.38946e-10	-0.703106	0.000157447	-1.38946e-10	-0.685668	0.000163293	-1.38946e-10	-0.682774
17150626	chr10:17150626:G:C	3.07145e-06	-1.38946e-10	-0.959131	0.000129142	-1.38946e-10	-0.883848	0.000133209	-1.38946e-10	-0.886403
17150705	chr10:17150705:GT:G	2.39336e-06	-1.20858	-3.25898e-10	9.18206e-05	-1.22492	-3.25898e-10	9.39908e-05	-1.23512	-3.25898e-10
17150713	chr10:17150713:A:C	7.77284e-06	1.20954	-1.24019	0.00033727	1.29641	-1.22028	0.000303882	1.15581	-1.21749
17151062	chr10:17151062:T:G	4.29634e-06	-1.38946e-10	-0.623518	0.000170641	-1.38946e-10	-0.605195	0.000177008	-1.38946e-10	-0.602125
17151270	chr10:17151270:A:G	7.8894e-07	-1.44034	-0.878003	4.19992e-05	-1.30562	-0.701492	4.24326e-05	-1.32437	-0.706036
17151633	chr10:17151633:T:A	8.64247e-06	1.34477	-1.26937	0.000850431	2.26643	-1.26544	0.000741848	2.09367	-1.26284
17151987	chr10:17151987:A:T	2.9291e-06	-1.38946e-10	-1.00659	0.000122569	-1.38946e-10	-0.936085	0.000126449	-1.38946e-10	-0.938484
17152027	chr10:17152027:A:G	8.01444e-06	-1.43082	1.43078	0.000490719	-1.31904	1.77016	0.000490961	-1.33763	1.75567
17152315	chr10:17152315:A:C	2.14751e-06	-1.38946e-10	-1.31697	8.35102e-05	-1.38946e-10	-1.31979	8.63629e-05	-1.38946e-10	-1.31976
17152541	chr10:17152541:C:T	2.86187e-06	-1.38946e-10	-1.02981	0.000112689	-1.38946e-10	-1.02012	0.000116534	-1.38946e-10	-1.02013
17152566	chr10:17152566:A:C	1.56293e-06	-1.63472	-3.25898e-10	5.88778e-05	-1.66929	-3.25898e-10	6.08779e-05	-1.66945	-3.25898e-10
17152598	chr10:17152598:C:T	2.58986e-06	-1.38946e-10	-1.12968	0.000105086	-1.38946e-10	-1.08998	0.000108571	-1.38946e-10	-1.09092
17152890	chr10:17152890:T:A	1.84563e-06	-1.46846	-3.25898e-10	6.66341e-05	-1.54554	-3.25898e-10	6.86762e-05	-1.54892	-3.25898e-10
17152930	chr10:17152930:T:C	2.29571e-06	-1.38946e-10	-1.25024	8.99944e-05	-1.38946e-10	-1.24501	9.30338e-05	-1.38946e-10	-1.24536
17153133	chr10:17153133:G:A	3.08218e-05	2.36636	-1.01942	0.00126786	2.49758	-1.09726	0.00106804	2.29705	-1.1018
17153282	chr10:17153282:G:T	3.09553e-06	-1.38946e-10	-0.951323	0.000130744	-1.38946e-10	-0.871518	0.000135703	-1.38946e-10	-0.867852
17153330	chr10:17153330:C:T	2.1483e-06	-1.38946e-10	-1.31661	8.35458e-05	-1.38946e-10	-1.31936	8.6406e-05	-1.38946e-10	-1.31926
17153429	chr10:17153429:G:C	3.63156e-05	2.82728	-1.31631	0.00152883	2.90285	-1.31535	0.00128361	2.69396	-1.31485
17153675	chr10:17153675:G:A	2.64649e-06	-1.10805	-3.25898e-10	8.20302e-05	-1.33767	-3.25898e-10	8.53238e-05	-1.33187	-3.25898e-10
17154094	chr10:17154094:T:C	8.74099e-06	-1.45233	1.53907	0.000536282	-1.34485	1.88475	0.00053678	-1.36273	1.87
17155009	chr10:17155009:CAG:C	3.64313e-05	2.14201	-0.627861	0.00558774	3.41293	-0.529362	0.00452535	3.18226	-0.543131
17155101	chr10:17155101:T:C	2.50343e-06	-1.38946e-10	-1.16362	9.49416e-05	-1.38946e-10	-1.1915	9.80475e-05	-1.38946e-10	-1.19287
17155299	chr10:17155299:A:C	7.45207e-06	-1.43516	1.36237	0.000454714	-1.32359	1.6985	0.000455075	-1.34204	1.68419
17155411	chr10:17155411:C:T	2.17038e-06	-1.38946e-10	-1.30638	8.44239e-05	-1.38946e-10	-1.30891	8.73182e-05	-1.38946e-10	-1.30876
17155951	chr10:17155951:G:C	3.97593e-06	-1.38946e-10	-0.701024	0.000163142	-1.38946e-10	-0.65014	0.000168129	-1.38946e-10	-0.653586
17156016	chr10:17156016:T:C	8.23767e-06	-1.43482	1.46226	0.0005053	-1.32324	1.80364	0.000505571	-1.3417	1.78907
17156081	chr10:17156081:G:C	2.33328e-06	-1.38946e-10	-1.23401	9.46777e-05	-1.38946e-10	-1.19428	9.77436e-05	-1.38946e-10	-1.19597
17156306	chr10:17156306:C:G	2.82472e-06	-1.38946e-10	-1.04287	0.000114105	-1.38946e-10	-1.00764	0.00011769	-1.38946e-10	-1.01026
17156338	chr10:17156338:G:A	2.40752e-06	-1.38946e-10	-1.20268	9.45491e-05	-1.38946e-10	-1.19564	9.77325e-05	-1.38946e-10	-1.19609
17156675	chr10:17156675:A:T	6.67446e-05	-1.38946e-10	2.11959	0.0026013	-1.38946e-10	2.11901	0.00268644	-1.38946e-10	2.11765
17156722	chr10:17156722:C:T	2.35429e-06	-1.38946e-10	-1.22504	9.21879e-05	-1.38946e-10	-1.22093	9.54095e-05	-1.38946e-10	-1.22014
17157234	chr10:17157234:T:G	2.81369e-06	-1.38946e-10	-1.04678	0.000117212	-1.38946e-10	-0.980773	0.00012094	-1.38946e-10	-0.983028
17157781	chr10:17157781:G:A	2.59656e-06	-1.38946e-10	-1.12709	0.000102768	-1.38946e-10	-1.11228	0.000106148	-1.38946e-10	-1.11349
17157831	chr10:17157831:A:C	1.01086e-05	1.3649	-1.1328	0.00103288	2.31458	-1.11923	0.000901991	2.14085	-1.11457
17157872	chr10:17157872:A:T	2.95363e-05	2.3285	-1.02416	0.00121629	2.45935	-1.10055	0.00102552	2.25968	-1.10505
17157984	chr10:17157984:A:C	2.8015e-06	-1.38946e-10	-1.05113	0.000116655	-1.38946e-10	-0.98554	0.000120366	-1.38946e-10	-0.98778
17158183	chr10:17158183:C:T	2.15781e-06	-1.38946e-10	-1.31219	8.38433e-05	-1.38946e-10	-1.31581	8.67229e-05	-1.38946e-10	-1.3156
17158364	chr10:17158364:A:G	2.50855e-05	2.19073	-1.04973	0.00103668	2.32166	-1.12264	0.000877315	2.12545	-1.1269
17158366	chr10:17158366:T:C	2.52989e-06	-1.38946e-10	-1.15311	9.99715e-05	-1.38946e-10	-1.13987	0.000103268	-1.38946e-10	-1.14099
17158732	chr10:17158732:T:C	3.25481e-06	-1.38946e-10	-0.901148	0.000127786	-1.38946e-10	-0.894404	0.000132379	-1.38946e-10	-0.892647
17159064	chr10:17159064:T:C	1.59026e-06	-1.61739	-3.25898e-10	6.09857e-05	-1.63412	-3.25898e-10	6.3251e-05	-1.63121	-3.25898e-10
17159248	chr10:17159248:A:G	7.12396e-06	-1.44558	1.32776	0.000432688	-1.33643	1.66169	0.000433223	-1.35453	1.64746
17159467	chr10:17159467:A:G	7.08911e-06	-1.43098	1.30825	0.000431461	-1.31865	1.64106	0.000431812	-1.33722	1.62689
17159547	chr10:17159547:A:C	8.13164e-07	-1.29493	-0.993177	3.10652e-05	-1.19807	-1.1106	3.03072e-05	-1.25342	-1.11351
17159646	chr10:17159646:T:C	3.58164e-05	2.53863	-1.04151	0.00147402	2.66657	-1.11558	0.00123696	2.46201	-1.11992
17159651	chr10:17159651:T:C	2.41398e-06	-1.38946e-10	-1.2	9.51528e-05	-1.38946e-10	-1.18927	9.83066e-05	-1.38946e-10	-1.19023
17159702	chr10:17159702:A:G	3.08667e-05	2.3992	-1.0508	0.00127764	2.53156	-1.12354	0.00107564	2.33015	-1.1278
17159795	chr10:17159795:C:A	1.50351e-06	-1.67348	-3.25898e-10	5.87643e-05	-1.67122	-3.25898e-10	6.07996e-05	-1.67074	-3.25898e-10
17160227	chr10:17160227:T:C	7.88949e-06	-1.44029	1.42454	0.000482462	-1.32994	1.76408	0.000482855	-1.34821	1.74961
17160533	chr10:17160533:A:G	1.78688e-05	1.91103	-1.10925	0.00209325	2.99693	-1.09522	0.00172704	2.7771	-1.10126
17160548	chr10:17160548:T:G	2.32929e-06	-1.38946e-10	-1.23572	8.91799e-05	-1.38946e-10	-1.2541	9.23239e-05	-1.38946e-10	-1.25302
17160557	chr10:17160557:C:T	2.26379e-06	-1.38946e-10	-1.26424	8.93366e-05	-1.38946e-10	-1.25235	9.23164e-05	-1.38946e-10	-1.2531
17160835	chr10:17160835:T:G	7.06088e-06	-1.44565	1.31894	0.000428588	-1.33638	1.65212	0.000429128	-1.35448	1.63792
17160841	chr10:17160841:T:A	8.33619e-06	1.23226	-1.19293	0.000834438	2.16262	-1.18062	0.000730567	1.99226	-1.17676
17160866	chr10:17160866:T:C	2.43608e-05	2.30468	-1.19299	0.00106037	2.45757	-1.23595	0.00089568	2.25789	-1.23863
17160870	chr10:17160870:A:C	8.15802e-06	1.18784	-1.17012	0.000811557	2.11069	-1.15649	0.000711603	1.94151	-1.1523
17160910	chr10:17160910:G:C	7.92758e-06	-1.46732	1.45639	0.000483796	-1.36384	1.80075	0.000484617	-1.38116	1.7862
17160919	chr10:17160919:T:C	2.40304e-06	-1.38946e-10	-1.20455	9.47227e-05	-1.38946e-10	-1.1938	9.78631e-05	-1.38946e-10	-1.19475
17160973	chr10:17160973:G:GC	7.56064e-06	-1.42476	1.36644	0.000461598	-1.31251	1.70244	0.000461836	-1.33123	1.68812
17161151	chr10:17161151:A:G	3.34991e-06	-1.38946e-10	-0.87235	0.000142688	-1.38946e-10	-0.784096	0.000148149	-1.38946e-10	-0.780098
17161172	chr10:17161172:C:T	2.16071e-06	-1.38946e-10	-1.31085	8.40874e-05	-1.38946e-10	-1.3129	8.69675e-05	-1.38946e-10	-1.31278
17161635	chr10:17161635:GGTAA:G	2.19144e-06	-1.38946e-10	-1.29672	8.46692e-05	-1.38946e-10	-1.30601	8.75785e-05	-1.38946e-10	-1.30578
17161657	chr10:17161657:T:A	2.15705e-06	-1.38946e-10	-1.31254	8.48e-05	-1.38946e-10	-1.30446	8.76679e-05	-1.38946e-10	-1.30476
17161935	chr10:17161935:A:T	1.26011e-05	1.61153	-1.15903	0.00137304	2.62798	-1.14795	0.00119024	2.4479	-1.1443
17162099	chr10:17162099:C:T	2.17046e-06	-1.38946e-10	-1.30634	8.51453e-05	-1.38946e-10	-1.3004	8.80267e-05	-1.38946e-10	-1.30068
17162140	chr10:17162140:G:A	1.1662e-05	1.51291	-1.13785	0.00125733	2.51816	-1.12617	0.00109269	2.34036	-1.12229
17162188	chr10:17162188:G:A	5.36564e-05	2.37299	-0.471673	0.00840786	3.65886	-0.366694	0.00676046	3.42237	-0.381847
17162493	chr10:17162493:G:C	4.15914e-06	-1.38946e-10	-0.655973	0.000167797	-1.38946e-10	-0.622004	0.000173283	-1.38946e-10	-0.623393
17162527	chr10:17162527:C:T	1.05417e-05	1.56415	-1.29009	0.00107033	2.51742	-1.28646	0.000927916	2.33904	-1.28442
17162543	chr10:17162543:C:T	8.93234e-06	1.40373	-1.29533	0.000888836	2.33718	-1.29202	0.00077342	2.16266	-1.29016
17162703	chr10:17162703:C:T	2.43327e-06	-1.38946e-10	-1.19205	9.59602e-05	-1.38946e-10	-1.18082	9.91377e-05	-1.38946e-10	-1.18181
17162859	chr10:17162859:C:T	2.05928e-05	0.94366	-3.25898e-10	0.000609312	0.667571	-3.25898e-10	0.000612732	0.639608	-3.25898e-10
17162865	chr10:17162865:T:C	2.20142e-06	-1.38946e-10	-1.29218	8.55097e-05	-1.38946e-10	-1.29613	8.84473e-05	-1.38946e-10	-1.29591
17162945	chr10:17162945:T:C	3.67357e-05	2.247	-0.724534	0.00162861	2.40989	-0.759164	0.00137401	2.21429	-0.767113
17163011	chr10:17163011:G:A	2.83867e-06	-1.38946e-10	-1.03795	0.000111769	-1.38946e-10	-1.02832	0.000115582	-1.38946e-10	-1.02834
17163052	chr10:17163052:CA:C	1.72313e-06	-1.53714	-3.25898e-10	6.65479e-05	-1.54684	-3.25898e-10	6.8488e-05	-1.55166	-3.25898e-10
17163204	chr10:17163204:C:T	5.12813e-07	-1.54871	-1.20041	1.84442e-05	-1.59657	-1.23344	1.89061e-05	-1.60458	-1.23425
17163231	chr10:17163231:A:G	2.64803e-06	-1.38946e-10	-1.10747	0.000107843	-1.38946e-10	-1.06408	0.000111395	-1.38946e-10	-1.06524
17163465	chr10:17163465:G:C	2.63378e-06	-1.38946e-10	-1.11286	0.000104272	-1.38946e-10	-1.09775	0.000107696	-1.38946e-10	-1.099
17163619	chr10:17163619:C:T	3.31543e-06	-1.38946e-10	-0.882694	0.000140276	-1.38946e-10	-0.801149	0.000144663	-1.38946e-10	-0.803915
17164466	chr10:17164466:G:A	3.22488e-06	-1.38946e-10	-0.910387	0.00012665	-1.38946e-10	-0.90333	0.000131239	-1.38946e-10	-0.901296
17164596	chr10:17164596:A:C	4.63057e-06	-0.548602	-3.25898e-10	0.000198499	-0.453973	-3.25898e-10	0.000203222	-0.46402	-3.25898e-10
17164703	chr10:17164703:CA:C	2.15476e-06	-1.38946e-10	-1.3136	8.36625e-05	-1.38946e-10	-1.31797	8.65348e-05	-1.38946e-10	-1.31777
17164726	chr10:17164726:A:C	3.08404e-06	-1.38946e-10	-0.955043	0.000129561	-1.38946e-10	-0.88061	0.000133641	-1.38946e-10	-0.883158
17164844	chr10:17164844:C:A	7.52307e-06	-1.42795	1.36465	0.000459397	-1.31666	1.70182	0.000459711	-1.33525	1.68753
17164957	chr10:17164957:T:C	2.37743e-06	-1.38946e-10	-1.21526	9.22339e-05	-1.38946e-10	-1.22043	9.54257e-05	-1.38946e-10	-1.21997
17164992	chr10:17164992:T:C	2.25985e-06	-1.38946e-10	-1.26598	8.78126e-05	-1.38946e-10	-1.26955	9.08392e-05	-1.38946e-10	-1.26923
17165016	chr10:17165016:C:A	1.01407e-05	1.28011	-1.04483	0.000938646	2.10159	-1.00191	0.000824384	1.93331	-0.996996
17165028	chr10:17165028:T:C	3.11083e-06	-1.38946e-10	-0.946393	0.000130796	-1.38946e-10	-0.871122	0.000134911	-1.38946e-10	-0.8737
17165084	chr10:17165084:G:A	4.37763e-06	-1.38946e-10	-0.604775	0.00018523	-1.38946e-10	-0.523158	0.00019055	-1.38946e-10	-0.528406
17165371	chr10:17165371:A:C	2.14511e-06	-1.38946e-10	-1.31809	8.40508e-05	-1.38946e-10	-1.31334	8.69025e-05	-1.38946e-10	-1.31353
17165469	chr10:17165469:T:C	2.31935e-06	-1.38946e-10	-1.24	9.09822e-05	-1.38946e-10	-1.23409	9.40515e-05	-1.38946e-10	-1.23448
17165694	chr10:17165694:T:C	2.15388e-06	-1.38946e-10	-1.31401	8.37318e-05	-1.38946e-10	-1.31714	8.65935e-05	-1.38946e-10	-1.31709
17165960	chr10:17165960:TG:T	3.51101e-06	-1.66537	0.839988	0.000192138	-1.63616	1.14962	0.000195102	-1.642	1.1372
17166124	chr10:17166124:G:A	2.14469e-06	-1.38946e-10	-1.31829	8.37068e-05	-1.38946e-10	-1.31744	8.65586e-05	-1.38946e-10	-1.3175
17166181	chr10:17166181:C:T	6.23639e-05	-1.38946e-10	2.0517	0.00242606	-1.38946e-10	2.04926	0.00250568	-1.38946e-10	2.048
17166265	chr10:17166265:C:G	4.64497e-06	-1.38946e-10	-0.545497	0.000197246	-1.38946e-10	-0.460306	0.000202868	-1.38946e-10	-0.465766
17166639	chr10:17166639:G:A	2.17219e-06	-1.38946e-10	-1.30555	8.39805e-05	-1.38946e-10	-1.31417	8.68652e-05	-1.38946e-10	-1.31396
17166919	chr10:17166919:G:A	8.43612e-06	1.34365	-1.29241	0.000829904	2.26541	-1.28886	0.000723386	2.09251	-1.28689
17167193	chr10:17167193:C:A	4.9949e-05	2.11507	-0.285354	0.00768096	3.36918	-0.167434	0.00620822	3.13937	-0.184059
17167343	chr10:17167343:A:G	6.87369e-06	-1.42694	1.27336	0.000416391	-1.31574	1.60261	0.000416754	-1.33437	1.58855
17167465	chr10:17167465:T:C	8.20801e-06	1.25074	-1.22691	0.000822567	2.18339	-1.21572	0.000719431	2.0125	-1.21236
17167529	chr10:17167529:A:T	2.87795e-06	-1.38946e-10	-1.02421	0.000118	-1.38946e-10	-0.974074	0.000121867	-1.38946e-10	-0.975388
17167571	chr10:17167571:C:G	1.54099e-05	1.77589	-1.12216	0.00190031	2.90015	-1.09514	0.00157049	2.68222	-1.10139
17167591	chr10:17167591:G:A	7.42695e-06	-1.39787	1.3217	0.000453701	-1.28082	1.6535	0.000453644	-1.30035	1.63934
17167615	chr10:17167615:T:C	6.65647e-06	-1.41524	1.22955	0.000403146	-1.30149	1.55603	0.000403393	-1.32049	1.54208
17167641	chr10:17167641:T:A	2.18911e-06	-1.38946e-10	-1.29778	8.62339e-05	-1.38946e-10	-1.28769	8.91281e-05	-1.38946e-10	-1.28824
17167706	chr10:17167706:T:C	7.41375e-06	-1.38946e-10	-0.0779457	0.000288675	-1.38946e-10	-0.0794573	0.000297779	-1.38946e-10	-0.0819682
17168120	chr10:17168120:T:C	1.50368e-06	-1.67337	-3.25898e-10	5.87262e-05	-1.67187	-3.25898e-10	6.07028e-05	-1.67233	-3.25898e-10
17168453	chr10:17168453:A:G	2.14397e-06	-1.38946e-10	-1.31862	8.39621e-05	-1.38946e-10	-1.31439	8.68122e-05	-1.38946e-10	-1.31457
17168592	chr10:17168592:C:G	8.7113e-06	1.31513	-1.2318	0.000854306	2.23433	-1.2288	0.00074621	2.06212	-1.22543
17168669	chr10:17168669:G:T	2.15654e-06	-1.38946e-10	-1.31278	8.40443e-05	-1.38946e-10	-1.31341	8.68963e-05	-1.38946e-10	-1.3136
17168806	chr10:17168806:G:A	2.37611e-06	-1.38946e-10	-1.21582	9.0734e-05	-1.38946e-10	-1.23683	9.39452e-05	-1.38946e-10	-1.23561
17168914	chr10:17168914:T:C	3.69159e-06	-1.38946e-10	-0.775226	0.00014632	-1.38946e-10	-0.758961	0.000151721	-1.38946e-10	-0.756274
17169776	chr10:17169776:A:G	2.548e-06	-1.38946e-10	-1.14597	0.000104257	-1.38946e-10	-1.0979	0.00010769	-1.38946e-10	-1.09906
17169921	chr10:17169921:C:T	3.54283e-06	-0.816357	-3.25898e-10	0.000149573	-0.736971	-3.25898e-10	0.000153301	-0.745915	-3.25898e-10
17170234	chr10:17170234:T:C	7.31013e-06	-1.41914	1.32712	0.000444786	-1.30611	1.65895	0.000445006	-1.32499	1.64476
17170241	chr10:17170241:G:C	4.383e-06	-1.38946e-10	-0.60355	0.000185962	-1.38946e-10	-0.519219	0.000191689	-1.38946e-10	-0.522442
17171002	chr10:17171002:A:AT	7.62807e-06	-1.42162	1.37217	0.000468343	-1.30853	1.71297	0.000468644	-1.32734	1.69886
17171316	chr10:17171316:A:T	1.15175e-05	1.49005	-1.12746	0.00123857	2.49159	-1.11464	0.00107717	2.31441	-1.11064
17171399	chr10:17171399:C:T	2.26296e-06	-1.38946e-10	-1.26461	9.15399e-05	-1.38946e-10	-1.22798	9.45086e-05	-1.38946e-10	-1.22963
17171426	chr10:17171426:A:G	2.18094e-06	-1.38946e-10	-1.30153	8.43515e-05	-1.38946e-10	-1.30977	8.72689e-05	-1.38946e-10	-1.30933
17171484	chr10:17171484:T:G	4.41418e-07	-1.57916	-1.31989	1.81798e-05	-1.52727	-1.31718	1.89314e-05	-1.52041	-1.31708
17171937	chr10:17171937:G:A	2.16423e-06	-1.38946e-10	-1.30922	8.487e-05	-1.38946e-10	-1.30364	8.77391e-05	-1.38946e-10	-1.30395
17172061	chr10:17172061:T:G	2.23172e-06	-1.38946e-10	-1.27851	8.79294e-05	-1.38946e-10	-1.26822	9.0889e-05	-1.38946e-10	-1.26868
17172074	chr10:17172074:G:A	1.04258e-05	-1.38946e-10	0.263004	0.00040721	-1.38946e-10	0.264571	0.000419919	-1.38946e-10	0.261743
17172155	chr10:17172155:C:A	9.65264e-06	1.41501	-1.22906	0.000403253	1.46401	-1.20921	0.000362052	1.31973	-1.20626
17172601	chr10:17172601:C:A	2.71724e-06	-1.38946e-10	-1.08166	0.000109882	-1.38946e-10	-1.04535	0.000113482	-1.38946e-10	-1.04667
17172646	chr10:17172646:T:C	7.06735e-06	-1.44977	1.32397	0.000427356	-1.34385	1.65671	0.000427985	-1.36172	1.64248
17172976	chr10:17172976:C:A	2.50766e-06	-1.38946e-10	-1.16193	0.000102289	-1.38946e-10	-1.11696	0.000105665	-1.38946e-10	-1.11804
17173658	chr10:17173658:A:G	3.16707e-06	-1.38946e-10	-0.928476	0.000124989	-1.38946e-10	-0.916534	0.000129553	-1.38946e-10	-0.914231
17173803	chr10:17173803:C:T	2.22542e-06	-1.38946e-10	-1.28134	8.72335e-05	-1.38946e-10	-1.27617	9.0116e-05	-1.38946e-10	-1.27722
17173831	chr10:17173831:C:T	2.14187e-06	-1.38946e-10	-1.3196	8.36436e-05	-1.38946e-10	-1.31819	8.64893e-05	-1.38946e-10	-1.3183
17173938	chr10:17173938:T:C	2.21608e-06	-1.38946e-10	-1.28554	8.61719e-05	-1.38946e-10	-1.28841	8.91248e-05	-1.38946e-10	-1.28828
17174053	chr10:17174053:G:A	2.36394e-06	-1.38946e-10	-1.22095	9.55183e-05	-1.38946e-10	-1.18544	9.86914e-05	-1.38946e-10	-1.18632
17174266	chr10:17174266:G:A	9.91056e-06	-1.38946e-10	0.212319	0.00038721	-1.38946e-10	0.214208	0.000399314	-1.38946e-10	0.21143
17174420	chr10:17174420:T:C	2.25723e-05	2.00465	-0.96921	0.00286737	3.15531	-0.938919	0.00234946	2.93102	-0.947399
17174557	chr10:17174557:C:T	3.12955e-05	1.97461	-0.612417	0.00466525	3.21093	-0.507787	0.00379435	2.98475	-0.521802
17174635	chr10:17174635:C:T	2.19761e-06	-1.38946e-10	-1.29391	8.54718e-05	-1.38946e-10	-1.29657	8.83992e-05	-1.38946e-10	-1.29646
17174798	chr10:17174798:C:G	2.15786e-06	-1.38946e-10	-1.31217	8.55504e-05	-1.38946e-10	-1.29565	8.83981e-05	-1.38946e-10	-1.29647
17174804	chr10:17174804:A:G	3.43406e-05	2.07987	-0.624827	0.00519931	3.33262	-0.521102	0.00421732	3.10364	-0.535001
17174876	chr10:17174876:A:G	2.14234e-06	-1.38946e-10	-1.31938	8.38797e-05	-1.38946e-10	-1.31537	8.67269e-05	-1.38946e-10	-1.31556
17174965	chr10:17174965:A:G	4.74696e-06	-1.38946e-10	-0.523777	0.000204441	-1.38946e-10	-0.424478	0.000211472	-1.38946e-10	-0.424228
17175444	chr10:17175444:T:G	2.38865e-06	-1.38946e-10	-1.21055	9.68846e-05	-1.38946e-10	-1.17124	0.000100097	-1.38946e-10	-1.17218
17175458	chr10:17175458:C:T	1.52573e-06	-1.65881	-3.25898e-10	5.95065e-05	-1.65867	-3.25898e-10	6.16372e-05	-1.65705	-3.25898e-10
17175804	chr10:17175804:A:G	8.12832e-06	1.27465	-1.26058	0.000749628	2.11674	-1.24193	0.000656474	1.94838	-1.23981
17176215	chr10:17176215:T:C	2.46041e-06	-1.38946e-10	-1.18095	0.000100174	-1.38946e-10	-1.13785	0.000103484	-1.38946e-10	-1.1389
17176253	chr10:17176253:G:C	1.87808e-06	-1.45103	-3.25898e-10	6.76557e-05	-1.53033	-3.25898e-10	6.97141e-05	-1.53392	-3.25898e-10
17176429	chr10:17176429:T:C	2.17918e-06	-1.38946e-10	-1.30233	8.61729e-05	-1.38946e-10	-1.2884	8.90711e-05	-1.38946e-10	-1.28888
17176502	chr10:17176502:T:C	2.23244e-06	-1.38946e-10	-1.27819	8.88601e-05	-1.38946e-10	-1.25769	9.183e-05	-1.38946e-10	-1.25838
17176555	chr10:17176555:T:C	2.84891e-05	2.35158	-1.08334	0.00118108	2.48241	-1.15299	0.000995791	2.28212	-1.1569
17176687	chr10:17176687:A:C	2.17228e-06	-1.38946e-10	-1.3055	8.6459e-05	-1.38946e-10	-1.28509	8.93277e-05	-1.38946e-10	-1.28601
17177398	chr10:17177398:C:G	1.55539e-05	1.79602	-1.13299	0.00119617	2.52576	-1.18363	0.00110305	2.40994	-1.18242
17177454	chr10:17177454:A:G	2.19724e-06	-1.38946e-10	-1.29408	8.70118e-05	-1.38946e-10	-1.27871	8.9933e-05	-1.38946e-10	-1.27925
17177583	chr10:17177583:T:C	3.05062e-06	-1.38946e-10	-0.965938	0.000128065	-1.38946e-10	-0.892218	0.000132103	-1.38946e-10	-0.894737
17177625	chr10:17177625:G:C	1.50582e-06	-1.67194	-3.25898e-10	5.98882e-05	-1.65228	-3.25898e-10	6.18206e-05	-1.65408	-3.25898e-10
17177657	chr10:17177657:T:C	2.90161e-05	2.31263	-1.02606	0.00119397	2.4428	-1.10252	0.0010071	2.24352	-1.10701
17177726	chr10:17177726:A:ACG	1.92963e-06	-1.42395	-3.25898e-10	8.62089e-05	-1.28798	-3.25898e-10	8.86308e-05	-1.29384	-3.25898e-10
17178242	chr10:17178242:A:G	3.02996e-06	-1.38946e-10	-0.972732	0.000127127	-1.38946e-10	-0.899568	0.000131138	-1.38946e-10	-0.902066
17178304	chr10:17178304:C:T	2.14128e-06	-1.38946e-10	-1.31988	8.36963e-05	-1.38946e-10	-1.31756	8.65417e-05	-1.38946e-10	-1.31769
17178451	chr10:17178451:A:G	7.9597e-06	-1.42306	1.41617	0.000487697	-1.31044	1.75537	0.000487876	-1.32921	1.74096
17178466	chr10:17178466:C:T	2.18435e-06	-1.38946e-10	-1.29996	8.49867e-05	-1.38946e-10	-1.30226	8.7898e-05	-1.38946e-10	-1.30214
17178528	chr10:17178528:T:A	8.23625e-06	1.2171	-1.18984	0.000790315	2.11335	-1.18568	0.00069266	1.94388	-1.18166
17178661	chr10:17178661:A:G	2.14251e-06	-1.38946e-10	-1.3193	8.35365e-05	-1.38946e-10	-1.31947	8.6383e-05	-1.38946e-10	-1.31953
17179431	chr10:17179431:G:A	8.38653e-06	-1.40175	1.4471	0.000517001	-1.28484	1.78813	0.000516809	-1.30428	1.77364
17180391	chr10:17180391:A:C	2.14127e-06	-1.38946e-10	-1.31988	8.35597e-05	-1.38946e-10	-1.3192	8.64056e-05	-1.38946e-10	-1.31927
17180573	chr10:17180573:C:T	2.41306e-06	-1.38946e-10	-1.20039	9.81266e-05	-1.38946e-10	-1.1585	0.000101376	-1.38946e-10	-1.15949
17180674	chr10:17180674:T:C	3.05056e-05	2.38397	-1.04734	0.001258	2.51508	-1.12256	0.0010595	2.31405	-1.12682
17180866	chr10:17180866:T:A	2.14206e-06	-1.38946e-10	-1.31952	8.38441e-05	-1.38946e-10	-1.3158	8.66909e-05	-1.38946e-10	-1.31597
17181074	chr10:17181074:T:C	2.21461e-06	-1.38946e-10	-1.28621	8.61507e-05	-1.38946e-10	-1.28866	8.9021e-05	-1.38946e-10	-1.28945
17181079	chr10:17181079:TCACTGTGGCAATG:T	8.31864e-06	-1.42069	1.4579	0.000511269	-1.30748	1.79962	0.000511362	-1.32634	1.7851
17181245	chr10:17181245:A:G	8.94899e-06	1.22506	-1.1148	0.000795759	2.00935	-1.07482	0.000700045	1.84359	-1.07077
17181277	chr10:17181277:G:A	6.23414e-06	-1.43045	1.17921	0.000378905	-1.3113	1.50382	0.000379293	-1.33003	1.49002
17181314	chr10:17181314:C:T	6.31165e-06	-1.42452	1.18564	0.000381208	-1.31201	1.5106	0.000381593	-1.33074	1.49678
17181626	chr10:17181626:T:C	5.15849e-05	2.50506	-0.643117	0.00234645	2.70537	-0.689476	0.00195749	2.49904	-0.697941
17181717	chr10:17181717:T:A	1.44023e-05	1.46448	-0.878375	0.00155478	2.46416	-0.859829	0.00135596	2.28775	-0.853803
17182223	chr10:17182223:C:T	2.18655e-06	-1.38946e-10	-1.29896	8.61074e-05	-1.38946e-10	-1.28916	8.89984e-05	-1.38946e-10	-1.2897
17182257	chr10:17182257:G:A	3.15686e-06	-1.38946e-10	-0.931704	0.000132988	-1.38946e-10	-0.854498	0.000137166	-1.38946e-10	-0.85713
17182427	chr10:17182427:A:T	2.15671e-05	1.87345	-0.883557	0.00262038	2.98079	-0.854474	0.00215459	2.76077	-0.863734
17182496	chr10:17182496:A:G	3.13189e-06	-1.38946e-10	-0.939646	0.00013184	-1.38946e-10	-0.863169	0.000135985	-1.38946e-10	-0.865778
17182818	chr10:17182818:A:G	2.14562e-06	-1.38946e-10	-1.31785	8.35998e-05	-1.38946e-10	-1.31872	8.64572e-05	-1.38946e-10	-1.31867
17182997	chr10:17182997:CT:C	3.28024e-05	1.40922	-3.25898e-10	0.000830854	0.977696	-3.25898e-10	0.000836191	0.950538	-3.25898e-10
17183121	chr10:17183121:T:A	8.7097e-06	-1.38806	1.47122	0.00053883	-1.26846	1.8131	0.000538382	-1.2883	1.79855
17183949	chr10:17183949:T:C	3.09749e-06	-1.38946e-10	-0.950689	0.000130234	-1.38946e-10	-0.875427	0.000134333	-1.38946e-10	-0.877998
17183997	chr10:17183997:GA:G	2.14152e-06	-1.38946e-10	-1.31977	8.35308e-05	-1.38946e-10	-1.31954	8.63775e-05	-1.38946e-10	-1.31959
17184164	chr10:17184164:A:G	8.30924e-06	-1.35248	1.38856	0.000514661	-1.22693	1.72568	0.00051383	-1.24776	1.71134
17184358	chr10:17184358:T:C	8.58678e-06	-1.36625	1.43519	0.000532361	-1.24278	1.77534	0.000531633	-1.26325	1.76088
17184458	chr10:17184458:A:C	2.16695e-06	-1.38946e-10	-1.30796	8.3971e-05	-1.38946e-10	-1.31429	8.6865e-05	-1.38946e-10	-1.31396
17184768	chr10:17184768:T:C	9.79862e-06	1.42129	-1.22033	0.0010103	2.38322	-1.20997	0.000879795	2.20804	-1.20667
17184871	chr10:17184871:TTTTTA:T	2.24925e-06	-1.38946e-10	-1.27069	8.73965e-05	-1.38946e-10	-1.2743	9.03944e-05	-1.38946e-10	-1.27414
17185000	chr10:17185000:C:T	6.53347e-06	-1.44024	1.23589	0.000372513	-1.33991	1.51542	0.000373953	-1.35783	1.50364
17185075	chr10:17185075:A:G	9.05209e-06	-1.36373	1.48544	0.000562945	-1.23976	1.82819	0.000562065	-1.2603	1.8136
17185262	chr10:17185262:G:A	2.26191e-06	-1.38946e-10	-1.26507	8.78675e-05	-1.38946e-10	-1.26893	9.08854e-05	-1.38946e-10	-1.26872
17185409	chr10:17185409:G:C	3.444e-05	-1.38946e-10	1.45794	0.00134115	-1.38946e-10	1.45652	0.00138491	-1.38946e-10	1.45507
17185412	chr10:17185412:AG:A	8.9659e-06	-1.41009	1.52224	0.000554058	-1.29474	1.86726	0.000553896	-1.31392	1.85258
17185620	chr10:17185620:C:T	1.54097e-06	-1.64887	-3.25898e-10	6.24169e-05	-1.61092	-3.25898e-10	6.47096e-05	-1.60841	-3.25898e-10
17185674	chr10:17185674:T:C	2.28615e-06	-1.38946e-10	-1.25441	8.87678e-05	-1.38946e-10	-1.25873	9.18186e-05	-1.38946e-10	-1.2585
17185707	chr10:17185707:C:A	2.24954e-06	-1.38946e-10	-1.27056	9.02923e-05	-1.38946e-10	-1.24171	9.3274e-05	-1.38946e-10	-1.24278
17185710	chr10:17185710:C:T	8.36573e-06	-1.40966	1.45252	0.000514834	-1.29389	1.79298	0.000514768	-1.31308	1.77848
17185721	chr10:17185721:G:A	2.09253e-05	2.05465	-1.09498	0.000839073	2.14664	-1.1591	0.00071597	1.95826	-1.16294
17185991	chr10:17185991:A:T	8.7837e-06	1.31758	-1.22596	0.000856627	2.23141	-1.22317	0.000748388	2.05934	-1.21974
17186088	chr10:17186088:T:TAA	2.14238e-06	-1.38946e-10	-1.31937	8.3518e-05	-1.38946e-10	-1.3197	8.63656e-05	-1.38946e-10	-1.31973
17186644	chr10:17186644:T:C	2.14883e-06	-1.38946e-10	-1.31636	8.44131e-05	-1.38946e-10	-1.30904	8.72697e-05	-1.38946e-10	-1.30932
17186952	chr10:17186952:G:C	2.18804e-06	-1.38946e-10	-1.29828	8.45679e-05	-1.38946e-10	-1.3072	8.74964e-05	-1.38946e-10	-1.30672
17187005	chr10:17187005:A:G	1.04606e-05	1.47563	-1.2093	0.00108613	2.44353	-1.19791	0.000944756	2.26704	-1.19444
17187014	chr10:17187014:T:C	7.71106e-06	-1.44485	1.40622	0.000470436	-1.33564	1.74454	0.000470952	-1.35372	1.73015
17187018	chr10:17187018:T:C	8.11883e-06	-1.43231	1.44521	0.000497502	-1.32059	1.78543	0.000497801	-1.33907	1.77095
17187105	chr10:17187105:A:G	2.16471e-06	-1.38946e-10	-1.309	8.59832e-05	-1.38946e-10	-1.29061	8.88433e-05	-1.38946e-10	-1.29145
17187461	chr10:17187461:G:A	2.81918e-06	-1.38946e-10	-1.04484	0.000117316	-1.38946e-10	-0.97989	0.000121049	-1.38946e-10	-0.982127
17187515	chr10:17187515:C:T	2.47453e-06	-1.38946e-10	-1.17523	0.000100849	-1.38946e-10	-1.13114	0.000104179	-1.38946e-10	-1.13221
17187688	chr10:17187688:A:G	2.14481e-06	-1.38946e-10	-1.31823	8.35759e-05	-1.38946e-10	-1.319	8.64319e-05	-1.38946e-10	-1.31896
17188151	chr10:17188151:A:G	2.69794e-05	2.24771	-1.03392	0.00111035	2.37701	-1.10933	0.000938183	2.17937	-1.11374
17188540	chr10:17188540:G:C	2.78942e-06	-1.38946e-10	-1.05545	0.000115949	-1.38946e-10	-0.991612	0.000119643	-1.38946e-10	-0.99381
17188676	chr10:17188676:C:A	2.30949e-06	-1.38946e-10	-1.24426	8.96681e-05	-1.38946e-10	-1.24864	9.27473e-05	-1.38946e-10	-1.24844
17188832	chr10:17188832:C:G	2.14679e-06	-1.38946e-10	-1.31731	8.3949e-05	-1.38946e-10	-1.31455	8.68054e-05	-1.38946e-10	-1.31465
17188837	chr10:17188837:A:T	3.76422e-05	2.55958	-1.01273	0.00154886	2.69352	-1.093	0.00129849	2.4882	-1.09757
17189000	chr10:17189000:G:A	3.24015e-05	2.71072	-1.31379	0.00134916	2.78006	-1.31759	0.00113568	2.57389	-1.31722
17189046	chr10:17189046:C:T	2.34731e-06	-1.38946e-10	-1.22801	9.10946e-05	-1.38946e-10	-1.23286	9.42247e-05	-1.38946e-10	-1.23264
17189570	chr10:17189570:T:C	8.00731e-06	-1.49866	1.49773	0.000484206	-1.40366	1.84141	0.000485571	-1.41979	1.8268
17189613	chr10:17189613:A:T	7.48288e-06	-1.49829	1.42963	0.000450858	-1.40274	1.76913	0.000452192	-1.4189	1.75469
17189624	chr10:17189624:C:T	3.15271e-06	-1.38946e-10	-0.933019	0.000132777	-1.38946e-10	-0.856086	0.000136949	-1.38946e-10	-0.858707
17189647	chr10:17189647:T:C	7.61085e-06	-1.50834	1.45663	0.000458172	-1.41549	1.79798	0.000459675	-1.43126	1.78346
17189956	chr10:17189956:C:T	1.34694e-05	-1.38946e-10	0.519142	0.000642135	-1.38946e-10	0.72004	0.000668545	-1.38946e-10	0.726785
17190141	chr10:17190141:T:G	7.23845e-06	-1.50045	1.39858	0.000434966	-1.40602	1.73653	0.000436332	-1.42208	1.72217
17190145	chr10:17190145:C:T	6.93983e-06	-1.49045	1.34644	0.000416405	-1.39386	1.68076	0.000417614	-1.41029	1.66653
17190174	chr10:17190174:T:C	2.35102e-06	-1.38946e-10	-1.22643	9.12209e-05	-1.38946e-10	-1.23147	9.43602e-05	-1.38946e-10	-1.2312
17190624	chr10:17190624:C:A	2.48479e-06	-1.38946e-10	-1.17109	9.95678e-05	-1.38946e-10	-1.14392	0.000102818	-1.38946e-10	-1.14536
17191451	chr10:17191451:C:T	1.03397e-05	1.57002	-1.31531	0.00110306	2.57459	-1.3135	0.000954396	2.39554	-1.31278
17191510	chr10:17191510:G:A	2.38434e-06	-1.38946e-10	-1.21236	9.67241e-05	-1.38946e-10	-1.1729	9.99303e-05	-1.38946e-10	-1.17385
17191729	chr10:17191729:T:C	2.15146e-06	-1.38946e-10	-1.31514	8.37508e-05	-1.38946e-10	-1.31691	8.66048e-05	-1.38946e-10	-1.31696
17191766	chr10:17191766:T:C	2.22946e-06	-1.38946e-10	-1.27952	8.92108e-05	-1.38946e-10	-1.25376	9.21881e-05	-1.38946e-10	-1.25449
17191917	chr10:17191917:C:T	1.61529e-05	1.55074	-0.849923	0.00176812	2.56421	-0.831297	0.00153893	2.38563	-0.825101
17192176	chr10:17192176:A:G	9.03079e-06	-1.37531	1.49467	0.000558269	-1.25814	1.83823	0.000557698	-1.27812	1.82362
17192271	chr10:17192271:T:C	8.66782e-06	-1.38946e-10	0.0783348	0.000381719	-1.38946e-10	0.199926	0.000394708	-1.38946e-10	0.199828
17192393	chr10:17192393:T:C	2.5297e-06	-1.38946e-10	-1.15318	9.41265e-05	-1.38946e-10	-1.20012	9.75021e-05	-1.38946e-10	-1.19844
17192613	chr10:17192613:A:G	6.08428e-06	-1.654	1.37842	0.000350404	-1.58306	1.69738	0.000354328	-1.59165	1.68355
17192706	chr10:17192706:T:C	7.95205e-06	-1.36994	1.36209	0.000490033	-1.24758	1.69729	0.000489551	-1.26784	1.68301
17192766	chr10:17192766:G:A	6.38605e-06	-1.34978	1.12262	0.000388779	-1.22421	1.44247	0.000388428	-1.24504	1.42883
17192893	chr10:17192893:A:G	2.14925e-06	-1.38946e-10	-1.31616	8.37088e-05	-1.38946e-10	-1.31741	8.65718e-05	-1.38946e-10	-1.31735
17193129	chr10:17193129:T:C	7.26529e-06	-1.41935	1.32118	0.000441639	-1.30785	1.65358	0.000442017	-1.32661	1.63964
17193131	chr10:17193131:G:A	5.97975e-06	-1.41129	1.11839	0.000360045	-1.29645	1.43793	0.000360356	-1.31552	1.42429
17193234	chr10:17193234:A:G	9.877e-06	1.31448	-1.10555	0.00100182	2.25399	-1.08917	0.00087634	2.08169	-1.08426
17193261	chr10:17193261:G:T	9.39803e-06	-1.38946e-10	0.159219	0.000381157	-1.38946e-10	0.198453	0.000393516	-1.38946e-10	0.196803
17193545	chr10:17193545:T:A	3.88228e-06	-0.72486	-3.25898e-10	0.000150889	-0.728213	-3.25898e-10	0.000153714	-0.743223	-3.25898e-10
17193624	chr10:17193624:G:A	6.41935e-06	-1.38689	1.16493	0.000389631	-1.26741	1.48785	0.000389633	-1.28721	1.4741
17193630	chr10:17193630:T:C	6.21248e-06	-1.37927	1.12455	0.000376709	-1.25821	1.44492	0.000376666	-1.27823	1.43127
17193731	chr10:17193731:T:G	2.14284e-06	-1.38946e-10	-1.31915	8.37659e-05	-1.38946e-10	-1.31673	8.66117e-05	-1.38946e-10	-1.31688
17193832	chr10:17193832:T:C	6.12654e-06	-1.39141	1.12276	0.000370302	-1.27357	1.44313	0.000370401	-1.29321	1.42948
17193879	chr10:17193879:C:T	2.36377e-06	-1.38946e-10	-1.22103	9.17219e-05	-1.38946e-10	-1.226	9.48745e-05	-1.38946e-10	-1.22576
17194613	chr10:17194613:A:C	2.14218e-06	-1.38946e-10	-1.31946	8.35495e-05	-1.38946e-10	-1.31932	8.63957e-05	-1.38946e-10	-1.31938
17194651	chr10:17194651:A:G	1.06315e-05	1.43721	-1.15467	0.000458616	1.51342	-1.12996	0.000411398	1.36731	-1.12607
17194858	chr10:17194858:G:A	3.33388e-06	-1.38946e-10	-0.877145	0.000141966	-1.38946e-10	-0.789173	0.000147395	-1.38946e-10	-0.785203
17194985	chr10:17194985:C:T	2.14731e-06	-1.38946e-10	-1.31706	8.35205e-05	-1.38946e-10	-1.31967	8.63744e-05	-1.38946e-10	-1.31963
17195056	chr10:17195056:G:A	2.51427e-06	-1.38946e-10	-1.1593	9.7447e-05	-1.38946e-10	-1.16545	0.000100803	-1.38946e-10	-1.16516
17195099	chr10:17195099:C:G	2.14534e-06	-1.38946e-10	-1.31799	8.35019e-05	-1.38946e-10	-1.31989	8.63518e-05	-1.38946e-10	-1.31989
17195618	chr10:17195618:T:C	2.43195e-05	2.28597	-1.17597	0.00141975	2.66553	-1.15206	0.00118872	2.45972	-1.15741
17195955	chr10:17195955:G:A	1.13976e-06	-1.38026	-0.570199	4.0883e-05	-1.5323	-0.501747	4.17425e-05	-1.5415	-0.505296
17195970	chr10:17195970:C:T	2.17127e-06	-1.38946e-10	-1.30597	8.5188e-05	-1.38946e-10	-1.2999	8.80707e-05	-1.38946e-10	-1.30018
17196140	chr10:17196140:A:G	3.66784e-06	-1.38946e-10	-0.781679	0.000149908	-1.38946e-10	-0.734737	0.000154527	-1.38946e-10	-0.73795
17196644	chr10:17196644:T:C	2.63415e-06	-1.38946e-10	-1.11272	0.000105902	-1.38946e-10	-1.08225	0.000109266	-1.38946e-10	-1.08453
17197593	chr10:17197593:G:A	2.14245e-06	-1.38946e-10	-1.31933	8.35023e-05	-1.38946e-10	-1.31988	8.6352e-05	-1.38946e-10	-1.31989
17197710	chr10:17197710:AG:A	2.05663e-06	-1.36021	-3.25898e-10	7.90286e-05	-1.37495	-3.25898e-10	8.10438e-05	-1.38333	-3.25898e-10
17197949	chr10:17197949:G:A	2.86825e-05	2.38759	-1.11259	0.00120179	2.52335	-1.17655	0.00101298	2.32247	-1.18013
17197959	chr10:17197959:G:A	2.18943e-06	-1.38946e-10	-1.29764	8.627e-05	-1.38946e-10	-1.28728	8.91654e-05	-1.38946e-10	-1.28783
17198135	chr10:17198135:A:G	1.08822e-05	1.4044	-1.09855	0.00105061	2.30652	-1.09415	0.000918459	2.1333	-1.08892
17198142	chr10:17198142:T:C	1.23583e-06	-1.40753	-0.462006	4.52502e-05	-1.54543	-0.38712	4.62051e-05	-1.5543	-0.39093
17198276	chr10:17198276:T:C	2.44955e-06	-1.38946e-10	-1.18538	9.49767e-05	-1.38946e-10	-1.19113	9.8245e-05	-1.38946e-10	-1.19085
17198368	chr10:17198368:C:T	1.33059e-06	-1.34774	-0.447918	4.75391e-05	-1.50947	-0.373732	4.84902e-05	-1.5194	-0.377562
17198636	chr10:17198636:A:G	1.28283e-06	-1.35379	-0.47842	4.58565e-05	-1.51378	-0.405465	4.6783e-05	-1.52357	-0.40923
17198714	chr10:17198714:T:C	2.14184e-06	-1.38946e-10	-1.31962	8.38104e-05	-1.38946e-10	-1.3162	8.66566e-05	-1.38946e-10	-1.31637
17198858	chr10:17198858:CA:C	1.53759e-06	-1.65107	-3.25898e-10	5.87115e-05	-1.67212	-3.25898e-10	6.06874e-05	-1.67258	-3.25898e-10
17198919	chr10:17198919:C:A	8.81617e-06	1.40854	-1.31323	0.000915742	2.38599	-1.31101	0.000795811	2.21121	-1.31017
17199706	chr10:17199706:C:T	1.33053e-06	-1.35825	-0.437452	4.77044e-05	-1.51726	-0.36247	4.86695e-05	-1.52694	-0.366323
17200463	chr10:17200463:A:G	7.98422e-07	-1.5472	-0.759201	3.84978e-05	-1.46816	-0.625999	3.90446e-05	-1.48212	-0.63149
17200864	chr10:17200864:A:G	2.35045e-06	-1.38946e-10	-1.22668	9.21395e-05	-1.38946e-10	-1.22145	9.52466e-05	-1.38946e-10	-1.22185
17201047	chr10:17201047:G:T	1.17873e-06	-1.35927	-0.557581	4.1968e-05	-1.51901	-0.488839	4.28304e-05	-1.52865	-0.492418
17201120	chr10:17201120:T:C	1.70332e-06	-1.47709	-0.0716146	8.80003e-05	-1.3825	0.115078	8.87788e-05	-1.39917	0.107001
17201149	chr10:17201149:G:T	2.8116e-06	-1.38946e-10	-1.04753	0.000113565	-1.38946e-10	-1.01238	0.000117136	-1.38946e-10	-1.01499
17201212	chr10:17201212:A:G	2.18047e-06	-1.38946e-10	-1.30174	8.48959e-05	-1.38946e-10	-1.30333	8.78088e-05	-1.38946e-10	-1.30316
17201352	chr10:17201352:C:T	1.19448e-05	1.40814	-1.00912	0.00055409	1.58776	-1.01519	0.000477301	1.41142	-1.02159
17201687	chr10:17201687:C:T	2.44017e-06	-1.38946e-10	-1.18922	9.46181e-05	-1.38946e-10	-1.19491	9.78977e-05	-1.38946e-10	-1.1944
17202049	chr10:17202049:T:C	5.47459e-06	0.92235	-1.30351	0.000491048	1.75235	-1.30057	0.000434256	1.59466	-1.29934
17202125	chr10:17202125:C:T	1.60905e-05	1.79323	-1.09628	0.00078062	2.02413	-1.1088	0.000665916	1.83636	-1.11352
17202254	chr10:17202254:T:C	1.66453e-05	1.77834	-1.0475	0.000806406	2.00888	-1.06105	0.000687838	1.82151	-1.06628
17202308	chr10:17202308:G:T	5.83552e-06	0.985906	-1.30322	0.000527756	1.82414	-1.30027	0.000465952	1.6648	-1.29904
17202751	chr10:17202751:G:C	2.79366e-06	-1.38946e-10	-1.05393	0.000105187	-1.38946e-10	-1.08902	0.000108895	-1.38946e-10	-1.08793
17202899	chr10:17202899:C:T	2.15976e-06	-1.38946e-10	-1.31128	8.43386e-05	-1.38946e-10	-1.30992	8.72921e-05	-1.38946e-10	-1.30906
17202916	chr10:17202916:T:C	5.24713e-06	0.867684	-1.29128	0.000466919	1.68885	-1.28746	0.000413953	1.53331	-1.28588
17203121	chr10:17203121:A:G	5.83633e-06	0.96435	-1.28153	0.000538694	1.82194	-1.27755	0.000476975	1.6649	-1.27576
17203330	chr10:17203330:T:C	5.15271e-06	0.836242	-1.278	0.000466886	1.67519	-1.27386	0.000414869	1.52164	-1.272
17203484	chr10:17203484:A:G	7.21665e-07	-1.46549	-0.941985	2.43305e-05	-1.60503	-0.947998	2.49575e-05	-1.6113	-0.949846
17203865	chr10:17203865:T:G	2.14181e-06	-1.38946e-10	-1.31963	8.39666e-05	-1.38946e-10	-1.31434	8.68091e-05	-1.38946e-10	-1.31461
17204119	chr10:17204119:A:G	8.23735e-07	-1.45472	-0.820465	2.76418e-05	-1.59823	-0.827202	2.8337e-05	-1.6048	-0.829348
17204285	chr10:17204285:T:C	2.42468e-06	-1.38946e-10	-1.19558	9.3987e-05	-1.38946e-10	-1.2016	9.72256e-05	-1.38946e-10	-1.20129
17204334	chr10:17204334:C:T	1.93502e-05	2.08423	-1.20281	0.000788094	2.1761	-1.25124	0.000672875	1.98694	-1.2537
17204586	chr10:17204586:G:A	7.45275e-07	-1.46118	-0.914103	2.50922e-05	-1.60206	-0.920143	2.57336e-05	-1.60846	-0.922061
17204696	chr10:17204696:A:G	1.96351e-06	-1.40655	-3.25898e-10	7.98702e-05	-1.36436	-3.25898e-10	8.21986e-05	-1.36918	-3.25898e-10
17205339	chr10:17205339:A:G	2.17108e-06	-1.38946e-10	-1.30606	8.37992e-05	-1.38946e-10	-1.31633	8.66783e-05	-1.38946e-10	-1.31612
17205574	chr10:17205574:A:G	6.02766e-06	1.01734	-1.30226	0.000552473	1.86883	-1.29918	0.000487647	1.70919	-1.29791
17205730	chr10:17205730:T:G	8.24079e-07	-1.47419	-0.80058	2.7894e-05	-1.60939	-0.80696	2.86098e-05	-1.61544	-0.809131
17205810	chr10:17205810:G:A	2.14168e-06	-1.38946e-10	-1.31969	8.36339e-05	-1.38946e-10	-1.31831	8.64817e-05	-1.38946e-10	-1.31839
17206023	chr10:17206023:C:T	4.63441e-06	-1.38946e-10	-0.547773	0.000198059	-1.38946e-10	-0.456192	0.000204823	-1.38946e-10	-0.456171
17206145	chr10:17206145:A:T	2.97121e-05	2.27373	-0.963457	0.00113945	2.34594	-1.0524	0.000965719	2.15181	-1.05725
17206173	chr10:17206173:G:A	7.06021e-07	-1.58339	-0.846007	2.53186e-05	-1.66397	-0.849249	2.60774e-05	-1.66598	-0.851276
17206206	chr10:17206206:T:A	8.55937e-07	-1.47506	-0.761782	2.89528e-05	-1.61046	-0.768629	2.96945e-05	-1.61647	-0.770891
17206288	chr10:17206288:C:T	6.55278e-07	-1.28114	-1.22284	2.57881e-05	-1.21324	-1.28161	2.52449e-05	-1.26686	-1.28283
17206323	chr10:17206323:G:C	2.14131e-06	-1.38946e-10	-1.31987	8.35047e-05	-1.38946e-10	-1.31986	8.63541e-05	-1.38946e-10	-1.31986
17206525	chr10:17206525:T:A	8.91301e-07	-1.43261	-0.763742	2.95932e-05	-1.5865	-0.77071	3.03195e-05	-1.59356	-0.772966
17206530	chr10:17206530:A:G	2.14478e-06	-1.38946e-10	-1.31825	8.39062e-05	-1.38946e-10	-1.31506	8.67537e-05	-1.38946e-10	-1.31525
17206668	chr10:17206668:G:C	4.29983e-06	0.67377	-1.29648	0.000361656	1.44302	-1.29709	0.000322594	1.29372	-1.29564
17206829	chr10:17206829:G:C	1.36207e-05	1.73477	-1.20447	0.000652514	1.943	-1.20692	0.000558657	1.7579	-1.21069
17207016	chr10:17207016:G:A	2.17951e-06	-1.38946e-10	-1.30218	8.60355e-05	-1.38946e-10	-1.29	8.89286e-05	-1.38946e-10	-1.29049
17207364	chr10:17207364:T:C	4.38553e-07	-1.61865	-1.28691	1.76066e-05	-1.56696	-1.30953	1.79017e-05	-1.58344	-1.30999
17207488	chr10:17207488:C:A	5.47592e-06	0.917684	-1.29861	0.000477189	1.72244	-1.29929	0.000422349	1.56542	-1.29791
17207546	chr10:17207546:C:T	6.16131e-06	1.03607	-1.29906	0.000546003	1.85756	-1.2997	0.000481742	1.69742	-1.29833
17207869	chr10:17207869:T:C	2.17813e-06	-1.38946e-10	-1.30281	8.52113e-05	-1.38946e-10	-1.29962	8.81018e-05	-1.38946e-10	-1.29983
17208182	chr10:17208182:A:G	2.40139e-06	-1.38946e-10	-1.20523	9.15166e-05	-1.38946e-10	-1.22824	9.47046e-05	-1.38946e-10	-1.22756
17208196	chr10:17208196:A:G	2.17656e-06	-1.38946e-10	-1.30354	8.46801e-05	-1.38946e-10	-1.30588	8.75786e-05	-1.38946e-10	-1.30578
17208201	chr10:17208201:GATCATGA:G	7.03015e-06	1.17669	-1.30777	0.000638058	2.02189	-1.30822	0.000560954	1.8585	-1.30718
17208231	chr10:17208231:C:G	3.41015e-05	2.48673	-1.03867	0.00125189	2.50762	-1.11996	0.00105909	2.31094	-1.1241
17208329	chr10:17208329:C:A	6.6433e-07	-1.45701	-1.03325	3.00422e-05	-1.38072	-0.961432	3.04169e-05	-1.39714	-0.966179
17208901	chr10:17208901:G:T	5.91513e-06	0.989009	-1.29278	0.000519739	1.80209	-1.29352	0.000459208	1.64315	-1.29197
17208961	chr10:17208961:C:T	2.19768e-06	-1.38946e-10	-1.29388	8.76062e-05	-1.38946e-10	-1.27191	9.05242e-05	-1.38946e-10	-1.2727
17208979	chr10:17208979:C:T	6.48044e-06	1.07665	-1.28915	0.000576095	1.90149	-1.28997	0.000507899	1.74028	-1.28832
17208989	chr10:17208989:T:G	2.15798e-06	-1.38946e-10	-1.31211	8.37988e-05	-1.38946e-10	-1.31634	8.66731e-05	-1.38946e-10	-1.31618
17209094	chr10:17209094:T:C	2.15184e-06	-1.38946e-10	-1.31496	8.35137e-05	-1.38946e-10	-1.31975	8.63681e-05	-1.38946e-10	-1.3197
17209399	chr10:17209399:A:G	2.15824e-06	-1.38946e-10	-1.31199	8.43413e-05	-1.38946e-10	-1.30989	8.72076e-05	-1.38946e-10	-1.31003
17209458	chr10:17209458:C:T	2.43623e-06	-1.38946e-10	-1.19083	9.28265e-05	-1.38946e-10	-1.21403	9.61149e-05	-1.38946e-10	-1.21277
17210103	chr10:17210103:A:G	2.14581e-06	-1.38946e-10	-1.31777	8.35134e-05	-1.38946e-10	-1.31975	8.63603e-05	-1.38946e-10	-1.31979
17210159	chr10:17210159:T:C	5.86336e-06	0.973482	-1.28604	0.000521628	1.79945	-1.28725	0.000462168	1.64315	-1.28554
17210242	chr10:17210242:T:C	5.44463e-06	0.89206	-1.27871	0.000475891	1.70047	-1.28004	0.000422436	1.54586	-1.27814
17210297	chr10:17210297:G:A	5.67679e-06	0.968448	-1.31334	0.000477317	1.73707	-1.31364	0.000422686	1.58119	-1.31288
17210672	chr10:17210672:A:G	2.40537e-06	-1.38946e-10	-1.20358	9.17451e-05	-1.38946e-10	-1.22574	9.49899e-05	-1.38946e-10	-1.22455
17210709	chr10:17210709:A:G	2.26424e-06	-1.38946e-10	-1.26404	8.82676e-05	-1.38946e-10	-1.26439	9.12782e-05	-1.38946e-10	-1.26441
17210728	chr10:17210728:C:T	2.15255e-06	-1.38946e-10	-1.31463	8.38371e-05	-1.38946e-10	-1.31588	8.67043e-05	-1.38946e-10	-1.31582
17210817	chr10:17210817:A:G	2.17745e-06	-1.38946e-10	-1.30313	8.42691e-05	-1.38946e-10	-1.31074	8.71808e-05	-1.38946e-10	-1.31033
17210911	chr10:17210911:C:T	3.67331e-06	0.515662	-1.29585	0.000283256	1.198	-1.29641	0.00025441	1.05557	-1.29494
17211502	chr10:17211502:T:C	2.34955e-06	-1.38946e-10	-1.22706	8.99931e-05	-1.38946e-10	-1.24503	9.31152e-05	-1.38946e-10	-1.24448
17211882	chr10:17211882:T:A	3.45588e-06	-1.38946e-10	-0.841206	0.000125082	-1.38946e-10	-0.915787	0.000129572	-1.38946e-10	-0.914079
17211958	chr10:17211958:T:C	5.09297e-06	-1.38946e-10	-0.453422	0.000195208	-1.38946e-10	-0.470692	0.000201693	-1.38946e-10	-0.471571
17212302	chr10:17212302:T:C	9.11665e-06	-1.38946e-10	0.12882	0.00031513	-1.38946e-10	0.00822544	0.000326291	-1.38946e-10	0.00947016
17212432	chr10:17212432:G:A	5.535e-07	-1.54005	-1.13272	2.00065e-05	-1.66391	-1.08479	2.0655e-05	-1.66383	-1.08654
17212833	chr10:17212833:C:T	2.41298e-06	0.115269	-1.31569	0.000119202	0.350515	-1.31445	0.000114296	0.274824	-1.31436
17212999	chr10:17212999:G:C	4.06398e-06	-1.38946e-10	-0.679119	0.00015392	-1.38946e-10	-0.708325	0.000159279	-1.38946e-10	-0.707662
17213096	chr10:17213096:G:A	1.16635e-05	0.819508	-0.444326	0.000620276	1.11363	-0.428222	0.00058416	1.02319	-0.431337
17213535	chr10:17213535:C:A	2.14471e-06	-1.38946e-10	-1.31828	8.39917e-05	-1.38946e-10	-1.31404	8.6835e-05	-1.38946e-10	-1.31431
17213690	chr10:17213690:C:T	4.31049e-06	-0.620229	-3.25898e-10	0.000164613	-0.641158	-3.25898e-10	0.000167266	-0.658731	-3.25898e-10
17214134	chr10:17214134:A:G	1.36924e-06	-1.64227	-0.124755	5.78182e-05	-1.6685	-0.0189541	6.00537e-05	-1.66825	-0.0148325
17214447	chr10:17214447:G:A	2.22814e-06	-1.38946e-10	-1.28011	8.82477e-05	-1.38946e-10	-1.26461	9.11964e-05	-1.38946e-10	-1.2653
17214932	chr10:17214932:C:T	2.14645e-06	-1.38946e-10	-1.31747	8.35083e-05	-1.38946e-10	-1.31981	8.63607e-05	-1.38946e-10	-1.31979
17215306	chr10:17215306:GC:G	7.99049e-06	1.28475	-1.28778	0.000410675	1.52378	-1.25073	0.000386537	1.43056	-1.25165
17215397	chr10:17215397:ACTCATTGC:A	2.31801e-06	-1.38946e-10	-1.24057	9.14607e-05	-1.38946e-10	-1.22885	9.45393e-05	-1.38946e-10	-1.2293
17215558	chr10:17215558:A:G	2.4827e-06	-1.38946e-10	-1.17194	9.34492e-05	-1.38946e-10	-1.20734	9.67552e-05	-1.38946e-10	-1.20613
17215608	chr10:17215608:C:T	2.15005e-06	-1.38946e-10	-1.31579	8.35475e-05	-1.38946e-10	-1.31934	8.64047e-05	-1.38946e-10	-1.31928
17215959	chr10:17215959:C:T	7.47494e-06	-1.38946e-10	-0.0697262	0.000324077	-1.38946e-10	0.0362219	0.000336548	-1.38946e-10	0.0404205
17216123	chr10:17216123:T:C	2.71089e-06	-1.38946e-10	-1.084	0.000103291	-1.38946e-10	-1.10721	0.000106923	-1.38946e-10	-1.10621
17216317	chr10:17216317:T:C	2.23734e-06	-1.38946e-10	-1.276	8.83506e-05	-1.38946e-10	-1.26345	9.14075e-05	-1.38946e-10	-1.26299
17216794	chr10:17216794:T:C	2.18812e-06	-1.38946e-10	-1.29824	8.43993e-05	-1.38946e-10	-1.3092	8.73046e-05	-1.38946e-10	-1.30892
17216800	chr10:17216800:C:T	1.06722e-05	1.5187	-1.23234	0.000563044	1.76405	-1.17545	0.000527924	1.66742	-1.17679
17217168	chr10:17217168:A:G	2.16531e-06	-1.30872	-3.25898e-10	8.81882e-05	-1.26529	-3.25898e-10	9.07556e-05	-1.27015	-3.25898e-10
17217491	chr10:17217491:C:G	2.22386e-06	-1.38946e-10	-1.28204	8.80564e-05	-1.38946e-10	-1.26678	9.09994e-05	-1.38946e-10	-1.26747
17217568	chr10:17217568:C:T	1.02476e-05	1.55551	-1.30975	0.000488424	1.75573	-1.3093	0.000456897	1.65567	-1.30953
17217643	chr10:17217643:C:G	9.97781e-06	1.52831	-1.30923	0.000475551	1.72851	-1.30879	0.000445043	1.62888	-1.30902
17217767	chr10:17217767:T:A	1.0003e-05	1.53186	-1.31025	0.000476555	1.73165	-1.30983	0.000445943	1.63192	-1.31005
17217773	chr10:17217773:C:T	1.02719e-05	1.56013	-1.312	0.000489334	1.75992	-1.31163	0.000457732	1.65979	-1.31183
17217864	chr10:17217864:T:C	9.69209e-06	1.4978	-1.30777	0.000461879	1.69784	-1.30729	0.00043241	1.59859	-1.30754
17218047	chr10:17218047:A:G	6.79047e-06	-1.38946e-10	-0.165761	0.000251888	-1.38946e-10	-0.215774	0.000260702	-1.38946e-10	-0.214943
17218142	chr10:17218142:T:G	2.83904e-06	-1.38946e-10	-1.03782	0.000107925	-1.38946e-10	-1.06332	0.000111729	-1.38946e-10	-1.06224
17218291	chr10:17218291:A:G	1.35746e-05	1.73747	-1.21055	0.00062832	1.91445	-1.21616	0.000586367	1.81222	-1.2166
17218420	chr10:17218420:T:A	4.08109e-05	1.62767	-3.25898e-10	0.00104535	1.20735	-3.25898e-10	0.00105893	1.18669	-3.25898e-10
17218569	chr10:17218569:G:A	2.14248e-06	-1.38946e-10	-1.31932	8.3796e-05	-1.38946e-10	-1.31637	8.66413e-05	-1.38946e-10	-1.31654
17218574	chr10:17218574:C:G	5.2239e-07	-1.45898	-1.27164	2.37111e-05	-1.3632	-1.21562	2.43873e-05	-1.36801	-1.21625
17218744	chr10:17218744:G:C	1.25521e-05	1.66004	-1.21144	0.000580096	1.83544	-1.217	0.000541981	1.73435	-1.21744
17218749	chr10:17218749:T:C	2.56628e-06	-1.38946e-10	-1.13882	0.000103284	-1.38946e-10	-1.10728	0.000106682	-1.38946e-10	-1.10847
17218874	chr10:17218874:G:A	3.50677e-06	-1.38946e-10	-0.826587	0.000139295	-1.38946e-10	-0.808166	0.000143921	-1.38946e-10	-0.809054
17219437	chr10:17219437:T:A	2.14666e-06	-1.38946e-10	-1.31737	8.41942e-05	-1.38946e-10	-1.31163	8.7049e-05	-1.38946e-10	-1.31185
17219443	chr10:17219443:T:G	2.15172e-06	-1.38946e-10	-1.31502	8.45293e-05	-1.38946e-10	-1.30766	8.73914e-05	-1.38946e-10	-1.30792
17219788	chr10:17219788:C:T	2.1568e-06	-1.38946e-10	-1.31265	8.40277e-05	-1.38946e-10	-1.31361	8.69003e-05	-1.38946e-10	-1.31356
17219814	chr10:17219814:T:C	2.14366e-06	-1.38946e-10	-1.31877	8.35548e-05	-1.38946e-10	-1.31926	8.64084e-05	-1.38946e-10	-1.31923
17220025	chr10:17220025:G:A	3.15533e-06	-1.38946e-10	-0.93219	0.000125129	-1.38946e-10	-0.915417	0.000129382	-1.38946e-10	-0.915549
17220639	chr10:17220639:A:C	2.69853e-06	-1.38946e-10	-1.08858	0.000102908	-1.38946e-10	-1.11092	0.000106525	-1.38946e-10	-1.10994
17220882	chr10:17220882:T:A	2.14386e-06	-1.38946e-10	-1.31867	8.38174e-05	-1.38946e-10	-1.31612	8.66673e-05	-1.38946e-10	-1.31624
17221107	chr10:17221107:G:A	2.31413e-06	-1.38946e-10	-1.24225	9.21172e-05	-1.38946e-10	-1.2217	9.53584e-05	-1.38946e-10	-1.22068
17221141	chr10:17221141:T:C	2.01564e-05	1.73779	-0.81555	0.00103204	1.99623	-0.80169	0.000960232	1.89271	-0.803852
17221495	chr10:17221495:C:T	6.16772e-06	-1.38946e-10	-0.261953	0.000231306	-1.38946e-10	-0.301016	0.000239361	-1.38946e-10	-0.300345
17221608	chr10:17221608:G:T	3.12368e-06	-1.38946e-10	-0.942271	0.000127044	-1.38946e-10	-0.900228	0.000131141	-1.38946e-10	-0.90205
17221720	chr10:17221720:C:T	4.52448e-06	-0.571779	-3.25898e-10	0.000151673	-0.723029	-3.25898e-10	0.00015892	-0.70992	-3.25898e-10
17221744	chr10:17221744:C:CGTCT	6.22901e-06	-1.38946e-10	-0.252065	0.000241208	-1.38946e-10	-0.259098	0.000249132	-1.38946e-10	-0.260337
17221933	chr10:17221933:T:C	2.36338e-06	-1.38946e-10	-1.22119	9.03526e-05	-1.38946e-10	-1.24104	9.33488e-05	-1.38946e-10	-1.24198
17222298	chr10:17222298:G:A	2.1431e-06	-1.38946e-10	-1.31903	8.35033e-05	-1.38946e-10	-1.31987	8.63548e-05	-1.38946e-10	-1.31985
17222487	chr10:17222487:T:C	1.17261e-06	-1.61597	-0.306077	5.36192e-05	-1.56446	-0.198388	5.51711e-05	-1.56731	-0.200568
17222534	chr10:17222534:G:A	2.7783e-06	-1.38946e-10	-1.05944	0.000105707	-1.38946e-10	-1.08409	0.000109428	-1.38946e-10	-1.08305
17222698	chr10:17222698:T:C	5.43795e-07	-1.65622	-1.03424	2.26386e-05	-1.6292	-0.9959	2.335e-05	-1.63103	-0.996695
17223448	chr10:17223448:T:C	1.44822e-05	1.5137	-0.922061	0.000719427	1.74184	-0.908141	0.000672733	1.64317	-0.910139
17223724	chr10:17223724:C:T	2.17758e-06	-1.38946e-10	-1.30307	8.58122e-05	-1.38946e-10	-1.2926	8.86982e-05	-1.38946e-10	-1.29308
17223928	chr10:17223928:A:C	2.26424e-06	-1.38946e-10	-1.26404	8.80807e-05	-1.38946e-10	-1.2665	9.10548e-05	-1.38946e-10	-1.26686
17224032	chr10:17224032:C:T	2.72933e-06	-1.38946e-10	-1.07723	0.000103897	-1.38946e-10	-1.10136	0.000107551	-1.38946e-10	-1.10036
17224390	chr10:17224390:C:A	1.10972e-05	1.63198	-1.30657	0.00058958	1.9137	-1.27905	0.000552578	1.81604	-1.27977
17224971	chr10:17224971:C:T	6.72165e-06	-0.175948	-3.25898e-10	0.000265404	-0.163506	-3.25898e-10	0.000269976	-0.179984	-3.25898e-10
17224996	chr10:17224996:T:C	2.21486e-06	-1.38946e-10	-1.28609	8.59929e-05	-1.38946e-10	-1.29049	8.89426e-05	-1.38946e-10	-1.29033
17225070	chr10:17225070:G:T	1.79929e-05	1.87915	-1.07045	0.000776126	2.00938	-1.09982	0.000721867	1.90499	-1.10147
17225103	chr10:17225103:C:T	2.15586e-06	-1.38946e-10	-1.31309	8.49468e-05	-1.38946e-10	-1.30273	8.78542e-05	-1.38946e-10	-1.30264
17225387	chr10:17225387:C:T	3.14619e-06	-1.38946e-10	-0.93509	0.000119061	-1.38946e-10	-0.96512	0.000123279	-1.38946e-10	-0.963868
17225493	chr10:17225493:A:G	2.14657e-06	-1.38946e-10	-1.31741	8.43161e-05	-1.38946e-10	-1.31019	8.71998e-05	-1.38946e-10	-1.31012
17225510	chr10:17225510:GAA:G	2.16668e-06	-1.38946e-10	-1.30809	8.38123e-05	-1.38946e-10	-1.31618	8.66694e-05	-1.38946e-10	-1.31622
17225717	chr10:17225717:C:T	3.47915e-06	-1.38946e-10	-0.834494	0.000131213	-1.38946e-10	-0.867937	0.00013588	-1.38946e-10	-0.86655
17226045	chr10:17226045:G:A	1.659e-06	-1.57506	-3.25898e-10	6.57838e-05	-1.55839	-3.25898e-10	6.76946e-05	-1.56331	-3.25898e-10
17226151	chr10:17226151:C:T	2.14314e-06	-1.38946e-10	-1.31901	8.35407e-05	-1.38946e-10	-1.31942	8.63935e-05	-1.38946e-10	-1.31941
17226840	chr10:17226840:T:C	9.15821e-06	1.41317	-1.2798	0.000370058	1.46846	-1.29956	0.000347646	1.37277	-1.29991
17227227	chr10:17227227:A:G	4.4486e-06	-1.38946e-10	-0.588693	0.000188633	-1.38946e-10	-0.504953	0.000195101	-1.38946e-10	-0.504802
17227448	chr10:17227448:C:A	2.20927e-06	-1.38946e-10	-1.28862	8.50672e-05	-1.38946e-10	-1.30132	8.80103e-05	-1.38946e-10	-1.30086
17227763	chr10:17227763:A:G	1.14418e-05	0.35599	-3.25898e-10	0.00125255	1.38818	-3.25898e-10	0.00126804	1.36691	-3.25898e-10
17228075	chr10:17228075:T:G	5.01558e-07	-1.62862	-1.1427	2.63824e-05	-1.44395	-1.02811	2.72048e-05	-1.44575	-1.02918
17228160	chr10:17228160:G:C	5.12265e-06	-1.38946e-10	-0.447611	0.000191609	-1.38946e-10	-0.489299	0.000198065	-1.38946e-10	-0.489722
17228410	chr10:17228410:T:C	7.82179e-07	-1.45612	-0.870833	3.6759e-05	-1.35098	-0.789397	3.79883e-05	-1.35374	-0.787304
17228633	chr10:17228633:T:G	1.86151e-05	-1.38946e-10	0.84269	0.000718981	-1.38946e-10	0.833077	0.000744468	-1.38946e-10	0.834351
17228668	chr10:17228668:T:C	4.11596e-07	-1.65783	-1.31116	1.89142e-05	-1.52896	-1.27588	1.95248e-05	-1.53032	-1.27631
17228913	chr10:17228913:A:G	6.18901e-06	0.874852	-1.13336	0.000177104	0.626892	-1.19491	0.000171062	0.558485	-1.19478
17230107	chr10:17230107:C:G	2.21702e-06	-1.38946e-10	-1.28512	8.55037e-05	-1.38946e-10	-1.2962	8.84654e-05	-1.38946e-10	-1.29571
17230511	chr10:17230511:C:T	1.48505e-05	-1.38946e-10	0.61675	0.000708338	-1.38946e-10	0.818163	0.000736897	-1.38946e-10	0.824129
17231338	chr10:17231338:AT:A	6.80714e-06	1.01912	-1.18243	0.000650071	1.97794	-1.24562	0.00061396	1.88642	-1.24481
17231779	chr10:17231779:T:C	5.12123e-06	-1.38946e-10	-0.447887	0.000225997	-1.38946e-10	-0.324235	0.000234445	-1.38946e-10	-0.3211
17232298	chr10:17232298:G:A	0.000354014	3.80391	-0.0158524	0.00859155	3.12745	0.186322	0.00840758	3.06987	0.188696
17232440	chr10:17232440:G:A	6.88897e-07	-1.33548	-1.11846	2.33064e-05	-1.56809	-1.02794	2.40797e-05	-1.56835	-1.0286
17232687	chr10:17232687:A:G	2.75222e-06	-1.38946e-10	-1.06887	0.000108563	-1.38946e-10	-1.05743	0.000112276	-1.38946e-10	-1.05736
17233543	chr10:17233543:A:G	6.03109e-06	-1.38946e-10	-0.284354	0.000224813	-1.38946e-10	-0.32949	0.000232405	-1.38946e-10	-0.329838
17233928	chr10:17233928:C:G	5.13824e-06	-1.38946e-10	-0.444572	0.000209422	-1.38946e-10	-0.400406	0.000216418	-1.38946e-10	-0.401106
17234067	chr10:17234067:C:T	5.44269e-06	0.819298	-1.20631	0.000154272	0.549297	-1.25534	0.000149144	0.481841	-1.25524
17234406	chr10:17234406:C:T	7.30153e-07	-1.65064	-0.745139	3.22436e-05	-1.63012	-0.641317	3.31959e-05	-1.63304	-0.642852
17234868	chr10:17234868:T:C	2.70226e-06	-1.38946e-10	-1.08719	0.000106622	-1.38946e-10	-1.07546	0.00011036	-1.38946e-10	-1.07457
17235133	chr10:17235133:A:G	3.67847e-06	-1.38946e-10	-0.778785	0.000146397	-1.38946e-10	-0.758434	0.0001514	-1.38946e-10	-0.758397
17235478	chr10:17235478:C:G	2.16749e-06	-1.38946e-10	-1.30771	8.39164e-05	-1.38946e-10	-1.31494	8.67924e-05	-1.38946e-10	-1.3148
17235504	chr10:17235504:G:A	2.47748e-06	-1.38946e-10	-1.17404	0.000100191	-1.38946e-10	-1.13768	0.000103462	-1.38946e-10	-1.13911
17235638	chr10:17235638:T:C	3.10025e-06	-1.38946e-10	-0.949798	0.000121965	-1.38946e-10	-0.941021	0.000126282	-1.38946e-10	-0.939798
17236172	chr10:17236172:C:G	0.000147568	1.75176	1.16124	0.0119281	2.18866	1.45324	0.011037	2.08443	1.44626
17236868	chr10:17236868:A:G	2.1523e-06	-1.38946e-10	-1.31474	8.36248e-05	-1.38946e-10	-1.31842	8.64893e-05	-1.38946e-10	-1.3183
17237030	chr10:17237030:G:A	5.50034e-06	-1.38946e-10	-0.376472	0.000243763	-1.38946e-10	-0.248564	0.000252898	-1.38946e-10	-0.245332
17237518	chr10:17237518:C:T	3.03823e-06	0.349005	-1.31901	0.000263452	1.14587	-1.31676	0.000251161	1.06472	-1.31694
17237689	chr10:17237689:G:C	4.92312e-06	-1.38946e-10	-0.487341	0.000187526	-1.38946e-10	-0.51084	0.000194001	-1.38946e-10	-0.510456
17238133	chr10:17238133:C:T	2.50754e-06	-1.38946e-10	-1.16198	9.5495e-05	-1.38946e-10	-1.18568	9.87825e-05	-1.38946e-10	-1.1854
17238244	chr10:17238244:T:A	6.73017e-06	-1.38946e-10	-0.174682	0.000302754	-1.38946e-10	-0.031837	0.00031419	-1.38946e-10	-0.0283206
17238316	chr10:17238316:C:T	2.41254e-06	-1.38946e-10	-1.2006	9.16974e-05	-1.38946e-10	-1.22626	9.48895e-05	-1.38946e-10	-1.22561
17238433	chr10:17238433:T:C	2.24029e-06	-1.38946e-10	-1.27468	9.13375e-05	-1.38946e-10	-1.2302	9.44444e-05	-1.38946e-10	-1.23031
17238951	chr10:17238951:C:T	9.34396e-07	-1.33237	-0.816768	3.42495e-05	-1.58238	-0.628707	3.53406e-05	-1.58241	-0.63088
17239437	chr10:17239437:G:C	3.67186e-06	-1.38946e-10	-0.780583	0.000147678	-1.38946e-10	-0.749721	0.000152626	-1.38946e-10	-0.75033
17239525	chr10:17239525:G:A	2.71236e-05	-1.38946e-10	1.21912	0.00109152	-1.38946e-10	1.25057	0.00113007	-1.38946e-10	1.25171
17239757	chr10:17239757:A:C	6.40435e-07	-1.45704	-1.06985	3.04735e-05	-1.316	-1.0119	3.12558e-05	-1.32291	-1.01321
17240088	chr10:17240088:G:A	2.47838e-06	-1.38946e-10	-1.17368	9.39316e-05	-1.38946e-10	-1.20219	9.72094e-05	-1.38946e-10	-1.20145
17240289	chr10:17240289:A:G	3.20359e-06	-1.38946e-10	-0.917011	0.000119955	-1.38946e-10	-0.957638	0.000124108	-1.38946e-10	-0.957167
17240390	chr10:17240390:AGAG:A	3.46514e-06	-1.38946e-10	-0.83853	0.000135232	-1.38946e-10	-0.837763	0.000139512	-1.38946e-10	-0.840167
17240449	chr10:17240449:A:G	9.08334e-06	1.23894	-1.11378	0.000251625	0.962034	-1.17885	0.000241866	0.888734	-1.17867
17240737	chr10:17240737:A:G	5.98308e-06	-1.38946e-10	-0.292347	0.000266837	-1.38946e-10	-0.158119	0.000276869	-1.38946e-10	-0.154775
17241124	chr10:17241124:G:A	2.45148e-06	-1.38946e-10	-1.18459	9.94761e-05	-1.38946e-10	-1.14484	0.000102773	-1.38946e-10	-1.1458
17241297	chr10:17241297:C:G	3.05375e-06	-1.38946e-10	-0.964912	0.000131004	-1.38946e-10	-0.86953	0.000135517	-1.38946e-10	-0.869225
17241390	chr10:17241390:C:T	3.07162e-06	-1.38946e-10	-0.959076	0.00013186	-1.38946e-10	-0.863015	0.000136403	-1.38946e-10	-0.862708
17241430	chr10:17241430:A:C	2.38435e-06	-1.38946e-10	-1.21236	9.42996e-05	-1.38946e-10	-1.19828	9.74788e-05	-1.38946e-10	-1.19868
17241517	chr10:17241517:A:T	2.89049e-06	-1.38946e-10	-1.01986	0.000106584	-1.38946e-10	-1.07582	0.000110324	-1.38946e-10	-1.0749
17241638	chr10:17241638:A:G	2.92906e-06	-1.38946e-10	-1.0066	0.000107876	-1.38946e-10	-1.06378	0.000111663	-1.38946e-10	-1.06283
17241799	chr10:17241799:G:A	1.09226e-06	-0.805089	-1.18794	5.82346e-05	-0.534772	-1.14551	5.9728e-05	-0.541611	-1.14691
17241951	chr10:17241951:G:T	2.96564e-06	-1.38946e-10	-0.99419	0.000109097	-1.38946e-10	-1.05252	0.00011293	-1.38946e-10	-1.05155
17242071	chr10:17242071:C:G	2.9395e-06	-1.38946e-10	-1.00304	0.00010822	-1.38946e-10	-1.06059	0.000112021	-1.38946e-10	-1.05964
17242109	chr10:17242109:T:C	2.97955e-06	-1.38946e-10	-0.989508	0.000109545	-1.38946e-10	-1.04842	0.000113394	-1.38946e-10	-1.04745
17242179	chr10:17242179:A:C	2.84006e-06	-1.38946e-10	-1.03746	0.000104913	-1.38946e-10	-1.09163	0.000108591	-1.38946e-10	-1.09073
17242224	chr10:17242224:C:T	2.91108e-06	-1.38946e-10	-1.01276	0.000107272	-1.38946e-10	-1.06939	0.000111037	-1.38946e-10	-1.06845
17242227	chr10:17242227:CT:C	2.85353e-06	-1.38946e-10	-1.03273	0.000114262	-1.38946e-10	-1.00626	0.00011801	-1.38946e-10	-1.00755
17242299	chr10:17242299:T:A	2.58248e-06	-1.38946e-10	-1.13253	9.72764e-05	-1.38946e-10	-1.1672	0.000100692	-1.38946e-10	-1.16625
17242461	chr10:17242461:G:A	8.12971e-06	-1.38946e-10	0.0142436	0.000337943	-1.38946e-10	0.0781191	0.000349235	-1.38946e-10	0.0774256
17242513	chr10:17242513:A:G	2.88414e-06	-1.38946e-10	-1.02206	0.000106384	-1.38946e-10	-1.07771	0.000110116	-1.38946e-10	-1.07679
17242734	chr10:17242734:G:A	8.76194e-06	-1.38946e-10	0.0891355	0.000339706	-1.38946e-10	0.0833229	0.000351377	-1.38946e-10	0.0835398
17242772	chr10:17242772:G:T	9.3921e-06	-1.38946e-10	0.158587	0.000347389	-1.38946e-10	0.105686	0.00035884	-1.38946e-10	0.104557
17243017	chr10:17243017:C:T	1.55746e-06	-1.63822	-3.25898e-10	5.94654e-05	-1.65936	-3.25898e-10	6.14095e-05	-1.66075	-3.25898e-10
17243208	chr10:17243208:C:G	9.2195e-07	-1.30339	-0.859152	3.78802e-05	-1.25894	-0.851388	3.90104e-05	-1.26342	-0.851074
17243290	chr10:17243290:T:C	1.37352e-05	1.65011	-1.11143	0.000377419	1.36416	-1.17557	0.000360963	1.28586	-1.1754
17243334	chr10:17243334:T:A	2.8773e-06	-1.38946e-10	-1.02443	0.000106183	-1.38946e-10	-1.07959	0.000109908	-1.38946e-10	-1.07867
17243407	chr10:17243407:T:C	5.57982e-06	-1.38946e-10	-0.362125	0.000248052	-1.38946e-10	-0.231121	0.000257349	-1.38946e-10	-0.227885
17243423	chr10:17243423:A:G	2.94108e-06	-1.38946e-10	-1.0025	0.000108308	-1.38946e-10	-1.05978	0.000112112	-1.38946e-10	-1.05882
17243554	chr10:17243554:C:G	2.90091e-06	-1.38946e-10	-1.01626	0.000106963	-1.38946e-10	-1.07227	0.000110717	-1.38946e-10	-1.07134
17245327	chr10:17245327:A:G	2.57877e-06	-1.38946e-10	-1.13397	0.000102785	-1.38946e-10	-1.11212	0.000106181	-1.38946e-10	-1.11317
17245359	chr10:17245359:T:C	5.52443e-06	-1.38946e-10	-0.372103	0.000244666	-1.38946e-10	-0.244866	0.000253859	-1.38946e-10	-0.241542
17245649	chr10:17245649:G:A	2.65626e-06	-1.38946e-10	-1.10436	0.000108951	-1.38946e-10	-1.05386	0.000112527	-1.38946e-10	-1.05513
17245764	chr10:17245764:G:A	4.2283e-06	-1.38946e-10	-0.639482	0.000168548	-1.38946e-10	-0.617536	0.000174313	-1.38946e-10	-0.617464
17246298	chr10:17246298:T:G	3.44163e-06	-1.38946e-10	-0.845338	0.000132814	-1.38946e-10	-0.85581	0.000137266	-1.38946e-10	-0.856399
17246371	chr10:17246371:A:G	2.66346e-06	-1.38946e-10	-1.10166	0.000103436	-1.38946e-10	-1.10581	0.000106855	-1.38946e-10	-1.10684
17246445	chr10:17246445:A:G	1.16279e-06	-0.913531	-1.01693	5.91441e-05	-0.584285	-1.0805	6.09397e-05	-0.589039	-1.0794
17246808	chr10:17246808:G:A	8.99325e-07	-1.1485	-1.03889	4.35733e-05	-0.870564	-1.09975	4.4927e-05	-0.874594	-1.09869
17246898	chr10:17246898:G:A	3.42963e-06	-1.38946e-10	-0.848831	0.000132028	-1.38946e-10	-0.861747	0.00013655	-1.38946e-10	-0.861625
17246971	chr10:17246971:G:A	4.36299e-06	-1.38946e-10	-0.608124	0.000181097	-1.38946e-10	-0.545725	0.000187163	-1.38946e-10	-0.546339
17247116	chr10:17247116:G:T	2.74542e-06	-1.38946e-10	-1.07135	0.000109662	-1.38946e-10	-1.04735	0.00011329	-1.38946e-10	-1.04837
17247907	chr10:17247907:A:C	1.76813e-06	-0.820496	-0.690866	7.45715e-05	-0.751652	-0.681348	7.6645e-05	-0.758136	-0.680998
17248213	chr10:17248213:G:A	4.77421e-07	-1.56413	-1.25651	1.80232e-05	-1.5781	-1.27499	1.8574e-05	-1.58204	-1.27452
17248255	chr10:17248255:C:G	1.69557e-06	-0.821255	-0.73201	7.08884e-05	-0.759871	-0.723781	7.2872e-05	-0.766177	-0.723438
17248598	chr10:17248598:G:A	4.32695e-06	-1.38946e-10	-0.616419	0.000172847	-1.38946e-10	-0.592353	0.000178758	-1.38946e-10	-0.592285
17248664	chr10:17248664:CA:C	5.94765e-06	-1.38946e-10	-0.298286	0.0002218	-1.38946e-10	-0.34298	0.000229271	-1.38946e-10	-0.343413
17248748	chr10:17248748:G:A	2.14497e-06	-1.38946e-10	-1.31816	8.36062e-05	-1.38946e-10	-1.31864	8.64629e-05	-1.38946e-10	-1.3186
17248756	chr10:17248756:C:T	2.1638e-06	-1.38946e-10	-1.30942	8.43528e-05	-1.38946e-10	-1.30975	8.72319e-05	-1.38946e-10	-1.30975
17249626	chr10:17249626:A:G	2.17662e-06	-1.38946e-10	-1.30351	8.42254e-05	-1.38946e-10	-1.31126	8.71035e-05	-1.38946e-10	-1.31122
17249693	chr10:17249693:T:C	2.53237e-06	-1.38946e-10	-1.15213	9.46476e-05	-1.38946e-10	-1.1946	9.79392e-05	-1.38946e-10	-1.19397
17249776	chr10:17249776:G:A	5.02085e-06	0.841997	-1.30968	0.000479449	1.71559	-1.28771	0.000453753	1.62754	-1.28831
17250506	chr10:17250506:A:G	2.86172e-06	-1.38946e-10	-1.02986	0.000109057	-1.38946e-10	-1.05289	0.00011274	-1.38946e-10	-1.05324
17250513	chr10:17250513:T:C	2.26928e-06	-1.38946e-10	-1.26182	8.63725e-05	-1.38946e-10	-1.28609	8.93485e-05	-1.38946e-10	-1.28577
17250514	chr10:17250514:G:A	2.1431e-06	-1.38946e-10	-1.31903	8.38934e-05	-1.38946e-10	-1.31521	8.6742e-05	-1.38946e-10	-1.31538
17250536	chr10:17250536:G:A	2.16182e-06	-1.38946e-10	-1.31033	8.536e-05	-1.38946e-10	-1.29788	8.82293e-05	-1.38946e-10	-1.29838
17250553	chr10:17250553:T:C	1.0989e-05	-1.38946e-10	0.315615	0.000405319	-1.38946e-10	0.259916	0.000418632	-1.38946e-10	0.258674
17250715	chr10:17250715:C:T	2.16249e-06	-1.38946e-10	-1.31002	8.37629e-05	-1.38946e-10	-1.31677	8.66327e-05	-1.38946e-10	-1.31664
17250737	chr10:17250737:A:G	1.07504e-05	-1.38946e-10	0.293658	0.000443622	-1.38946e-10	0.350215	0.000458309	-1.38946e-10	0.349224
17250893	chr10:17250893:T:C	2.33833e-06	-1.38946e-10	-1.23184	8.89845e-05	-1.38946e-10	-1.2563	9.20769e-05	-1.38946e-10	-1.2557
17251117	chr10:17251117:C:T	3.3643e-06	-1.38946e-10	-0.868062	0.000129534	-1.38946e-10	-0.880813	0.000133973	-1.38946e-10	-0.88068
17251156	chr10:17251156:A:G	9.69293e-06	0.190115	-3.25898e-10	0.000268181	-0.153096	-3.25898e-10	0.000272378	-0.171127	-3.25898e-10
17251282	chr10:17251282:G:A	1.19667e-05	-1.38946e-10	0.400847	0.000500491	-1.38946e-10	0.470832	0.000517183	-1.38946e-10	0.470078
17251294	chr10:17251294:G:A	1.08204e-06	-0.843261	-1.15917	4.55459e-05	-0.771251	-1.15479	4.68196e-05	-0.77742	-1.1546
17251669	chr10:17251669:T:C	8.86146e-06	-1.38946e-10	0.10043	0.000327884	-1.38946e-10	0.0479005	0.000338711	-1.38946e-10	0.0468279
17252465	chr10:17252465:C:T	2.31726e-06	-1.38946e-10	-1.2409	8.82784e-05	-1.38946e-10	-1.26426	9.13431e-05	-1.38946e-10	-1.2637
17252469	chr10:17252469:C:T	2.46362e-06	-1.38946e-10	-1.17965	9.30718e-05	-1.38946e-10	-1.21139	9.63242e-05	-1.38946e-10	-1.2106
17252745	chr10:17252745:G:C	1.30838e-06	-0.661321	-1.15117	5.5155e-05	-0.588401	-1.14621	5.66611e-05	-0.595235	-1.146
17252932	chr10:17252932:G:C	1.23734e-06	-0.709125	-1.15919	5.24691e-05	-0.630209	-1.15432	5.39029e-05	-0.637016	-1.15412
17253046	chr10:17253046:C:T	3.08784e-06	-1.38946e-10	-0.953811	0.000123926	-1.38946e-10	-0.925075	0.000127982	-1.38946e-10	-0.926432
17253543	chr10:17253543:C:G	5.9135e-06	-1.38946e-10	-0.304044	0.000235592	-1.38946e-10	-0.282655	0.000243686	-1.38946e-10	-0.282438
17253998	chr10:17253998:A:C	2.05512e-05	-1.38946e-10	0.941636	0.000846259	-1.38946e-10	0.996067	0.000874048	-1.38946e-10	0.994816
17254128	chr10:17254128:T:C	2.35049e-06	-1.38946e-10	-1.22666	9.49442e-05	-1.38946e-10	-1.19147	9.80943e-05	-1.38946e-10	-1.19239
17254210	chr10:17254210:T:C	4.14582e-07	-1.66832	-1.29345	1.5829e-05	-1.67198	-1.31094	1.63766e-05	-1.67142	-1.31105
17254578	chr10:17254578:T:C	2.93113e-06	-1.38946e-10	-1.0059	0.000117496	-1.38946e-10	-0.978352	0.000121345	-1.38946e-10	-0.979678
17254661	chr10:17254661:C:T	2.31947e-06	-1.38946e-10	-1.23994	8.79676e-05	-1.38946e-10	-1.26779	9.10078e-05	-1.38946e-10	-1.26737
17254975	chr10:17254975:G:A	2.93632e-06	-1.00412	-3.25898e-10	0.000106037	-1.08097	-3.25898e-10	0.000110612	-1.07229	-3.25898e-10
17255015	chr10:17255015:C:T	2.29319e-06	-1.38946e-10	-1.25134	8.75338e-05	-1.38946e-10	-1.27273	9.05682e-05	-1.38946e-10	-1.27222
17255053	chr10:17255053:G:A	2.61484e-06	-1.12008	-3.25898e-10	0.00010166	-1.12313	-3.25898e-10	0.000105868	-1.11612	-3.25898e-10
17255077	chr10:17255077:T:C	4.71431e-06	-1.38946e-10	-0.530679	0.000195944	-1.38946e-10	-0.466932	0.000202507	-1.38946e-10	-0.467544
17255493	chr10:17255493:G:A	2.19876e-06	-1.38946e-10	-1.29339	8.48052e-05	-1.38946e-10	-1.3044	8.77245e-05	-1.38946e-10	-1.30412
17255556	chr10:17255556:C:T	8.63882e-06	1.20303	-1.12804	0.000237769	0.917679	-1.19114	0.000229085	0.846758	-1.19098
17255587	chr10:17255587:C:T	8.66796e-06	1.23778	-1.15943	0.000239662	0.95106	-1.21659	0.000230581	0.878736	-1.21645
17255595	chr10:17255595:A:C	6.70651e-06	-1.38946e-10	-0.178203	0.000267577	-1.38946e-10	-0.155351	0.000276774	-1.38946e-10	-0.155118
17255641	chr10:17255641:C:T	1.3403e-06	-0.591106	-1.19728	5.67591e-05	-0.511283	-1.19466	5.82923e-05	-0.518361	-1.19449
17255749	chr10:17255749:G:A	6.52031e-06	1.08094	-1.2873	0.000661713	2.00133	-1.25125	0.000625356	1.9121	-1.2521
17255760	chr10:17255760:T:C	2.20719e-06	-1.38946e-10	-1.28956	8.78537e-05	-1.38946e-10	-1.26909	9.07828e-05	-1.38946e-10	-1.26985
17256169	chr10:17256169:C:T	2.11044e-05	-1.38946e-10	0.9682	0.000868926	-1.38946e-10	1.0225	0.000897454	-1.38946e-10	1.02124
17256778	chr10:17256778:C:T	3.96338e-06	-1.38946e-10	-0.704185	0.000152267	-1.38946e-10	-0.719124	0.000157487	-1.38946e-10	-0.718974
17257010	chr10:17257010:G:A	3.03098e-06	-1.20375	0.23135	0.000129949	-1.06391	0.186289	0.000133799	-1.0675	0.185515
17257499	chr10:17257499:T:A	2.90849e-06	-1.38946e-10	-1.01365	0.000116794	-1.38946e-10	-0.984343	0.000120643	-1.38946e-10	-0.985484
17257707	chr10:17257707:G:A	2.16352e-06	-1.38946e-10	-1.30955	8.44384e-05	-1.38946e-10	-1.30874	8.73193e-05	-1.38946e-10	-1.30875
17258191	chr10:17258191:G:T	2.15003e-06	-1.38946e-10	-1.3158	8.36046e-05	-1.38946e-10	-1.31866	8.64582e-05	-1.38946e-10	-1.31866
17258229	chr10:17258229:T:G	0.00010069	2.77203	-0.241264	0.00365689	2.82176	-0.362154	0.00336814	2.70936	-0.365568
17258249	chr10:17258249:C:T	7.64862e-06	-1.38946e-10	-0.0467574	0.000314438	-1.38946e-10	0.00602757	0.000324892	-1.38946e-10	0.00517325
17258322	chr10:17258322:A:T	7.75813e-06	-1.38946e-10	-0.0325414	0.000337037	-1.38946e-10	0.0754356	0.000348563	-1.38946e-10	0.0755002
17258552	chr10:17258552:C:T	2.19221e-06	-1.38946e-10	-1.29637	8.70968e-05	-1.38946e-10	-1.27774	9.00097e-05	-1.38946e-10	-1.2784
17258973	chr10:17258973:T:C	2.20434e-06	-1.38946e-10	-1.29085	8.77567e-05	-1.38946e-10	-1.27019	9.06864e-05	-1.38946e-10	-1.27091
17259220	chr10:17259220:T:A	4.05483e-07	-1.66443	-1.31953	1.6211e-05	-1.63923	-1.31983	1.67203e-05	-1.64186	-1.31983
17259351	chr10:17259351:C:T	2.00595e-06	-0.831776	-0.553388	8.39175e-05	-0.771899	-0.543026	8.62748e-05	-0.778088	-0.542693
17259498	chr10:17259498:A:C	3.21003e-06	-1.38946e-10	-0.915002	0.000129472	-1.38946e-10	-0.881291	0.000133718	-1.38946e-10	-0.882586
17259525	chr10:17259525:C:G	3.21082e-06	-1.38946e-10	-0.914754	0.000129502	-1.38946e-10	-0.881064	0.000133748	-1.38946e-10	-0.882359
17259629	chr10:17259629:G:A	4.44919e-06	-1.38946e-10	-0.588561	0.00018205	-1.38946e-10	-0.540476	0.000188503	-1.38946e-10	-0.539204
17259728	chr10:17259728:T:C	4.82965e-06	-1.38946e-10	-0.506509	0.000193566	-1.38946e-10	-0.479138	0.000200193	-1.38946e-10	-0.479037
17260082	chr10:17260082:A:G	1.50843e-06	-1.67021	-3.25898e-10	5.86474e-05	-1.67322	-3.25898e-10	6.06484e-05	-1.67323	-3.25898e-10
17260101	chr10:17260101:A:G	2.19179e-06	-1.38946e-10	-1.29656	8.70708e-05	-1.38946e-10	-1.27804	8.99832e-05	-1.38946e-10	-1.2787
17260106	chr10:17260106:T:C	4.24837e-06	-1.38946e-10	-0.634748	0.000169281	-1.38946e-10	-0.613199	0.000175059	-1.38946e-10	-0.613197
17260159	chr10:17260159:A:G	2.19628e-06	-1.38946e-10	-1.29452	8.73222e-05	-1.38946e-10	-1.27515	9.02409e-05	-1.38946e-10	-1.27584
17260219	chr10:17260219:A:G	2.18878e-06	-1.38946e-10	-1.29794	8.69126e-05	-1.38946e-10	-1.27986	8.9821e-05	-1.38946e-10	-1.2805
17260220	chr10:17260220:A:G	2.1894e-06	-1.38946e-10	-1.29766	8.69462e-05	-1.38946e-10	-1.27947	8.98555e-05	-1.38946e-10	-1.28012
17260300	chr10:17260300:A:C	2.21585e-06	-1.38946e-10	-1.28565	8.83417e-05	-1.38946e-10	-1.26355	9.12869e-05	-1.38946e-10	-1.26431
17260457	chr10:17260457:C:T	2.21169e-06	-1.38946e-10	-1.28753	8.81231e-05	-1.38946e-10	-1.26602	9.10626e-05	-1.38946e-10	-1.26677
17260458	chr10:17260458:G:A	1.15177e-05	-1.38946e-10	0.362603	0.000541266	-1.38946e-10	0.549152	0.000557403	-1.38946e-10	0.54497
17260570	chr10:17260570:C:T	2.15315e-06	-1.38946e-10	-1.31435	8.3648e-05	-1.38946e-10	-1.31814	8.65149e-05	-1.38946e-10	-1.318
17260593	chr10:17260593:G:C	3.3444e-06	-1.38946e-10	-0.873995	0.000135125	-1.38946e-10	-0.838555	0.000139548	-1.38946e-10	-0.839913
17260677	chr10:17260677:G:A	6.40954e-06	1.02527	-1.24877	0.000550735	1.82431	-1.25781	0.000521325	1.73464	-1.25658
17260734	chr10:17260734:A:G	2.20841e-06	-1.38946e-10	-1.28901	8.79549e-05	-1.38946e-10	-1.26793	9.089e-05	-1.38946e-10	-1.26867
17260749	chr10:17260749:T:C	2.21472e-06	-1.38946e-10	-1.28616	8.82789e-05	-1.38946e-10	-1.26426	9.12224e-05	-1.38946e-10	-1.26502
17260790	chr10:17260790:T:C	2.21656e-06	-1.38946e-10	-1.28532	8.83732e-05	-1.38946e-10	-1.26319	9.13192e-05	-1.38946e-10	-1.26396
17260799	chr10:17260799:C:T	3.43391e-06	-1.38946e-10	-0.847583	0.000138899	-1.38946e-10	-0.811013	0.000143439	-1.38946e-10	-0.81241
17260809	chr10:17260809:A:G	2.21086e-06	-1.38946e-10	-1.2879	8.80807e-05	-1.38946e-10	-1.2665	9.10191e-05	-1.38946e-10	-1.26725
17260892	chr10:17260892:G:A	6.17834e-06	0.984389	-1.24462	0.000528572	1.77882	-1.2534	0.000500685	1.68978	-1.25212
17260913	chr10:17260913:G:A	2.2159e-06	-1.38946e-10	-1.28562	8.83377e-05	-1.38946e-10	-1.26359	9.12828e-05	-1.38946e-10	-1.26436
17261002	chr10:17261002:T:C	2.21136e-06	-1.38946e-10	-1.28768	8.81047e-05	-1.38946e-10	-1.26623	9.10438e-05	-1.38946e-10	-1.26698
17261067	chr10:17261067:G:A	4.80171e-06	-1.38946e-10	-0.512311	0.000194968	-1.38946e-10	-0.471925	0.000201494	-1.38946e-10	-0.472561
17261099	chr10:17261099:T:C	3.38165e-06	-1.38946e-10	-0.862918	0.000136694	-1.38946e-10	-0.827014	0.000141165	-1.38946e-10	-0.828388
17261113	chr10:17261113:G:A	2.19343e-06	-1.38946e-10	-1.29581	8.67223e-05	-1.38946e-10	-1.28205	8.96374e-05	-1.38946e-10	-1.28255
17261168	chr10:17261168:C:A	2.21151e-06	-1.38946e-10	-1.2876	8.81153e-05	-1.38946e-10	-1.26611	9.10546e-05	-1.38946e-10	-1.26686
17261174	chr10:17261174:T:C	2.21939e-06	-1.38946e-10	-1.28405	8.85167e-05	-1.38946e-10	-1.26157	9.14665e-05	-1.38946e-10	-1.26235
17261175	chr10:17261175:A:G	2.2196e-06	-1.38946e-10	-1.28396	8.85277e-05	-1.38946e-10	-1.26144	9.14778e-05	-1.38946e-10	-1.26222
17261190	chr10:17261190:T:A	2.31696e-06	-1.38946e-10	-1.24103	8.8301e-05	-1.38946e-10	-1.26401	9.13673e-05	-1.38946e-10	-1.26343
17261199	chr10:17261199:G:A	2.21169e-06	-1.38946e-10	-1.28753	8.81231e-05	-1.38946e-10	-1.26602	9.10626e-05	-1.38946e-10	-1.26677
17261203	chr10:17261203:T:A	2.21396e-06	-1.38946e-10	-1.2865	8.824e-05	-1.38946e-10	-1.2647	9.11825e-05	-1.38946e-10	-1.26546
17261562	chr10:17261562:G:A	3.3444e-06	-1.38946e-10	-0.873995	0.000135125	-1.38946e-10	-0.838555	0.000139548	-1.38946e-10	-0.839913
17261632	chr10:17261632:G:A	2.39934e-06	-1.38946e-10	-1.20609	9.09822e-05	-1.38946e-10	-1.23409	9.41545e-05	-1.38946e-10	-1.23338
17261762	chr10:17261762:G:T	2.20884e-06	-1.38946e-10	-1.28881	8.7976e-05	-1.38946e-10	-1.26769	9.09116e-05	-1.38946e-10	-1.26843
17262101	chr10:17262101:C:G	2.26763e-06	-1.38946e-10	-1.26255	8.78914e-05	-1.38946e-10	-1.26866	9.09185e-05	-1.38946e-10	-1.26836
17262121	chr10:17262121:A:T	2.02011e-06	-0.82474	-0.553388	8.45269e-05	-0.764663	-0.543026	8.69e-05	-0.770868	-0.542693
17262607	chr10:17262607:A:G	8.21897e-07	-1.43223	-0.845191	3.39049e-05	-1.35291	-0.868284	3.49838e-05	-1.35613	-0.867303
17263115	chr10:17263115:C:T	6.80069e-06	-1.38946e-10	-0.164258	0.000278908	-1.38946e-10	-0.113878	0.000288208	-1.38946e-10	-0.114636
17263124	chr10:17263124:G:C	9.71805e-06	-1.38946e-10	0.192703	0.000452696	-1.38946e-10	0.370464	0.000466294	-1.38946e-10	0.366497
17263185	chr10:17263185:C:T	1.14563e-05	-1.38946e-10	0.357259	0.000421641	-1.38946e-10	0.299396	0.000435475	-1.38946e-10	0.298118
17263271	chr10:17263271:T:C	2.20464e-06	-1.38946e-10	-1.29072	8.77559e-05	-1.38946e-10	-1.2702	9.06858e-05	-1.38946e-10	-1.27092
17263283	chr10:17263283:C:G	1.66611e-06	-1.57079	-3.25898e-10	6.68926e-05	-1.54167	-3.25898e-10	6.95428e-05	-1.53638	-3.25898e-10
17263794	chr10:17263794:G:A	2.47339e-06	-1.38946e-10	-1.17569	9.34535e-05	-1.38946e-10	-1.20729	9.67221e-05	-1.38946e-10	-1.20648
17263860	chr10:17263860:C:G	3.60422e-06	-1.38946e-10	-0.799177	0.000145816	-1.38946e-10	-0.76241	0.000150587	-1.38946e-10	-0.763778
17264094	chr10:17264094:G:T	4.03086e-06	-1.38946e-10	-0.687302	0.000161085	-1.38946e-10	-0.662827	0.000166338	-1.38946e-10	-0.6643
17264207	chr10:17264207:G:A	2.18004e-06	-1.38946e-10	-1.30194	8.59896e-05	-1.38946e-10	-1.29053	8.88884e-05	-1.38946e-10	-1.29094
17264277	chr10:17264277:A:C	2.29914e-06	-1.38946e-10	-1.24874	8.8148e-05	-1.38946e-10	-1.26574	9.12238e-05	-1.38946e-10	-1.265
17264527	chr10:17264527:A:T	7.66784e-06	-1.38946e-10	-0.0442475	0.000298395	-1.38946e-10	-0.04634	0.000307902	-1.38946e-10	-0.0485379
17264629	chr10:17264629:T:C	2.15454e-06	-1.38946e-10	-1.3137	8.46365e-05	-1.38946e-10	-1.30639	8.75021e-05	-1.38946e-10	-1.30666
17264652	chr10:17264652:G:A	2.1685e-06	-1.38946e-10	-1.30724	8.57982e-05	-1.38946e-10	-1.29276	8.86798e-05	-1.38946e-10	-1.29329
17264928	chr10:17264928:C:T	2.168e-06	-1.38946e-10	-1.30748	8.57677e-05	-1.38946e-10	-1.29312	8.86485e-05	-1.38946e-10	-1.29364
17265100	chr10:17265100:T:C	7.68072e-06	1.01536	-1.05793	0.000709061	1.96889	-1.14971	0.000671535	1.87977	-1.14852
17265170	chr10:17265170:G:A	2.15136e-06	-1.38946e-10	-1.31518	8.38525e-05	-1.38946e-10	-1.3157	8.67147e-05	-1.38946e-10	-1.3157
17265238	chr10:17265238:T:C	2.16264e-06	-1.38946e-10	-1.30995	8.54515e-05	-1.38946e-10	-1.29681	8.8325e-05	-1.38946e-10	-1.2973
17265239	chr10:17265239:G:A	2.4034e-06	-1.38946e-10	-1.2044	9.22799e-05	-1.38946e-10	-1.21993	9.5468e-05	-1.38946e-10	-1.21953
17265480	chr10:17265480:A:G	2.17301e-06	-1.38946e-10	-1.30517	8.60575e-05	-1.38946e-10	-1.28974	8.89453e-05	-1.38946e-10	-1.2903
17265481	chr10:17265481:T:C	3.39828e-05	-1.38946e-10	1.44457	0.00152804	-1.38946e-10	1.58698	0.00157852	-1.38946e-10	1.58593
17265890	chr10:17265890:A:G	3.28759e-06	-1.38946e-10	-0.891129	0.000132753	-1.38946e-10	-0.856267	0.000137101	-1.38946e-10	-0.857598
17265987	chr10:17265987:G:A	1.48371e-05	-1.38946e-10	0.615847	0.00062565	-1.38946e-10	0.694033	0.000647056	-1.38946e-10	0.694113
17266046	chr10:17266046:C:T	2.24229e-06	-1.38946e-10	-1.27378	8.62903e-05	-1.38946e-10	-1.28704	8.92867e-05	-1.38946e-10	-1.28647
17266106	chr10:17266106:A:T	3.38132e-06	-1.38946e-10	-0.863015	0.000136675	-1.38946e-10	-0.827154	0.000141146	-1.38946e-10	-0.828526
17266177	chr10:17266177:C:T	2.1424e-06	-1.38946e-10	-1.31936	8.35111e-05	-1.38946e-10	-1.31978	8.63587e-05	-1.38946e-10	-1.31981
17266489	chr10:17266489:C:T	3.39684e-06	-1.38946e-10	-0.858437	0.000137327	-1.38946e-10	-0.82239	0.000141819	-1.38946e-10	-0.823766
17266550	chr10:17266550:G:A	2.72159e-06	-1.38946e-10	-1.08007	0.000108694	-1.38946e-10	-1.05622	0.000112323	-1.38946e-10	-1.05694
17266562	chr10:17266562:T:A	3.51315e-06	-1.38946e-10	-0.824768	0.000142652	-1.38946e-10	-0.784353	0.00014731	-1.38946e-10	-0.78578
17266780	chr10:17266780:A:C	2.42327e-06	-1.38946e-10	-1.19617	9.17581e-05	-1.38946e-10	-1.2256	9.49609e-05	-1.38946e-10	-1.22485
17266805	chr10:17266805:A:G	4.31985e-06	-1.38946e-10	-0.618062	0.000178617	-1.38946e-10	-0.559515	0.000184597	-1.38946e-10	-0.560142
17266957	chr10:17266957:C:T	3.84387e-06	-1.38946e-10	-0.734802	0.000150244	-1.38946e-10	-0.732496	0.000154961	-1.38946e-10	-0.735148
17267049	chr10:17267049:T:C	2.44323e-06	-1.38946e-10	-1.18796	9.24362e-05	-1.38946e-10	-1.21824	9.56654e-05	-1.38946e-10	-1.21746
17267059	chr10:17267059:T:A	2.44356e-06	-1.38946e-10	-1.18783	9.24452e-05	-1.38946e-10	-1.21814	9.56748e-05	-1.38946e-10	-1.21736
17267388	chr10:17267388:T:C	2.22866e-06	-1.38946e-10	-1.27988	8.89904e-05	-1.38946e-10	-1.25623	9.19532e-05	-1.38946e-10	-1.25704
17267905	chr10:17267905:C:T	5.41515e-06	0.808618	-1.2007	0.00046898	1.61993	-1.21412	0.000445612	1.53366	-1.21253
17268116	chr10:17268116:G:T	3.34349e-06	-1.38946e-10	-0.874267	0.000135037	-1.38946e-10	-0.839206	0.000139458	-1.38946e-10	-0.840555
17268417	chr10:17268417:G:A	3.4415e-06	-1.38946e-10	-0.845375	0.000139208	-1.38946e-10	-0.808787	0.00014376	-1.38946e-10	-0.810173
17268439	chr10:17268439:C:T	5.37564e-06	-1.38946e-10	-0.399405	0.000230189	-1.38946e-10	-0.305857	0.000238069	-1.38946e-10	-0.305761
17268460	chr10:17268460:T:C	3.26544e-06	-1.38946e-10	-0.897888	0.000127769	-1.38946e-10	-0.894534	0.000131851	-1.38946e-10	-0.896646
17268482	chr10:17268482:C:G	6.57156e-06	-1.38946e-10	-0.198531	0.000276374	-1.38946e-10	-0.123005	0.000285772	-1.38946e-10	-0.123125
17268553	chr10:17268553:A:G	9.01194e-06	-1.38946e-10	0.117268	0.000372964	-1.38946e-10	0.176725	0.000385365	-1.38946e-10	0.175871
17268878	chr10:17268878:T:C	8.47217e-06	-1.38946e-10	0.0555049	0.000333986	-1.38946e-10	0.0663416	0.000345497	-1.38946e-10	0.0666634
17269141	chr10:17269141:C:G	2.51628e-06	-1.38946e-10	-1.1585	9.48636e-05	-1.38946e-10	-1.19232	9.81879e-05	-1.38946e-10	-1.19144
17269344	chr10:17269344:T:A	2.67984e-06	-1.38946e-10	-1.09553	0.000100437	-1.38946e-10	-1.13523	0.00010397	-1.38946e-10	-1.13422
17269540	chr10:17269540:A:G	2.33618e-06	-1.38946e-10	-1.23276	8.99785e-05	-1.38946e-10	-1.24519	9.31746e-05	-1.38946e-10	-1.24384
17269549	chr10:17269549:C:T	2.52233e-06	-1.38946e-10	-1.1561	9.50734e-05	-1.38946e-10	-1.19011	9.84057e-05	-1.38946e-10	-1.18922
17269721	chr10:17269721:A:G	2.6785e-06	-1.38946e-10	-1.09602	0.000100349	-1.38946e-10	-1.1361	0.000103884	-1.38946e-10	-1.13504
17270333	chr10:17270333:TTC:T	2.74397e-06	-1.38946e-10	-1.07188	0.000109758	-1.38946e-10	-1.04648	0.0001134	-1.38946e-10	-1.0474
17270495	chr10:17270495:G:T	2.5529e-06	-1.38946e-10	-1.14405	9.61477e-05	-1.38946e-10	-1.17887	9.95182e-05	-1.38946e-10	-1.17798
17270536	chr10:17270536:C:T	2.68189e-06	-1.38946e-10	-1.09476	0.000100528	-1.38946e-10	-1.13433	0.000104066	-1.38946e-10	-1.1333
17270583	chr10:17270583:C:T	2.65626e-06	-1.38946e-10	-1.10436	9.96476e-05	-1.38946e-10	-1.14312	0.000103152	-1.38946e-10	-1.14212
17270625	chr10:17270625:G:A	1.00034e-05	-1.38946e-10	0.221639	0.000413039	-1.38946e-10	0.278784	0.000426785	-1.38946e-10	0.277961
17270691	chr10:17270691:T:C	3.06254e-06	-1.38946e-10	-0.962037	0.00011995	-1.38946e-10	-0.957684	0.000123687	-1.38946e-10	-0.960563
17270837	chr10:17270837:ATCT:A	1.05525e-05	-1.38946e-10	0.275083	0.000390572	-1.38946e-10	0.222855	0.000403384	-1.38946e-10	0.22157
17271007	chr10:17271007:T:C	2.14226e-06	-1.38946e-10	-1.31942	8.3787e-05	-1.38946e-10	-1.31648	8.66355e-05	-1.38946e-10	-1.31661
17271219	chr10:17271219:C:A	3.67662e-06	-1.38946e-10	-0.779288	0.00015857	-1.38946e-10	-0.678564	0.000163681	-1.38946e-10	-0.680401
17271286	chr10:17271286:CAAAT:C	2.77223e-06	-1.38946e-10	-1.06163	0.000103576	-1.38946e-10	-1.10445	0.000107228	-1.38946e-10	-1.10336
17271304	chr10:17271304:G:A	4.05874e-06	-1.38946e-10	-0.68041	0.000176499	-1.38946e-10	-0.571445	0.000182162	-1.38946e-10	-0.573424
17271358	chr10:17271358:C:T	2.75361e-06	-1.38946e-10	-1.06837	0.000113776	-1.38946e-10	-1.01053	0.000117518	-1.38946e-10	-1.01173
17271380	chr10:17271380:G:A	3.33843e-06	-1.38946e-10	-0.875781	0.000134563	-1.38946e-10	-0.842726	0.000138985	-1.38946e-10	-0.843952
17272391	chr10:17272391:T:C	2.98448e-06	-1.38946e-10	-0.987856	0.000110702	-1.38946e-10	-1.03792	0.000114629	-1.38946e-10	-1.03662
17272410	chr10:17272410:T:C	3.0605e-06	-1.38946e-10	-0.962703	0.000113268	-1.38946e-10	-1.01501	0.000117297	-1.38946e-10	-1.01361
17272875	chr10:17272875:C:T	7.12748e-05	-1.38946e-10	2.18526	0.00324296	-1.38946e-10	2.33948	0.00335	-1.38946e-10	2.3384
17272926	chr10:17272926:T:C	2.96182e-06	-1.38946e-10	-0.99548	0.000109918	-1.38946e-10	-1.04502	0.000113808	-1.38946e-10	-1.0438
17272963	chr10:17272963:T:G	4.24791e-06	-1.38946e-10	-0.634856	0.000170232	-1.38946e-10	-0.607596	0.000176043	-1.38946e-10	-0.607589
17273618	chr10:17273618:C:T	1.65813e-06	-1.57559	-3.25898e-10	6.97015e-05	-1.50054	-3.25898e-10	7.16402e-05	-1.50666	-3.25898e-10
17274232	chr10:17274232:A:C	9.12631e-06	-1.38946e-10	0.129879	0.000323349	-1.38946e-10	0.0339749	0.000335317	-1.38946e-10	0.0367558
17274267	chr10:17274267:C:T	3.62051e-06	-1.38946e-10	-0.794666	0.000139424	-1.38946e-10	-0.807236	0.000144208	-1.38946e-10	-0.807065
17274268	chr10:17274268:G:A	8.99796e-06	-1.38946e-10	0.115716	0.000333363	-1.38946e-10	0.0644736	0.000344332	-1.38946e-10	0.0632861
17274385	chr10:17274385:C:A	3.7273e-06	-1.38946e-10	-0.765597	0.000143499	-1.38946e-10	-0.778428	0.000148423	-1.38946e-10	-0.77825
17274386	chr10:17274386:C:T	3.7273e-06	-1.38946e-10	-0.765597	0.000143499	-1.38946e-10	-0.778428	0.000148423	-1.38946e-10	-0.77825
17274585	chr10:17274585:AC:A	4.08343e-06	-1.38946e-10	-0.674344	0.000163516	-1.38946e-10	-0.647849	0.000169082	-1.38946e-10	-0.647933
17275312	chr10:17275312:C:G	5.87427e-06	-1.38946e-10	-0.310701	0.000252662	-1.38946e-10	-0.212706	0.000261311	-1.38946e-10	-0.212607
17275646	chr10:17275646:T:C	1.28176e-05	-1.38946e-10	0.469539	0.000531282	-1.38946e-10	0.530534	0.000548871	-1.38946e-10	0.529545
17275733	chr10:17275733:G:C	2.34157e-06	-1.38946e-10	-1.23046	8.96396e-05	-1.38946e-10	-1.24896	9.27727e-05	-1.38946e-10	-1.24817
17276076	chr10:17276076:G:A	2.52962e-06	-1.38946e-10	-1.15321	0.000100565	-1.38946e-10	-1.13395	0.000103908	-1.38946e-10	-1.13481
17276126	chr10:17276126:T:C	3.10177e-06	-1.38946e-10	-0.949308	0.000114678	-1.38946e-10	-1.00263	0.000118756	-1.38946e-10	-1.00125
17276342	chr10:17276342:A:C	2.15335e-06	-1.38946e-10	-1.31426	8.4065e-05	-1.38946e-10	-1.31317	8.69485e-05	-1.38946e-10	-1.313
17276365	chr10:17276365:C:T	2.15731e-06	-1.38946e-10	-1.31242	8.42559e-05	-1.38946e-10	-1.3109	8.71344e-05	-1.38946e-10	-1.31087
17276750	chr10:17276750:A:T	3.12952e-06	-1.38946e-10	-0.940403	0.000115701	-1.38946e-10	-0.993745	0.00011981	-1.38946e-10	-0.99241
17276913	chr10:17276913:G:A	3.26129e-06	-0.89916	-3.25898e-10	0.00014266	-0.784291	-3.25898e-10	0.000146226	-0.793169	-3.25898e-10
17277116	chr10:17277116:G:A	1.00269e-05	0.154992	0.068999	0.000973543	0.974649	0.161534	0.000925784	0.897007	0.155315
17277515	chr10:17277515:G:A	3.02869e-06	-1.38946e-10	-0.973152	0.00011217	-1.38946e-10	-1.02474	0.000116153	-1.38946e-10	-1.02341
17277708	chr10:17277708:C:T	1.23934e-05	0.602828	-0.166949	0.00134968	1.54488	-0.0820171	0.00127091	1.45694	-0.0877695
17277712	chr10:17277712:T:C	2.90133e-06	-1.38946e-10	-1.01611	0.000107867	-1.38946e-10	-1.06385	0.000111681	-1.38946e-10	-1.06267
17277847	chr10:17277847:A:G	3.04058e-06	-1.38946e-10	-0.969235	0.000112573	-1.38946e-10	-1.02116	0.000116571	-1.38946e-10	-1.01982
17277881	chr10:17277881:G:C	3.00437e-06	-1.38946e-10	-0.981215	0.00011134	-1.38946e-10	-1.03217	0.000115291	-1.38946e-10	-1.03086
17278223	chr10:17278223:A:T	2.16251e-06	-1.38946e-10	-1.31001	8.38192e-05	-1.38946e-10	-1.3161	8.66925e-05	-1.38946e-10	-1.31595
17278430	chr10:17278430:A:C	7.86334e-06	-1.38946e-10	-0.0190702	0.00032652	-1.38946e-10	0.0437318	0.000337346	-1.38946e-10	0.0427902
17278485	chr10:17278485:T:C	3.3846e-06	-1.38946e-10	-0.862046	0.000127193	-1.38946e-10	-0.899055	0.000131679	-1.38946e-10	-0.897949
17278524	chr10:17278524:G:A	4.48149e-06	-1.38946e-10	-0.581326	0.000188647	-1.38946e-10	-0.504883	0.000194698	-1.38946e-10	-0.506868
17278660	chr10:17278660:T:TG	3.0334e-06	-1.38946e-10	-0.971598	0.000112331	-1.38946e-10	-1.02331	0.00011632	-1.38946e-10	-1.02197
17278727	chr10:17278727:C:T	2.63054e-06	-1.11409	-3.25898e-10	0.000102276	-1.11708	-3.25898e-10	0.000106484	-1.11032	-3.25898e-10
17279252	chr10:17279252:A:C	2.78196e-06	-1.38946e-10	-1.05813	0.000103792	-1.38946e-10	-1.10237	0.000107451	-1.38946e-10	-1.10128
17279576	chr10:17279576:C:T	1.13044e-05	-1.38946e-10	0.343913	0.000466998	-1.38946e-10	0.401566	0.000482482	-1.38946e-10	0.400625
17279585	chr10:17279585:G:T	3.12003e-06	-1.38946e-10	-0.94344	0.000115375	-1.38946e-10	-0.99657	0.000119472	-1.38946e-10	-0.995239
17279836	chr10:17279836:G:A	1.26321e-05	0.595806	-0.140849	0.000353407	0.355714	-0.232852	0.000346486	0.302374	-0.232852
17280189	chr10:17280189:T:C	3.36725e-06	-1.38946e-10	-0.867187	0.000134042	-1.38946e-10	-0.846608	0.000138617	-1.38946e-10	-0.846606
17280352	chr10:17280352:T:C	3.05738e-06	-1.38946e-10	-0.963722	0.000113148	-1.38946e-10	-1.01606	0.000117168	-1.38946e-10	-1.01471
17280389	chr10:17280389:G:A	9.292e-06	-1.38946e-10	0.147872	0.000343857	-1.38946e-10	0.0954689	0.000355441	-1.38946e-10	0.0950397
17280433	chr10:17280433:A:T	2.14468e-06	-0.250439	-1.06785	0.000137504	0.243801	-1.0649	0.000135231	0.196177	-1.06751
17280703	chr10:17280703:G:A	2.5434e-06	-1.38946e-10	-1.14778	0.000102038	-1.38946e-10	-1.11941	0.000105498	-1.38946e-10	-1.11963
17280932	chr10:17280932:C:G	3.89353e-06	-1.38946e-10	-0.721965	0.00015959	-1.38946e-10	-0.67215	0.000164995	-1.38946e-10	-0.672404
17281026	chr10:17281026:G:A	2.56565e-06	-1.13907	-3.25898e-10	0.000103866	-1.10166	-3.25898e-10	0.000106556	-1.10965	-3.25898e-10
17281085	chr10:17281085:G:A	3.10956e-06	0.28172	-1.22852	0.000239622	1.01345	-1.27915	0.00023321	0.952353	-1.27873
17281211	chr10:17281211:G:A	2.99399e-06	-1.38946e-10	-0.984675	0.000110975	-1.38946e-10	-1.03545	0.000114913	-1.38946e-10	-1.03415
17281296	chr10:17281296:TAGTC:T	1.6309e-06	-1.59215	-3.25898e-10	6.69929e-05	-1.54017	-3.25898e-10	6.90444e-05	-1.54357	-3.25898e-10
17281389	chr10:17281389:ATAGT:A	1.01736e-05	-1.38946e-10	0.238518	0.000374464	-1.38946e-10	0.180737	0.000386999	-1.38946e-10	0.180103
17281750	chr10:17281750:C:T	2.50855e-06	-1.38946e-10	-1.16158	9.98489e-05	-1.38946e-10	-1.1411	0.000103251	-1.38946e-10	-1.14116
17281813	chr10:17281813:G:A	2.14136e-06	-1.38946e-10	-1.31984	8.35754e-05	-1.38946e-10	-1.31901	8.6422e-05	-1.38946e-10	-1.31908
17281952	chr10:17281952:T:G	1.60875e-06	-1.60583	-3.25898e-10	6.22234e-05	-1.61403	-3.25898e-10	6.44554e-05	-1.61235	-3.25898e-10
17281992	chr10:17281992:G:A	3.01944e-06	-1.38946e-10	-0.976211	0.00012091	-1.38946e-10	-0.94971	0.000124936	-1.38946e-10	-0.950517
17282003	chr10:17282003:A:AGAAAG	3.77739e-06	-1.38946e-10	-0.752249	0.000140328	-1.38946e-10	-0.800777	0.000145399	-1.38946e-10	-0.798836
17282487	chr10:17282487:C:T	2.84908e-06	-1.38946e-10	-1.03428	0.000106134	-1.38946e-10	-1.08006	0.000109882	-1.38946e-10	-1.07891
17282791	chr10:17282791:G:A	8.76925e-07	-0.968912	-1.2437	3.31189e-05	-0.986833	-1.25782	3.41199e-05	-0.991228	-1.25721
17283009	chr10:17283009:G:A	2.77283e-06	-1.38946e-10	-1.06141	0.000110703	-1.38946e-10	-1.0379	0.000114354	-1.38946e-10	-1.03902
17283113	chr10:17283113:T:C	2.88752e-06	-1.38946e-10	-1.02088	0.000107449	-1.38946e-10	-1.06774	0.000111247	-1.38946e-10	-1.06656
17283282	chr10:17283282:G:A	3.08709e-05	2.6258	-1.27727	0.00143051	2.81015	-1.28912	0.0013212	2.69728	-1.2893
17283374	chr10:17283374:T:G	2.695e-06	-1.38946e-10	-1.08988	0.000107463	-1.38946e-10	-1.06762	0.000111012	-1.38946e-10	-1.06868
17283484	chr10:17283484:A:G	2.89818e-06	-1.38946e-10	-1.0172	0.00010774	-1.38946e-10	-1.06504	0.000111555	-1.38946e-10	-1.0638
17283556	chr10:17283556:T:C	8.46873e-06	-1.38946e-10	0.0550981	0.000314046	-1.38946e-10	0.00477997	0.000324628	-1.38946e-10	0.0043608
17283557	chr10:17283557:C:T	7.55353e-06	-1.38946e-10	-0.0592665	0.000313367	-1.38946e-10	0.00261604	0.000323763	-1.38946e-10	0.00169122
17283570	chr10:17283570:A:G	2.82593e-06	-1.38946e-10	-1.04244	0.000105279	-1.38946e-10	-1.08814	0.000109002	-1.38946e-10	-1.08696
17283751	chr10:17283751:A:G	2.53405e-06	-1.38946e-10	-1.15146	9.63083e-05	-1.38946e-10	-1.1772	9.97065e-05	-1.38946e-10	-1.17609
17284137	chr10:17284137:C:G	2.73775e-06	-1.38946e-10	-1.07414	0.000102237	-1.38946e-10	-1.11747	0.000105843	-1.38946e-10	-1.11636
17284199	chr10:17284199:C:T	5.16634e-05	-1.38946e-10	1.86347	0.00204082	-1.38946e-10	1.87635	0.00211164	-1.38946e-10	1.8769
17284671	chr10:17284671:T:C	2.15131e-06	-1.38946e-10	-1.31521	8.35782e-05	-1.38946e-10	-1.31898	8.64367e-05	-1.38946e-10	-1.31891
17284999	chr10:17284999:TG:T	2.58892e-06	-1.38946e-10	-1.13004	9.7207e-05	-1.38946e-10	-1.16792	0.000100621	-1.38946e-10	-1.16696
17285061	chr10:17285061:C:T	2.66334e-06	-1.38946e-10	-1.1017	9.97462e-05	-1.38946e-10	-1.14213	0.000103253	-1.38946e-10	-1.14114
17285080	chr10:17285080:CT:C	1.11263e-05	-1.38946e-10	0.328032	0.000410498	-1.38946e-10	0.272614	0.000423973	-1.38946e-10	0.271349
17285085	chr10:17285085:G:A	5.78374e-07	-1.63157	-0.997251	2.61783e-05	-1.55616	-0.923667	2.69329e-05	-1.55992	-0.925054
17285273	chr10:17285273:A:G	2.54905e-06	-1.38946e-10	-1.14556	9.59193e-05	-1.38946e-10	-1.18125	9.92797e-05	-1.38946e-10	-1.18038
17285382	chr10:17285382:T:C	2.58112e-06	-1.38946e-10	-1.13306	9.69024e-05	-1.38946e-10	-1.17105	0.000100304	-1.38946e-10	-1.17011
17285718	chr10:17285718:A:G	3.21524e-05	2.62539	-1.23618	0.00128691	2.67313	-1.25788	0.0011886	2.56044	-1.25824
17285792	chr10:17285792:A:T	3.31997e-05	2.50143	-1.08017	0.00143695	2.65249	-1.12697	0.00133645	2.54659	-1.12714
17285827	chr10:17285827:C:T	1.52757e-06	-1.65761	-3.25898e-10	6.12746e-05	-1.62939	-3.25898e-10	6.32419e-05	-1.63135	-3.25898e-10
17286041	chr10:17286041:A:G	2.63913e-06	-1.38946e-10	-1.11083	9.88555e-05	-1.38946e-10	-1.1511	0.000102332	-1.38946e-10	-1.1501
17286043	chr10:17286043:A:G	2.63828e-06	-1.38946e-10	-1.11116	9.88866e-05	-1.38946e-10	-1.15078	0.000102361	-1.38946e-10	-1.14982
17286121	chr10:17286121:C:T	1.32917e-05	-1.38946e-10	0.505855	0.000550843	-1.38946e-10	0.566692	0.000569082	-1.38946e-10	0.565706
17286608	chr10:17286608:A:G	2.93958e-05	1.92781	-0.628242	0.00281255	2.98146	-0.784372	0.00264915	2.88629	-0.782617
17287442	chr10:17287442:T:A	1.82156e-05	1.54987	-0.728878	0.00166399	2.46402	-0.791803	0.00157289	2.37403	-0.791679
17287629	chr10:17287629:G:C	9.39266e-06	-1.38946e-10	0.158647	0.000340948	-1.38946e-10	0.0869708	0.000353123	-1.38946e-10	0.0884964
17287682	chr10:17287682:G:A	9.51995e-06	-1.38946e-10	0.172108	0.000345454	-1.38946e-10	0.100103	0.000357793	-1.38946e-10	0.101635
17287936	chr10:17287936:T:A	1.47587e-05	-1.38946e-10	0.610551	0.000582041	-1.38946e-10	0.621783	0.000602227	-1.38946e-10	0.622316
17288039	chr10:17288039:T:C	4.59189e-06	-1.38946e-10	-0.55699	0.00017762	-1.38946e-10	-0.565109	0.000183738	-1.38946e-10	-0.56481
17288251	chr10:17288251:C:T	1.04343e-05	-1.38946e-10	0.263812	0.000385271	-1.38946e-10	0.209188	0.000397923	-1.38946e-10	0.20794
17288485	chr10:17288485:T:G	2.15623e-06	-1.38946e-10	-1.31292	8.36783e-05	-1.38946e-10	-1.31778	8.6543e-05	-1.38946e-10	-1.31768
17288536	chr10:17288536:G:A	9.50108e-06	-1.38946e-10	0.170123	0.000344733	-1.38946e-10	0.0980115	0.000357047	-1.38946e-10	0.0995481
17288889	chr10:17288889:C:T	1.56382e-05	1.48465	-0.81621	0.0018146	2.52487	-0.766005	0.00169977	2.42658	-0.766651
17289116	chr10:17289116:G:A	4.77546e-05	3.07272	-1.28792	0.00217179	3.21166	-1.27311	0.00200196	3.09646	-1.2729
17289253	chr10:17289253:A:G	2.69505e-06	-1.38946e-10	-1.08987	0.00010547	-1.38946e-10	-1.08633	0.000108901	-1.38946e-10	-1.08788
17289454	chr10:17289454:C:G	4.7454e-05	-1.38946e-10	1.77848	0.00239417	-1.38946e-10	2.03603	0.00248477	-1.38946e-10	2.03961
17289683	chr10:17289683:G:A	4.17729e-05	2.92108	-1.27011	0.0019032	3.05843	-1.2519	0.00175779	2.94515	-1.25165
17289766	chr10:17289766:CTCGTT:C	4.91736e-05	3.10142	-1.28735	0.00222789	3.23655	-1.2725	0.00205328	3.12116	-1.27228
17290917	chr10:17290917:T:A	6.62402e-05	3.34253	-1.23052	0.00310043	3.49434	-1.1998	0.00284934	3.37612	-1.19959
17290994	chr10:17290994:C:T	2.83591e-06	-1.14544	0.106517	8.21944e-05	-1.36537	0.0296959	8.45188e-05	-1.37301	0.0316669
17291045	chr10:17291045:AGAGT:A	3.65689e-06	-1.38946e-10	-0.784668	0.000145891	-1.38946e-10	-0.761898	0.000150861	-1.38946e-10	-0.761958
17291279	chr10:17291279:C:G	3.62604e-06	-1.38946e-10	-0.79314	0.000146733	-1.38946e-10	-0.756145	0.000151488	-1.38946e-10	-0.757811
17291311	chr10:17291311:A:G	1.48728e-06	-1.51541	-0.168916	7.21668e-05	-1.40337	-0.0624106	7.40124e-05	-1.40944	-0.0646465
17291515	chr10:17291515:A:G	4.83348e-07	-1.50083	-1.30747	1.72227e-05	-1.59645	-1.30209	1.77491e-05	-1.60015	-1.30184
17292177	chr10:17292177:G:A	2.79658e-05	2.3558	-1.1061	0.00117418	2.4768	-1.15323	0.00109408	2.37289	-1.15354
17292379	chr10:17292379:G:A	2.53844e-05	2.36859	-1.21574	0.001092	2.49703	-1.24602	0.00101746	2.39294	-1.24619
17292746	chr10:17292746:C:T	2.6866e-06	0.218932	-1.31194	0.00023361	1.01112	-1.30223	0.000225183	0.940794	-1.3022
17292899	chr10:17292899:G:A	2.14613e-06	-1.38946e-10	-1.31762	8.41408e-05	-1.38946e-10	-1.31227	8.69984e-05	-1.38946e-10	-1.31243
17292936	chr10:17292936:A:G	3.06089e-05	2.54351	-1.2035	0.00131699	2.67397	-1.23562	0.00122453	2.56779	-1.2358
17293055	chr10:17293055:T:A	6.50275e-06	0.483668	-0.692725	0.000488047	1.14781	-0.702152	0.000469244	1.07608	-0.703278
17293157	chr10:17293157:G:A	4.82888e-07	-1.52495	-1.2843	1.93784e-05	-1.47838	-1.30222	1.9933e-05	-1.48353	-1.30242
17293225	chr10:17293225:G:A	3.61533e-06	-1.38946e-10	-0.7961	0.000144085	-1.38946e-10	-0.774353	0.000148995	-1.38946e-10	-0.774407
17293261	chr10:17293261:C:T	2.56304e-06	-1.38946e-10	-1.14009	0.000102841	-1.38946e-10	-1.11158	0.00010625	-1.38946e-10	-1.11253
17293974	chr10:17293974:C:G	3.40943e-05	2.58717	-1.13932	0.00149632	2.74396	-1.17795	0.00138977	2.63676	-1.17819
17294177	chr10:17294177:G:A	5.5397e-07	-1.37716	-1.29477	2.27845e-05	-1.31017	-1.3085	2.34106e-05	-1.31648	-1.30865
17294206	chr10:17294206:T:C	1.65085e-05	1.99845	-1.27585	0.00181237	3.02524	-1.26761	0.00169729	2.92567	-1.2672
17294207	chr10:17294207:G:A	1.72842e-05	0.768508	-3.25898e-10	0.0011887	1.33586	-3.25898e-10	0.00121523	1.32437	-3.25898e-10
17294415	chr10:17294415:A:G	1.86393e-06	-1.4586	-3.25898e-10	7.12404e-05	-1.4787	-3.25898e-10	7.32973e-05	-1.48379	-3.25898e-10
17294559	chr10:17294559:A:G	2.89391e-06	-1.38946e-10	-1.01867	0.00011181	-1.38946e-10	-1.02796	0.000115564	-1.38946e-10	-1.0285
17294616	chr10:17294616:A:G	2.2248e-06	-1.38946e-10	-1.28161	8.636e-05	-1.38946e-10	-1.28623	8.93078e-05	-1.38946e-10	-1.28623
17294869	chr10:17294869:C:T	2.14199e-06	-1.38946e-10	-1.31955	8.35045e-05	-1.38946e-10	-1.31986	8.63537e-05	-1.38946e-10	-1.31987
17294981	chr10:17294981:G:A	2.3685e-06	-1.38946e-10	-1.21902	9.4905e-05	-1.38946e-10	-1.19188	9.81456e-05	-1.38946e-10	-1.19187
17295063	chr10:17295063:A:AT	2.15056e-06	-1.38946e-10	-1.31555	8.41121e-05	-1.38946e-10	-1.31261	8.69748e-05	-1.38946e-10	-1.3127
17295339	chr10:17295339:A:G	4.84454e-06	-1.38946e-10	-0.503431	0.000192685	-1.38946e-10	-0.483701	0.000199218	-1.38946e-10	-0.483921
17295380	chr10:17295380:C:T	2.65736e-06	-1.38946e-10	-1.10395	0.000100976	-1.38946e-10	-1.12987	0.000104492	-1.38946e-10	-1.12921
17295407	chr10:17295407:T:C	2.16049e-06	-1.38946e-10	-1.31095	8.48225e-05	-1.38946e-10	-1.3042	8.77283e-05	-1.38946e-10	-1.30408
17295621	chr10:17295621:G:A	4.63343e-05	1.7546	-3.25898e-10	0.0012258	1.36659	-3.25898e-10	0.00123884	1.34362	-3.25898e-10
17295922	chr10:17295922:G:A	2.20054e-06	-1.38946e-10	-1.29258	8.60991e-05	-1.38946e-10	-1.28926	8.90665e-05	-1.38946e-10	-1.28894
17296010	chr10:17296010:C:T	5.55163e-06	0.267893	-0.635084	0.000296127	0.700902	-0.754873	0.00029354	0.659076	-0.755382
17296017	chr10:17296017:T:C	3.55615e-06	-1.38946e-10	-0.812603	0.000128397	-1.38946e-10	-0.889635	0.000132918	-1.38946e-10	-0.888586
17296426	chr10:17296426:T:C	1.06091e-05	1.59808	-1.31766	0.000647901	2.04045	-1.31147	0.000637406	1.99046	-1.31138
17296497	chr10:17296497:A:T	2.42697e-06	-1.38946e-10	-1.19464	9.71837e-05	-1.38946e-10	-1.16816	0.000100475	-1.38946e-10	-1.16841
17296661	chr10:17296661:T:C	3.33731e-06	-1.38946e-10	-0.876116	0.000127795	-1.38946e-10	-0.894327	0.000132191	-1.38946e-10	-0.894069
17296797	chr10:17296797:C:T	1.70846e-06	-1.54569	-3.25898e-10	6.82063e-05	-1.52222	-3.25898e-10	7.04461e-05	-1.52347	-3.25898e-10
17296956	chr10:17296956:C:T	5.76193e-06	-0.330009	-3.25898e-10	0.000241127	-0.259434	-3.25898e-10	0.000246936	-0.26919	-3.25898e-10
17296975	chr10:17296975:A:C	5.1709e-06	-0.82014	0.381904	0.000208397	-0.426096	0.0207831	0.000210344	-0.450844	0.0212714
17296992	chr10:17296992:T:C	7.64984e-05	-1.38946e-10	2.25599	0.00383415	-1.38946e-10	2.50694	0.00399036	-1.38946e-10	2.51332
17297132	chr10:17297132:C:G	2.14525e-06	-1.38946e-10	-1.31803	8.35489e-05	-1.38946e-10	-1.31933	8.63972e-05	-1.38946e-10	-1.31936
17297317	chr10:17297317:G:A	2.16671e-06	-1.38946e-10	-1.30807	8.43533e-05	-1.38946e-10	-1.30974	8.72392e-05	-1.38946e-10	-1.30967
17297584	chr10:17297584:C:T	1.62186e-06	-1.59771	-3.25898e-10	6.41827e-05	-1.58302	-3.25898e-10	6.6317e-05	-1.58387	-3.25898e-10
17297726	chr10:17297726:T:C	8.22335e-06	1.06643	-1.04074	0.000278915	0.957401	-1.07125	0.000283176	0.938672	-1.07092
17297863	chr10:17297863:A:C	9.32737e-06	-1.38946e-10	0.151671	0.000362856	-1.38946e-10	0.149248	0.000375499	-1.38946e-10	0.149936
17297956	chr10:17297956:A:T	2.30604e-06	-1.38946e-10	-1.24575	8.95194e-05	-1.38946e-10	-1.2503	9.25436e-05	-1.38946e-10	-1.25064
17298094	chr10:17298094:G:A	2.16059e-06	-1.43762	0.12672	6.88107e-05	-1.52653	0.0131303	7.13019e-05	-1.5272	0.0158042
17298128	chr10:17298128:A:T	2.70816e-06	-1.38946e-10	-1.08501	0.000108035	-1.38946e-10	-1.0623	0.000111725	-1.38946e-10	-1.06228
17298522	chr10:17298522:A:C	2.20612e-06	-1.38946e-10	-1.29005	8.68328e-05	-1.38946e-10	-1.28077	8.97934e-05	-1.38946e-10	-1.28081
17298801	chr10:17298801:A:G	1.54225e-06	-1.64804	-3.25898e-10	6.78383e-05	-1.52763	-3.25898e-10	7.00291e-05	-1.52941	-3.25898e-10
17299119	chr10:17299119:T:C	2.22436e-06	-1.38946e-10	-1.28181	8.63328e-05	-1.38946e-10	-1.28655	8.93031e-05	-1.38946e-10	-1.28628
17299143	chr10:17299143:C:T	2.51346e-06	-1.38946e-10	-1.15962	9.77923e-05	-1.38946e-10	-1.16191	0.000101027	-1.38946e-10	-1.16293
17299360	chr10:17299360:A:G	2.14491e-06	-1.38946e-10	-1.31818	8.35942e-05	-1.38946e-10	-1.31878	8.64485e-05	-1.38946e-10	-1.31877
17299366	chr10:17299366:A:G	2.20778e-06	-1.38946e-10	-1.28929	8.57317e-05	-1.38946e-10	-1.29354	8.86788e-05	-1.38946e-10	-1.2933
17299515	chr10:17299515:A:G	1.50436e-06	-1.67292	-3.25898e-10	5.88497e-05	-1.66977	-3.25898e-10	6.08608e-05	-1.66973	-3.25898e-10
17299565	chr10:17299565:A:G	6.17035e-05	-1.38946e-10	2.04106	0.00191497	-1.38946e-10	1.8127	0.00198593	-1.38946e-10	1.81552
17299722	chr10:17299722:T:C	7.48142e-05	-1.38946e-10	2.23373	0.00230693	-1.38946e-10	1.99892	0.00239254	-1.38946e-10	2.00179
17299847	chr10:17299847:A:C	1.45013e-05	-1.38946e-10	0.592954	0.000719675	-1.38946e-10	0.834041	0.000747855	-1.38946e-10	0.83889
17300032	chr10:17300032:A:G	2.18931e-06	-1.38946e-10	-1.2977	8.569e-05	-1.38946e-10	-1.29402	8.86056e-05	-1.38946e-10	-1.29412
17300199	chr10:17300199:A:G	5.30126e-06	-1.38946e-10	-0.413338	0.000212244	-1.38946e-10	-0.387023	0.000219614	-1.38946e-10	-0.386447
17300201	chr10:17300201:C:G	1.66226e-05	-1.38946e-10	0.729483	0.000835197	-1.38946e-10	0.982909	0.00086779	-1.38946e-10	0.98763
17300303	chr10:17300303:G:A	3.99524e-05	-1.38946e-10	1.60641	0.00134927	-1.38946e-10	1.46256	0.00140212	-1.38946e-10	1.46742
17300408	chr10:17300408:T:C	2.2204e-06	-1.38946e-10	-1.28359	8.69853e-05	-1.38946e-10	-1.27902	8.99436e-05	-1.38946e-10	-1.27914
17300490	chr10:17300490:T:C	4.22167e-06	-1.38946e-10	-0.641052	0.000130868	-1.38946e-10	-0.870565	0.000135315	-1.38946e-10	-0.870717
17300529	chr10:17300529:A:G	1.83347e-05	-1.38946e-10	0.827516	0.000925904	-1.38946e-10	1.08601	0.000962136	-1.38946e-10	1.09084
17300732	chr10:17300732:C:T	1.5035e-06	-1.67349	-3.25898e-10	5.86984e-05	-1.67235	-3.25898e-10	6.07035e-05	-1.67232	-3.25898e-10
17300778	chr10:17300778:C:T	1.50404e-06	-1.67312	-3.25898e-10	5.8649e-05	-1.67319	-3.25898e-10	6.06516e-05	-1.67317	-3.25898e-10
17301309	chr10:17301309:C:T	2.76094e-06	-1.38946e-10	-1.06571	0.000106679	-1.38946e-10	-1.07493	0.000110357	-1.38946e-10	-1.0746
17301365	chr10:17301365:A:G	3.76876e-06	0.475854	-1.23039	0.000122768	0.288224	-1.22268	0.00012502	0.273116	-1.22296
17301435	chr10:17301435:T:C	3.7952e-06	-1.38946e-10	-0.747545	0.000153864	-1.38946e-10	-0.708689	0.000159054	-1.38946e-10	-0.709073
17301438	chr10:17301438:C:G	5.44714e-06	-1.38946e-10	-0.386192	0.000217874	-1.38946e-10	-0.360843	0.000225443	-1.38946e-10	-0.360254
17301567	chr10:17301567:G:A	2.43131e-06	-1.38946e-10	-1.19285	9.64044e-05	-1.38946e-10	-1.17621	9.96966e-05	-1.38946e-10	-1.17619
17301707	chr10:17301707:G:A	3.53273e-06	-1.38946e-10	-0.819212	0.000113165	-1.38946e-10	-1.01591	0.000117	-1.38946e-10	-1.01615
17301983	chr10:17301983:C:T	3.68289e-06	-1.38946e-10	-0.777583	0.000148038	-1.38946e-10	-0.74729	0.000153082	-1.38946e-10	-0.747348
17302116	chr10:17302116:C:A	1.50521e-06	-1.67235	-3.25898e-10	5.89167e-05	-1.66863	-3.25898e-10	6.09309e-05	-1.66858	-3.25898e-10
17302240	chr10:17302240:TTTAC:T	3.75575e-05	-1.38946e-10	1.54459	0.00127695	-1.38946e-10	1.40747	0.00132636	-1.38946e-10	1.41188
17302979	chr10:17302979:G:A	2.6441e-06	-1.38946e-10	-1.10895	0.000105015	-1.38946e-10	-1.09065	0.000108595	-1.38946e-10	-1.09069
17303159	chr10:17303159:C:G	1.50629e-06	-1.67163	-3.25898e-10	5.89831e-05	-1.66751	-3.25898e-10	6.10002e-05	-1.66744	-3.25898e-10
17303269	chr10:17303269:A:C	6.66626e-05	-1.38946e-10	2.11836	0.00222554	-1.38946e-10	1.963	0.00230622	-1.38946e-10	1.96504
17303348	chr10:17303348:TATC:T	2.60137e-06	-1.38946e-10	-1.12524	9.9264e-05	-1.38946e-10	-1.14698	0.000102696	-1.38946e-10	-1.14655
17303384	chr10:17303384:A:T	7.49253e-06	-1.38946e-10	-0.0673752	0.000284237	-1.38946e-10	-0.0949501	0.000293901	-1.38946e-10	-0.0950746
17303440	chr10:17303440:A:T	2.21955e-06	-1.38946e-10	-1.28398	8.73335e-05	-1.38946e-10	-1.27502	9.0313e-05	-1.38946e-10	-1.27504
17303491	chr10:17303491:A:C	5.44305e-06	-1.38946e-10	-0.386943	0.000217779	-1.38946e-10	-0.361279	0.000225343	-1.38946e-10	-0.360694
17303819	chr10:17303819:A:T	4.31893e-06	0.245288	-0.863563	0.000151639	0.109458	-0.832716	0.000154469	0.0951865	-0.833512
17303959	chr10:17303959:T:C	1.60509e-06	-1.6081	-3.25898e-10	5.86413e-05	-1.67332	-3.25898e-10	6.06467e-05	-1.67325	-3.25898e-10
17304200	chr10:17304200:C:T	1.73435e-06	-1.53065	-3.25898e-10	6.23849e-05	-1.61144	-3.25898e-10	6.45967e-05	-1.61016	-3.25898e-10
17304267	chr10:17304267:A:G	1.21314e-05	-1.38946e-10	0.414516	0.000406623	-1.38946e-10	0.263127	0.000421541	-1.38946e-10	0.265598
17304430	chr10:17304430:T:C	2.16103e-06	-1.38946e-10	-1.3107	8.47758e-05	-1.38946e-10	-1.30475	8.76673e-05	-1.38946e-10	-1.30477
17304446	chr10:17304446:C:A	2.72893e-06	-1.38946e-10	-1.07737	0.000105846	-1.38946e-10	-1.08277	0.00010945	-1.38946e-10	-1.08285
17304944	chr10:17304944:G:C	3.85506e-06	-1.38946e-10	-0.731896	0.000144289	-1.38946e-10	-0.772938	0.000149145	-1.38946e-10	-0.773398
17305301	chr10:17305301:C:T	1.56388e-06	-1.63411	-3.25898e-10	5.87084e-05	-1.67218	-3.25898e-10	6.07037e-05	-1.67231	-3.25898e-10
17305405	chr10:17305405:C:T	1.17608e-06	-1.65987	-0.259217	4.64658e-05	-1.66853	-0.237509	4.80906e-05	-1.66889	-0.236347
17305437	chr10:17305437:C:T	3.5108e-05	1.47715	-3.25898e-10	0.000937668	1.09864	-3.25898e-10	0.000951729	1.07996	-3.25898e-10
17305545	chr10:17305545:A:T	2.19791e-06	-1.38946e-10	-1.29378	8.59546e-05	-1.38946e-10	-1.29094	8.89051e-05	-1.38946e-10	-1.29075
17305573	chr10:17305573:T:A	2.29681e-06	-1.38946e-10	-1.24976	8.90231e-05	-1.38946e-10	-1.25586	9.20716e-05	-1.38946e-10	-1.25575
17305738	chr10:17305738:G:A	9.8989e-06	1.51692	-1.30578	0.000289276	1.22887	-1.30625	0.000293895	1.21114	-1.30624
17305989	chr10:17305989:G:A	2.14935e-06	-1.38946e-10	-1.31612	8.39481e-05	-1.38946e-10	-1.31456	8.68148e-05	-1.38946e-10	-1.31454
17306249	chr10:17306249:A:G	2.19051e-06	-1.38946e-10	-1.29715	8.51893e-05	-1.38946e-10	-1.29988	8.81049e-05	-1.38946e-10	-1.29979
17306475	chr10:17306475:C:T	7.54155e-07	-1.67324	-0.690202	2.90085e-05	-1.66064	-0.716533	3.00523e-05	-1.65899	-0.716394
17306497	chr10:17306497:G:T	4.57772e-07	-1.54288	-1.31979	1.58291e-05	-1.66322	-1.31969	1.63325e-05	-1.66547	-1.3197
17306599	chr10:17306599:C:T	3.03513e-06	-1.38946e-10	-0.971029	0.000124934	-1.38946e-10	-0.916972	0.000129195	-1.38946e-10	-0.916999
17306627	chr10:17306627:C:T	2.1573e-06	-1.38946e-10	-1.31242	8.3826e-05	-1.38946e-10	-1.31602	8.66877e-05	-1.38946e-10	-1.31601
17306735	chr10:17306735:A:T	2.17472e-06	-1.38946e-10	-1.30438	8.51617e-05	-1.38946e-10	-1.30021	8.80628e-05	-1.38946e-10	-1.30027
17306989	chr10:17306989:TC:T	2.20621e-05	1.01258	-3.25898e-10	0.000602527	0.656375	-3.25898e-10	0.000612988	0.640026	-3.25898e-10
17307066	chr10:17307066:C:G	7.47308e-07	-1.65218	-0.720382	2.94765e-05	-1.61135	-0.749813	3.05957e-05	-1.60788	-0.74958
17307220	chr10:17307220:T:G	6.96641e-07	-1.61435	-0.828418	2.81864e-05	-1.56317	-0.842745	2.92872e-05	-1.55857	-0.842594
17307363	chr10:17307363:T:G	6.67735e-07	-1.6553	-0.829842	2.65281e-05	-1.62292	-0.843633	2.75237e-05	-1.61978	-0.843489
17307575	chr10:17307575:A:G	2.44859e-06	-1.38946e-10	-1.18577	9.52981e-05	-1.38946e-10	-1.18775	9.84745e-05	-1.38946e-10	-1.18852
17307846	chr10:17307846:A:C	5.09558e-07	-1.62967	-1.12583	2.05389e-05	-1.58924	-1.1332	2.13273e-05	-1.58532	-1.13301
17307859	chr10:17307859:C:T	5.3655e-07	-1.67349	-1.03039	2.2444e-05	-1.65297	-0.980762	2.32347e-05	-1.65236	-0.980313
17308200	chr10:17308200:G:A	2.18243e-06	-1.38946e-10	-1.30085	8.53075e-05	-1.38946e-10	-1.2985	8.82124e-05	-1.38946e-10	-1.29857
17308243	chr10:17308243:A:G	5.59172e-07	-1.63512	-1.02746	2.2474e-05	-1.59642	-1.03598	2.33315e-05	-1.59266	-1.03586
17308318	chr10:17308318:CA:C	5.86943e-07	-1.627	-0.987106	2.36529e-05	-1.58525	-0.996027	2.4562e-05	-1.58122	-0.995895
17308467	chr10:17308467:A:C	2.77383e-06	-1.38946e-10	-1.06105	0.000107978	-1.38946e-10	-1.06283	0.000111529	-1.38946e-10	-1.06404
17308670	chr10:17308670:CTG:C	2.15218e-06	-1.38946e-10	-1.3148	8.41425e-05	-1.38946e-10	-1.31225	8.70109e-05	-1.38946e-10	-1.31229
17308760	chr10:17308760:T:C	2.49878e-06	-1.16548	-3.25898e-10	9.64017e-05	-1.17623	-3.25898e-10	9.99464e-05	-1.17369	-3.25898e-10
17308781	chr10:17308781:A:G	4.04469e-07	-1.67187	-1.3146	1.61375e-05	-1.65401	-1.3096	1.67227e-05	-1.65197	-1.30958
17309081	chr10:17309081:T:C	4.21438e-07	-1.63338	-1.31199	1.66287e-05	-1.61639	-1.31724	1.71351e-05	-1.61996	-1.31723
17309127	chr10:17309127:T:G	5.48005e-07	-1.47251	-1.21024	2.36949e-05	-1.35488	-1.22462	2.46042e-05	-1.35066	-1.22475
17309284	chr10:17309284:G:C	1.8848e-06	-1.44746	-3.25898e-10	7.67442e-05	-1.40428	-3.25898e-10	7.93624e-05	-1.40429	-3.25898e-10
17309448	chr10:17309448:ATTGTT:A	7.52067e-06	-1.38946e-10	-0.0636274	0.000275008	-1.38946e-10	-0.127958	0.000284995	-1.38946e-10	-0.125848
17309758	chr10:17309758:T:C	6.39923e-07	-1.6164	-0.911291	2.27017e-05	-1.66908	-0.953241	2.34681e-05	-1.66969	-0.95299
17309795	chr10:17309795:A:G	6.69917e-07	-1.60337	-0.878516	2.35341e-05	-1.66446	-0.921852	2.43225e-05	-1.66533	-0.92159
17309825	chr10:17309825:A:G	6.79423e-07	-1.5716	-0.896196	2.34395e-05	-1.65153	-0.9388	2.42125e-05	-1.65291	-0.938542
17310051	chr10:17310051:T:C	7.99255e-07	-1.46318	-0.842176	2.62647e-05	-1.5898	-0.886732	2.70958e-05	-1.59248	-0.886461
17310258	chr10:17310258:C:T	1.5129e-06	-1.66198	-0.00526843	6.00876e-05	-1.63321	-0.0157451	6.2445e-05	-1.62989	-0.0141426
17310342	chr10:17310342:TA:T	4.34568e-06	0.638748	-1.25085	0.000126585	0.354508	-1.25835	0.000129031	0.340354	-1.25862
17310514	chr10:17310514:C:G	4.90835e-07	-1.59723	-1.1957	1.73918e-05	-1.66067	-1.22809	1.79458e-05	-1.66278	-1.22818
17310569	chr10:17310569:T:A	2.25168e-06	-1.38946e-10	-1.26961	8.89483e-05	-1.38946e-10	-1.2567	9.19633e-05	-1.38946e-10	-1.25693
17310631	chr10:17310631:T:A	5.50202e-07	-1.43483	-1.24392	1.87125e-05	-1.55804	-1.25752	1.92937e-05	-1.561	-1.25753
17310758	chr10:17310758:T:A	1.75338e-06	-1.51974	-3.25898e-10	7.09856e-05	-1.48228	-3.25898e-10	7.34084e-05	-1.48228	-3.25898e-10
17310862	chr10:17310862:G:A	4.20019e-06	0.673713	-1.31987	0.000122866	0.386113	-1.31977	0.000125259	0.371825	-1.31976
17310931	chr10:17310931:T:C	1.04429e-06	-1.47264	-0.565308	3.47833e-05	-1.58435	-0.611277	3.58191e-05	-1.59005	-0.60979
17311152	chr10:17311152:T:C	5.47588e-07	-1.64304	-1.04048	2.1594e-05	-1.66074	-1.0116	2.23735e-05	-1.65938	-1.01106
17311177	chr10:17311177:C:T	2.51586e-06	-1.38946e-10	-1.15867	0.000100274	-1.38946e-10	-1.13685	0.00010367	-1.38946e-10	-1.1371
17311271	chr10:17311271:A:G	5.18025e-07	-1.64448	-1.09453	2.03575e-05	-1.66233	-1.06898	2.10886e-05	-1.66105	-1.06853
17311362	chr10:17311362:A:G	1.54689e-06	-0.453295	-1.19174	7.19133e-05	-0.317274	-1.15202	7.4064e-05	-0.321825	-1.15156
17311474	chr10:17311474:T:C	2.52751e-06	-1.38946e-10	-1.15405	0.000100776	-1.38946e-10	-1.13186	0.000104189	-1.38946e-10	-1.13211
17311588	chr10:17311588:T:A	4.406e-07	-1.67169	-1.22921	1.81897e-05	-1.65261	-1.19129	1.88339e-05	-1.6519	-1.19076
17311617	chr10:17311617:C:A	1.56173e-06	-0.457755	-1.17773	7.26757e-05	-0.32267	-1.13608	7.48513e-05	-0.327215	-1.1356
17311668	chr10:17311668:T:C	1.5002e-06	-0.484696	-1.19099	6.96296e-05	-0.350379	-1.15119	7.17182e-05	-0.354845	-1.15073
17311678	chr10:17311678:G:T	2.40593e-06	-1.38946e-10	-1.20334	9.3546e-05	-1.38946e-10	-1.20631	9.67388e-05	-1.38946e-10	-1.2063
17311683	chr10:17311683:TA:T	1.54287e-06	-0.453634	-1.19401	7.17017e-05	-0.317629	-1.15462	7.3847e-05	-0.322163	-1.15416
17311749	chr10:17311749:G:A	1.39557e-06	-0.562789	-1.18519	6.46234e-05	-0.431611	-1.14457	6.65706e-05	-0.435953	-1.1441
17312089	chr10:17312089:A:G	2.76775e-06	-1.38946e-10	-1.06325	0.000105949	-1.38946e-10	-1.0818	0.000109596	-1.38946e-10	-1.08152
17312422	chr10:17312422:G:A	1.35707e-06	-0.606843	-1.16911	6.28252e-05	-0.478189	-1.12621	6.47262e-05	-0.482434	-1.12572
17312462	chr10:17312462:G:A	2.52457e-06	-1.15521	-3.25898e-10	9.44201e-05	-1.197	-3.25898e-10	9.79595e-05	-1.19377	-3.25898e-10
17312582	chr10:17312582:G:A	8.96628e-07	-1.0912	-1.09919	3.77422e-05	-1.06161	-1.05237	3.89128e-05	-1.06512	-1.05187
17312739	chr10:17312739:G:C	4.74946e-07	-1.65896	-1.16687	1.87821e-05	-1.67349	-1.13836	1.94322e-05	-1.67346	-1.13792
17312748	chr10:17312748:C:A	1.24681e-06	-1.4324	-0.428301	4.10213e-05	-1.55738	-0.473284	4.22096e-05	-1.56391	-0.471764
17312928	chr10:17312928:C:T	1.45206e-06	-0.535415	-1.17288	6.7303e-05	-0.405208	-1.13034	6.93216e-05	-0.409664	-1.1299
17312946	chr10:17312946:C:T	1.50817e-06	-1.67039	-3.25898e-10	5.86321e-05	-1.67348	-3.25898e-10	6.0632e-05	-1.6735	-3.25898e-10
17312950	chr10:17312950:T:C	1.51598e-06	-1.36171	-0.303514	5.83637e-05	-1.51848	-0.159584	6.01798e-05	-1.52259	-0.158396
17312962	chr10:17312962:G:A	2.32986e-06	-1.38946e-10	-1.23547	9.2435e-05	-1.38946e-10	-1.21825	9.55655e-05	-1.38946e-10	-1.21851
17313489	chr10:17313489:A:G	1.42619e-05	0.57631	-3.25898e-10	0.000414288	0.281804	-3.25898e-10	0.000422452	0.267756	-3.25898e-10
17313504	chr10:17313504:G:A	2.39299e-06	-1.38946e-10	-1.20874	9.42041e-05	-1.38946e-10	-1.19929	9.73878e-05	-1.38946e-10	-1.19962
17313679	chr10:17313679:G:A	2.82123e-06	-0.93761	-0.106497	8.53792e-05	-1.20165	-0.0960069	8.74694e-05	-1.21233	-0.0946987
17313909	chr10:17313909:G:A	1.4791e-06	-0.517858	-1.17199	6.87974e-05	-0.384551	-1.12904	7.08614e-05	-0.389006	-1.12859
17313931	chr10:17313931:A:G	1.58434e-06	-1.62112	-3.25898e-10	6.072e-05	-1.63848	-3.25898e-10	6.27639e-05	-1.63894	-3.25898e-10
17314006	chr10:17314006:G:T	3.21481e-06	-0.913515	-3.25898e-10	0.000148713	-0.742739	-3.25898e-10	0.000154155	-0.740362	-3.25898e-10
17314266	chr10:17314266:A:G	1.51672e-06	-0.482569	-1.18216	7.05286e-05	-0.348017	-1.14072	7.26399e-05	-0.352518	-1.14029
17314448	chr10:17314448:A:G	1.5154e-06	-0.997401	-0.668205	4.68264e-05	-1.2436	-0.654712	4.80504e-05	-1.2524	-0.653671
17314540	chr10:17314540:G:T	8.48567e-07	-0.926943	-1.31854	2.65315e-05	-1.15478	-1.31164	2.74271e-05	-1.15511	-1.31168
17314580	chr10:17314580:T:A	4.26258e-07	-1.64532	-1.28868	1.78135e-05	-1.60545	-1.25936	1.84838e-05	-1.60243	-1.25899
17314696	chr10:17314696:T:C	6.51771e-07	-1.18974	-1.3196	1.98815e-05	-1.44801	-1.30696	2.04396e-05	-1.45399	-1.30685
17314734	chr10:17314734:C:CAGT	1.51885e-06	-1.66333	-3.25898e-10	5.98336e-05	-1.65319	-3.25898e-10	6.18934e-05	-1.6529	-3.25898e-10
17314736	chr10:17314736:C:A	1.52345e-06	-1.66031	-3.25898e-10	6.00843e-05	-1.64901	-3.25898e-10	6.21545e-05	-1.6487	-3.25898e-10
17314839	chr10:17314839:G:A	4.51142e-07	-1.6675	-1.20976	1.84601e-05	-1.66142	-1.16773	1.91107e-05	-1.66088	-1.16719
17315086	chr10:17315086:C:G	4.83176e-06	0.813747	-1.31982	0.000140831	0.522095	-1.3193	0.000143504	0.50731	-1.31927
17315105	chr10:17315105:A:T	4.06243e-06	0.619363	-1.29886	0.000124179	0.376531	-1.29956	0.000126614	0.362502	-1.29968
```
