## Supplementary material for "Characterization of shared and ancestry-specific signals driving complex traits using multi-ancestry fine-mapping": susiex_nc3.cs80.summary

```
# chr10:16315133-17315133
CS_ID	CS_LENGTH	CS_PURITY	MAX_PIP_SNP	BP	REF_ALLELE	ALT_ALLELE	REF_FRQ	BETA	SE	-LOG10P	MAX_PIP	POST-HOC_PROB_POP1	POST-HOC_PROB_POP2
1	6	0.939475	chr10:16822328:T:G	16822328	G,G	T,T	1,1	inf,inf	inf,inf	6.78535,0.313518	0.207608	0.978685	0.309582
2	2146	0	chr10:16555836:G:A	16555836	A,NA	G,NA	1,NA	-inf,NA	inf,NA	3.52641,NA	0.015256	0.502719	0.374713
3	2211	0	chr10:16555836:G:A	16555836	A,NA	G,NA	1,NA	-inf,NA	inf,NA	3.52641,NA	0.0159015	0.492775	0.376199
```
