## Supplementary material for "Characterization of shared and ancestry-specific signals driving complex traits using multi-ancestry fine-mapping": orig_s1_snps

```
rs10430577
rs10430578
rs510633
rs55704610
rs483809
rs17657502
rs72782600
rs692618
rs560358
rs538413
rs691070
rs532813
rs691105
rs12779357
rs529996
rs508011
rs10508553
rs11011537
rs691707
rs76299776
rs691721
rs691728
rs722381
rs691745
rs473015
rs692009
rs11011589
rs692239
rs11011622
rs691668
rs497429
rs691659
rs691597
rs1277557
rs1277556
rs187822729
rs1277555
rs11011644
rs691068
rs117225818
rs507963
rs72784706
rs477533
rs72784707
rs79662303
rs474778
rs72784708
rs12242670
rs11598960
rs7896624
rs11011655
rs112093606
rs117843750
rs12249671
rs7474649
rs526713
rs6482070
rs28482234
rs4747334
rs2165899
rs2120293
rs41277350
rs11594574
rs691383
rs552511
rs691112
rs10764176
rs10508554
rs4433476
rs4641364
rs10827902
rs147953434
rs690759
rs72784713
rs692635
rs140116268
rs491995
rs145553078
rs117617871
rs10827910
rs35598022
rs10827911
rs79372177
rs4748429
rs473919
rs11011704
rs72784715
rs74647080
rs7085542
rs72784716
rs11593092
rs11011709
rs72784717
rs72784718
rs691159
rs691148
rs7074683
rs11011721
rs7095391
rs10827920
rs571979
rs7896039
rs12260894
rs692077
rs12761871
rs12262907
rs12359511
rs691563
rs11011748
rs75519999
rs483822
rs966720
rs62619938
rs691513
rs11011754
rs1299188
rs1296641
rs72784724
rs12358385
rs80200568
rs691550
rs56336322
rs55910920
rs61022323
rs55691793
rs146087305
rs117813842
rs72778312
rs691862
rs12263430
rs36018023
rs549855
rs78159125
rs11511149
rs116986273
rs139239693
rs7081306
rs690893
rs4747335
rs12354874
rs11592310
rs11592271
rs4748431
rs4747336
rs564868
rs12780445
rs12243310
rs7072795
rs508196
rs138920304
rs692097
rs475853
rs35193534
rs692570
rs692594
rs556165
rs12243207
rs553304
10:18266783_G_T
rs2478568
rs2437260
rs2497827
rs943331
rs943330
rs7096615
rs35627797
rs2497828
rs2497829
rs2497830
rs10827981
rs2497831
rs2478569
rs943329
rs7086141
rs2437261
rs79375232
rs11011850
rs72778328
rs1926739
rs11011857
rs60740052
rs11593695
rs11592022
rs11011865
rs80350242
rs7095247
rs2437262
rs113334738
rs7085961
rs2497832
rs2497833
rs11592648
rs2497835
rs139414136
rs2437263
rs2437264
rs2437265
rs9664208
rs7071264
rs2437266
rs11011896
rs2437267
rs74934353
rs2497836
rs2497837
rs2437268
rs2497838
rs72778337
rs55812394
rs2148599
rs2148598
rs17658718
rs10508555
rs2437271
rs12413168
rs117748606
rs2497839
rs11011919
rs11594139
rs2497840
rs117044855
rs72778339
rs2437272
rs7922102
rs12782151
rs11594776
rs1926738
rs1926737
rs182179602
rs2148596
rs2148595
rs2182582
rs11011929
rs35540736
rs17658805
rs2497753
10:18280433_A_C
rs2497754
rs58377250
rs78715978
rs12415959
rs10828013
rs2478571
rs12359337
rs2497755
rs116991785
rs11596001
rs11011980
rs10508556
rs2497756
rs2497759
rs2497760
rs143398748
rs7078713
rs7099037
rs7079066
rs76692191
rs12415053
rs2497761
rs11818989
rs146535120
rs2478573
rs2478574
rs80134638
rs2497762
rs16916742
rs9418383
rs73607845
rs67967330
rs16916744
rs41277356
rs7894090
rs11012030
rs943335
rs943334
rs2007904
rs2007909
rs11012036
rs11012037
rs2497763
rs112890837
rs74473625
rs943328
rs2437273
rs12354582
rs2497764
rs1926742
rs41306336
rs79880158
rs79347420
rs111964090
rs45447194
rs12359445
rs2497765
rs2497766
rs6482123
rs6482124
rs6482126
rs2488161
rs7893618
rs7906425
rs73607860
rs2497767
rs58338149
rs71497228
rs2488107
rs12781325
rs12355062
rs113888149
rs12356294
rs9418387
rs114711150
rs2497768
rs117275527
rs78231519
rs4570473
rs61603426
rs138920884
rs2488108
rs2488109
rs76410020
rs2488110
rs60946168
rs7921720
rs2488111
rs2497769
rs7893893
rs142371531
rs2488112
rs9988676
rs9988726
rs74835772
rs7085309
rs56274640
rs11492528
rs11492529
rs11492530
rs1986372
rs2488114
rs2488115
rs2488116
rs2488117
rs12356631
rs72780027
rs72780028
rs80203977
rs67552121
rs2488118
rs2488119
rs2497770
rs2357781
rs2497771
rs116610663
rs7074271
rs2488120
rs78875295
rs2497772
rs1935507
rs2497774
rs79501677
rs2357782
rs11012209
rs9417342
rs79075928
rs72780029
rs12358690
rs2884272
rs11012228
rs2497775
rs2357783
rs78721910
rs1935506
rs1935505
rs4747337
rs2488122
rs2488123
rs4747338
rs150883277
rs2497776
rs77599383
rs112675168
rs2497778
rs117427570
rs2488124
rs2497779
rs2497782
rs117819239
rs113762238
rs11012311
rs34810234
rs11012314
rs2497785
rs2497786
rs2497787
rs117320028
rs112910308
rs79886316
rs10828127
rs2497788
rs138323996
rs2497789
rs67406532
rs2488131
rs11012330
rs11012331
rs75256201
rs11012333
rs16916785
rs16916787
rs12358478
rs2488132
rs12358488
rs78596308
rs9417346
rs28478337
rs79392059
rs138224274
rs75036238
rs16916794
rs11012350
rs1935502
rs79831892
rs2488133
rs2488134
rs72780045
rs2488135
rs79190403
rs16916797
rs116888582
rs76882187
rs2488136
rs17602253
rs80137559
rs1954283
rs77773672
rs16916801
rs75832802
rs2488137
rs1891392
rs112264441
rs117926523
rs2488138
rs10828143
rs11012368
rs2488139
rs2488140
rs2488141
rs2488142
rs2488143
rs72780046
rs75032518
rs11012374
rs72780048
rs2488144
rs2497791
rs77356072
rs117292821
rs7080093
rs2488145
rs142988278
rs80115014
rs2497792
rs11012380
rs77131414
rs74884794
rs2497793
rs2497794
rs2488146
rs2488147
rs11012386
rs7078285
rs4748438
rs78323796
rs11012396
rs2226131
rs11012397
rs11012398
rs60010151
rs2488148
rs2497795
rs11012402
rs77166420
rs76771594
rs2497796
rs12269078
rs7920075
rs2497797
rs1986480
rs4748439
rs72780053
rs117767283
rs67885731
rs2357784
rs2249672
rs2357785
rs11595997
rs11592978
rs7098506
rs72780057
rs7088280
rs16916821
rs10828165
rs10828166
rs7894806
rs2488149
rs2497798
rs2497799
rs117217016
rs118079798
rs139241625
rs116921807
rs2497800
rs2497801
rs116856228
rs117233423
rs77689599
rs10764296
rs76594886
rs118112339
rs10764297
rs72780060
rs145552138
rs10764298
rs78423559
rs148854987
rs2497802
rs2497803
rs77465184
rs2488151
rs74118099
rs79414487
rs2497804
rs116918852
rs2488152
rs72780063
rs2185765
rs2357786
rs2357787
rs74118101
rs74120203
rs117790313
rs2488153
rs58142633
rs2497805
rs7072642
rs2497806
rs2497807
rs56392041
rs11012507
rs2497808
rs76304369
rs75699707
rs11817171
rs2497809
rs2488154
rs4601659
rs2497810
rs117934381
rs7090868
rs74120207
rs2488155
rs78351253
rs2488156
rs2497811
rs144289489
rs2497812
rs2497813
rs111922999
rs117978361
rs78439599
rs7076486
rs78159967
rs75865896
rs2497814
rs80188455
rs78120739
rs116880337
rs150923437
rs75202998
rs73591724
rs75115217
rs2497815
rs2497816
rs117051549
rs74548180
rs148078099
rs138868936
rs75994148
rs117132521
rs147391704
rs2497817
rs118052562
rs143000994
rs141388287
rs2497818
rs17602947
rs2497819
rs79967544
rs77499339
rs2250678
rs75582373
rs112903652
rs118128647
rs73591731
rs2497820
rs2488157
rs116989529
rs11813889
rs2497821
rs2497822
rs2488158
rs11012573
rs2488159
rs2497823
rs11012579
rs2488160
rs76916439
rs12256910
rs16916837
rs7902948
rs12255303
rs7903081
rs11012588
rs74768460
rs17661090
rs35822349
rs7917532
rs113391868
rs74593582
rs12775151
rs139538722
rs144703730
rs1935499
rs11599858
rs7100828
rs12247990
rs7083207
rs11012618
rs117866034
rs7079408
rs6482171
rs6482172
rs150675818
rs117675903
rs12358218
rs7912811
rs11012640
rs1972385
rs1547819
rs76719841
rs117382212
rs6415964
rs10828233
rs146758767
rs7087949
rs7074587
rs11012659
rs16916844
rs12767511
rs149596687
rs12778700
rs7916255
rs12255637
rs11597102
rs78607408
rs10828237
rs11012674
rs4573589
rs189315389
rs10508557
rs10508558
rs72780090
rs16916853
rs10828240
rs75684183
rs11012689
rs58607727
rs73591764
rs7910846
rs11012691
rs11012692
rs7919238
rs116996015
rs78169022
rs10828242
rs11012694
rs4748441
rs71497232
rs17661538
rs151328173
rs12769993
rs34571084
rs34496310
rs10740989
rs34736338
rs11593079
rs11599314
rs4748442
rs4748443
rs59555859
rs11012723
rs12766253
rs12761993
rs114092627
rs144491240
rs75727354
rs17661585
rs80171629
rs61842422
rs12571057
rs1935503
rs7904976
rs77236703
rs16916868
rs6482184
rs11815232
rs74120215
rs74120216
rs72780098
rs117299889
rs61695381
rs60865573
rs75582385
rs77118008
rs75361292
rs78037940
rs11012734
rs12777104
rs78915471
rs12761528
rs76154333
rs80262246
rs118051782
rs117639747
rs7907638
rs7901587
rs10764314
rs10828253
rs11012743
rs10828254
rs140766681
rs10764316
rs12260380
rs113600505
rs7478172
rs35900015
rs10828255
rs10828257
rs61842423
rs7068492
rs60721377
rs77973393
rs74688261
rs79882327
rs118053049
rs16916873
rs77121574
rs12359352
rs12358149
rs7897163
rs7916200
rs34849615
rs7897452
rs116177859
rs12761409
rs75126327
rs61842424
rs11012759
rs11012760
rs75232624
rs11012761
10:18415759_C_G
rs10828259
rs10828260
rs11012763
rs10764318
rs12262147
rs139981155
rs7897594
rs61842425
rs10740990
rs117631267
rs7901551
rs77846941
rs7895735
rs73593708
rs12360277
rs7896004
rs60858250
rs7902373
rs7906351
rs7915409
rs4373814
rs11596960
rs11596974
rs10828263
rs61842427
rs11591541
rs61842428
rs79947700
rs57831826
rs11592688
rs61084330
rs78736203
rs71497233
rs76879993
rs75901164
rs2357790
rs4576718
rs60659831
rs145052221
rs11012781
rs12360236
rs117105638
rs118033032
rs11012783
rs12770520
rs12570727
rs61842432
rs60416694
rs12572659
rs61842434
rs12414422
rs78282637
rs12779075
rs147397792
rs1891393
rs7908738
rs71497235
rs7900124
rs34418804
rs7909119
rs61842437
rs10764319
rs148278918
rs58055243
rs142857446
rs55822580
rs12764271
rs138094231
rs117750299
rs150534429
rs12572321
rs34606998
rs36045774
rs114977190
rs10764320
rs76236127
rs11591660
rs60689569
rs143115704
rs148223772
rs76129954
rs79020486
rs1571787
rs2840320
rs12247369
rs150041732
rs79825106
rs11012800
rs1331330
rs151260991
rs113835382
rs145329779
rs11591227
rs10828267
rs10734038
rs35769984
rs10764322
rs11012808
rs1014296
rs78473349
rs12765240
rs11012811
rs11012812
rs10828269
rs11592100
rs10828270
rs61842438
rs114435241
rs61545603
rs79819217
rs17662228
rs1888693
rs10764325
rs77903299
rs79172000
rs113390901
rs10828272
rs11012827
rs10740993
rs61842440
rs11012828
rs17604757
rs12571593
rs77082081
rs10828275
rs35410995
rs10828276
rs10828277
rs78122842
rs11012829
rs11012830
rs10740995
rs11012832
rs11012833
rs1929423
rs1929421
rs35653909
rs11594496
rs118006251
rs71497236
rs11594555
rs12413478
rs10828278
rs74793146
rs10764326
rs10740996
rs11012838
rs11012839
rs10764327
10:18449089_G_T
rs2068356
rs11595814
rs10828279
rs76213216
rs10828280
rs10828281
rs61844172
rs12358164
rs12357580
rs10828282
rs10764329
rs56276305
rs11012843
rs76111180
rs74120238
rs10764331
rs11598236
rs75770477
rs10764332
rs12414844
rs74790927
rs1888692
rs2183719
rs55890801
rs2150694
rs2183718
rs11012848
rs61844175
rs116976610
rs11012850
rs77358141
rs10828287
rs12572404
rs73593770
rs16916912
rs16916914
rs78778209
rs10741003
rs34537345
rs16916916
rs7080195
rs7090118
rs7076319
rs7090405
rs41494451
rs71491145
rs2400
rs61844177
rs149514542
rs144009622
rs113461365
rs112628506
rs11012864
rs77138979
rs117512373
rs12766683
rs11012867
rs12776808
rs7100500
rs35667846
rs17605291
rs17662793
rs1360459
rs17605326
rs10828295
rs11012876
rs142809840
rs11012877
rs1952984
rs16916922
rs34074414
rs11012883
rs16916925
rs7087598
rs117733592
rs7911644
rs12569914
rs12777936
rs75538584
rs34295748
rs35118097
rs16916928
rs74325916
rs12413195
rs17605553
rs77868870
rs17605594
rs1779235
rs111512190
rs1757211
rs1623474
rs1360460
rs1624525
rs56241630
rs76883574
rs1757210
rs1757209
rs1757208
rs1757207
rs1779226
rs78011989
rs1779227
rs1757206
rs140836479
rs1757205
rs138499853
rs12355980
rs1779228
rs7067916
rs1779237
rs1779238
rs16916932
rs1779240
rs1779241
rs12355077
rs11592084
rs1779244
rs140808895
rs78011406
rs996861
rs79720344
rs78864692
rs58887549
rs61131022
rs76720202
rs1618660
rs78163857
rs1857424
rs11593318
rs77353696
rs2482103
rs11012932
rs2489211
rs12413079
10:18480587_T_G
10:18480587_T_A
rs12414674
rs2482101
rs16916944
rs2482100
rs77726527
rs61278674
rs79167578
rs73593798
rs73593800
rs77963678
rs1277729
rs74327313
rs1277728
rs17679683
rs2482099
rs1277727
rs74602025
rs77286225
rs78862070
rs1277726
rs1277725
rs1300003
rs192080074
rs139079279
rs117440406
rs16916956
rs1125417
rs75613380
rs1573221
rs1573222
rs11012974
rs73595514
rs1277761
rs1277760
rs11012983
rs1277759
rs1277758
rs1277757
rs72782016
rs78940953
rs2489208
rs4748444
rs1277762
rs10828308
rs11012995
rs138751487
rs12358313
rs1277763
rs1277764
rs79489901
rs11013004
rs11013005
rs76077446
rs1277765
rs12355606
rs74661789
rs34640527
rs1277766
rs73595532
rs1277767
rs77450573
rs7914927
rs12359899
rs79348792
rs73595533
rs1277768
rs16916984
rs1277769
rs11013023
rs73595538
rs80170691
rs10828310
rs78953094
rs1539679
rs1539680
rs73595546
rs2482119
rs73595550
rs78230290
rs11013043
rs11013044
rs7897853
rs2489207
rs2489206
rs2489205
rs7901394
rs2482118
rs2482117
rs139102261
rs1757215
rs1757216
rs1757217
rs2482113
rs10828318
rs1757218
rs12248794
rs1779246
rs11013049
rs12249287
rs114936205
rs118187208
rs2026323
rs2026324
rs2489204
rs1813517
rs7915367
rs7924114
rs76269973
rs10764340
rs10128211
rs1757219
rs2489201
rs2489200
rs1779217
rs1757220
rs1779216
rs1779215
rs7917760
rs11013065
rs7896607
rs7905454
rs1936442
rs143228140
rs78634605
rs74319868
rs77064556
rs1631911
rs1631891
rs75448534
rs60196964
rs1779214
rs1779213
rs1779212
rs1779211
rs77999982
rs1539681
rs1779209
rs79491610
rs74551659
rs1757223
rs1779208
rs151071480
rs57748809
rs1613804
rs1779207
10:18516070_G_C
rs1757224
rs11814908
rs1757225
rs1757226
rs2250996
rs2250999
rs2482111
rs2482110
rs139399047
rs80255463
rs78575987
rs11013093
rs11013094
rs74117923
rs1277744
rs1277745
rs61261116
rs1277746
rs1277747
rs1277748
rs1277749
rs74756266
rs17607485
rs76761898
rs1277750
rs59462087
rs1277752
rs1277753
rs12146379
rs1277754
rs73597550
rs36055159
rs76377192
rs60070848
rs7082483
rs2482109
rs2489199
rs16917080
rs7098242
rs1757234
rs10828333
rs1757235
rs78227925
rs1757236
rs1779230
rs7898536
rs139033083
rs11013126
rs1892008
rs75503774
rs77624100
rs148738370
rs11597670
rs112252058
rs1779229
rs914363
rs11816378
rs2255266
rs184067968
10:18529835_T_A
10:18529835_T_C
rs11013134
rs7920645
rs78274108
rs11818904
rs77208930
rs11013137
rs11812617
rs2489197
rs1331328
rs76552117
rs79161397
rs16917091
rs1757199
rs11013147
rs1757214
rs7071122
rs1757222
rs7082041
rs78470934
rs12359413
rs11013154
rs146441288
rs73597562
rs1034139
rs12269200
rs1331329
rs17608196
rs72784212
rs56074042
rs1757213
rs10828358
rs74117931
rs12245847
rs12241085
rs112444227
rs76892998
rs993864
rs993865
rs58703423
rs11013184
rs111234103
rs7902194
rs56090723
rs17681709
rs993103
rs10764365
rs7923996
rs74117933
rs10764368
rs2357927
rs7085933
rs72784216
rs7069292
rs2482107
rs2489221
rs59713597
rs10828387
rs11013221
rs7099380
rs1106380
rs2357928
rs73601548
rs951046
rs61844245
rs12261375
rs10764369
rs61844246
rs2489220
rs2489219
rs138706501
rs72784221
rs7098208
rs1277721
rs10764373
rs10828399
rs1277722
rs1857423
rs1277723
rs12254400
rs58090855
rs16917120
rs16917121
rs78219843
rs76663952
rs17682059
rs2489218
rs2489217
rs2482106
rs1277743
rs1411930
rs1277742
rs1411929
rs79982748
rs1277741
rs1277740
rs61844249
rs2185981
rs2482104
rs1295882
rs10508560
rs11013287
rs1277733
rs1277732
rs1277731
rs16917138
rs17682394
rs61842671
rs9633646
rs9633647
rs9633626
rs12772624
rs2482098
rs1295881
rs11013303
rs117090315
rs10741019
rs117750283
rs10741020
rs11013304
rs11013305
rs10764392
rs11013306
rs1419250
rs74452900
rs1277739
rs7097680
rs61842672
rs73601575
rs7906604
rs7897882
rs6482258
rs7072759
rs56278429
rs11013317
rs11013319
rs111794484
rs11013320
rs12784081
rs11013321
rs117352681
rs9731688
rs72784229
rs72784231
rs11013339
rs1277738
rs1277737
rs118067107
rs28756165
rs1277736
rs113491314
rs190277537
rs79489737
rs7914038
rs1277735
rs1277734
rs111287406
rs11013360
rs9417384
rs7909722
rs78834161
rs10828424
rs7083373
rs112395507
rs72784236
rs117942795
rs79845832
rs4443967
rs112475399
rs16917145
rs181881573
rs16917151
rs190636060
rs79666207
rs7912454
rs6482265
rs7089228
rs17609633
rs7910756
rs150682619
rs186420066
rs11013415
rs139610857
rs56152004
rs11013416
rs56364834
rs138004338
rs17682871
rs7099246
rs17682889
rs11013421
rs7087852
rs11013428
rs145664101
rs61566389
rs76373827
rs4335446
rs111619892
rs144817021
rs11013438
rs74491282
rs11013444
rs113955098
rs1419252
rs4747339
rs1419251
rs4748447
rs147808414
rs4747340
rs10828452
rs72786006
rs111449941
10:18593406_A_C
rs4748448
rs72786007
rs58065366
rs113551694
rs79500087
rs61842674
rs114891847
rs77952637
rs143870127
rs61842675
rs61842676
rs117959347
rs61842677
rs16917167
rs7896848
rs55857419
rs1972396
rs143216794
rs111786492
rs61842678
rs116871633
rs1547168
rs148124556
rs1750477
rs17683046
rs2799573
rs2489214
rs1750478
rs77874307
rs2489213
rs1000266
rs78357670
rs10828479
rs138688801
rs114558332
rs4747341
rs67427028
rs11814504
rs78393647
rs112475801
rs148601027
rs142983126
rs1969897
rs9787537
rs1013232
rs17610035
rs17610062
rs11013596
rs66483306
rs41383652
rs59042995
rs59473151
rs73603722
rs76105158
rs11599327
rs11013615
rs11013616
rs60859849
rs11013624
rs78303166
rs67241225
rs17610159
rs7894306
rs77970529
rs11013640
rs4146986
rs11013641
rs17610248
rs10828528
rs113261455
rs12258323
rs4747342
rs149271745
rs137925813
rs12269065
rs61839206
rs116089221
rs56346389
rs9645525
rs17610275
rs114639408
rs115311046
rs79395114
rs75405946
rs7093791
rs79606845
rs78417590
rs56177813
rs56346888
rs7092002
rs77705610
rs111553025
rs7087460
rs10828533
rs11013691
rs10828534
rs11013698
rs74494383
rs11013700
rs10828542
rs79917259
rs78025279
rs116550339
rs147600044
rs76772953
rs10828545
rs12573736
rs10458703
rs61839208
rs7083127
rs11013723
rs74117955
rs4453118
rs11592650
rs11013731
rs11013732
rs146892396
rs577111185
rs11013733
rs1277843
rs77827377
rs76385396
rs7919793
rs11013738
rs1277844
rs4748451
rs4748452
rs11819342
rs76981819
rs74667294
rs2489198
rs75152088
rs10764427
rs113173677
rs55757115
rs12240995
rs2489196
rs112361257
rs2489195
rs2489194
rs111934395
rs7896075
rs11013768
rs1290126
rs17683651
rs78737394
rs77141557
rs1277840
rs1277841
rs1277842
rs112819895
rs11594922
rs1298103
rs2357929
rs9629911
rs112701401
rs2799571
rs140566120
rs61839209
rs16917194
rs113128938
rs80119850
rs1750479
rs61418170
rs4748453
rs4748454
rs12356676
rs11593936
rs11595359
rs4748456
rs145611198
rs113099917
rs61839211
rs10764437
rs7080181
rs7921548
rs10764440
rs16917197
rs112428623
rs112681817
rs7894616
rs11013834
rs11013835
rs116259164
rs113034425
rs10764443
rs11013845
rs112097498
rs112192284
rs117246203
rs111346321
rs6482355
rs6482356
rs11013849
rs11013850
rs2148186
rs2148185
rs7919691
rs11013851
rs7919809
rs7898684
rs7907743
rs115185209
rs12254796
rs118086164
rs7898858
rs11013859
rs11013860
rs12572782
rs113040847
rs7904974
rs11013862
rs7923885
rs7911542
rs148903371
rs10828592
rs11013865
rs6482360
rs7901640
rs7920123
rs80139106
rs1325995
rs17684025
rs1325994
rs137859149
rs12262563
rs7072277
rs7072399
rs7099729
rs17539088
rs16917217
rs61839222
rs11013889
rs11013890
rs10828598
rs10741039
rs10741040
rs118042763
rs7082391
rs7901058
rs7911051
rs111911289
rs17611161
rs10741041
rs10741042
rs10764447
rs1926028
rs1325993
rs1325992
rs1325991
rs11013908
rs61839224
rs11013910
rs7072365
rs6482368
rs7085825
rs17684350
rs78909139
rs10734050
rs10734051
rs117800563
rs57494713
rs10828605
rs10828606
rs10828607
rs10828608
10:18666129_G_T
rs7913836
rs2031571
rs2031570
rs111289622
rs7908718
rs11013933
rs7908876
rs75937466
rs11013938
rs61839226
rs113059465
rs10828616
rs10828617
rs111542606
rs61839227
rs11013950
rs7908976
rs17611556
rs4747344
rs4748457
rs1409207
rs141588346
rs16917243
rs17611696
rs77599739
rs4748458
rs58941357
rs7090503
rs79586955
rs61839228
rs16917244
rs7078741
rs186677779
rs56194607
rs117455966
rs7074429
rs7074171
rs12780039
rs117369996
rs10764459
rs61839230
rs10828623
rs2148184
rs1012227
rs61839231
rs16917251
rs11014012
rs11014016
rs11014021
rs10828625
rs148743928
rs7069531
rs11014026
rs113862204
rs4748459
rs111646368
rs1570940
rs1570939
rs35241357
rs6482384
rs11014049
rs12358055
rs912984
rs6482385
rs61839258
rs3829133
rs3750592
rs3750591
rs10828650
rs11014084
rs12355091
rs7096168
rs34740546
rs79253631
rs67008723
rs12763280
rs36095580
rs112133583
rs4293031
rs7477742
rs7909027
rs7905106
rs75346736
rs11014092
rs10828653
rs12780808
rs76031173
rs11014101
rs11014102
rs11819196
rs16917281
rs7084123
rs67117524
rs7075571
rs7079457
rs112364560
rs183033527
rs12267833
rs12247217
rs76927382
rs7070430
rs79615672
rs78183760
rs16917298
rs17690664
rs17690724
rs11014125
rs10734052
rs10828662
rs997264
rs10828666
rs998229
rs12049663
rs6482397
rs11014144
rs76763559
rs2182346
rs976785
rs11593522
rs67744136
10:18706099_C_T
rs12783774
rs11014156
rs182777553
rs66677106
rs7074324
rs10764476
rs982003
rs1325990
rs111609298
rs1813353
rs117865332
rs6482406
rs7079485
rs78188412
rs61841960
rs111550800
rs11014166
rs7908861
rs7912753
rs10828677
rs11014167
rs983048
rs11014170
rs16917330
rs11014171
rs10828679
rs7091067
rs113479298
rs4748463
rs4748464
rs11014175
rs4747345
rs4748465
rs7083121
rs72786085
rs10764481
rs7074010
rs12765367
rs11014185
rs61841962
rs11014186
rs11014188
rs61841963
rs1575836
10:18714742_A_G
10:18714742_A_T
rs117605949
rs6415973
rs6415974
rs6482408
rs6482409
rs6482410
rs192204152
rs6482411
rs150446556
rs111427805
rs149205336
10:18716103_C_A
10:18716103_C_G
rs10741058
rs10764483
rs181333405
rs4548524
rs7077127
rs2209590
rs2209589
rs2209588
rs2209587
rs58561149
rs4145903
rs11014196
rs6482412
rs7077248
rs17613287
rs11014200
rs77212700
rs34195643
rs11014204
rs10741059
rs10734054
rs10741060
rs10741061
rs61841998
rs10764487
rs10828689
rs11014208
rs10734056
rs11014210
rs11014211
rs7080623
rs72786093
rs7897101
rs11014216
rs6482423
rs72786094
rs1926026
rs61841999
rs7095057
rs7070847
rs7071123
rs6482437
rs6482438
rs67214975
rs7923191
rs7917206
rs12258967
rs10764493
rs61842000
rs72786097
rs72786098
rs149539772
rs76466243
rs7069923
rs7081068
rs61842001
rs375170754
rs7099509
rs76932265
rs4747346
rs77378663
rs10764499
rs7090956
rs4748466
rs7091297
rs7091299
rs4748467
rs16917357
rs10508561
rs9299787
rs56949798
rs11014256
rs10828704
rs10828705
rs10828706
rs10828707
rs11014261
rs12220716
rs11014262
rs75580483
rs10828711
rs11014266
rs11014267
rs116936375
rs11014270
rs12221045
rs16917367
rs16917369
rs148087583
rs184708522
rs79917876
rs117758233
rs16917375
rs11014284
rs75746894
rs79658539
rs78571445
rs75117968
rs1325988
rs12243859
rs1325989
rs747296
rs729245
rs1001485
rs4748468
rs1001486
rs74618636
rs61839262
rs113948011
rs75212981
rs11014299
rs912983
rs11014302
rs12774837
rs7923938
rs10828726
rs7893279
rs11014313
rs10764512
rs11014316
rs11014317
rs76875326
rs111939849
rs10741073
rs12765646
rs111399237
rs77973690
rs80145851
rs117586854
rs75692302
rs75689771
rs117632060
rs116880013
rs12256244
rs11014337
rs12247582
rs116948859
rs4448592
rs55761512
rs12761917
rs17692465
rs149780845
rs1998820
rs1998821
rs77017981
rs12784686
rs4748469
rs72787908
rs117543919
rs146025695
rs12782993
rs117583381
rs11014358
rs11014359
rs12257502
rs74420980
rs12219393
rs1998822
rs7918142
rs7070582
rs11596252
rs10828749
rs11014369
rs12777225
rs112571313
rs139386514
rs10764520
rs1570937
rs11595529
rs11014390
rs7098844
rs28437427
rs7076100
rs12767311
rs7076247
rs150373360
rs117141756
rs11598027
rs28422908
rs140192425
rs143967773
rs34372664
rs11014399
rs7895467
rs71497246
rs71497247
rs71497248
rs75254867
rs1409202
rs1409203
rs1409204
rs4418698
rs12766343
rs1409205
rs35482639
rs112147825
rs113117863
rs4424572
rs11014422
rs11014423
rs71497249
rs142220999
rs71497250
rs36043776
rs7900405
rs118105130
rs113506213
rs7897506
rs11599318
rs984206
rs11014429
rs57039030
rs2148182
rs2182345
rs4488087
rs1113372
rs3905378
rs4129877
rs7069147
rs11014432
rs4748471
rs10764523
rs4545438
rs6482471
rs11592092
rs11592112
rs7921738
rs10828764
rs147160940
rs7096526
rs79360953
rs7097047
rs7069894
rs11014446
rs7084044
rs7073796
rs188758263
rs7067620
rs7067797
rs139142287
rs117057316
rs12243784
rs10828765
rs7476477
rs10828766
rs7097315
rs12246028
rs7077250
rs7076562
rs7090112
rs11014455
rs7097430
rs112402751
rs4748472
rs7893853
rs117261556
rs139500147
rs144272932
rs16917387
rs148748523
rs12765864
rs59027704
rs11014484
rs11014485
rs60758986
rs11014494
rs10828771
rs71497251
rs11014496
rs117482742
rs11014500
rs35255141
rs8181477
rs10828773
rs11014504
rs147301321
rs149849586
rs11014511
rs10828779
rs10828784
rs11014515
rs7070952
rs111535062
rs7080574
rs144963887
rs10828786
rs11014517
rs12416030
rs12416052
rs11014520
rs10764540
rs77537106
rs4485000
rs11014523
rs12257556
rs61839302
rs4748474
rs10741083
rs61839303
rs4748475
rs10764542
rs61839304
rs554599786
rs12776325
rs12771084
rs114371022
rs79031586
rs7085332
rs7085587
rs7078884
rs75903178
rs61839305
rs7090293
rs7086034
rs77610370
rs79093865
rs4748476
rs74926423
rs79190343
rs77354702
rs61066999
rs117819731
rs11014544
rs12355360
rs10741086
rs10828803
rs75413292
rs4747348
rs10741088
rs12772518
rs10741090
rs76676593
rs4402184
rs4514309
rs12354739
rs4335438
rs4350266
rs7092620
rs4237348
rs4748477
rs112692462
rs112119263
rs117051761
rs4748478
rs17620201
rs117945867
rs74739177
rs12764916
rs112938922
rs4628581
rs11014577
rs12772058
rs7898513
rs4747349
rs4748479
rs4748480
rs7073651
rs11014582
rs10741091
rs12777508
rs10400076
rs78940411
rs12357063
rs7088091
rs11014594
rs12784387
rs10508562
rs7918933
rs7910506
rs12356533
rs77004774
rs12357123
rs79233510
rs10764566
rs12358173
rs11014634
rs10828834
rs10828835
rs17693549
rs10508563
rs7100884
rs74454088
rs7081811
rs116856086
rs76199682
rs7099975
rs17693687
rs76553931
rs4748481
rs4748482
rs76956014
rs4314963
rs7922550
rs1917823
rs11014660
rs143103350
rs7922829
rs10764578
rs117266229
rs17621077
rs56386348
rs4747350
rs10741099
rs10741100
rs12764398
rs7895235
rs12774593
rs7917584
rs12779641
rs10828851
rs10828859
rs4748483
rs10764582
rs117182357
rs10828866
rs10741101
rs11014721
rs138488415
rs116957158
rs117995836
rs7082235
rs77082067
rs117392961
rs10828870
rs2272274
rs10828871
rs6482515
rs11014733
rs76540339
rs2228645
rs61733968
rs58225473
rs80130376
rs10828872
rs7079776
rs45615535
rs7904365
rs7911922
rs1917209
rs75858343
rs10764583
rs12764334
rs10764584
rs10828879
rs143843865
rs4747353
rs3817494
rs77757904
rs72787951
rs11014797
rs10764587
rs11014800
rs11014805
rs10828896
rs12569474
rs6482516
rs4328135
rs7901598
rs11014825
rs7097001
rs12775446
rs11014830
rs11014831
rs12767546
rs10828901
rs10828906
rs11014852
rs12765362
rs10828911
rs117022702
rs111068265
rs11014860
rs10828914
rs62648411
rs12355426
rs111071794
rs150026807
rs117171246
rs118102228
rs7071192
rs7080903
rs117539117
rs7101269
rs12217176
rs12217191
rs115961994
rs12569760
rs12570585
rs28970502
rs142301667
rs28970736
rs28971465
rs61727658
rs11014892
rs62636215
rs62648429
rs111064011
rs115101482
rs147422176
rs111068279
rs62648430
rs62648434
rs62634837
rs62634838
rs111068281
rs62648437
rs62648438
rs62648439
rs117956847
rs146319391
rs62648441
rs111217327
rs111217461
rs11816948
rs61724306
rs61722434
rs111217727
rs4747355
rs4748487
rs62648445
rs147767341
rs11818093
rs12358984
rs62648447
rs62648448
rs12359027
rs7079325
rs7068575
rs7075304
rs111071804
rs117837566
rs11819185
rs7908550
rs62636218
rs57579336
rs12781038
rs75531151
rs4748488
rs113014090
rs4748489
rs11014961
rs113639577
rs59643191
rs4748490
rs12359508
rs6482529
rs111797840
rs11511084
rs11516859
rs4748491
rs7091578
rs7077722
rs7082094
rs4748492
rs12772534
rs11014981
rs6482533
rs6482534
rs111563590
rs7092437
rs77490468
rs7919487
rs4634984
rs4570480
rs78496751
rs143801577
rs11014985
rs75416381
rs76586515
rs117823144
rs11014990
rs4484992
rs12775419
rs140411482
rs12360345
rs12355452
rs7081271
rs7895775
rs7895784
rs12770851
rs12766105
rs12766314
rs11015001
rs7075678
rs74868477
rs111680375
rs12772522
rs56410858
rs147225258
rs112978115
rs117547645
rs4445544
rs7093907
rs79603376
rs7905365
rs117326495
rs11015020
rs7085318
rs6482545
rs6482546
rs112257239
rs11593617
rs11015022
rs10764600
rs10828965
rs186387333
rs11525266
rs11511205
rs11815228
rs113131069
rs7904016
rs7904263
rs11492557
rs7907891
rs7075151
rs11015033
rs11015034
rs149319966
rs10828967
rs10430567
rs114162309
rs117205226
rs72787963
rs12779694
rs10828970
rs10764601
rs7071300
rs7074644
rs10764602
rs10764603
rs74688143
rs10764604
rs7075135
rs7098721
rs10764605
rs10828973
rs78634075
rs11015046
rs10741108
rs11015048
rs10828975
rs76903906
rs10828976
rs4475829
rs7093454
rs4475830
rs7086757
rs10734062
rs12765238
rs11015060
rs7894016
rs11015065
rs11015066
rs4497294
rs10828983
rs4466722
rs10828984
rs11015077
rs74600292
rs11015089
rs12773254
rs34237250
rs11015091
rs7920997
rs7077786
rs12411654
rs143655478
rs148098447
rs113131914
rs7477076
rs11015099
rs11015100
rs113426282
rs11015104
rs9731044
rs10828991
rs61840846
rs5022622
rs7081972
rs12772009
rs11812341
rs4606373
rs4279920
rs11597110
rs10764625
rs4748493
rs4748494
rs7909814
rs111363531
rs142664846
rs17622004
rs10829009
rs12778992
rs12785031
rs7090926
10:18900593_C_T
rs6482565
rs61840847
rs7081461
rs1880681
rs7099307
rs7073004
rs7100144
rs1650
rs4636555
rs10741111
rs10829017
rs74664444
rs17622211
rs45611834
rs45452100
rs7923480
rs4456162
rs10829022
rs61840848
rs7895709
rs7100880
rs4748495
rs4748496
rs4748497
rs4748498
rs145219574
rs12767923
rs12356125
rs11015180
rs79322364
rs4578284
rs75612042
rs374685784
rs7909552
rs61840849
rs11015185
rs12781208
rs61840850
rs4748499
rs75391234
rs12769425
rs12356286
rs7088214
rs7089083
rs7099423
rs12778035
rs11015196
rs7904949
rs12357491
rs58857018
rs2691159
rs7921366
rs10829037
rs6482567
rs10829038
rs12784986
rs10829039
rs10741115
rs10734063
rs10732437
rs55927700
rs61663155
rs4573590
rs4316423
rs4575162
rs139144321
rs183421033
rs7077692
rs7098313
rs7084525
rs4468242
rs4237349
rs4472829
rs189716553
rs145031767
rs34359432
rs189575073
rs141456462
rs11015259
rs12774519
rs11015263
rs7905432
rs141097706
rs144911456
rs7097524
rs12764299
rs7101352
rs10829058
rs7097534
rs10829060
rs7077637
rs10764640
rs118130351
rs72775118
rs12219183
rs12762481
rs1352655
rs72775119
rs12768464
rs10741120
rs7081977
rs10829067
rs7907153
rs7897159
rs12360352
rs1880682
rs17622520
rs10829070
rs11015306
rs11015307
rs11015312
rs143791550
rs7071897
rs150714587
rs12768372
rs12359758
rs144574120
rs7099260
rs1968961
rs2171922
rs4748502
rs4748503
rs147903599
rs3740104
rs7923072
rs7070695
rs7095070
rs7095666
rs1971272
rs3740102
rs4748504
rs11015366
rs12780652
rs10829133
rs45528733
rs10829135
rs139264653
rs7898781
rs7899017
rs12780826
rs10829139
rs142053619
rs12412484
rs61842187
rs10829140
rs11015411
rs11015416
rs2035752
rs11015421
rs2130531
rs45580334
rs10829148
rs117263453
rs10764661
rs61839371
rs11015435
rs112027388
rs10829151
rs4747356
rs10829156
rs12762752
rs17622920
rs77827646
rs10829157
rs75899367
rs138903949
rs118150698
rs7917323
rs115871704
rs7098826
rs187746998
rs4748505
rs11015454
rs7922241
rs17695669
rs45593736
rs7081435
rs10764666
rs10741127
rs4748507
rs4748508
rs61839375
rs11597737
rs139542874
rs11015514
rs7072624
rs7072963
rs7086911
rs11015519
rs12784555
rs12784711
rs11015533
rs7082880
rs139545633
rs11015540
rs7096923
rs10829186
rs183755914
rs7087030
rs11812501
rs12767046
rs45466995
rs12359433
rs6482597
rs4310518
rs12098599
rs41282212
rs12765026
rs1055114
rs1055116
rs10741129
rs142539185
rs45499092
rs8181345
rs10829199
rs12779018
rs11015583
rs41282230
rs11015592
rs11540309
rs12782882
rs11540308
rs1027193
rs1027194
rs12355670
rs10741131
rs7896918
rs80162025
rs139577428
rs7922005
rs10741132
rs4748509
rs10829213
rs7070044
rs7073751
rs11595491
rs7084709
rs10764691
rs77657954
rs12357594
rs7909570
rs7909845
rs111648476
rs7910902
rs12355664
rs12359572
rs12359581
rs7094245
rs10159584
rs7094376
rs7074671
rs7079742
rs78278528
rs7069955
rs7067650
rs11015631
rs111472693
rs117318095
rs79127399
rs11015633
rs112524451
rs11015636
rs10829230
rs10829232
rs112684783
rs57368216
rs59092695
10:18981432_C_T
rs112098779
rs111831430
rs10829237
rs7073513
rs4488098
rs4293025
rs11015693
rs185070848
rs8181418
rs6482617
rs16917646
rs10829239
rs11597091
rs117965369
rs9633629
rs11015702
rs10829245
rs111277570
rs11015706
rs11815673
rs4748510
rs10741133
rs11015708
rs1490197
rs1490196
rs10829247
rs76046289
rs7092524
rs76851532
rs113977809
rs10829249
rs7901566
rs72775129
rs144364113
rs984292
rs117607218
rs1542727
rs112881858
rs12266596
rs10829255
rs10741134
rs7082751
rs7086190
rs10829257
rs77700257
rs57795290
rs117208695
rs10764694
rs118080938
rs11015781
rs4276995
rs58272255
rs75309736
rs78034092
rs12571697
rs10829260
rs35818823
rs112089971
rs12573176
rs11015799
rs11015801
rs4445548
rs28476586
rs7090623
rs112733136
rs12570093
rs17702272
rs113296527
rs10829262
rs11015818
rs11015819
rs11015820
rs12767230
rs113628447
rs61839394
rs78094408
rs11015824
rs117762166
rs114870765
rs7917321
rs10829264
rs17702308
rs11015831
rs7098949
rs75398350
rs16917693
rs58453840
rs61839395
rs11015839
rs11015841
rs1387836
rs1387837
rs2009241
rs1844549
rs1844550
rs112839024
rs116921298
rs72775133
rs7095167
rs61839396
rs7095319
rs61033847
rs4748512
rs11015860
rs55931411
rs144467002
rs182180443
rs10764702
rs7894191
rs35840835
rs112290318
rs10764710
rs10829276
rs11819657
rs143757357
rs117602476
rs10764711
rs72775137
rs10829277
rs112906386
rs10829278
rs112571450
rs77743255
rs7087861
rs10829279
rs10829280
rs10764712
rs12570499
rs4622154
rs1907042
rs1907041
rs117412763
rs2358186
rs113854251
rs4576719
rs111476374
rs7093661
rs7097370
rs12245924
rs7912040
rs7077466
rs7097952
rs7077749
rs7921519
rs768844
rs138973611
rs1817765
rs12254388
rs4628590
rs1552609
rs2358185
rs7098497
rs7074230
rs12780353
rs12258053
rs12413511
rs12260934
rs12260987
rs12258198
rs11015915
rs7894279
rs11015917
rs10829297
rs111851126
rs11015929
rs117168459
rs113671794
rs149713514
rs75871259
rs11015939
rs10829307
rs10764727
rs144051475
rs12413861
rs111249354
rs12359830
rs10508566
rs74418544
rs12220519
rs10829308
rs78932680
rs10829309
rs11015955
rs10508567
rs61839415
rs10764728
rs113736173
rs10764729
rs11015970
rs11015971
rs11015972
rs10734067
rs12355074
rs61839416
rs11015976
rs11015977
rs11015978
rs11015979
rs10829313
rs11015982
rs11593491
rs4748513
rs7895597
rs16917736
rs7897030
rs11006702
rs80108322
rs12776080
rs7096907
rs7074856
rs7076492
rs16917742
rs72775153
rs16917745
rs117210698
rs11006711
rs77019111
rs11006713
rs11006716
rs12267486
rs11592086
rs118155790
rs7091386
rs11006721
rs11006722
rs11006724
rs113849787
rs10763621
rs11006726
rs11006727
rs11591419
rs74888612
rs12241053
rs61839418
rs113493854
rs76423794
rs12354939
rs10826350
rs59365425
rs10763624
rs7899514
rs76562799
rs11006735
rs7901044
rs12266986
rs10826351
rs10763625
rs17703211
rs112616963
rs10826353
rs11006743
rs12360128
rs60472070
rs6481489
rs7910183
rs7922117
rs7910310
rs7474720
rs2884402
rs77925468
rs2104700
rs183338213
rs113116257
rs61839419
rs2094646
rs111794562
rs11006754
rs56370304
rs61839421
rs11006757
rs10763630
rs11006763
rs4748514
rs10826361
rs112755376
rs1873313
rs7911964
rs9919358
rs4748515
rs963383
rs12252990
rs4748516
rs4748517
rs11006773
rs11595362
rs9919430
rs146374968
rs112547234
rs16917752
rs12247246
rs12252470
rs10826369
rs10826371
rs10826372
rs11006780
rs1994607
rs76581133
rs4748518
rs10826375
rs113566945
rs10826378
rs1854469
rs72775164
rs74526980
rs11595053
rs57542548
rs1490194
rs78256143
rs2039130
rs11006792
rs16917771
rs10763631
rs10763632
rs1329219
rs141583142
rs11006795
rs12358235
rs12356693
rs12358248
rs61839445
rs61839446
rs12098652
rs111486900
rs117441197
rs10826381
rs10826382
rs72777127
rs12263712
rs2094647
rs12359416
rs12359075
rs12359725
rs1844548
rs1490193
rs1490192
rs12257144
rs2495840
rs12098594
rs2495839
rs16917787
rs61839447
rs61839448
rs2451505
rs16917789
rs118041524
rs2480312
rs7070661
rs7071665
rs76642275
rs117096031
rs7920515
rs117873968
rs7900461
rs60581802
rs2451506
rs2495838
rs117688533
rs61839450
rs76804927
rs72777141
rs76082698
rs2451507
rs2451508
rs1410916
rs1831252
rs1831253
rs139372011
rs12258183
rs9787683
rs9787684
rs148115520
rs145759770
rs137904410
rs7089902
rs61839451
rs11591274
10:19061514_C_G
rs2451509
rs16917797
rs17703879
rs2451510
rs2493624
rs111940349
rs11006878
rs72777149
rs11006879
rs61839453
rs16917798
rs112503195
rs2451511
rs2480313
rs12413388
rs117555739
rs61839454
rs113364383
rs2480336
rs2493623
rs2493622
rs2480309
rs2493621
rs2493620
rs2493619
rs2451512
rs2493618
rs1329223
rs2495836
rs2495835
rs113442301
rs16917807
rs16917808
rs2493617
rs111980018
rs2451522
rs7896207
rs2480338
rs2493616
rs2480340
rs11814689
rs2495834
rs2480343
rs74958073
rs111545114
rs7093424
rs1329236
rs1329235
rs2495833
rs2480344
rs2495832
rs1410921
rs16917823
rs61839455
rs181086594
rs9663531
rs2451515
rs9416775
rs1928355
rs182503643
rs1928358
rs111765057
rs10826440
rs2493615
rs2495831
rs2451519
rs2493614
rs2451518
rs77481166
rs12573426
rs111353701
rs2495830
rs2495829
rs139046659
rs74703178
rs2451517
rs79309409
rs111343458
rs11007019
rs7906282
rs2493611
rs116989840
rs79929402
rs1556112
rs7908403
rs2495828
rs2495827
rs7912006
rs2480311
rs2495826
rs2495825
rs2451514
rs111888944
rs7899447
rs113665730
rs2493610
rs2451513
rs7477705
rs72777171
rs2495824
rs61839457
rs117056022
rs72777173
rs10826460
rs2493627
rs72777176
rs139330724
rs7908741
rs149260485
rs72777177
rs112996188
rs4747359
rs2495823
rs11007082
rs913655
rs913654
rs913653
rs7082839
rs10763663
rs1952474
rs1844544
rs1844545
rs1844546
rs1928359
rs2451504
rs12415799
rs61841863
rs2480316
rs116990135
rs6481522
rs4447064
rs17631849
rs7087681
rs79244436
rs4748522
rs4748523
rs2480317
rs61841864
rs7094458
rs17631990
rs2480318
rs1360122
rs2480319
rs149854676
rs2495822
rs7915766
rs7899884
rs113847596
rs118124357
rs72779340
rs113939140
rs111899127
rs72779342
rs112041846
rs2183180
rs72779344
rs2480322
rs2495821
rs1576316
rs1159000
rs111672547
rs2495820
rs2987831
rs2480325
rs2480326
rs2480327
rs1329243
rs2495819
rs2480328
rs111515359
rs1590828
rs1581939
rs2480331
rs78762463
rs2480332
rs2495818
rs1116767
rs113026517
rs61841866
rs2480334
rs1329234
rs1329233
rs1329232
rs12571516
rs11007147
rs112729549
rs10826478
rs35712032
rs11007148
rs11815132
rs12246296
rs2480335
rs11007151
rs60747791
rs11007153
rs79369918
rs11007154
rs951828
rs11007155
rs870770
rs870771
rs870772
rs118104476
rs977016
rs72779359
rs1329225
rs977015
rs977014
rs7073042
rs7901495
rs140889736
rs1329224
rs138371174
rs111818556
rs61841888
rs7069228
rs61841889
rs111780194
rs7099842
rs16917869
rs4748528
rs4748529
rs1329237
rs1329238
rs10826480
rs16917873
rs12572254
rs12774392
rs1329240
rs1329241
rs76882024
rs7097608
rs12360239
rs11007193
rs72779363
rs3930255
rs2031927
rs11007195
rs112363144
rs7073789
rs7089776
rs75221921
rs7095160
rs10826498
rs112743023
rs4747361
rs7083302
rs61841890
rs6481535
rs16917878
rs10763667
rs11007211
rs12775126
rs12266498
rs2358244
rs2358245
rs1410922
rs951130
rs951129
rs6481537
rs117527827
rs7910779
rs1410923
rs1410924
rs2495846
rs2480337
rs6481538
rs182263734
rs117837587
rs2495845
rs1556113
rs2495844
rs4748531
rs10508568
rs11007242
rs4748532
rs1928360
rs4748533
rs1329244
rs79124000
rs6481543
rs6481544
rs72779373
rs1410925
rs2209975
rs1329245
rs1329246
rs1028923
rs1028924
rs2209976
rs111818008
rs1576311
rs1576312
rs1576313
rs1952475
rs75069859
rs11599671
rs78945324
rs76612964
rs7080850
rs11007271
rs11593006
rs1576314
rs1576315
rs12241535
rs1590829
rs1410926
rs1410927
rs61851128
rs7094084
rs2480341
rs7073098
rs56153239
rs1590830
rs1590831
rs1590832
rs2183181
rs144349046
rs6481550
rs112538324
rs1329217
rs61851129
rs72779383
rs72779385
rs7914831
rs77731317
rs928062
rs1410914
rs2495843
rs2358247
rs76625072
rs1928354
rs1928353
rs4748535
rs117543479
rs145197949
rs2104699
rs11007325
rs1536835
rs118015677
rs6481555
rs6481556
rs2495842
rs7086703
rs112986173
rs75014648
rs7911338
rs77298686
rs142757030
rs1329218
rs1556114
rs148695291
rs1556115
rs113114589
rs4748536
rs1360120
rs1360121
rs113699381
rs11007397
rs6481563
rs7085337
rs113736750
rs11007401
rs1556116
rs1556117
rs118131738
rs7910920
rs147751848
rs74852778
rs112535401
rs2480310
rs7899842
rs61851130
rs7898985
rs11007418
rs113706331
rs1952473
rs1952472
rs2495841
rs1410915
rs116852777
rs76995341
rs871986
rs913651
rs16917919
rs4145025
rs10763689
rs10763690
rs4748537
rs77817809
rs1928363
rs1928362
rs1928361
rs76687974
rs113790076
rs11007446
rs7900792
rs7916006
rs144039920
rs4443968
rs61851149
rs12763998
rs12764009
rs10826577
rs12783508
rs112098554
rs1329221
rs1329222
rs111591021
rs7071978
rs7917968
rs7921382
rs11007459
rs7901570
rs58061419
rs112939710
rs2884417
rs4747363
rs139113963
rs113671273
rs1339060
rs928061
rs928060
rs928059
rs12779288
rs1796718
rs12358682
rs7905160
rs7908637
rs7908654
rs13377052
rs7908908
rs113732059
rs61851150
rs12359880
rs12776470
rs16917924
rs11007481
rs1028926
rs10508569
rs113736044
rs149940258
rs147633134
rs2358252
rs41448847
rs60795661
rs11007487
rs928058
rs1576310
rs11814870
rs883039
rs913650
rs7358085
rs113673383
rs63328961
rs72781262
rs963105
rs74850127
rs13328790
rs12356022
rs12356023
rs12356042
rs11007511
rs112278856
rs61851151
rs12761510
rs1796717
rs2358254
rs11598199
rs2358255
rs4293026
rs75426702
rs4460714
rs11007517
rs1796716
rs4607963
rs4465267
rs11598310
rs7071565
rs9787596
rs112186812
rs75573933
rs11817173
rs10740799
rs7921494
rs9733813
rs75529439
rs7908404
rs61851163
rs77881328
rs61851164
rs10826609
rs7898119
rs111505751
rs1572721
rs6415945
rs76137897
rs11007534
rs75759193
rs1119480
rs1119481
rs1119482
rs117255615
rs1119483
rs1796715
rs9417692
rs4145925
rs7915717
rs61851165
rs61580588
rs10508570
rs79664991
rs12255512
rs984340
rs12769511
rs984341
rs984342
rs984343
rs11007552
rs9417699
rs10763713
rs61851168
rs35721668
rs181205818
rs7902612
rs6481583
rs7920556
rs10763715
rs11007564
rs3847371
rs3847372
rs10826618
rs2358256
rs140778842
rs77198855
rs7086992
rs117220298
rs17635177
rs140059850
rs17713260
rs61851172
rs118010763
rs10826626
rs1339061
rs10826628
rs3737265
rs3737264
rs3737263
rs1999958
rs946397
rs946396
rs11007623
rs111976375
rs7068983
rs11007630
rs1854470
rs17713607
rs12571013
rs75095925
rs11007632
rs61851173
rs12256565
rs991640
rs991641
rs61851174
rs75258188
rs1890506
rs34796131
rs11007642
rs11814999
rs2031928
rs78546402
rs56314234
rs1887924
rs72781290
rs1887923
rs138455305
rs7913804
rs7913808
rs11815393
rs7917242
rs11815790
rs6481617
rs12357474
rs11007659
rs12358497
rs12358506
rs12357490
rs11007660
rs11007661
rs1329231
rs1329230
rs192756710
rs1329229
rs7082964
rs7083085
rs7079419
rs1329228
rs10826664
rs10826665
rs10763729
rs12257274
rs7069490
rs7070698
rs12249985
rs10826671
rs11007668
rs11007670
rs9888119
rs9888029
rs9888030
rs9888031
rs9888032
rs12782215
rs9888044
rs9888126
rs10763730
rs10763731
rs10763732
rs10763733
rs10763734
rs138421612
rs10047399
rs28491607
rs12770718
rs55665210
rs7084729
rs11007674
rs2225258
rs2209974
rs2209973
rs11007677
rs12219283
rs11007679
rs76874829
rs1329227
rs1329226
rs141331490
rs10826672
rs12780574
rs11007691
rs80269468
rs1538465
rs1538464
rs145426288
rs4326693
rs4255444
rs4619042
rs4633353
rs1538461
rs1538462
rs1538463
rs1416462
rs1416463
rs1934048
rs141276475
rs1339058
rs1339059
rs10763736
rs7097679
rs4622157
rs5018912
rs11819712
rs11007711
rs75034473
rs182698619
rs77178449
rs187902331
rs7073660
rs7094786
rs7094929
rs7073925
rs7095029
rs111636262
rs146914920
rs192340982
rs7095499
rs11516774
rs11516775
rs4298796
rs2358271
rs117004092
rs2358272
rs34289237
rs7098083
rs11593185
rs79575739
rs183317537
rs139559020
```
