## Supplementary material for "Characterization of shared and ancestry-specific signals driving complex traits using multi-ancestry fine-mapping": s1.afreq

```
#CHROM	ID	REF	ALT	ALT_FREQS	OBS_CT
10	rs10430577	C	T	0.242545	1006
10	rs10430578	G	A	0.242545	1006
10	rs510633	A	G	0.384692	1006
10	rs55704610	T	C	0.109344	1006
10	rs483809	A	G	0.206759	1006
10	rs17657502	C	T	0.177932	1006
10	rs72782600	T	A	0.177932	1006
10	rs692618	G	C	0.384692	1006
10	rs560358	A	C	0.190855	1006
10	rs538413	A	G	0.368787	1006
10	rs691070	C	T	0.368787	1006
10	rs532813	G	A	0.66998	1006
10	rs691105	G	A	0.368787	1006
10	rs12779357	G	C	0.084493	1006
10	rs529996	T	A	0.560636	1006
10	rs508011	G	A	0.368787	1006
10	rs10508553	C	T	0.191849	1006
10	rs11011537	G	T	0.0596421	1006
10	rs691707	T	C	0.368787	1006
10	rs76299776	A	G	0.0139165	1006
10	rs691721	A	C	0.368787	1006
10	rs691728	G	C	0.190855	1006
10	rs722381	G	A	0.671968	1006
10	rs691745	C	A	0.368787	1006
10	rs473015	G	A	0.560636	1006
10	rs692009	C	A	0.367793	1006
10	rs11011589	G	C	0.0596421	1006
10	rs692239	C	T	0.368787	1006
10	rs11011622	T	C	0.0596421	1006
10	rs691668	C	T	0.368787	1006
10	rs497429	A	G	0.368787	1006
10	rs691659	G	T	0.368787	1006
10	rs691597	A	C	0.368787	1006
10	rs1277557	G	T	0.368787	1006
10	rs1277556	C	T	0.657058	1006
10	rs187822729	G	A	0.0188867	1006
10	rs1277555	T	C	0.368787	1006
10	rs11011644	G	A	0.0586481	1006
10	rs691068	A	G	0.66998	1006
10	rs117225818	T	A	0.0387674	1006
10	rs507963	G	A	0.384692	1006
10	rs72784706	A	C	0.10835	1006
10	rs477533	C	T	0.384692	1006
10	rs72784707	C	G	0.167992	1006
10	rs79662303	C	T	0.084493	1006
10	rs474778	A	G	0.384692	1006
10	rs72784708	A	G	0.167992	1006
10	rs12242670	C	T	0.116302	1006
10	rs11598960	G	A	0.0854871	1006
10	rs7896624	T	C	0.284294	1006
10	rs11011655	G	A	0.284294	1006
10	rs112093606	G	T	0.109344	1006
10	rs117843750	C	T	0.0596421	1006
10	rs12249671	T	G	0.282306	1006
10	rs7474649	A	C	0.28827	1006
10	rs526713	A	G	0.671968	1006
10	rs6482070	C	T	0.28827	1006
10	rs28482234	C	G	0.286282	1006
10	rs4747334	G	C	0.170974	1006
10	rs2165899	T	C	0.287276	1006
10	rs2120293	A	G	0.287276	1006
10	rs41277350	A	G	0.10835	1006
10	rs11594574	A	G	0.287276	1006
10	rs691383	C	T	0.204771	1006
10	rs552511	C	G	0.380716	1006
10	rs691112	T	C	0.914513	1006
10	rs10764176	A	G	0.28827	1006
10	rs10508554	A	G	0.28827	1006
10	rs4433476	C	T	0.285288	1006
10	rs4641364	C	T	0.285288	1006
10	rs10827902	G	A	0.285288	1006
10	rs147953434	T	C	0.0168986	1006
10	rs690759	A	G	0.629225	1006
10	rs72784713	G	A	0.109344	1006
10	rs692635	C	A	0.383698	1006
10	rs140116268	A	G	0.0168986	1006
10	rs491995	A	G	0.629225	1006
10	rs145553078	A	G	0.0218688	1006
10	rs117617871	C	T	0.0228628	1006
10	rs10827910	C	G	0.28827	1006
10	rs35598022	T	G	0.11332	1006
10	rs10827911	C	A	0.2833	1006
10	rs79372177	A	G	0.0238569	1006
10	rs4748429	A	G	0.290258	1006
10	rs473919	C	G	0.194831	1006
10	rs11011704	G	T	0.120278	1006
10	rs72784715	C	T	0.0884692	1006
10	rs74647080	G	C	0.0447316	1006
10	rs7085542	A	G	0.28827	1006
10	rs72784716	G	A	0.109344	1006
10	rs11593092	G	A	0.11332	1006
10	rs11011709	A	G	0.167992	1006
10	rs72784717	C	T	0.178926	1006
10	rs72784718	G	A	0.0228628	1006
10	rs691159	T	A	0.671968	1006
10	rs691148	G	A	0.659046	1006
10	rs7074683	G	A	0.11332	1006
10	rs11011721	G	A	0.0586481	1006
10	rs7095391	A	T	0.284294	1006
10	rs10827920	G	A	0.0586481	1006
10	rs571979	A	G	0.372763	1006
10	rs7896039	A	G	0.284294	1006
10	rs12260894	C	G	0.114314	1006
10	rs692077	G	A	0.659046	1006
10	rs12761871	G	A	0.114314	1006
10	rs12262907	C	T	0.284294	1006
10	rs12359511	C	T	0.284294	1006
10	rs691563	G	T	0.192843	1006
10	rs11011748	C	T	0.294235	1006
10	rs75519999	C	A	0.0606362	1006
10	rs483822	A	G	0.666004	1006
10	rs966720	T	C	0.299205	1006
10	rs62619938	C	T	0.0874751	1006
10	rs691513	C	A	0.360835	1006
10	rs11011754	C	T	0.175944	1006
10	rs1299188	C	G	0.359841	1006
10	rs1296641	T	C	0.659046	1006
10	rs72784724	C	G	0.110338	1006
10	rs12358385	A	G	0.0715706	1006
10	rs80200568	A	G	0.0715706	1006
10	rs691550	G	A	0.65507	1006
10	rs56336322	C	T	0.110338	1006
10	rs55910920	T	C	0.0715706	1006
10	rs61022323	A	G	0.116302	1006
10	rs55691793	A	G	0.0715706	1006
10	rs146087305	A	C	0.0139165	1006
10	rs117813842	C	T	0.0685885	1006
10	rs72778312	C	T	0.0178926	1006
10	rs691862	T	C	0.66004	1006
10	rs12263430	A	G	0.116302	1006
10	rs36018023	C	A	0.112326	1006
10	rs549855	C	T	0.361829	1006
10	rs78159125	A	G	0.0715706	1006
10	rs11511149	T	C	0.0685885	1006
10	rs116986273	T	G	0.0685885	1006
10	rs139239693	G	C	0.0129225	1006
10	rs7081306	C	A	0.299205	1006
10	rs690893	C	A	0.663022	1006
10	rs4747335	G	T	0.295229	1006
10	rs12354874	A	G	0.0685885	1006
10	rs11592310	T	C	0.234592	1006
10	rs11592271	A	C	0.115308	1006
10	rs4748431	G	T	0.233598	1006
10	rs4747336	T	G	0.302187	1006
10	rs564868	C	T	0.973161	1006
10	rs12780445	A	T	0.229622	1006
10	rs12243310	C	T	0.16004	1006
10	rs7072795	T	C	0.152087	1006
10	rs508196	C	T	0.424453	1006
10	rs138920304	C	T	0.0168986	1006
10	rs692097	G	C	0.474155	1006
10	rs475853	A	G	0.164016	1006
10	rs35193534	C	A	0.149105	1006
10	rs692570	G	A	0.0308151	1006
10	rs692594	G	C	0.477137	1006
10	rs556165	A	C	0.473161	1006
10	rs12243207	T	C	0.154076	1006
10	rs553304	T	C	0.471173	1006
10	rs2478568	G	A	0.632207	1006
10	rs2437260	G	A	0.474155	1006
10	rs2497827	G	A	0.474155	1006
10	rs943331	G	A	0.265408	1006
10	rs943330	T	C	0.15507	1006
10	rs7096615	T	C	0.0516899	1006
10	rs35627797	G	T	0.151093	1006
10	rs2497828	T	C	0.474155	1006
10	rs2497829	T	A	0.474155	1006
10	rs2497830	C	A	0.265408	1006
10	rs10827981	C	T	0.15507	1006
10	rs2497831	G	A	0.474155	1006
10	rs2478569	C	T	0.473161	1006
10	rs943329	T	G	0.474155	1006
10	rs7086141	G	C	0.15507	1006
10	rs2437261	C	G	0.274354	1006
10	rs79375232	A	T	0.0159046	1006
10	rs11011850	G	A	0.0516899	1006
10	rs72778328	A	G	0.0238569	1006
10	rs1926739	G	A	0.475149	1006
10	rs11011857	A	C	0.201789	1006
10	rs60740052	T	A	0.150099	1006
10	rs11593695	C	A	0.199801	1006
10	rs11592022	G	A	0.201789	1006
10	rs11011865	T	C	0.201789	1006
10	rs80350242	C	T	0.0516899	1006
10	rs7095247	G	A	0.201789	1006
10	rs2437262	A	G	0.632207	1006
10	rs113334738	G	A	0.147117	1006
10	rs7085961	T	G	0.199801	1006
10	rs2497832	T	A	0.472167	1006
10	rs2497833	A	T	0.473161	1006
10	rs11592648	G	A	0.148111	1006
10	rs2497835	G	A	0.271372	1006
10	rs139414136	C	T	0.0208748	1006
10	rs2437263	A	G	0.271372	1006
10	rs2437264	T	C	0.271372	1006
10	rs2437265	A	G	0.617296	1006
10	rs9664208	C	T	0.204771	1006
10	rs7071264	G	A	0.466203	1006
10	rs2437266	T	G	0.899602	1006
10	rs11011896	C	G	0.0367793	1006
10	rs2437267	A	G	0.430417	1006
10	rs74934353	T	G	0.00894632	1006
10	rs2497836	G	A	0.429423	1006
10	rs2497837	C	T	0.429423	1006
10	rs2437268	A	G	0.430417	1006
10	rs2497838	G	A	0.895626	1006
10	rs72778337	A	T	0.0168986	1006
10	rs55812394	G	A	0.149105	1006
10	rs2148599	A	G	0.430417	1006
10	rs2148598	C	T	0.275348	1006
10	rs17658718	C	T	0.0367793	1006
10	rs10508555	G	C	0.432406	1006
10	rs2437271	G	T	0.274354	1006
10	rs12413168	C	G	0.463221	1006
10	rs117748606	G	A	0.0367793	1006
10	rs2497839	G	A	0.274354	1006
10	rs11011919	C	T	0.422465	1006
10	rs11594139	C	T	0.146123	1006
10	rs2497840	G	A	0.275348	1006
10	rs117044855	A	G	0.0159046	1006
10	rs72778339	G	A	0.0168986	1006
10	rs2437272	G	A	0.462227	1006
10	rs7922102	G	T	0.415507	1006
10	rs12782151	G	A	0.417495	1006
10	rs11594776	C	T	0.417495	1006
10	rs1926738	C	T	0.275348	1006
10	rs1926737	A	G	0.741551	1006
10	rs182179602	A	G	0.00298211	1006
10	rs2148596	G	A	0.417495	1006
10	rs2148595	G	A	0.417495	1006
10	rs2182582	A	G	0.417495	1006
10	rs11011929	C	T	0.0357853	1006
10	rs35540736	C	G	0.416501	1006
10	rs17658805	G	A	0.418489	1006
10	rs2497753	A	G	0.895626	1006
10	rs2497754	A	C	0.89662	1006
10	rs58377250	T	C	0.150099	1006
10	rs78715978	T	C	0.125249	1006
10	rs12415959	T	G	0.406561	1006
10	rs10828013	A	G	0.406561	1006
10	rs2478571	G	A	0.287276	1006
10	rs12359337	A	G	0.0387674	1006
10	rs2497755	A	T	0.90159	1006
10	rs116991785	T	G	0.0198807	1006
10	rs11596001	G	A	0.142147	1006
10	rs11011980	A	T	0.0387674	1006
10	rs10508556	T	C	0.560636	1006
10	rs2497756	A	G	0.887674	1006
10	rs2497759	C	G	0.28827	1006
10	rs2497760	T	C	0.732604	1006
10	rs143398748	T	G	0.0188867	1006
10	rs7078713	G	C	0.406561	1006
10	rs7099037	A	G	0.445328	1006
10	rs7079066	G	C	0.406561	1006
10	rs76692191	A	T	0.0188867	1006
10	rs12415053	C	G	0.403579	1006
10	rs2497761	C	T	0.90159	1006
10	rs11818989	T	G	0.0198807	1006
10	rs146535120	C	G	0.0675944	1006
10	rs2478573	G	A	0.883698	1006
10	rs2478574	G	C	0.900596	1006
10	rs80134638	G	A	0.0387674	1006
10	rs2497762	C	T	0.289264	1006
10	rs16916742	G	T	0.0387674	1006
10	rs9418383	T	G	0.899602	1006
10	rs73607845	C	G	0.05666	1006
10	rs67967330	G	A	0.142147	1006
10	rs16916744	G	A	0.0387674	1006
10	rs41277356	A	G	0.0298211	1006
10	rs7894090	G	A	0.860835	1006
10	rs11012030	G	A	0.0397614	1006
10	rs943335	T	C	0.49503	1006
10	rs943334	T	A	0.670974	1006
10	rs2007904	A	C	0.39662	1006
10	rs2007909	A	G	0.39662	1006
10	rs11012036	G	A	0.0387674	1006
10	rs11012037	G	A	0.0397614	1006
10	rs2497763	C	T	0.0984095	1006
10	rs112890837	C	T	0.157058	1006
10	rs74473625	G	A	0.0387674	1006
10	rs943328	G	A	0.43837	1006
10	rs2437273	C	G	0.0964215	1006
10	rs12354582	T	C	0.0387674	1006
10	rs2497764	C	T	0.0964215	1006
10	rs1926742	A	G	0.71173	1006
10	rs41306336	T	G	0.15507	1006
10	rs79880158	G	A	0.0387674	1006
10	rs79347420	A	G	0.0387674	1006
10	rs111964090	A	C	0.0387674	1006
10	rs45447194	G	C	0.15507	1006
10	rs12359445	G	C	0.0387674	1006
10	rs2497765	C	G	0.706759	1006
10	rs2497766	G	A	0.706759	1006
10	rs6482123	T	C	0.0397614	1006
10	rs6482124	C	T	0.172962	1006
10	rs6482126	C	T	0.187873	1006
10	rs2488161	A	G	0.153082	1006
10	rs7893618	A	G	0.576541	1006
10	rs7906425	G	A	0.593439	1006
10	rs73607860	A	G	0.0397614	1006
10	rs2497767	C	G	0.568588	1006
10	rs58338149	T	A	0.0606362	1006
10	rs71497228	A	C	0.00695825	1006
10	rs2488107	A	C	0.766402	1006
10	rs12781325	T	C	0.0198807	1006
10	rs12355062	G	A	0.0586481	1006
10	rs113888149	C	T	0.055666	1006
10	rs12356294	C	T	0.05666	1006
10	rs9418387	T	C	0.49503	1006
10	rs114711150	C	T	0.0168986	1006
10	rs2497768	C	G	0.748509	1006
10	rs117275527	A	C	0.0467197	1006
10	rs78231519	C	A	0.0586481	1006
10	rs4570473	A	G	0.0397614	1006
10	rs61603426	G	T	0.0586481	1006
10	rs138920884	G	A	0.0159046	1006
10	rs2488108	G	T	0.724652	1006
10	rs2488109	T	C	0.515905	1006
10	rs76410020	G	C	0.116302	1006
10	rs2488110	G	C	0.519881	1006
10	rs60946168	A	T	0.0785288	1006
10	rs7921720	C	G	0.055666	1006
10	rs2488111	G	A	0.672962	1006
10	rs2497769	C	T	0.534791	1006
10	rs7893893	C	T	0.0785288	1006
10	rs142371531	A	G	0.0168986	1006
10	rs2488112	G	A	0.512922	1006
10	rs9988676	G	A	0.0397614	1006
10	rs9988726	T	C	0.0407555	1006
10	rs74835772	T	C	0.0178926	1006
10	rs7085309	A	T	0.055666	1006
10	rs56274640	T	C	0.117296	1006
10	rs11492528	A	C	0.172962	1006
10	rs11492529	G	C	0.0119284	1006
10	rs11492530	A	T	0.0119284	1006
10	rs1986372	G	A	0.688867	1006
10	rs2488114	A	G	0.516899	1006
10	rs2488115	G	C	0.689861	1006
10	rs2488116	C	A	0.516899	1006
10	rs2488117	G	A	0.130219	1006
10	rs12356631	G	A	0.055666	1006
10	rs72780027	C	T	0.315109	1006
10	rs72780028	G	C	0.0208748	1006
10	rs80203977	G	A	0.0576541	1006
10	rs67552121	C	T	0.054672	1006
10	rs2488118	T	C	0.732604	1006
10	rs2488119	G	C	0.675944	1006
10	rs2497770	C	T	0.675944	1006
10	rs2357781	C	T	0.054672	1006
10	rs2497771	G	A	0.533797	1006
10	rs116610663	C	T	0.0208748	1006
10	rs7074271	T	C	0.0964215	1006
10	rs2488120	T	C	0.528827	1006
10	rs78875295	T	C	0.0198807	1006
10	rs2497772	C	T	0.526839	1006
10	rs1935507	C	T	0.741551	1006
10	rs2497774	G	A	0.62326	1006
10	rs79501677	C	T	0.0188867	1006
10	rs2357782	T	C	0.743539	1006
10	rs11012209	A	T	0.548708	1006
10	rs9417342	A	G	0.530815	1006
10	rs79075928	G	A	0.0695825	1006
10	rs72780029	A	G	0.450298	1006
10	rs12358690	T	C	0.05666	1006
10	rs2884272	C	T	0.05666	1006
10	rs11012228	C	A	0.0536779	1006
10	rs2497775	A	C	0.573559	1006
10	rs2357783	A	T	0.67992	1006
10	rs78721910	A	G	0.0705765	1006
10	rs1935506	G	A	0.678926	1006
10	rs1935505	G	A	0.678926	1006
10	rs4747337	A	G	0.05666	1006
10	rs2488122	A	G	0.586481	1006
10	rs2488123	A	T	0.569583	1006
10	rs4747338	G	T	0.569583	1006
10	rs150883277	G	T	0.0178926	1006
10	rs2497776	G	A	0.639165	1006
10	rs77599383	C	A	0.0198807	1006
10	rs112675168	C	T	0.0695825	1006
10	rs2497778	C	A	0.67992	1006
10	rs117427570	C	T	0.0178926	1006
10	rs2488124	A	G	0.657058	1006
10	rs2497779	T	A	0.737575	1006
10	rs2497782	G	A	0.675944	1006
10	rs117819239	T	G	0.0695825	1006
10	rs113762238	C	T	0.0586481	1006
10	rs11012311	C	T	0.0576541	1006
10	rs34810234	A	C	0.0218688	1006
10	rs11012314	C	A	0.0576541	1006
10	rs2497785	G	A	0.738569	1006
10	rs2497786	T	C	0.737575	1006
10	rs2497787	G	A	0.737575	1006
10	rs117320028	G	C	0.0188867	1006
10	rs112910308	C	T	0.0695825	1006
10	rs79886316	C	T	0.0188867	1006
10	rs10828127	T	C	0.0576541	1006
10	rs2497788	T	C	0.737575	1006
10	rs138323996	C	A	0.0695825	1006
10	rs2497789	T	C	0.737575	1006
10	rs67406532	G	A	0.05666	1006
10	rs2488131	G	T	0.735586	1006
10	rs11012330	A	G	0.05666	1006
10	rs11012331	C	T	0.0695825	1006
10	rs75256201	C	T	0.0119284	1006
10	rs11012333	A	G	0.05666	1006
10	rs16916785	G	A	0.0795229	1006
10	rs16916787	T	A	0.05666	1006
10	rs12358478	G	T	0.05666	1006
10	rs2488132	C	T	0.5666	1006
10	rs12358488	G	A	0.0795229	1006
10	rs78596308	A	C	0.0188867	1006
10	rs9417346	A	T	0.734592	1006
10	rs28478337	G	A	0.0785288	1006
10	rs79392059	T	C	0.0387674	1006
10	rs138224274	T	A	0.0129225	1006
10	rs75036238	A	G	0.0705765	1006
10	rs16916794	A	T	0.0785288	1006
10	rs11012350	G	A	0.055666	1006
10	rs1935502	A	G	0.736581	1006
10	rs79831892	A	G	0.0666004	1006
10	rs2488133	G	A	0.239563	1006
10	rs2488134	G	A	0.127237	1006
10	rs72780045	T	A	0.0586481	1006
10	rs2488135	T	C	0.725646	1006
10	rs79190403	T	C	0.0586481	1006
10	rs16916797	A	C	0.0208748	1006
10	rs116888582	A	G	0.027833	1006
10	rs76882187	C	T	0.00894632	1006
10	rs2488136	A	G	0.727634	1006
10	rs17602253	T	C	0.00994036	1006
10	rs80137559	T	C	0.0198807	1006
10	rs1954283	C	T	0.437376	1006
10	rs77773672	G	T	0.0586481	1006
10	rs16916801	A	G	0.0188867	1006
10	rs75832802	G	C	0.0248509	1006
10	rs2488137	G	T	0.130219	1006
10	rs1891392	T	C	0.727634	1006
10	rs112264441	C	T	0.00497018	1006
10	rs117926523	A	G	0.0188867	1006
10	rs2488138	A	T	0.724652	1006
10	rs10828143	T	C	0.161034	1006
10	rs11012368	T	G	0.055666	1006
10	rs2488139	A	G	0.724652	1006
10	rs2488140	A	G	0.22167	1006
10	rs2488141	A	C	0.222664	1006
10	rs2488142	T	A	0.22167	1006
10	rs2488143	A	C	0.22167	1006
10	rs72780046	A	G	0.055666	1006
10	rs75032518	A	G	0.0228628	1006
10	rs11012374	C	T	0.0447316	1006
10	rs72780048	G	A	0.422465	1006
10	rs2488144	A	T	0.224652	1006
10	rs2497791	C	T	0.220676	1006
10	rs77356072	C	A	0.0228628	1006
10	rs117292821	G	T	0.0168986	1006
10	rs7080093	T	G	0.0785288	1006
10	rs2488145	A	G	0.224652	1006
10	rs142988278	T	C	0.0208748	1006
10	rs80115014	G	A	0.10338	1006
10	rs2497792	C	G	0.0854871	1006
10	rs11012380	C	A	0.0765408	1006
10	rs77131414	T	C	0.055666	1006
10	rs74884794	A	G	0.00894632	1006
10	rs2497793	C	T	0.771372	1006
10	rs2497794	C	T	0.22167	1006
10	rs2488146	T	C	0.22167	1006
10	rs2488147	G	C	0.22167	1006
10	rs11012386	G	A	0.055666	1006
10	rs7078285	C	T	0.44831	1006
10	rs4748438	G	A	0.502982	1006
10	rs78323796	G	T	0.0208748	1006
10	rs11012396	G	A	0.055666	1006
10	rs2226131	C	G	0.405567	1006
10	rs11012397	C	T	0.055666	1006
10	rs11012398	G	A	0.055666	1006
10	rs60010151	A	T	0.028827	1006
10	rs2488148	G	A	0.277336	1006
10	rs2497795	C	T	0.117296	1006
10	rs11012402	T	G	0.505964	1006
10	rs77166420	G	C	0.10338	1006
10	rs76771594	A	G	0.10338	1006
10	rs2497796	C	G	0.622266	1006
10	rs12269078	G	A	0.0208748	1006
10	rs7920075	C	T	0.552684	1006
10	rs2497797	C	T	0.117296	1006
10	rs1986480	C	T	0.427435	1006
10	rs4748439	G	A	0.0218688	1006
10	rs72780053	A	G	0.405567	1006
10	rs117767283	G	A	0.055666	1006
10	rs67885731	T	C	0.428429	1006
10	rs2357784	G	A	0.0437376	1006
10	rs2249672	T	G	0.727634	1006
10	rs2357785	A	C	0.0208748	1006
10	rs11595997	T	C	0.487078	1006
10	rs11592978	G	T	0.409543	1006
10	rs7098506	G	T	0.487078	1006
10	rs72780057	C	G	0.0447316	1006
10	rs7088280	A	G	0.524851	1006
10	rs16916821	C	G	0.0357853	1006
10	rs10828165	A	G	0.189861	1006
10	rs10828166	C	T	0.0934394	1006
10	rs7894806	G	C	0.470179	1006
10	rs2488149	G	T	0.640159	1006
10	rs2497798	G	T	0.12326	1006
10	rs2497799	A	T	0.22664	1006
10	rs117217016	C	G	0.0437376	1006
10	rs118079798	G	A	0.0437376	1006
10	rs139241625	G	A	0.0308151	1006
10	rs116921807	C	T	0.0308151	1006
10	rs2497800	C	T	0.110338	1006
10	rs2497801	A	G	0.680915	1006
10	rs116856228	T	G	0.0308151	1006
10	rs117233423	C	G	0.0308151	1006
10	rs77689599	A	T	0.0308151	1006
10	rs10764296	G	A	0.519881	1006
10	rs76594886	C	G	0.0308151	1006
10	rs118112339	T	A	0.0308151	1006
10	rs10764297	G	T	0.0606362	1006
10	rs72780060	T	C	0.0228628	1006
10	rs145552138	G	C	0.0308151	1006
10	rs10764298	A	G	0.255467	1006
10	rs78423559	C	T	0.0308151	1006
10	rs148854987	T	C	0.0308151	1006
10	rs2497802	C	G	0.682903	1006
10	rs2497803	T	C	0.683897	1006
10	rs77465184	T	C	0.0427435	1006
10	rs2488151	A	G	0.637177	1006
10	rs74118099	C	G	0.0159046	1006
10	rs79414487	A	G	0.0308151	1006
10	rs2497804	T	C	0.110338	1006
10	rs116918852	A	G	0.0308151	1006
10	rs2488152	A	G	0.111332	1006
10	rs72780063	C	G	0.0208748	1006
10	rs2185765	A	G	0.67495	1006
10	rs2357786	T	C	0.563618	1006
10	rs2357787	T	C	0.54175	1006
10	rs74118101	T	G	0.0159046	1006
10	rs74120203	G	A	0.0129225	1006
10	rs117790313	G	A	0.026839	1006
10	rs2488153	A	G	0.681909	1006
10	rs58142633	G	T	0.0129225	1006
10	rs2497805	A	C	0.66998	1006
10	rs7072642	A	G	0.542744	1006
10	rs2497806	T	C	0.640159	1006
10	rs2497807	G	A	0.666998	1006
10	rs56392041	C	T	0.27833	1006
10	rs11012507	G	A	0.230616	1006
10	rs2497808	G	A	0.112326	1006
10	rs76304369	C	T	0.0119284	1006
10	rs75699707	G	A	0.0188867	1006
10	rs11817171	G	C	0.0129225	1006
10	rs2497809	A	G	0.112326	1006
10	rs2488154	C	A	0.670974	1006
10	rs4601659	G	C	0.282306	1006
10	rs2497810	C	G	0.112326	1006
10	rs117934381	C	A	0.0298211	1006
10	rs7090868	T	C	0.0129225	1006
10	rs74120207	G	T	0.0407555	1006
10	rs2488155	T	G	0.670974	1006
10	rs78351253	A	G	0.0437376	1006
10	rs2488156	C	T	0.0984095	1006
10	rs2497811	A	G	0.662028	1006
10	rs144289489	T	A	0.0308151	1006
10	rs2497812	G	A	0.110338	1006
10	rs2497813	A	G	0.110338	1006
10	rs111922999	G	A	0.0308151	1006
10	rs117978361	C	T	0.0308151	1006
10	rs78439599	G	T	0.0308151	1006
10	rs7076486	G	C	0.27336	1006
10	rs78159967	G	A	0.0308151	1006
10	rs75865896	G	A	0.270378	1006
10	rs2497814	G	A	0.122266	1006
10	rs80188455	G	A	0.168986	1006
10	rs78120739	C	T	0.167992	1006
10	rs116880337	C	A	0.0109344	1006
10	rs150923437	T	C	0.0298211	1006
10	rs75202998	G	T	0.0298211	1006
10	rs73591724	T	G	0.0298211	1006
10	rs75115217	C	A	0.0298211	1006
10	rs2497815	A	T	0.405567	1006
10	rs2497816	G	A	0.17992	1006
10	rs117051549	G	A	0.0298211	1006
10	rs74548180	C	T	0.295229	1006
10	rs148078099	G	A	0.0298211	1006
10	rs138868936	C	G	0.00497018	1006
10	rs75994148	G	A	0.0298211	1006
10	rs117132521	A	G	0.0298211	1006
10	rs147391704	A	T	0.0298211	1006
10	rs2497817	A	C	0.523857	1006
10	rs118052562	C	G	0.0298211	1006
10	rs143000994	G	C	0.0298211	1006
10	rs141388287	A	C	0.0298211	1006
10	rs2497818	A	G	0.112326	1006
10	rs17602947	A	G	0.297217	1006
10	rs2497819	A	C	0.0984095	1006
10	rs79967544	A	G	0.0298211	1006
10	rs77499339	C	T	0.166004	1006
10	rs2250678	A	G	0.692843	1006
10	rs75582373	G	C	0.0298211	1006
10	rs112903652	C	T	0.0298211	1006
10	rs118128647	G	A	0.00695825	1006
10	rs73591731	A	G	0.0318091	1006
10	rs2497820	G	A	0.683897	1006
10	rs2488157	T	C	0.0984095	1006
10	rs116989529	G	A	0.0139165	1006
10	rs11813889	A	G	0.0139165	1006
10	rs2497821	A	T	0.67495	1006
10	rs2497822	A	G	0.110338	1006
10	rs2488158	G	A	0.187873	1006
10	rs11012573	T	G	0.0596421	1006
10	rs2488159	G	A	0.10835	1006
10	rs2497823	C	T	0.185885	1006
10	rs11012579	T	C	0.0596421	1006
10	rs2488160	T	C	0.357853	1006
10	rs76916439	A	T	0.0616302	1006
10	rs12256910	T	C	0.220676	1006
10	rs16916837	C	T	0.0139165	1006
10	rs7902948	C	T	0.331014	1006
10	rs12255303	A	G	0.111332	1006
10	rs7903081	C	A	0.33002	1006
10	rs11012588	G	C	0.0397614	1006
10	rs74768460	C	T	0.0328032	1006
10	rs17661090	T	A	0.279324	1006
10	rs35822349	T	C	0.279324	1006
10	rs7917532	T	C	0.537773	1006
10	rs113391868	T	A	0.10338	1006
10	rs74593582	T	C	0.0139165	1006
10	rs12775151	T	C	0.503976	1006
10	rs139538722	C	T	0.0795229	1006
10	rs144703730	T	C	0.0308151	1006
10	rs1935499	T	G	0.54672	1006
10	rs7100828	C	T	0.959245	1006
10	rs12247990	C	T	0.117296	1006
10	rs7083207	T	C	0.27833	1006
10	rs11012618	A	C	0.117296	1006
10	rs117866034	G	C	0.0298211	1006
10	rs7079408	A	G	0.27833	1006
10	rs6482171	A	G	0.117296	1006
10	rs6482172	C	T	0.812127	1006
10	rs150675818	A	G	0.0298211	1006
10	rs117675903	A	C	0.0298211	1006
10	rs12358218	T	G	0.00695825	1006
10	rs7912811	A	G	0.26839	1006
10	rs11012640	C	T	0.109344	1006
10	rs1972385	G	A	0.0298211	1006
10	rs1547819	C	A	0.761431	1006
10	rs76719841	T	C	0.0387674	1006
10	rs117382212	C	T	0.0328032	1006
10	rs6415964	C	T	0.811133	1006
10	rs10828233	T	G	0.119284	1006
10	rs146758767	G	T	0.0328032	1006
10	rs7087949	G	A	0.164016	1006
10	rs7074587	A	G	0.506958	1006
10	rs11012659	G	A	0.171968	1006
10	rs16916844	A	C	0.121272	1006
10	rs12767511	G	A	0.114314	1006
10	rs149596687	A	T	0.0149105	1006
10	rs12778700	T	C	0.307157	1006
10	rs7916255	A	G	0.0198807	1006
10	rs12255637	C	T	0.604374	1006
10	rs11597102	T	G	0.120278	1006
10	rs78607408	T	C	0.0248509	1006
10	rs10828237	G	A	0.0994036	1006
10	rs11012674	G	A	0.0994036	1006
10	rs4573589	G	A	0.220676	1006
10	rs189315389	A	T	0.0367793	1006
10	rs10508557	A	G	0.126243	1006
10	rs10508558	A	C	0.0526839	1006
10	rs72780090	A	G	0.0188867	1006
10	rs16916853	G	C	0.15507	1006
10	rs10828240	G	T	0.190855	1006
10	rs75684183	C	T	0.0208748	1006
10	rs11012689	C	T	0.0984095	1006
10	rs58607727	T	C	0.083499	1006
10	rs73591764	A	G	0.0815109	1006
10	rs7910846	A	C	0.275348	1006
10	rs11012691	C	A	0.083499	1006
10	rs11012692	A	G	0.0168986	1006
10	rs7919238	T	C	0.22664	1006
10	rs116996015	T	G	0.0328032	1006
10	rs78169022	A	G	0.0328032	1006
10	rs10828242	G	A	0.249503	1006
10	rs11012694	C	T	0.255467	1006
10	rs4748441	C	A	0.0258449	1006
10	rs71497232	C	T	0.120278	1006
10	rs17661538	G	C	0.122266	1006
10	rs151328173	T	C	0.0188867	1006
10	rs12769993	A	G	0.122266	1006
10	rs34571084	G	A	0.122266	1006
10	rs34496310	G	A	0.122266	1006
10	rs10740989	G	A	0.850895	1006
10	rs34736338	T	A	0.122266	1006
10	rs11593079	A	G	0.054672	1006
10	rs11599314	G	A	0.122266	1006
10	rs4748442	C	T	0.656064	1006
10	rs4748443	G	C	0.650099	1006
10	rs59555859	A	C	0.0188867	1006
10	rs11012723	A	G	0.196819	1006
10	rs12766253	A	C	0.129225	1006
10	rs12761993	G	A	0.122266	1006
10	rs114092627	G	C	0.0298211	1006
10	rs144491240	C	T	0.0417495	1006
10	rs75727354	G	A	0.0188867	1006
10	rs17661585	G	C	0.00596421	1006
10	rs80171629	C	T	0.0477137	1006
10	rs61842422	A	G	0.12326	1006
10	rs12571057	A	T	0.119284	1006
10	rs1935503	A	G	0.354871	1006
10	rs7904976	A	G	0.424453	1006
10	rs77236703	C	T	0.0357853	1006
10	rs16916868	T	C	0.0357853	1006
10	rs6482184	T	C	0.418489	1006
10	rs11815232	C	T	0.0357853	1006
10	rs74120215	T	A	0.0387674	1006
10	rs74120216	C	T	0.111332	1006
10	rs72780098	G	T	0.0198807	1006
10	rs117299889	T	C	0.0586481	1006
10	rs61695381	C	T	0.111332	1006
10	rs60865573	G	A	0.111332	1006
10	rs75582385	A	G	0.11829	1006
10	rs77118008	T	C	0.0854871	1006
10	rs75361292	G	T	0.0616302	1006
10	rs78037940	C	G	0.100398	1006
10	rs11012734	A	G	0.445328	1006
10	rs12777104	T	C	0.119284	1006
10	rs78915471	A	G	0.0188867	1006
10	rs12761528	C	G	0.119284	1006
10	rs76154333	C	T	0.0457256	1006
10	rs80262246	T	C	0.121272	1006
10	rs118051782	T	C	0.0387674	1006
10	rs117639747	A	G	0.0188867	1006
10	rs7907638	A	T	0.851889	1006
10	rs7901587	C	T	0.164016	1006
10	rs10764314	C	T	0.0377734	1006
10	rs10828253	T	C	0.0685885	1006
10	rs11012743	A	G	0.307157	1006
10	rs10828254	A	G	0.307157	1006
10	rs140766681	A	C	0.0228628	1006
10	rs10764316	C	G	0.26839	1006
10	rs12260380	T	C	0.0984095	1006
10	rs113600505	C	T	0.0626243	1006
10	rs7478172	T	C	0.168986	1006
10	rs35900015	T	A	0.168986	1006
10	rs10828255	A	G	0.100398	1006
10	rs10828257	G	T	0.0974155	1006
10	rs61842423	G	T	0.106362	1006
10	rs7068492	T	C	0.193837	1006
10	rs60721377	C	G	0.028827	1006
10	rs77973393	C	T	0.119284	1006
10	rs74688261	A	G	0.0626243	1006
10	rs79882327	T	C	0.028827	1006
10	rs118053049	A	G	0.0506958	1006
10	rs16916873	T	C	0.0387674	1006
10	rs77121574	T	A	0.0626243	1006
10	rs12359352	C	A	0.208748	1006
10	rs12358149	G	A	0.027833	1006
10	rs7897163	C	T	0.223658	1006
10	rs7916200	G	C	0.0387674	1006
10	rs34849615	A	T	0.158052	1006
10	rs7897452	C	T	0.189861	1006
10	rs116177859	T	C	0.0357853	1006
10	rs12761409	C	T	0.225646	1006
10	rs75126327	C	A	0.0387674	1006
10	rs61842424	G	A	0.100398	1006
10	rs11012759	G	C	0.225646	1006
10	rs11012760	C	G	0.186879	1006
10	rs75232624	C	T	0.054672	1006
10	rs11012761	C	A	0.121272	1006
10	rs10828259	A	T	0.122266	1006
10	rs10828260	C	A	0.122266	1006
10	rs11012763	A	G	0.122266	1006
10	rs10764318	G	A	0.122266	1006
10	rs12262147	A	T	0.0387674	1006
10	rs139981155	C	T	0.119284	1006
10	rs7897594	A	G	0.294235	1006
10	rs61842425	C	A	0.121272	1006
10	rs10740990	A	G	0.464215	1006
10	rs117631267	G	A	0.0606362	1006
10	rs7901551	A	G	0.477137	1006
10	rs77846941	G	A	0.0377734	1006
10	rs7895735	C	T	0.463221	1006
10	rs73593708	G	A	0.12326	1006
10	rs12360277	T	G	0.0616302	1006
10	rs7896004	C	T	0.142147	1006
10	rs60858250	G	A	0.12326	1006
10	rs7902373	A	G	0.0437376	1006
10	rs7906351	T	G	0.0606362	1006
10	rs7915409	G	A	0.0606362	1006
10	rs4373814	G	C	0.466203	1006
10	rs11596960	G	A	0.466203	1006
10	rs11596974	G	A	0.281312	1006
10	rs10828263	G	A	0.244533	1006
10	rs61842427	A	G	0.117296	1006
10	rs11591541	A	G	0.176938	1006
10	rs61842428	G	C	0.116302	1006
10	rs79947700	T	G	0.120278	1006
10	rs57831826	T	G	0.12326	1006
10	rs11592688	T	G	0.114314	1006
10	rs61084330	A	G	0.274354	1006
10	rs78736203	G	A	0.0238569	1006
10	rs71497233	G	A	0.114314	1006
10	rs76879993	G	T	0.117296	1006
10	rs75901164	A	T	0.117296	1006
10	rs2357790	T	C	0.465209	1006
10	rs4576718	C	T	0.146123	1006
10	rs60659831	C	T	0.276342	1006
10	rs145052221	A	G	0.00994036	1006
10	rs11012781	C	T	0.0258449	1006
10	rs12360236	G	A	0.0258449	1006
10	rs117105638	G	A	0.0397614	1006
10	rs118033032	A	G	0.0437376	1006
10	rs11012783	A	G	0.420477	1006
10	rs12770520	A	G	0.465209	1006
10	rs12570727	G	A	0.419483	1006
10	rs61842432	G	A	0.124254	1006
10	rs60416694	A	G	0.2833	1006
10	rs12572659	T	C	0.470179	1006
10	rs61842434	G	A	0.161034	1006
10	rs12414422	C	T	0.0467197	1006
10	rs78282637	C	A	0.12326	1006
10	rs12779075	G	A	0.117296	1006
10	rs147397792	T	G	0.0397614	1006
10	rs1891393	T	C	0.313121	1006
10	rs7908738	G	C	0.149105	1006
10	rs71497235	C	A	0.106362	1006
10	rs7900124	T	C	0.313121	1006
10	rs34418804	C	G	0.106362	1006
10	rs7909119	G	A	0.26839	1006
10	rs61842437	G	A	0.125249	1006
10	rs10764319	C	T	0.312127	1006
10	rs148278918	G	C	0.0168986	1006
10	rs58055243	G	C	0.125249	1006
10	rs142857446	C	T	0.0188867	1006
10	rs55822580	C	T	0.125249	1006
10	rs12764271	C	A	0.106362	1006
10	rs138094231	C	A	0.0387674	1006
10	rs117750299	C	G	0.0397614	1006
10	rs150534429	G	C	0.028827	1006
10	rs12572321	G	A	0.144135	1006
10	rs34606998	C	T	0.256461	1006
10	rs36045774	A	T	0.144135	1006
10	rs114977190	T	A	0.0397614	1006
10	rs10764320	T	A	0.274354	1006
10	rs76236127	G	C	0.0397614	1006
10	rs11591660	C	G	0.107356	1006
10	rs60689569	C	A	0.127237	1006
10	rs143115704	T	C	0.0397614	1006
10	rs148223772	T	A	0.0397614	1006
10	rs76129954	T	C	0.026839	1006
10	rs79020486	A	G	0.026839	1006
10	rs1571787	G	A	0.291252	1006
10	rs2840320	C	G	0.476143	1006
10	rs12247369	A	G	0.182903	1006
10	rs150041732	T	C	0.0178926	1006
10	rs79825106	C	G	0.0626243	1006
10	rs11012800	C	T	0.0675944	1006
10	rs1331330	C	T	0.475149	1006
10	rs151260991	G	A	0.0417495	1006
10	rs113835382	T	G	0.0695825	1006
10	rs145329779	C	A	0.107356	1006
10	rs11591227	A	G	0.109344	1006
10	rs10828267	T	C	0.358847	1006
10	rs10734038	C	T	0.472167	1006
10	rs35769984	A	G	0.109344	1006
10	rs10764322	A	G	0.356859	1006
10	rs11012808	C	T	0.352883	1006
10	rs1014296	G	T	0.122266	1006
10	rs78473349	C	T	0.0357853	1006
10	rs12765240	C	T	0.106362	1006
10	rs11012811	G	T	0.351889	1006
10	rs11012812	A	G	0.110338	1006
10	rs10828269	G	C	0.474155	1006
10	rs11592100	C	A	0.237575	1006
10	rs10828270	A	G	0.237575	1006
10	rs61842438	C	T	0.117296	1006
10	rs114435241	G	A	0.0666004	1006
10	rs61545603	C	T	0.117296	1006
10	rs79819217	T	C	0.134195	1006
10	rs17662228	A	G	0.10835	1006
10	rs1888693	G	A	0.353877	1006
10	rs10764325	T	C	0.474155	1006
10	rs77903299	G	A	0.0159046	1006
10	rs79172000	A	G	0.0606362	1006
10	rs113390901	A	T	0.0606362	1006
10	rs10828272	G	A	0.107356	1006
10	rs11012827	A	G	0.0168986	1006
10	rs10740993	C	T	0.476143	1006
10	rs61842440	C	T	0.0904573	1006
10	rs11012828	A	G	0.184891	1006
10	rs17604757	A	G	0.0675944	1006
10	rs12571593	A	G	0.106362	1006
10	rs77082081	T	G	0.11829	1006
10	rs10828275	T	A	0.189861	1006
10	rs35410995	C	T	0.10835	1006
10	rs10828276	C	A	0.0675944	1006
10	rs10828277	T	C	0.477137	1006
10	rs78122842	G	A	0.0248509	1006
10	rs11012829	G	A	0.183897	1006
10	rs11012830	G	C	0.183897	1006
10	rs10740995	G	A	0.474155	1006
10	rs11012832	C	T	0.185885	1006
10	rs11012833	C	T	0.189861	1006
10	rs1929423	G	A	0.0387674	1006
10	rs1929421	C	T	0.189861	1006
10	rs35653909	T	C	0.190855	1006
10	rs11594496	T	C	0.190855	1006
10	rs118006251	T	C	0.0188867	1006
10	rs11594555	T	C	0.299205	1006
10	rs12413478	T	C	0.11332	1006
10	rs10828278	T	C	0.117296	1006
10	rs74793146	A	G	0.0586481	1006
10	rs10764326	T	C	0.455268	1006
10	rs10740996	T	C	0.456262	1006
10	rs11012838	G	A	0.186879	1006
10	rs11012839	G	C	0.185885	1006
10	rs10764327	G	T	0.456262	1006
10	rs2068356	G	A	0.0944334	1006
10	rs11595814	A	G	0.171968	1006
10	rs10828279	C	T	0.282306	1006
10	rs76213216	T	C	0.0576541	1006
10	rs10828280	G	T	0.455268	1006
10	rs10828281	A	G	0.282306	1006
10	rs61844172	T	A	0.33996	1006
10	rs12358164	A	C	0.33996	1006
10	rs12357580	C	T	0.282306	1006
10	rs10828282	C	T	0.281312	1006
10	rs10764329	G	C	0.455268	1006
10	rs56276305	G	A	0.0974155	1006
10	rs11012843	A	G	0.171968	1006
10	rs76111180	C	G	0.05666	1006
10	rs74120238	G	A	0.186879	1006
10	rs10764331	A	G	0.452286	1006
10	rs11598236	T	C	0.0984095	1006
10	rs75770477	G	A	0.0218688	1006
10	rs10764332	A	C	0.452286	1006
10	rs12414844	C	T	0.279324	1006
10	rs74790927	C	T	0.05666	1006
10	rs1888692	A	G	0.05666	1006
10	rs2183719	A	T	0.457256	1006
10	rs55890801	G	A	0.191849	1006
10	rs2150694	C	A	0.171968	1006
10	rs2183718	A	G	0.45825	1006
10	rs61844175	G	A	0.194831	1006
10	rs116976610	T	C	0.05666	1006
10	rs11012850	G	A	0.0874751	1006
10	rs77358141	C	T	0.05666	1006
10	rs10828287	C	T	0.16501	1006
10	rs12572404	A	C	0.122266	1006
10	rs73593770	G	A	0.0884692	1006
10	rs16916912	C	T	0.0745527	1006
10	rs16916914	T	C	0.0397614	1006
10	rs78778209	A	G	0.055666	1006
10	rs10741003	A	G	0.461233	1006
10	rs34537345	A	G	0.0984095	1006
10	rs16916916	C	T	0.0745527	1006
10	rs7080195	T	C	0.462227	1006
10	rs7090118	G	A	0.368787	1006
10	rs7076319	A	G	0.296223	1006
10	rs7090405	G	A	0.196819	1006
10	rs41494451	C	T	0.0745527	1006
10	rs71491145	G	A	0.0984095	1006
10	rs2400	A	G	0.0944334	1006
10	rs61844177	T	C	0.348907	1006
10	rs149514542	T	C	0.0576541	1006
10	rs144009622	G	T	0.0387674	1006
10	rs113461365	C	A	0.0427435	1006
10	rs112628506	C	T	0.0427435	1006
10	rs11012864	T	C	0.195825	1006
10	rs77138979	G	A	0.0447316	1006
10	rs117512373	C	G	0.0576541	1006
10	rs12766683	C	T	0.0974155	1006
10	rs11012867	C	T	0.193837	1006
10	rs12776808	A	G	0.0974155	1006
10	rs7100500	A	C	0.44831	1006
10	rs35667846	G	A	0.0974155	1006
10	rs17605291	A	G	0.084493	1006
10	rs17662793	A	G	0.276342	1006
10	rs1360459	T	A	0.0914513	1006
10	rs17605326	T	C	0.0576541	1006
10	rs10828295	A	G	0.263419	1006
10	rs11012876	A	T	0.0735586	1006
10	rs142809840	C	A	0.0576541	1006
10	rs11012877	G	A	0.102386	1006
10	rs1952984	C	T	0.10338	1006
10	rs16916922	A	T	0.129225	1006
10	rs34074414	T	C	0.0984095	1006
10	rs11012883	C	T	0.0636183	1006
10	rs16916925	A	G	0.129225	1006
10	rs7087598	C	T	0.300199	1006
10	rs117733592	T	C	0.0367793	1006
10	rs7911644	C	T	0.332008	1006
10	rs12569914	C	T	0.0974155	1006
10	rs12777936	C	T	0.266402	1006
10	rs75538584	A	G	0.0367793	1006
10	rs34295748	A	G	0.0974155	1006
10	rs35118097	G	A	0.139165	1006
10	rs16916928	G	A	0.267396	1006
10	rs74325916	A	G	0.0367793	1006
10	rs12413195	T	C	0.225646	1006
10	rs17605553	A	G	0.0974155	1006
10	rs77868870	G	A	0.0377734	1006
10	rs17605594	C	T	0.054672	1006
10	rs1779235	A	G	0.267396	1006
10	rs111512190	C	T	0.0904573	1006
10	rs1757211	G	A	0.230616	1006
10	rs1623474	C	T	0.329026	1006
10	rs1360460	A	G	0.668986	1006
10	rs1624525	T	G	0.668986	1006
10	rs56241630	A	G	0.0616302	1006
10	rs76883574	A	C	0.0755467	1006
10	rs1757210	A	G	0.232604	1006
10	rs1757209	C	T	0.73161	1006
10	rs1757208	A	G	0.772366	1006
10	rs1757207	T	C	0.73161	1006
10	rs1779226	A	G	0.767396	1006
10	rs78011989	C	A	0.0367793	1006
10	rs1779227	T	C	0.730616	1006
10	rs1757206	T	C	0.729622	1006
10	rs140836479	T	C	0.0367793	1006
10	rs1757205	G	T	0.729622	1006
10	rs138499853	C	T	0.028827	1006
10	rs12355980	A	G	0.0328032	1006
10	rs1779228	T	C	0.765408	1006
10	rs7067916	A	G	0.765408	1006
10	rs1779237	C	T	0.668986	1006
10	rs1779238	G	A	0.730616	1006
10	rs16916932	C	T	0.0616302	1006
10	rs1779240	G	A	0.772366	1006
10	rs1779241	A	G	0.900596	1006
10	rs12355077	G	C	0.0328032	1006
10	rs11592084	G	A	0.133201	1006
10	rs1779244	A	C	0.90159	1006
10	rs140808895	C	T	0.0318091	1006
10	rs78011406	A	C	0.127237	1006
10	rs996861	C	A	0.132207	1006
10	rs79720344	G	A	0.027833	1006
10	rs78864692	T	A	0.0616302	1006
10	rs58887549	G	A	0.0616302	1006
10	rs61131022	C	A	0.0984095	1006
10	rs76720202	C	G	0.0367793	1006
10	rs1618660	G	C	0.670974	1006
10	rs78163857	C	G	0.0367793	1006
10	rs1857424	A	G	0.670974	1006
10	rs11593318	G	A	0.127237	1006
10	rs77353696	G	C	0.0407555	1006
10	rs2482103	A	G	0.89662	1006
10	rs11012932	A	G	0.164016	1006
10	rs2489211	G	C	0.894632	1006
10	rs12413079	G	A	0.127237	1006
10	rs12414674	A	G	0.127237	1006
10	rs2482101	A	C	0.89662	1006
10	rs16916944	C	T	0.127237	1006
10	rs2482100	A	G	0.835984	1006
10	rs77726527	C	T	0.0129225	1006
10	rs61278674	A	G	0.0775348	1006
10	rs79167578	C	A	0.0238569	1006
10	rs73593798	G	A	0.0387674	1006
10	rs73593800	T	G	0.0387674	1006
10	rs77963678	T	C	0.0864811	1006
10	rs1277729	T	C	0.797217	1006
10	rs74327313	G	A	0.0506958	1006
10	rs1277728	A	G	0.878728	1006
10	rs17679683	C	T	0.0477137	1006
10	rs2482099	T	C	0.88171	1006
10	rs1277727	C	G	0.878728	1006
10	rs74602025	T	C	0.0367793	1006
10	rs77286225	T	C	0.0367793	1006
10	rs78862070	G	A	0.0705765	1006
10	rs1277726	T	C	0.88171	1006
10	rs1277725	G	T	0.87674	1006
10	rs1300003	T	C	0.880716	1006
10	rs192080074	A	G	0.0705765	1006
10	rs139079279	C	A	0.0228628	1006
10	rs117440406	A	G	0.0119284	1006
10	rs16916956	A	C	0.0367793	1006
10	rs1125417	A	G	0.878728	1006
10	rs75613380	G	A	0.107356	1006
10	rs1573221	A	G	0.865805	1006
10	rs1573222	G	A	0.865805	1006
10	rs11012974	T	C	0.00994036	1006
10	rs73595514	T	A	0.0506958	1006
10	rs1277761	G	A	0.878728	1006
10	rs1277760	C	T	0.878728	1006
10	rs11012983	A	T	0.0954274	1006
10	rs1277759	T	C	0.88171	1006
10	rs1277758	G	A	0.879722	1006
10	rs1277757	A	C	0.879722	1006
10	rs72782016	G	A	0.0477137	1006
10	rs78940953	G	C	0.0487078	1006
10	rs2489208	C	A	0.780318	1006
10	rs4748444	T	C	0.352883	1006
10	rs1277762	C	T	0.833002	1006
10	rs10828308	C	T	0.00994036	1006
10	rs11012995	A	G	0.0109344	1006
10	rs138751487	G	A	0.028827	1006
10	rs12358313	G	T	0.00994036	1006
10	rs1277763	T	C	0.7833	1006
10	rs1277764	A	G	0.88171	1006
10	rs79489901	C	T	0.0497018	1006
10	rs11013004	A	G	0.0119284	1006
10	rs11013005	T	C	0.0119284	1006
10	rs76077446	T	A	0.0367793	1006
10	rs1277765	C	T	0.831014	1006
10	rs12355606	T	C	0.00994036	1006
10	rs74661789	T	C	0.0367793	1006
10	rs34640527	A	C	0.0516899	1006
10	rs1277766	G	C	0.88171	1006
10	rs73595532	A	G	0.0367793	1006
10	rs1277767	G	A	0.757455	1006
10	rs77450573	T	A	0.0516899	1006
10	rs7914927	C	T	0.0397614	1006
10	rs12359899	G	A	0.00994036	1006
10	rs79348792	A	G	0.0367793	1006
10	rs73595533	C	A	0.0914513	1006
10	rs1277768	G	A	0.83002	1006
10	rs16916984	G	A	0.0397614	1006
10	rs1277769	C	A	0.879722	1006
10	rs11013023	T	C	0.00994036	1006
10	rs73595538	A	G	0.0377734	1006
10	rs80170691	C	T	0.0188867	1006
10	rs10828310	C	T	0.00994036	1006
10	rs78953094	T	A	0.0506958	1006
10	rs1539679	C	A	0.868787	1006
10	rs1539680	G	C	0.779324	1006
10	rs73595546	T	G	0.0536779	1006
10	rs2482119	C	T	0.0328032	1006
10	rs73595550	T	C	0.0367793	1006
10	rs78230290	C	T	0.0506958	1006
10	rs11013043	C	T	0.0974155	1006
10	rs11013044	G	A	0.0974155	1006
10	rs7897853	T	A	0.0367793	1006
10	rs2489207	A	G	0.837972	1006
10	rs2489206	A	G	0.7833	1006
10	rs2489205	A	G	0.7833	1006
10	rs7901394	T	C	0.0367793	1006
10	rs2482118	G	C	0.7833	1006
10	rs2482117	T	C	0.7833	1006
10	rs139102261	G	C	0.0516899	1006
10	rs1757215	A	G	0.790258	1006
10	rs1757216	G	A	0.828032	1006
10	rs1757217	T	C	0.885686	1006
10	rs2482113	T	C	0.772366	1006
10	rs10828318	G	C	0.194831	1006
10	rs1757218	G	C	0.835984	1006
10	rs12248794	C	T	0.0477137	1006
10	rs1779246	G	A	0.767396	1006
10	rs11013049	A	G	0.0377734	1006
10	rs12249287	C	T	0.0606362	1006
10	rs114936205	A	T	0.0308151	1006
10	rs118187208	C	A	0.0149105	1006
10	rs2026323	C	A	0.107356	1006
10	rs2026324	C	G	0.107356	1006
10	rs2489204	G	C	0.803181	1006
10	rs1813517	G	C	0.617296	1006
10	rs7915367	T	G	0.107356	1006
10	rs7924114	G	T	0.107356	1006
10	rs76269973	G	A	0.0397614	1006
10	rs10764340	G	A	0.107356	1006
10	rs10128211	G	A	0.107356	1006
10	rs1757219	T	C	0.7167	1006
10	rs2489201	G	A	0.693837	1006
10	rs2489200	C	A	0.694831	1006
10	rs1779217	A	G	0.634195	1006
10	rs1757220	G	A	0.693837	1006
10	rs1779216	C	T	0.693837	1006
10	rs1779215	A	G	0.695825	1006
10	rs7917760	C	T	0.694831	1006
10	rs11013065	A	C	0.635189	1006
10	rs7896607	T	G	0.694831	1006
10	rs7905454	G	C	0.694831	1006
10	rs1936442	A	G	0.735586	1006
10	rs143228140	T	C	0.0149105	1006
10	rs78634605	T	G	0.0328032	1006
10	rs74319868	A	G	0.0308151	1006
10	rs77064556	C	T	0.0328032	1006
10	rs1631911	T	C	0.803181	1006
10	rs1631891	C	A	0.803181	1006
10	rs75448534	G	A	0.0308151	1006
10	rs60196964	G	A	0.0536779	1006
10	rs1779214	T	C	0.791252	1006
10	rs1779213	G	A	0.801193	1006
10	rs1779212	T	C	0.806163	1006
10	rs1779211	G	A	0.728628	1006
10	rs77999982	C	T	0.0417495	1006
10	rs1539681	T	C	0.728628	1006
10	rs1779209	T	C	0.687873	1006
10	rs79491610	G	T	0.0168986	1006
10	rs74551659	G	C	0.0397614	1006
10	rs1757223	G	A	0.729622	1006
10	rs1779208	C	T	0.729622	1006
10	rs151071480	G	A	0.0417495	1006
10	rs57748809	C	G	0.0685885	1006
10	rs1613804	A	G	0.808151	1006
10	rs1779207	C	T	0.667992	1006
10	rs1757224	C	G	0.811133	1006
10	rs11814908	G	C	0.130219	1006
10	rs1757225	A	G	0.667992	1006
10	rs1757226	C	T	0.667992	1006
10	rs2250996	A	G	0.668986	1006
10	rs2250999	A	G	0.810139	1006
10	rs2482111	G	A	0.802187	1006
10	rs2482110	G	A	0.659046	1006
10	rs139399047	G	C	0.0397614	1006
10	rs80255463	T	A	0.0626243	1006
10	rs78575987	T	C	0.0397614	1006
10	rs11013093	C	T	0.149105	1006
10	rs11013094	A	G	0.149105	1006
10	rs74117923	T	C	0.0248509	1006
10	rs1277744	C	T	0.814115	1006
10	rs1277745	A	G	0.659046	1006
10	rs61261116	T	C	0.10338	1006
10	rs1277746	A	G	0.659046	1006
10	rs1277747	A	G	0.668986	1006
10	rs1277748	G	A	0.659046	1006
10	rs1277749	A	G	0.659046	1006
10	rs74756266	T	C	0.0397614	1006
10	rs17607485	C	G	0.0208748	1006
10	rs76761898	C	G	0.0646123	1006
10	rs1277750	C	G	0.659046	1006
10	rs59462087	G	C	0.00795229	1006
10	rs1277752	G	A	0.794235	1006
10	rs1277753	T	C	0.808151	1006
10	rs12146379	G	C	0.0119284	1006
10	rs1277754	A	G	0.698807	1006
10	rs73597550	T	A	0.0308151	1006
10	rs36055159	A	G	0.279324	1006
10	rs76377192	G	A	0.027833	1006
10	rs60070848	T	C	0.0308151	1006
10	rs7082483	C	T	0.0328032	1006
10	rs2482109	G	A	0.804175	1006
10	rs2489199	A	G	0.804175	1006
10	rs16917080	T	G	0.0109344	1006
10	rs7098242	T	C	0.494036	1006
10	rs1757234	G	A	0.0964215	1006
10	rs10828333	A	G	0.493042	1006
10	rs1757235	C	A	0.50497	1006
10	rs78227925	G	A	0.0367793	1006
10	rs1757236	A	G	0.140159	1006
10	rs1779230	A	G	0.148111	1006
10	rs7898536	T	C	0.446322	1006
10	rs139033083	T	C	0.00795229	1006
10	rs11013126	C	T	0.43837	1006
10	rs1892008	A	C	0.682903	1006
10	rs75503774	A	G	0.0815109	1006
10	rs77624100	T	A	0.0218688	1006
10	rs148738370	G	T	0.0159046	1006
10	rs11597670	C	G	0.0318091	1006
10	rs112252058	G	A	0.00397614	1006
10	rs1779229	A	G	0.680915	1006
10	rs914363	T	C	0.523857	1006
10	rs11816378	G	A	0.0765408	1006
10	rs2255266	T	C	0.757455	1006
10	rs184067968	C	A	0.0168986	1006
10	rs11013134	G	A	0.00894632	1006
10	rs7920645	G	A	0.436382	1006
10	rs78274108	A	G	0.0894632	1006
10	rs11818904	C	T	0.0755467	1006
10	rs77208930	T	C	0.0894632	1006
10	rs11013137	C	T	0.522863	1006
10	rs11812617	A	G	0.0755467	1006
10	rs2489197	C	G	0.243539	1006
10	rs1331328	C	A	0.136183	1006
10	rs76552117	A	G	0.082505	1006
10	rs79161397	C	T	0.0795229	1006
10	rs16917091	A	C	0.120278	1006
10	rs1757199	C	T	0.791252	1006
10	rs11013147	C	T	0.00894632	1006
10	rs1757214	G	A	0.150099	1006
10	rs7071122	C	G	0.106362	1006
10	rs1757222	G	A	0.790258	1006
10	rs7082041	T	C	0.512922	1006
10	rs78470934	A	G	0.084493	1006
10	rs12359413	C	T	0.455268	1006
10	rs11013154	G	A	0.0318091	1006
10	rs146441288	C	T	0.0218688	1006
10	rs73597562	T	C	0.00894632	1006
10	rs1034139	A	G	0.247515	1006
10	rs12269200	A	G	0.0477137	1006
10	rs1331329	T	A	0.263419	1006
10	rs17608196	C	T	0.137177	1006
10	rs72784212	G	A	0.0119284	1006
10	rs56074042	T	C	0.114314	1006
10	rs1757213	A	G	0.910537	1006
10	rs10828358	C	T	0.183897	1006
10	rs74117931	C	T	0.0536779	1006
10	rs12245847	T	C	0.413519	1006
10	rs12241085	C	G	0.520875	1006
10	rs112444227	T	C	0.0198807	1006
10	rs76892998	A	G	0.0318091	1006
10	rs993864	C	T	0.234592	1006
10	rs993865	G	A	0.764414	1006
10	rs58703423	C	G	0.346918	1006
10	rs11013184	A	T	0.412525	1006
10	rs111234103	A	G	0.0159046	1006
10	rs7902194	A	T	0.77833	1006
10	rs56090723	C	T	0.0159046	1006
10	rs17681709	A	G	0.167992	1006
10	rs993103	C	T	0.240557	1006
10	rs10764365	G	A	0.736581	1006
10	rs7923996	G	T	0.736581	1006
10	rs74117933	G	A	0.054672	1006
10	rs10764368	C	G	0.752485	1006
10	rs2357927	G	A	0.748509	1006
10	rs7085933	G	C	0.753479	1006
10	rs72784216	C	T	0.181909	1006
10	rs7069292	C	T	0.713718	1006
10	rs2482107	A	T	0.239563	1006
10	rs2489221	C	T	0.227634	1006
10	rs59713597	G	A	0.164016	1006
10	rs10828387	T	A	0.532803	1006
10	rs11013221	G	C	0.324056	1006
10	rs7099380	G	A	0.559642	1006
10	rs1106380	A	G	0.229622	1006
10	rs2357928	G	A	0.537773	1006
10	rs73601548	C	T	0.0805169	1006
10	rs951046	G	A	0.616302	1006
10	rs61844245	G	A	0.16004	1006
10	rs12261375	T	C	0.148111	1006
10	rs10764369	G	A	0.276342	1006
10	rs61844246	A	G	0.159046	1006
10	rs2489220	G	A	0.370775	1006
10	rs2489219	G	A	0.76839	1006
10	rs138706501	C	T	0.00994036	1006
10	rs72784221	C	T	0.028827	1006
10	rs7098208	C	T	0.292247	1006
10	rs1277721	C	T	0.523857	1006
10	rs10764373	G	T	0.538767	1006
10	rs10828399	G	A	0.539761	1006
10	rs1277722	G	A	0.769384	1006
10	rs1857423	T	C	0.245527	1006
10	rs1277723	G	A	0.769384	1006
10	rs12254400	C	A	0.0914513	1006
10	rs58090855	C	T	0.125249	1006
10	rs16917120	A	G	0.143141	1006
10	rs16917121	C	G	0.109344	1006
10	rs78219843	G	T	0.0248509	1006
10	rs76663952	A	T	0.15507	1006
10	rs17682059	T	A	0.181909	1006
10	rs2489218	T	C	0.227634	1006
10	rs2489217	T	C	0.227634	1006
10	rs2482106	A	C	0.228628	1006
10	rs1277743	C	T	0.227634	1006
10	rs1411930	T	C	0.279324	1006
10	rs1277742	G	A	0.765408	1006
10	rs1411929	T	C	0.279324	1006
10	rs79982748	A	G	0.0695825	1006
10	rs1277741	A	T	0.794235	1006
10	rs1277740	G	A	0.22664	1006
10	rs61844249	C	A	0.284294	1006
10	rs2185981	C	G	0.22664	1006
10	rs2482104	C	T	0.794235	1006
10	rs1295882	T	C	0.809145	1006
10	rs10508560	G	A	0.0129225	1006
10	rs11013287	G	A	0.0705765	1006
10	rs1277733	C	T	0.777336	1006
10	rs1277732	C	G	0.227634	1006
10	rs1277731	G	A	0.225646	1006
10	rs16917138	A	G	0.176938	1006
10	rs17682394	A	G	0.152087	1006
10	rs61842671	C	T	0.183897	1006
10	rs9633646	G	A	0.591451	1006
10	rs9633647	C	A	0.296223	1006
10	rs9633626	A	G	0.296223	1006
10	rs12772624	C	T	0.0318091	1006
10	rs2482098	C	T	0.219682	1006
10	rs1295881	G	A	0.219682	1006
10	rs11013303	G	A	0.28827	1006
10	rs117090315	A	G	0.0238569	1006
10	rs10741019	G	A	0.664016	1006
10	rs117750283	G	A	0.0347913	1006
10	rs10741020	C	A	0.76839	1006
10	rs11013304	G	A	0.0984095	1006
10	rs11013305	C	A	0.0984095	1006
10	rs10764392	A	G	0.769384	1006
10	rs11013306	C	T	0.0984095	1006
10	rs1419250	G	A	0.769384	1006
10	rs74452900	G	T	0.0248509	1006
10	rs1277739	G	A	0.506958	1006
10	rs7097680	A	G	0.481113	1006
10	rs61842672	G	A	0.0725646	1006
10	rs73601575	T	C	0.114314	1006
10	rs7906604	G	A	0.767396	1006
10	rs7897882	T	G	0.767396	1006
10	rs6482258	C	T	0.76839	1006
10	rs7072759	A	G	0.472167	1006
10	rs56278429	G	T	0.151093	1006
10	rs11013317	A	G	0.516899	1006
10	rs11013319	G	A	0.514911	1006
10	rs111794484	A	C	0.00397614	1006
10	rs11013320	G	C	0.512922	1006
10	rs12784081	C	A	0.0815109	1006
10	rs11013321	C	G	0.39662	1006
10	rs117352681	G	T	0.0258449	1006
10	rs9731688	A	G	0.770378	1006
10	rs72784229	A	G	0.233598	1006
10	rs72784231	C	G	0.222664	1006
10	rs11013339	C	G	0.136183	1006
10	rs1277738	T	C	0.430417	1006
10	rs1277737	T	C	0.932406	1006
10	rs118067107	T	C	0.0139165	1006
10	rs28756165	T	A	0.243539	1006
10	rs1277736	G	A	0.348907	1006
10	rs113491314	C	T	0.0188867	1006
10	rs190277537	C	A	0.00994036	1006
10	rs79489737	T	C	0.0218688	1006
10	rs7914038	G	T	0.158052	1006
10	rs1277735	A	G	0.518887	1006
10	rs1277734	G	A	0.312127	1006
10	rs111287406	T	A	0.0149105	1006
10	rs11013360	T	G	0.498012	1006
10	rs9417384	T	C	0.323062	1006
10	rs7909722	A	G	0.644135	1006
10	rs78834161	A	T	0.0248509	1006
10	rs10828424	A	G	0.322068	1006
10	rs7083373	C	G	0.445328	1006
10	rs112395507	A	C	0.00894632	1006
10	rs72784236	T	C	0.0318091	1006
10	rs117942795	G	A	0.0129225	1006
10	rs79845832	G	A	0.0407555	1006
10	rs4443967	C	T	0.304175	1006
10	rs112475399	G	A	0.175944	1006
10	rs16917145	A	G	0.00596421	1006
10	rs181881573	A	G	0.00596421	1006
10	rs16917151	A	G	0.183897	1006
10	rs190636060	A	G	0.0119284	1006
10	rs79666207	T	C	0.0139165	1006
10	rs7912454	A	G	0.195825	1006
10	rs6482265	G	A	0.290258	1006
10	rs7089228	A	G	0.342942	1006
10	rs17609633	T	C	0.0795229	1006
10	rs7910756	C	T	0.0815109	1006
10	rs150682619	T	C	0.00695825	1006
10	rs186420066	C	A	0.00596421	1006
10	rs11013415	A	G	0.241551	1006
10	rs139610857	A	G	0.00695825	1006
10	rs56152004	C	G	0.232604	1006
10	rs11013416	T	C	0.244533	1006
10	rs56364834	A	C	0.232604	1006
10	rs138004338	G	A	0.00596421	1006
10	rs17682871	A	G	0.178926	1006
10	rs7099246	A	G	0.787276	1006
10	rs17682889	A	G	0.0795229	1006
10	rs11013421	A	G	0.238569	1006
10	rs7087852	G	C	0.383698	1006
10	rs11013428	T	C	0.369781	1006
10	rs145664101	C	T	0.0208748	1006
10	rs61566389	A	G	0.0536779	1006
10	rs76373827	T	C	0.0149105	1006
10	rs4335446	T	C	0.0149105	1006
10	rs111619892	A	G	0.0805169	1006
10	rs144817021	G	T	0.0198807	1006
10	rs11013438	C	A	0.151093	1006
10	rs74491282	A	G	0.0805169	1006
10	rs11013444	A	G	0.0139165	1006
10	rs113955098	G	A	0.028827	1006
10	rs1419252	G	A	0.32008	1006
10	rs4747339	C	T	0.135189	1006
10	rs1419251	G	C	0.659046	1006
10	rs4748447	T	C	0.734592	1006
10	rs147808414	A	G	0.00695825	1006
10	rs4747340	G	A	0.54672	1006
10	rs10828452	A	T	0.186879	1006
10	rs72786006	G	T	0.256461	1006
10	rs111449941	G	A	0.146123	1006
10	rs4748448	C	T	0.653082	1006
10	rs72786007	G	A	0.149105	1006
10	rs58065366	G	A	0.0884692	1006
10	rs113551694	G	A	0.110338	1006
10	rs79500087	G	T	0.00994036	1006
10	rs61842674	C	G	0.143141	1006
10	rs77952637	C	T	0.187873	1006
10	rs143870127	G	A	0.00795229	1006
10	rs61842675	A	T	0.145129	1006
10	rs61842676	C	T	0.145129	1006
10	rs117959347	A	G	0.0149105	1006
10	rs61842677	G	A	0.145129	1006
10	rs16917167	G	A	0.0298211	1006
10	rs7896848	G	A	0.185885	1006
10	rs55857419	T	G	0.111332	1006
10	rs1972396	C	T	0.970179	1006
10	rs143216794	G	A	0.0308151	1006
10	rs111786492	T	A	0.0188867	1006
10	rs61842678	A	G	0.177932	1006
10	rs116871633	C	T	0.0298211	1006
10	rs1547168	A	G	0.378728	1006
10	rs148124556	G	A	0.0298211	1006
10	rs1750477	A	G	0.755467	1006
10	rs17683046	A	G	0.0685885	1006
10	rs2799573	T	C	0.232604	1006
10	rs2489214	G	A	0.666004	1006
10	rs1750478	A	G	0.488072	1006
10	rs77874307	C	T	0.0119284	1006
10	rs2489213	G	A	0.314115	1006
10	rs1000266	G	C	0.192843	1006
10	rs78357670	G	T	0.121272	1006
10	rs10828479	A	G	0.593439	1006
10	rs138688801	T	G	0.0318091	1006
10	rs114558332	C	T	0.0228628	1006
10	rs4747341	T	A	0.286282	1006
10	rs67427028	A	G	0.193837	1006
10	rs11814504	A	G	0.0248509	1006
10	rs78393647	C	G	0.0198807	1006
10	rs112475801	C	A	0.119284	1006
10	rs148601027	G	A	0.0139165	1006
10	rs142983126	A	G	0.0139165	1006
10	rs1969897	T	C	0.614314	1006
10	rs9787537	C	G	0.119284	1006
10	rs1013232	C	T	0.510934	1006
10	rs17610035	T	C	0.0298211	1006
10	rs17610062	C	T	0.114314	1006
10	rs11013596	T	G	0.228628	1006
10	rs66483306	A	G	0.345924	1006
10	rs41383652	G	A	0.340954	1006
10	rs59042995	G	A	0.192843	1006
10	rs59473151	C	T	0.191849	1006
10	rs73603722	C	T	0.122266	1006
10	rs76105158	A	T	0.0218688	1006
10	rs11599327	T	G	0.266402	1006
10	rs11013615	A	C	0.0417495	1006
10	rs11013616	A	T	0.194831	1006
10	rs60859849	T	G	0.21173	1006
10	rs11013624	A	G	0.251491	1006
10	rs78303166	C	A	0.0198807	1006
10	rs67241225	A	G	0.225646	1006
10	rs17610159	G	A	0.120278	1006
10	rs7894306	T	C	0.240557	1006
10	rs77970529	C	T	0.115308	1006
10	rs11013640	A	G	0.0417495	1006
10	rs4146986	A	C	0.00994036	1006
10	rs11013641	T	C	0.22664	1006
10	rs17610248	C	T	0.115308	1006
10	rs10828528	G	A	0.143141	1006
10	rs113261455	C	T	0.115308	1006
10	rs12258323	G	A	0.307157	1006
10	rs4747342	G	A	0.0616302	1006
10	rs149271745	G	A	0.026839	1006
10	rs137925813	C	A	0.0188867	1006
10	rs12269065	T	C	0.184891	1006
10	rs61839206	C	T	0.17495	1006
10	rs116089221	G	A	0.0188867	1006
10	rs56346389	A	G	0.119284	1006
10	rs9645525	G	A	0.513917	1006
10	rs17610275	T	G	0.0785288	1006
10	rs114639408	G	A	0.00994036	1006
10	rs115311046	T	C	0.00994036	1006
10	rs79395114	G	C	0.00994036	1006
10	rs75405946	G	A	0.00994036	1006
10	rs7093791	A	G	0.792247	1006
10	rs79606845	T	A	0.0487078	1006
10	rs78417590	A	G	0.0318091	1006
10	rs56177813	G	A	0.115308	1006
10	rs56346888	G	A	0.119284	1006
10	rs7092002	C	T	0.508946	1006
10	rs77705610	A	T	0.084493	1006
10	rs111553025	A	G	0.115308	1006
10	rs7087460	A	G	0.206759	1006
10	rs10828533	A	G	0.542744	1006
10	rs11013691	T	C	0.204771	1006
10	rs10828534	G	A	0.209742	1006
10	rs11013698	G	A	0.310139	1006
10	rs74494383	C	A	0.0168986	1006
10	rs11013700	G	T	0.173956	1006
10	rs10828542	A	G	0.424453	1006
10	rs79917259	A	G	0.0168986	1006
10	rs78025279	T	C	0.0168986	1006
10	rs116550339	G	A	0.0168986	1006
10	rs147600044	G	A	0.0129225	1006
10	rs76772953	A	G	0.0497018	1006
10	rs10828545	G	A	0.37674	1006
10	rs12573736	T	C	0.237575	1006
10	rs10458703	G	A	0.149105	1006
10	rs61839208	A	C	0.237575	1006
10	rs7083127	A	G	0.797217	1006
10	rs11013723	A	G	0.0974155	1006
10	rs74117955	G	A	0.027833	1006
10	rs4453118	A	G	0.287276	1006
10	rs11592650	T	G	0.215706	1006
10	rs11013731	G	C	0.0149105	1006
10	rs11013732	G	C	0.0149105	1006
10	rs146892396	C	T	0.0218688	1006
10	rs577111185	T	C	0.028827	1006
10	rs11013733	T	C	0.0149105	1006
10	rs1277843	C	T	0.573559	1006
10	rs77827377	G	A	0.026839	1006
10	rs76385396	G	A	0.11332	1006
10	rs7919793	A	G	0.215706	1006
10	rs11013738	T	C	0.0149105	1006
10	rs1277844	G	T	0.523857	1006
10	rs4748451	G	A	0.299205	1006
10	rs4748452	G	T	0.299205	1006
10	rs11819342	T	C	0.237575	1006
10	rs76981819	A	G	0.0208748	1006
10	rs74667294	A	T	0.117296	1006
10	rs2489198	A	G	0.422465	1006
10	rs75152088	G	A	0.0139165	1006
10	rs10764427	G	T	0.209742	1006
10	rs113173677	T	C	0.0208748	1006
10	rs55757115	T	C	0.0318091	1006
10	rs12240995	A	C	0.122266	1006
10	rs2489196	C	T	0.40159	1006
10	rs112361257	C	T	0.0139165	1006
10	rs2489195	A	G	0.424453	1006
10	rs2489194	A	G	0.727634	1006
10	rs111934395	T	G	0.0139165	1006
10	rs7896075	G	T	0.154076	1006
10	rs11013768	C	T	0.213718	1006
10	rs1290126	C	T	0.385686	1006
10	rs17683651	A	T	0.115308	1006
10	rs78737394	A	C	0.119284	1006
10	rs77141557	C	A	0.119284	1006
10	rs1277840	C	T	0.394632	1006
10	rs1277841	C	A	0.379722	1006
10	rs1277842	T	C	0.558648	1006
10	rs112819895	G	T	0.082505	1006
10	rs11594922	A	G	0.202783	1006
10	rs1298103	T	C	0.934394	1006
10	rs2357929	G	A	0.12326	1006
10	rs9629911	G	C	0.513917	1006
10	rs112701401	C	G	0.0139165	1006
10	rs2799571	A	G	0.910537	1006
10	rs140566120	T	C	0.0208748	1006
10	rs61839209	T	C	0.193837	1006
10	rs16917194	T	C	0.191849	1006
10	rs113128938	G	A	0.00795229	1006
10	rs80119850	C	G	0.0705765	1006
10	rs1750479	T	C	0.694831	1006
10	rs61418170	C	G	0.171968	1006
10	rs4748453	C	T	0.309145	1006
10	rs4748454	A	G	0.141153	1006
10	rs12356676	A	G	0.690855	1006
10	rs11593936	C	T	0.0318091	1006
10	rs11595359	T	G	0.0318091	1006
10	rs4748456	G	A	0.112326	1006
10	rs145611198	G	A	0.0228628	1006
10	rs113099917	C	G	0.138171	1006
10	rs61839211	A	G	0.0328032	1006
10	rs10764437	A	G	0.590457	1006
10	rs7080181	A	G	0.596421	1006
10	rs7921548	G	T	0.615308	1006
10	rs10764440	G	A	0.592445	1006
10	rs16917197	A	G	0.178926	1006
10	rs112428623	G	A	0.0248509	1006
10	rs112681817	C	T	0.0248509	1006
10	rs7894616	G	T	0.249503	1006
10	rs11013834	G	C	0.220676	1006
10	rs11013835	G	A	0.473161	1006
10	rs116259164	T	C	0.0248509	1006
10	rs113034425	C	T	0.0248509	1006
10	rs10764443	C	G	0.28827	1006
10	rs11013845	A	G	0.0457256	1006
10	rs112097498	C	T	0.0248509	1006
10	rs112192284	A	C	0.0238569	1006
10	rs117246203	G	A	0.156064	1006
10	rs111346321	G	A	0.119284	1006
10	rs6482355	A	G	0.56163	1006
10	rs6482356	C	G	0.597416	1006
10	rs11013849	T	G	0.144135	1006
10	rs11013850	A	T	0.143141	1006
10	rs2148186	T	A	0.597416	1006
10	rs2148185	G	A	0.59841	1006
10	rs7919691	C	T	0.299205	1006
10	rs11013851	G	A	0.139165	1006
10	rs7919809	C	G	0.573559	1006
10	rs7898684	T	G	0.28827	1006
10	rs7907743	G	A	0.28827	1006
10	rs115185209	T	C	0.184891	1006
10	rs12254796	G	A	0.293241	1006
10	rs118086164	G	A	0.028827	1006
10	rs7898858	A	C	0.59841	1006
10	rs11013859	A	G	0.28827	1006
10	rs11013860	A	C	0.0785288	1006
10	rs12572782	C	T	0.28827	1006
10	rs113040847	C	T	0.0238569	1006
10	rs7904974	C	G	0.299205	1006
10	rs11013862	G	A	0.299205	1006
10	rs7923885	G	A	0.596421	1006
10	rs7911542	A	G	0.299205	1006
10	rs148903371	C	T	0.05666	1006
10	rs10828592	G	A	0.295229	1006
10	rs11013865	C	T	0.237575	1006
10	rs6482360	C	T	0.295229	1006
10	rs7901640	G	A	0.414513	1006
10	rs7920123	A	C	0.2833	1006
10	rs80139106	T	C	0.159046	1006
10	rs1325995	G	C	0.480119	1006
10	rs17684025	A	C	0.0457256	1006
10	rs1325994	G	A	0.602386	1006
10	rs137859149	C	G	0.0238569	1006
10	rs12262563	A	C	0.328032	1006
10	rs7072277	A	G	0.592445	1006
10	rs7072399	A	G	0.591451	1006
10	rs7099729	C	T	0.239563	1006
10	rs17539088	G	A	0.284294	1006
10	rs16917217	G	A	0.284294	1006
10	rs61839222	A	C	0.284294	1006
10	rs11013889	G	A	0.284294	1006
10	rs11013890	A	G	0.329026	1006
10	rs10828598	T	C	0.612326	1006
10	rs10741039	C	A	0.588469	1006
10	rs10741040	A	C	0.285288	1006
10	rs118042763	C	T	0.304175	1006
10	rs7082391	T	G	0.49006	1006
10	rs7901058	C	T	0.240557	1006
10	rs7911051	T	C	0.240557	1006
10	rs111911289	T	A	0.0457256	1006
10	rs17611161	T	G	0.0457256	1006
10	rs10741041	T	C	0.614314	1006
10	rs10741042	C	A	0.238569	1006
10	rs10764447	G	A	0.238569	1006
10	rs1926028	A	G	0.284294	1006
10	rs1325993	G	A	0.614314	1006
10	rs1325992	T	C	0.206759	1006
10	rs1325991	T	A	0.284294	1006
10	rs11013908	G	A	0.195825	1006
10	rs61839224	G	A	0.0656064	1006
10	rs11013910	G	A	0.12326	1006
10	rs6482368	A	G	0.615308	1006
10	rs7085825	C	A	0.260437	1006
10	rs17684350	A	C	0.181909	1006
10	rs78909139	C	G	0.0238569	1006
10	rs10734050	T	C	0.260437	1006
10	rs10734051	G	A	0.260437	1006
10	rs117800563	A	G	0.0228628	1006
10	rs57494713	A	G	0.206759	1006
10	rs10828605	A	G	0.258449	1006
10	rs10828606	A	G	0.258449	1006
10	rs10828607	C	T	0.2833	1006
10	rs10828608	A	C	0.485089	1006
10	rs7913836	T	C	0.60835	1006
10	rs2031571	T	C	0.12326	1006
10	rs2031570	C	G	0.609344	1006
10	rs111289622	G	A	0.0238569	1006
10	rs7908718	C	T	0.23161	1006
10	rs11013933	A	G	0.33002	1006
10	rs7908876	C	T	0.614314	1006
10	rs75937466	G	C	0.00397614	1006
10	rs11013938	G	C	0.235586	1006
10	rs61839226	A	G	0.253479	1006
10	rs113059465	C	T	0.0238569	1006
10	rs10828616	G	A	0.253479	1006
10	rs10828617	A	G	0.252485	1006
10	rs111542606	A	C	0.0238569	1006
10	rs61839227	G	A	0.0656064	1006
10	rs11013950	A	G	0.363817	1006
10	rs7908976	G	A	0.364811	1006
10	rs17611556	T	C	0.0725646	1006
10	rs4747344	C	T	0.359841	1006
10	rs4748457	T	G	0.143141	1006
10	rs1409207	A	G	0.620278	1006
10	rs141588346	C	A	0.0447316	1006
10	rs16917243	C	G	0.0785288	1006
10	rs17611696	C	T	0.15507	1006
10	rs77599739	C	T	0.0457256	1006
10	rs4748458	C	T	0.55666	1006
10	rs58941357	T	A	0.456262	1006
10	rs7090503	T	A	0.567594	1006
10	rs79586955	A	T	0.110338	1006
10	rs61839228	A	G	0.151093	1006
10	rs16917244	C	T	0.175944	1006
10	rs7078741	G	T	0.584493	1006
10	rs186677779	A	G	0.00795229	1006
10	rs56194607	T	C	0.0616302	1006
10	rs117455966	G	A	0.0218688	1006
10	rs7074429	T	A	0.659046	1006
10	rs7074171	A	G	0.61332	1006
10	rs12780039	G	C	0.112326	1006
10	rs117369996	C	T	0.0497018	1006
10	rs10764459	G	A	0.647117	1006
10	rs61839230	A	C	0.199801	1006
10	rs10828623	T	C	0.851889	1006
10	rs2148184	T	C	0.112326	1006
10	rs1012227	C	G	0.321074	1006
10	rs61839231	A	G	0.199801	1006
10	rs16917251	C	A	0.182903	1006
10	rs11014012	G	T	0.496024	1006
10	rs11014016	G	A	0.311133	1006
10	rs11014021	T	A	0.424453	1006
10	rs10828625	C	A	0.645129	1006
10	rs148743928	G	A	0.0188867	1006
10	rs7069531	A	G	0.43837	1006
10	rs11014026	T	C	0.198807	1006
10	rs113862204	C	T	0.322068	1006
10	rs4748459	A	G	0.673956	1006
10	rs111646368	A	G	0.026839	1006
10	rs1570940	C	T	0.202783	1006
10	rs1570939	A	G	0.643141	1006
10	rs35241357	A	G	0.335984	1006
10	rs6482384	G	T	0.322068	1006
10	rs11014049	G	A	0.318091	1006
10	rs12358055	C	T	0.426441	1006
10	rs912984	C	A	0.408549	1006
10	rs6482385	C	T	0.520875	1006
10	rs61839258	G	T	0.185885	1006
10	rs3829133	A	G	0.180915	1006
10	rs3750592	G	A	0.521869	1006
10	rs3750591	G	A	0.32008	1006
10	rs10828650	A	G	0.32008	1006
10	rs11014084	A	G	0.212724	1006
10	rs12355091	A	G	0.275348	1006
10	rs7096168	T	A	0.210736	1006
10	rs34740546	T	A	0.105368	1006
10	rs79253631	A	G	0.00497018	1006
10	rs67008723	T	A	0.10835	1006
10	rs12763280	C	T	0.106362	1006
10	rs36095580	G	A	0.106362	1006
10	rs112133583	C	T	0.0198807	1006
10	rs4293031	A	G	0.519881	1006
10	rs7477742	G	A	0.508946	1006
10	rs7909027	T	C	0.338966	1006
10	rs7905106	A	G	0.338966	1006
10	rs75346736	A	G	0.026839	1006
10	rs11014092	C	T	0.507952	1006
10	rs10828653	T	C	0.858847	1006
10	rs12780808	A	T	0.104374	1006
10	rs76031173	G	A	0.184891	1006
10	rs11014101	A	G	0.239563	1006
10	rs11014102	A	G	0.239563	1006
10	rs11819196	C	T	0.237575	1006
10	rs16917281	A	G	0.238569	1006
10	rs7084123	C	T	0.859841	1006
10	rs67117524	G	A	0.310139	1006
10	rs7075571	G	C	0.126243	1006
10	rs7079457	G	C	0.122266	1006
10	rs112364560	C	G	0.028827	1006
10	rs183033527	A	G	0.0168986	1006
10	rs12267833	G	A	0.109344	1006
10	rs12247217	A	G	0.109344	1006
10	rs76927382	A	G	0.0318091	1006
10	rs7070430	A	C	0.736581	1006
10	rs79615672	C	T	0.0178926	1006
10	rs78183760	T	C	0.00994036	1006
10	rs16917298	G	A	0.10338	1006
10	rs17690664	C	T	0.199801	1006
10	rs17690724	C	T	0.117296	1006
10	rs11014125	C	G	0.735586	1006
10	rs10734052	G	A	0.88171	1006
10	rs10828662	C	T	0.540755	1006
10	rs997264	C	A	0.880716	1006
10	rs10828666	T	C	0.333002	1006
10	rs998229	G	A	0.333996	1006
10	rs12049663	G	A	0.196819	1006
10	rs6482397	C	T	0.877734	1006
10	rs11014144	A	G	0.185885	1006
10	rs76763559	C	T	0.027833	1006
10	rs2182346	C	T	0.109344	1006
10	rs976785	C	T	0.324056	1006
10	rs11593522	T	C	0.429423	1006
10	rs67744136	T	C	0.338966	1006
10	rs12783774	G	A	0.105368	1006
10	rs11014156	T	G	0.184891	1006
10	rs182777553	G	A	0.0139165	1006
10	rs66677106	G	A	0.33002	1006
10	rs7074324	A	T	0.109344	1006
10	rs10764476	G	A	0.212724	1006
10	rs982003	C	T	0.767396	1006
10	rs1325990	A	G	0.536779	1006
10	rs111609298	A	G	0.0576541	1006
10	rs1813353	T	C	0.337972	1006
10	rs117865332	G	A	0.0109344	1006
10	rs6482406	T	G	0.878728	1006
10	rs7079485	A	C	0.237575	1006
10	rs78188412	G	A	0.0198807	1006
10	rs61841960	C	G	0.198807	1006
10	rs111550800	C	T	0.0109344	1006
10	rs11014166	A	T	0.322068	1006
10	rs7908861	A	T	0.537773	1006
10	rs7912753	T	C	0.877734	1006
10	rs10828677	A	C	0.233598	1006
10	rs11014167	T	C	0.877734	1006
10	rs983048	T	C	0.877734	1006
10	rs11014170	G	A	0.0198807	1006
10	rs16917330	C	G	0.105368	1006
10	rs11014171	C	T	0.336978	1006
10	rs10828679	G	A	0.88171	1006
10	rs7091067	C	G	0.326044	1006
10	rs113479298	G	A	0.0318091	1006
10	rs4748463	G	A	0.544732	1006
10	rs4748464	C	A	0.882704	1006
10	rs11014175	C	T	0.212724	1006
10	rs4747345	T	C	0.542744	1006
10	rs4748465	G	A	0.882704	1006
10	rs7083121	G	C	0.11332	1006
10	rs72786085	G	C	0.0646123	1006
10	rs10764481	A	T	0.215706	1006
10	rs7074010	T	A	0.55169	1006
10	rs12765367	G	A	0.0745527	1006
10	rs11014185	T	A	0.877734	1006
10	rs61841962	C	T	0.21173	1006
10	rs11014186	A	T	0.878728	1006
10	rs11014188	G	A	0.214712	1006
10	rs61841963	G	A	0.21173	1006
10	rs1575836	G	T	0.882704	1006
10	rs117605949	T	G	0.026839	1006
10	rs6415973	C	T	0.882704	1006
10	rs6415974	T	C	0.882704	1006
10	rs6482408	A	G	0.882704	1006
10	rs6482409	C	T	0.882704	1006
10	rs6482410	A	G	0.882704	1006
10	rs192204152	A	G	0.0149105	1006
10	rs6482411	G	A	0.882704	1006
10	rs150446556	T	C	0.276342	1006
10	rs111427805	G	A	0.109344	1006
10	rs149205336	A	G	0.0318091	1006
10	rs10741058	T	C	0.88171	1006
10	rs10764483	A	G	0.882704	1006
10	rs181333405	A	G	0.0139165	1006
10	rs4548524	A	G	0.356859	1006
10	rs7077127	G	T	0.309145	1006
10	rs2209590	A	G	0.88171	1006
10	rs2209589	T	C	0.88171	1006
10	rs2209588	A	T	0.880716	1006
10	rs2209587	T	C	0.880716	1006
10	rs58561149	A	T	0.88171	1006
10	rs4145903	T	C	0.685885	1006
10	rs11014196	A	G	0.88171	1006
10	rs6482412	A	G	0.874751	1006
10	rs17613287	A	T	0.324056	1006
10	rs11014200	C	G	0.212724	1006
10	rs77212700	C	T	0.05666	1006
10	rs34195643	G	A	0.109344	1006
10	rs11014204	C	T	0.267396	1006
10	rs10741059	G	A	0.877734	1006
10	rs10734054	A	G	0.877734	1006
10	rs10741060	G	A	0.877734	1006
10	rs10741061	A	G	0.877734	1006
10	rs61841998	G	C	0.0347913	1006
10	rs10764487	T	C	0.214712	1006
10	rs10828689	G	C	0.432406	1006
10	rs11014208	T	G	0.213718	1006
10	rs10734056	G	A	0.877734	1006
10	rs11014210	A	G	0.213718	1006
10	rs11014211	G	A	0.196819	1006
10	rs7080623	C	T	0.23161	1006
10	rs72786093	T	G	0.213718	1006
10	rs7897101	G	A	0.324056	1006
10	rs11014216	A	C	0.227634	1006
10	rs6482423	T	C	0.328032	1006
10	rs72786094	A	G	0.0516899	1006
10	rs1926026	G	A	0.89662	1006
10	rs61841999	G	A	0.241551	1006
10	rs7095057	T	C	0.89662	1006
10	rs7070847	G	A	0.272366	1006
10	rs7071123	G	T	0.89165	1006
10	rs6482437	A	C	0.895626	1006
10	rs6482438	C	T	0.786282	1006
10	rs67214975	C	A	0.471173	1006
10	rs7923191	A	G	0.193837	1006
10	rs7917206	C	G	0.570577	1006
10	rs12258967	C	G	0.286282	1006
10	rs10764493	G	A	0.893638	1006
10	rs61842000	A	G	0.17495	1006
10	rs72786097	T	G	0.171968	1006
10	rs72786098	G	A	0.0168986	1006
10	rs149539772	C	T	0.0119284	1006
10	rs76466243	C	G	0.164016	1006
10	rs7069923	C	T	0.335984	1006
10	rs7081068	A	T	0.286282	1006
10	rs61842001	G	C	0.177932	1006
10	rs7099509	G	A	0.392644	1006
10	rs76932265	G	A	0.0228628	1006
10	rs4747346	C	T	0.724652	1006
10	rs77378663	T	C	0.0228628	1006
10	rs10764499	G	A	0.326044	1006
10	rs7090956	A	G	0.605368	1006
10	rs4748466	A	G	0.115308	1006
10	rs7091297	A	G	0.251491	1006
10	rs7091299	A	T	0.580517	1006
10	rs4748467	A	G	0.116302	1006
10	rs16917357	T	C	0.0238569	1006
10	rs10508561	G	A	0.251491	1006
10	rs9299787	A	G	0.72167	1006
10	rs56949798	G	A	0.328032	1006
10	rs11014256	T	A	0.580517	1006
10	rs10828704	G	C	0.579523	1006
10	rs10828705	T	G	0.718688	1006
10	rs10828706	A	G	0.722664	1006
10	rs10828707	T	C	0.718688	1006
10	rs11014261	C	T	0.574553	1006
10	rs12220716	C	T	0.212724	1006
10	rs11014262	A	G	0.7167	1006
10	rs75580483	T	C	0.0238569	1006
10	rs10828711	C	T	0.694831	1006
10	rs11014266	T	C	0.250497	1006
10	rs11014267	G	A	0.326044	1006
10	rs116936375	G	A	0.0437376	1006
10	rs11014270	T	A	0.722664	1006
10	rs12221045	C	T	0.699801	1006
10	rs16917367	T	A	0.0228628	1006
10	rs16917369	G	C	0.0228628	1006
10	rs148087583	C	T	0.0159046	1006
10	rs184708522	G	C	0.00695825	1006
10	rs79917876	C	T	0.0228628	1006
10	rs117758233	A	C	0.0228628	1006
10	rs16917375	T	C	0.0228628	1006
10	rs11014284	T	G	0.251491	1006
10	rs75746894	G	A	0.0228628	1006
10	rs79658539	C	T	0.0119284	1006
10	rs78571445	T	C	0.0228628	1006
10	rs75117968	G	A	0.0228628	1006
10	rs1325988	C	T	0.686879	1006
10	rs12243859	C	T	0.329026	1006
10	rs1325989	C	G	0.107356	1006
10	rs747296	T	A	0.683897	1006
10	rs729245	T	C	0.720676	1006
10	rs1001485	A	G	0.723658	1006
10	rs4748468	G	A	0.10338	1006
10	rs1001486	G	A	0.683897	1006
10	rs74618636	C	T	0.0198807	1006
10	rs61839262	G	A	0.0328032	1006
10	rs113948011	C	T	0.00994036	1006
10	rs75212981	T	C	0.0228628	1006
10	rs11014299	T	G	0.218688	1006
10	rs912983	C	T	0.10338	1006
10	rs11014302	G	A	0.583499	1006
10	rs12774837	C	T	0.10338	1006
10	rs7923938	T	C	0.10835	1006
10	rs10828726	G	A	0.578529	1006
10	rs7893279	T	G	0.107356	1006
10	rs11014313	C	A	0.331014	1006
10	rs10764512	A	C	0.710736	1006
10	rs11014316	T	C	0.71173	1006
10	rs11014317	G	C	0.584493	1006
10	rs76875326	A	G	0.027833	1006
10	rs111939849	T	C	0.0109344	1006
10	rs10741073	C	A	0.574553	1006
10	rs12765646	C	T	0.72167	1006
10	rs111399237	T	C	0.0357853	1006
10	rs77973690	A	G	0.0228628	1006
10	rs117586854	C	T	0.0228628	1006
10	rs75692302	T	G	0.0228628	1006
10	rs75689771	A	G	0.217694	1006
10	rs117632060	A	G	0.0228628	1006
10	rs116880013	A	C	0.0228628	1006
10	rs12256244	A	G	0.366799	1006
10	rs11014337	C	T	0.210736	1006
10	rs12247582	G	A	0.366799	1006
10	rs116948859	G	C	0.0298211	1006
10	rs4448592	C	T	0.686879	1006
10	rs55761512	C	G	0.202783	1006
10	rs12761917	G	C	0.686879	1006
10	rs17692465	A	G	0.214712	1006
10	rs149780845	G	A	0.00695825	1006
10	rs1998820	T	A	0.10338	1006
10	rs1998821	G	A	0.10338	1006
10	rs77017981	C	T	0.0208748	1006
10	rs12784686	T	C	0.10338	1006
10	rs4748469	G	A	0.681909	1006
10	rs72787908	G	C	0.0477137	1006
10	rs117543919	A	G	0.0228628	1006
10	rs146025695	G	A	0.0248509	1006
10	rs12782993	C	T	0.682903	1006
10	rs117583381	G	A	0.0218688	1006
10	rs11014358	T	C	0.176938	1006
10	rs11014359	C	G	0.0924453	1006
10	rs12257502	T	C	0.0218688	1006
10	rs74420980	A	G	0.0218688	1006
10	rs12219393	A	G	0.104374	1006
10	rs1998822	A	G	0.277336	1006
10	rs7918142	T	G	0.481113	1006
10	rs7070582	G	T	0.383698	1006
10	rs11596252	A	G	0.152087	1006
10	rs10828749	G	A	0.431412	1006
10	rs11014369	A	G	0.0417495	1006
10	rs12777225	A	T	0.141153	1006
10	rs112571313	G	T	0.0457256	1006
10	rs139386514	G	T	0.026839	1006
10	rs10764520	T	C	0.632207	1006
10	rs1570937	A	C	0.975149	1006
10	rs11595529	G	A	0.133201	1006
10	rs7098844	C	T	0.976143	1006
10	rs28437427	C	G	0.213718	1006
10	rs7076100	T	A	0.420477	1006
10	rs12767311	A	T	0.138171	1006
10	rs7076247	T	C	0.632207	1006
10	rs150373360	G	A	0.0298211	1006
10	rs117141756	C	T	0.028827	1006
10	rs11598027	C	T	0.133201	1006
10	rs28422908	G	T	0.027833	1006
10	rs140192425	T	C	0.027833	1006
10	rs143967773	G	A	0.133201	1006
10	rs34372664	A	G	0.134195	1006
10	rs11014399	T	G	0.321074	1006
10	rs7895467	G	A	0.323062	1006
10	rs71497246	C	T	0.136183	1006
10	rs71497247	C	G	0.148111	1006
10	rs71497248	C	T	0.136183	1006
10	rs75254867	C	T	0.00894632	1006
10	rs1409202	C	A	0.135189	1006
10	rs1409203	C	T	0.135189	1006
10	rs1409204	C	T	0.135189	1006
10	rs4418698	G	A	0.451292	1006
10	rs12766343	C	T	0.134195	1006
10	rs1409205	G	A	0.976143	1006
10	rs35482639	A	C	0.148111	1006
10	rs112147825	C	T	0.00894632	1006
10	rs113117863	G	A	0.00695825	1006
10	rs4424572	G	A	0.164016	1006
10	rs11014422	C	T	0.027833	1006
10	rs11014423	C	T	0.027833	1006
10	rs71497249	G	C	0.134195	1006
10	rs142220999	C	T	0.0129225	1006
10	rs71497250	G	A	0.134195	1006
10	rs36043776	G	A	0.136183	1006
10	rs7900405	A	G	0.620278	1006
10	rs118105130	A	T	0.028827	1006
10	rs113506213	G	A	0.0516899	1006
10	rs7897506	C	G	0.44334	1006
10	rs11599318	A	T	0.134195	1006
10	rs984206	A	T	0.611332	1006
10	rs11014429	A	G	0.0298211	1006
10	rs57039030	C	G	0.0308151	1006
10	rs2148182	G	A	0.168986	1006
10	rs2182345	A	G	0.139165	1006
10	rs4488087	G	T	0.027833	1006
10	rs1113372	G	T	0.139165	1006
10	rs3905378	G	A	0.134195	1006
10	rs4129877	G	A	0.633201	1006
10	rs7069147	G	C	0.027833	1006
10	rs11014432	C	G	0.0417495	1006
10	rs4748471	T	C	0.151093	1006
10	rs10764523	C	G	0.308151	1006
10	rs4545438	G	T	0.631213	1006
10	rs6482471	T	G	0.449304	1006
10	rs11592092	C	T	0.151093	1006
10	rs11592112	C	G	0.139165	1006
10	rs7921738	A	C	0.460239	1006
10	rs10828764	G	C	0.460239	1006
10	rs147160940	G	A	0.027833	1006
10	rs7096526	C	T	0.152087	1006
10	rs79360953	A	T	0.0228628	1006
10	rs7097047	C	T	0.476143	1006
10	rs7069894	A	T	0.476143	1006
10	rs11014446	T	C	0.643141	1006
10	rs7084044	G	T	0.112326	1006
10	rs7073796	A	G	0.643141	1006
10	rs188758263	T	C	0.0238569	1006
10	rs7067620	C	G	0.027833	1006
10	rs7067797	C	T	0.491054	1006
10	rs139142287	C	T	0.028827	1006
10	rs117057316	A	G	0.027833	1006
10	rs12243784	G	C	0.027833	1006
10	rs10828765	C	T	0.486083	1006
10	rs7476477	A	G	0.5	1006
10	rs10828766	A	G	0.485089	1006
10	rs7097315	G	A	0.639165	1006
10	rs12246028	G	T	0.027833	1006
10	rs7077250	C	T	0.151093	1006
10	rs7076562	G	C	0.465209	1006
10	rs7090112	C	G	0.976143	1006
10	rs11014455	C	A	0.027833	1006
10	rs7097430	A	G	0.151093	1006
10	rs112402751	C	T	0.0337972	1006
10	rs4748472	C	T	0.67495	1006
10	rs7893853	A	T	0.154076	1006
10	rs117261556	T	G	0.027833	1006
10	rs139500147	T	C	0.0437376	1006
10	rs144272932	C	G	0.00894632	1006
10	rs16917387	A	T	0.0447316	1006
10	rs148748523	G	C	0.148111	1006
10	rs12765864	C	T	0.704771	1006
10	rs59027704	C	T	0.116302	1006
10	rs11014484	G	C	0.411531	1006
10	rs11014485	C	G	0.257455	1006
10	rs60758986	T	C	0.269384	1006
10	rs11014494	C	A	0.50994	1006
10	rs10828771	A	G	0.253479	1006
10	rs71497251	C	A	0.196819	1006
10	rs11014496	T	G	0.027833	1006
10	rs117482742	A	G	0.0437376	1006
10	rs11014500	G	A	0.154076	1006
10	rs35255141	G	T	0.147117	1006
10	rs8181477	A	C	0.470179	1006
10	rs10828773	G	A	0.141153	1006
10	rs11014504	T	C	0.465209	1006
10	rs147301321	T	C	0.0258449	1006
10	rs149849586	G	A	0.0258449	1006
10	rs11014511	T	C	0.106362	1006
10	rs10828779	A	T	0.709742	1006
10	rs10828784	C	G	0.33996	1006
10	rs11014515	C	G	0.0397614	1006
10	rs7070952	T	C	0.531809	1006
10	rs111535062	A	G	0.054672	1006
10	rs7080574	G	C	0.445328	1006
10	rs144963887	C	T	0.0238569	1006
10	rs10828786	A	T	0.189861	1006
10	rs11014517	A	G	0.0168986	1006
10	rs12416030	T	C	0.193837	1006
10	rs12416052	T	C	0.405567	1006
10	rs11014520	T	C	0.055666	1006
10	rs10764540	A	G	0.27833	1006
10	rs77537106	G	A	0.00994036	1006
10	rs4485000	T	G	0.329026	1006
10	rs11014523	T	G	0.256461	1006
10	rs12257556	G	A	0.54175	1006
10	rs61839302	G	A	0.122266	1006
10	rs4748474	G	A	0.54175	1006
10	rs10741083	T	C	0.373757	1006
10	rs61839303	T	G	0.122266	1006
10	rs4748475	G	A	0.508946	1006
10	rs10764542	C	G	0.568588	1006
10	rs61839304	C	T	0.12326	1006
10	rs554599786	C	T	0.00596421	1006
10	rs12776325	G	A	0.508946	1006
10	rs12771084	C	T	0.54175	1006
10	rs114371022	G	A	0.190855	1006
10	rs79031586	T	C	0.0337972	1006
10	rs7085332	A	T	0.544732	1006
10	rs7085587	A	G	0.54672	1006
10	rs7078884	C	T	0.545726	1006
10	rs75903178	C	A	0.0129225	1006
10	rs61839305	A	G	0.126243	1006
10	rs7090293	T	C	0.547714	1006
10	rs7086034	A	G	0.547714	1006
10	rs77610370	G	A	0.177932	1006
10	rs79093865	G	T	0.190855	1006
10	rs4748476	C	T	0.797217	1006
10	rs74926423	C	G	0.0437376	1006
10	rs79190343	G	C	0.0437376	1006
10	rs77354702	A	G	0.0357853	1006
10	rs61066999	A	G	0.125249	1006
10	rs117819731	T	C	0.0129225	1006
10	rs11014544	A	G	0.164016	1006
10	rs12355360	A	G	0.0596421	1006
10	rs10741086	T	G	0.802187	1006
10	rs10828803	C	T	0.223658	1006
10	rs75413292	G	A	0.0367793	1006
10	rs4747348	G	A	0.806163	1006
10	rs10741088	G	A	0.380716	1006
10	rs12772518	G	A	0.0159046	1006
10	rs10741090	C	T	0.366799	1006
10	rs76676593	T	C	0.145129	1006
10	rs4402184	C	T	0.378728	1006
10	rs4514309	T	A	0.0357853	1006
10	rs12354739	T	C	0.0606362	1006
10	rs4335438	T	C	0.480119	1006
10	rs4350266	C	A	0.416501	1006
10	rs7092620	T	C	0.481113	1006
10	rs4237348	T	C	0.481113	1006
10	rs4748477	T	C	0.388668	1006
10	rs112692462	A	G	0.0298211	1006
10	rs112119263	C	G	0.0606362	1006
10	rs117051761	G	C	0.0129225	1006
10	rs4748478	G	A	0.375746	1006
10	rs17620201	C	T	0.0606362	1006
10	rs117945867	C	T	0.00894632	1006
10	rs74739177	T	C	0.0129225	1006
10	rs12764916	C	T	0.365805	1006
10	rs112938922	G	A	0.0606362	1006
10	rs4628581	A	C	0.442346	1006
10	rs11014577	G	C	0.477137	1006
10	rs12772058	C	T	0.151093	1006
10	rs7898513	T	C	0.217694	1006
10	rs4747349	G	C	0.372763	1006
10	rs4748479	A	T	0.818091	1006
10	rs4748480	A	G	0.591451	1006
10	rs7073651	A	G	0.593439	1006
10	rs11014582	G	A	0.0526839	1006
10	rs10741091	C	G	0.371769	1006
10	rs12777508	T	A	0.107356	1006
10	rs10400076	T	A	0.373757	1006
10	rs78940411	T	C	0.0934394	1006
10	rs12357063	A	G	0.0526839	1006
10	rs7088091	T	C	0.371769	1006
10	rs11014594	C	T	0.0526839	1006
10	rs12784387	T	C	0.212724	1006
10	rs10508562	G	A	0.16004	1006
10	rs7918933	C	T	0.747515	1006
10	rs7910506	G	A	0.749503	1006
10	rs12356533	A	G	0.0536779	1006
10	rs77004774	T	G	0.0526839	1006
10	rs12357123	C	G	0.0526839	1006
10	rs79233510	G	T	0.15507	1006
10	rs10764566	G	A	0.537773	1006
10	rs12358173	A	C	0.0526839	1006
10	rs11014634	G	A	0.432406	1006
10	rs10828834	T	C	0.789264	1006
10	rs10828835	A	G	0.592445	1006
10	rs17693549	T	C	0.197813	1006
10	rs10508563	C	A	0.16004	1006
10	rs7100884	A	G	0.789264	1006
10	rs74454088	A	G	0.196819	1006
10	rs7081811	G	A	0.591451	1006
10	rs116856086	C	T	0.196819	1006
10	rs76199682	T	C	0.198807	1006
10	rs7099975	G	T	0.589463	1006
10	rs17693687	T	G	0.200795	1006
10	rs76553931	G	A	0.0218688	1006
10	rs4748481	C	T	0.215706	1006
10	rs4748482	T	C	0.215706	1006
10	rs76956014	G	A	0.00994036	1006
10	rs4314963	C	T	0.16004	1006
10	rs7922550	T	G	0.375746	1006
10	rs1917823	G	A	0.796223	1006
10	rs11014660	T	C	0.0526839	1006
10	rs143103350	G	A	0.0208748	1006
10	rs7922829	T	C	0.374751	1006
10	rs10764578	A	C	0.575547	1006
10	rs117266229	C	T	0.0109344	1006
10	rs17621077	A	G	0.200795	1006
10	rs56386348	C	T	0.158052	1006
10	rs4747350	C	G	0.374751	1006
10	rs10741099	C	T	0.536779	1006
10	rs10741100	G	C	0.535785	1006
10	rs12764398	C	T	0.158052	1006
10	rs7895235	C	T	0.535785	1006
10	rs12774593	G	A	0.158052	1006
10	rs7917584	G	A	0.374751	1006
10	rs12779641	A	G	0.146123	1006
10	rs10828851	A	G	0.374751	1006
10	rs10828859	C	A	0.572565	1006
10	rs4748483	G	C	0.444334	1006
10	rs10764582	T	A	0.37674	1006
10	rs117182357	T	C	0.0139165	1006
10	rs10828866	G	C	0.237575	1006
10	rs10741101	T	C	0.54175	1006
10	rs11014721	G	C	0.0526839	1006
10	rs138488415	T	C	0.0168986	1006
10	rs116957158	G	A	0.0298211	1006
10	rs117995836	T	G	0.0357853	1006
10	rs7082235	C	T	0.749503	1006
10	rs77082067	T	C	0.537773	1006
10	rs117392961	G	A	0.0457256	1006
10	rs10828870	T	C	0.378728	1006
10	rs2272274	T	C	0.370775	1006
10	rs10828871	A	G	0.379722	1006
10	rs6482515	C	T	0.316103	1006
10	rs11014733	G	A	0.0526839	1006
10	rs76540339	A	C	0.161034	1006
10	rs2228645	C	T	0.161034	1006
10	rs61733968	C	G	0.0139165	1006
10	rs58225473	T	G	0.197813	1006
10	rs80130376	T	C	0.162028	1006
10	rs10828872	C	T	0.375746	1006
10	rs7079776	T	C	0.754473	1006
10	rs45615535	A	G	0.200795	1006
10	rs7904365	A	T	0.791252	1006
10	rs7911922	T	C	0.753479	1006
10	rs1917209	G	A	0.752485	1006
10	rs75858343	T	C	0.0675944	1006
10	rs10764583	T	C	0.429423	1006
10	rs12764334	C	A	0.162028	1006
10	rs10764584	T	C	0.753479	1006
10	rs10828879	A	G	0.755467	1006
10	rs143843865	T	C	0.0168986	1006
10	rs4747353	C	T	0.749503	1006
10	rs3817494	T	C	0.428429	1006
10	rs77757904	T	A	0.0526839	1006
10	rs72787951	T	C	0.428429	1006
10	rs11014797	T	C	0.0526839	1006
10	rs10764587	C	G	0.754473	1006
10	rs11014800	G	A	0.0526839	1006
10	rs11014805	G	A	0.0526839	1006
10	rs10828896	A	G	0.375746	1006
10	rs12569474	C	T	0.375746	1006
10	rs6482516	A	G	0.749503	1006
10	rs4328135	A	G	0.748509	1006
10	rs7901598	G	A	0.375746	1006
10	rs11014825	G	A	0.0526839	1006
10	rs7097001	A	T	0.378728	1006
10	rs12775446	G	C	0.32008	1006
10	rs11014830	G	A	0.747515	1006
10	rs11014831	T	C	0.0526839	1006
10	rs12767546	T	A	0.32008	1006
10	rs10828901	T	A	0.748509	1006
10	rs10828906	C	T	0.749503	1006
10	rs11014852	C	T	0.748509	1006
10	rs12765362	G	C	0.538767	1006
10	rs10828911	G	A	0.37674	1006
10	rs117022702	G	T	0.0526839	1006
10	rs111068265	T	C	0.162028	1006
10	rs11014860	T	C	0.37674	1006
10	rs10828914	A	G	0.755467	1006
10	rs62648411	A	T	0.162028	1006
10	rs12355426	A	G	0.591451	1006
10	rs111071794	T	C	0.157058	1006
10	rs150026807	T	A	0.0526839	1006
10	rs117171246	G	A	0.0526839	1006
10	rs118102228	T	A	0.0526839	1006
10	rs7071192	T	C	0.591451	1006
10	rs7080903	G	A	0.591451	1006
10	rs117539117	C	T	0.0994036	1006
10	rs7101269	A	G	0.591451	1006
10	rs12217176	G	C	0.429423	1006
10	rs12217191	G	T	0.748509	1006
10	rs12569760	G	A	0.538767	1006
10	rs12570585	C	A	0.590457	1006
10	rs28970502	C	T	0.591451	1006
10	rs142301667	G	A	0.00795229	1006
10	rs28970736	G	A	0.161034	1006
10	rs28971465	G	T	0.591451	1006
10	rs61727658	G	C	0.375746	1006
10	rs11014892	T	C	0.375746	1006
10	rs62636215	T	A	0.751491	1006
10	rs62648429	A	G	0.161034	1006
10	rs111064011	T	A	0.375746	1006
10	rs115101482	G	A	0.0218688	1006
10	rs147422176	C	T	0.0168986	1006
10	rs111068279	C	G	0.161034	1006
10	rs62648430	C	T	0.428429	1006
10	rs62648434	G	C	0.375746	1006
10	rs62634837	T	C	0.429423	1006
10	rs62634838	C	T	0.428429	1006
10	rs111068281	C	T	0.161034	1006
10	rs62648437	T	G	0.375746	1006
10	rs62648438	T	C	0.375746	1006
10	rs62648439	T	C	0.162028	1006
10	rs117956847	T	G	0.0526839	1006
10	rs146319391	T	C	0.028827	1006
10	rs62648441	C	T	0.16004	1006
10	rs111217327	C	T	0.0526839	1006
10	rs111217461	C	A	0.0526839	1006
10	rs11816948	A	G	0.588469	1006
10	rs61724306	T	C	0.587475	1006
10	rs61722434	C	A	0.159046	1006
10	rs111217727	C	G	0.0526839	1006
10	rs4747355	T	C	0.159046	1006
10	rs4748487	G	A	0.159046	1006
10	rs62648445	T	C	0.374751	1006
10	rs147767341	C	G	0.00994036	1006
10	rs11818093	A	C	0.374751	1006
10	rs12358984	C	T	0.7833	1006
10	rs62648447	A	T	0.212724	1006
10	rs62648448	C	G	0.147117	1006
10	rs12359027	C	T	0.171968	1006
10	rs7079325	T	C	0.374751	1006
10	rs7068575	C	T	0.587475	1006
10	rs7075304	A	G	0.587475	1006
10	rs111071804	C	A	0.192843	1006
10	rs117837566	T	G	0.0467197	1006
10	rs11819185	A	C	0.587475	1006
10	rs7908550	A	T	0.787276	1006
10	rs62636218	T	A	0.373757	1006
10	rs57579336	T	C	0.374751	1006
10	rs12781038	G	A	0.587475	1006
10	rs75531151	C	T	0.0526839	1006
10	rs4748488	G	A	0.374751	1006
10	rs113014090	G	A	0.00994036	1006
10	rs4748489	T	C	0.587475	1006
10	rs11014961	C	A	0.0526839	1006
10	rs113639577	A	G	0.00994036	1006
10	rs4748490	C	T	0.16004	1006
10	rs12359508	G	C	0.587475	1006
10	rs6482529	A	G	0.587475	1006
10	rs111797840	A	G	0.0526839	1006
10	rs11511084	G	A	0.21173	1006
10	rs11516859	G	A	0.0516899	1006
10	rs4748491	A	G	0.585487	1006
10	rs7091578	G	A	0.585487	1006
10	rs7077722	A	G	0.373757	1006
10	rs7082094	T	C	0.585487	1006
10	rs4748492	T	C	0.374751	1006
10	rs12772534	C	T	0.585487	1006
10	rs11014981	G	T	0.212724	1006
10	rs6482533	C	T	0.371769	1006
10	rs6482534	A	C	0.585487	1006
10	rs111563590	G	A	0.0526839	1006
10	rs7092437	T	C	0.584493	1006
10	rs77490468	T	C	0.199801	1006
10	rs7919487	T	G	0.16004	1006
10	rs4634984	A	T	0.584493	1006
10	rs4570480	A	G	0.0526839	1006
10	rs78496751	G	T	0.0119284	1006
10	rs143801577	A	T	0.0218688	1006
10	rs11014985	T	C	0.0526839	1006
10	rs75416381	G	C	0.240557	1006
10	rs76586515	G	T	0.194831	1006
10	rs117823144	A	G	0.0129225	1006
10	rs11014990	C	T	0.0526839	1006
10	rs4484992	A	C	0.585487	1006
10	rs12775419	G	A	0.139165	1006
10	rs140411482	G	A	0.0149105	1006
10	rs12360345	G	A	0.0526839	1006
10	rs12355452	C	G	0.0526839	1006
10	rs7081271	T	C	0.870775	1006
10	rs7895775	C	T	0.584493	1006
10	rs7895784	C	T	0.414513	1006
10	rs12770851	G	A	0.161034	1006
10	rs12766314	C	A	0.161034	1006
10	rs11015001	C	A	0.0526839	1006
10	rs7075678	C	T	0.782306	1006
10	rs74868477	A	G	0.0526839	1006
10	rs111680375	G	A	0.0526839	1006
10	rs12772522	G	A	0.161034	1006
10	rs56410858	C	G	0.424453	1006
10	rs147225258	G	A	0.199801	1006
10	rs112978115	A	G	0.0526839	1006
10	rs117547645	C	T	0.0119284	1006
10	rs4445544	C	A	0.212724	1006
10	rs7093907	C	G	0.787276	1006
10	rs79603376	T	C	0.0168986	1006
10	rs7905365	G	A	0.16004	1006
10	rs117326495	C	T	0.0119284	1006
10	rs11015020	G	C	0.0526839	1006
10	rs7085318	G	A	0.16004	1006
10	rs6482545	A	G	0.586481	1006
10	rs6482546	A	G	0.786282	1006
10	rs112257239	C	G	0.0119284	1006
10	rs11593617	C	T	0.161034	1006
10	rs11015022	G	A	0.0526839	1006
10	rs10764600	G	A	0.372763	1006
10	rs10828965	T	C	0.372763	1006
10	rs186387333	G	C	0.00795229	1006
10	rs11525266	T	C	0.372763	1006
10	rs11511205	A	G	0.0526839	1006
10	rs11815228	C	A	0.163022	1006
10	rs113131069	G	A	0.0526839	1006
10	rs7904016	C	T	0.161034	1006
10	rs7904263	C	A	0.362823	1006
10	rs11492557	A	G	0.0526839	1006
10	rs7907891	C	A	0.161034	1006
10	rs7075151	G	A	0.576541	1006
10	rs11015033	A	G	0.0526839	1006
10	rs11015034	C	T	0.0526839	1006
10	rs149319966	G	C	0.203777	1006
10	rs10828967	G	T	0.415507	1006
10	rs10430567	A	G	0.415507	1006
10	rs114162309	G	A	0.208748	1006
10	rs117205226	G	A	0.207753	1006
10	rs72787963	A	G	0.362823	1006
10	rs12779694	G	A	0.161034	1006
10	rs10828970	C	T	0.576541	1006
10	rs10764601	G	A	0.362823	1006
10	rs7071300	T	C	0.162028	1006
10	rs7074644	T	C	0.162028	1006
10	rs10764602	G	C	0.415507	1006
10	rs10764603	T	C	0.362823	1006
10	rs74688143	G	C	0.208748	1006
10	rs10764604	C	T	0.415507	1006
10	rs7075135	T	C	0.161034	1006
10	rs7098721	C	T	0.576541	1006
10	rs10764605	T	C	0.415507	1006
10	rs10828973	T	C	0.0526839	1006
10	rs78634075	T	C	0.209742	1006
10	rs11015046	C	T	0.0526839	1006
10	rs10741108	T	C	0.993042	1006
10	rs11015048	G	C	0.373757	1006
10	rs10828975	T	C	0.372763	1006
10	rs76903906	A	T	0.0109344	1006
10	rs10828976	T	C	0.240557	1006
10	rs4475829	A	G	0.586481	1006
10	rs7093454	A	T	0.159046	1006
10	rs4475830	A	T	0.586481	1006
10	rs7086757	C	G	0.159046	1006
10	rs10734062	A	C	0.976143	1006
10	rs12765238	C	T	0.159046	1006
10	rs11015060	T	C	0.0526839	1006
10	rs7894016	T	G	0.373757	1006
10	rs11015065	T	C	0.0526839	1006
10	rs11015066	C	T	0.0526839	1006
10	rs4497294	C	T	0.0536779	1006
10	rs10828983	A	G	0.267396	1006
10	rs4466722	A	G	0.0526839	1006
10	rs10828984	T	C	0.321074	1006
10	rs11015077	C	A	0.264414	1006
10	rs74600292	T	G	0.0188867	1006
10	rs11015089	C	T	0.0526839	1006
10	rs12773254	G	C	0.146123	1006
10	rs34237250	G	A	0.159046	1006
10	rs11015091	T	C	0.0526839	1006
10	rs7920997	G	C	0.424453	1006
10	rs7077786	C	T	0.781312	1006
10	rs12411654	T	C	0.476143	1006
10	rs143655478	A	G	0.00994036	1006
10	rs148098447	C	T	0.0218688	1006
10	rs113131914	C	T	0.264414	1006
10	rs7477076	A	G	0.264414	1006
10	rs11015099	A	G	0.476143	1006
10	rs11015100	T	C	0.0526839	1006
10	rs113426282	A	G	0.0526839	1006
10	rs11015104	G	A	0.0526839	1006
10	rs9731044	A	G	0.789264	1006
10	rs10828991	G	A	0.316103	1006
10	rs61840846	T	C	0.78827	1006
10	rs5022622	G	T	0.265408	1006
10	rs7081972	T	C	0.237575	1006
10	rs12772009	G	A	0.161034	1006
10	rs11812341	T	C	0.161034	1006
10	rs4606373	A	T	0.474155	1006
10	rs4279920	C	G	0.0536779	1006
10	rs11597110	G	C	0.148111	1006
10	rs10764625	T	C	0.260437	1006
10	rs4748493	T	A	0.474155	1006
10	rs4748494	A	G	0.474155	1006
10	rs7909814	C	T	0.161034	1006
10	rs111363531	T	A	0.00894632	1006
10	rs142664846	C	T	0.0109344	1006
10	rs17622004	G	A	0.0526839	1006
10	rs10829009	T	C	0.313121	1006
10	rs12778992	A	T	0.161034	1006
10	rs12785031	T	C	0.161034	1006
10	rs7090926	C	T	0.473161	1006
10	rs6482565	C	G	0.774354	1006
10	rs61840847	C	T	0.298211	1006
10	rs7081461	G	A	0.260437	1006
10	rs1880681	G	A	0.149105	1006
10	rs7099307	C	T	0.473161	1006
10	rs7073004	A	G	0.0765408	1006
10	rs7100144	C	A	0.296223	1006
10	rs1650	G	A	0.0785288	1006
10	rs4636555	A	C	0.576541	1006
10	rs10741111	A	C	0.260437	1006
10	rs10829017	T	C	0.612326	1006
10	rs74664444	A	C	0.0149105	1006
10	rs17622211	C	T	0.0526839	1006
10	rs45611834	T	C	0.0149105	1006
10	rs45452100	T	C	0.0526839	1006
10	rs7923480	T	C	0.161034	1006
10	rs4456162	G	A	0.585487	1006
10	rs10829022	T	C	0.371769	1006
10	rs61840848	G	A	0.0377734	1006
10	rs7895709	T	C	0.585487	1006
10	rs7100880	A	G	0.424453	1006
10	rs4748495	T	C	0.563618	1006
10	rs4748496	T	C	0.161034	1006
10	rs4748497	T	C	0.161034	1006
10	rs4748498	G	A	0.161034	1006
10	rs145219574	G	A	0.190855	1006
10	rs12767923	G	A	0.161034	1006
10	rs12356125	C	T	0.0526839	1006
10	rs11015180	C	T	0.0526839	1006
10	rs79322364	A	T	0.0149105	1006
10	rs4578284	G	T	0.584493	1006
10	rs75612042	T	C	0.0417495	1006
10	rs374685784	G	A	0.0198807	1006
10	rs7909552	T	A	0.774354	1006
10	rs61840849	T	C	0.111332	1006
10	rs11015185	C	T	0.0526839	1006
10	rs12781208	A	G	0.164016	1006
10	rs61840850	T	C	0.111332	1006
10	rs4748499	A	G	0.161034	1006
10	rs75391234	A	C	0.0467197	1006
10	rs12769425	A	C	0.161034	1006
10	rs12356286	G	A	0.0516899	1006
10	rs7088214	C	A	0.583499	1006
10	rs7089083	C	T	0.162028	1006
10	rs7099423	A	G	0.161034	1006
10	rs12778035	G	C	0.161034	1006
10	rs11015196	C	G	0.370775	1006
10	rs7904949	G	A	0.164016	1006
10	rs12357491	G	C	0.0516899	1006
10	rs58857018	G	C	0.184891	1006
10	rs2691159	C	T	0.536779	1006
10	rs7921366	C	G	0.536779	1006
10	rs10829037	C	T	0.371769	1006
10	rs6482567	A	G	0.779324	1006
10	rs10829038	A	T	0.536779	1006
10	rs12784986	A	C	0.16501	1006
10	rs10829039	T	C	0.371769	1006
10	rs10741115	C	T	0.371769	1006
10	rs10734063	T	C	0.371769	1006
10	rs10732437	C	T	0.776342	1006
10	rs55927700	C	T	0.16501	1006
10	rs61663155	C	T	0.163022	1006
10	rs4573590	G	A	0.16501	1006
10	rs4316423	C	G	0.779324	1006
10	rs4575162	G	A	0.16501	1006
10	rs139144321	C	G	0.166004	1006
10	rs183421033	A	G	0.0168986	1006
10	rs7077692	C	T	0.535785	1006
10	rs7098313	G	A	0.535785	1006
10	rs7084525	A	G	0.535785	1006
10	rs4468242	C	A	0.164016	1006
10	rs4237349	A	G	0.16501	1006
10	rs189716553	A	C	0.0149105	1006
10	rs145031767	A	G	0.0447316	1006
10	rs34359432	C	T	0.164016	1006
10	rs189575073	C	A	0.0119284	1006
10	rs141456462	G	A	0.189861	1006
10	rs11015259	C	T	0.236581	1006
10	rs12774519	C	G	0.164016	1006
10	rs11015263	T	A	0.534791	1006
10	rs7905432	C	T	0.184891	1006
10	rs141097706	C	T	0.0248509	1006
10	rs144911456	C	T	0.0159046	1006
10	rs7097524	T	C	0.125249	1006
10	rs12764299	C	T	0.125249	1006
10	rs7101352	T	A	0.535785	1006
10	rs10829058	C	A	0.370775	1006
10	rs7097534	A	G	0.789264	1006
10	rs10829060	A	T	0.370775	1006
10	rs7077637	G	T	0.535785	1006
10	rs10764640	G	A	0.370775	1006
10	rs118130351	C	T	0.0377734	1006
10	rs72775118	A	G	0.0298211	1006
10	rs12219183	G	T	0.371769	1006
10	rs12762481	A	G	0.16501	1006
10	rs1352655	C	A	0.535785	1006
10	rs72775119	T	C	0.0298211	1006
10	rs12768464	A	C	0.125249	1006
10	rs10741120	A	G	0.779324	1006
10	rs7081977	T	C	0.371769	1006
10	rs10829067	A	G	0.240557	1006
10	rs7907153	T	C	0.536779	1006
10	rs7897159	C	T	0.16501	1006
10	rs12360352	A	C	0.0516899	1006
10	rs1880682	A	G	0.536779	1006
10	rs17622520	G	C	0.0516899	1006
10	rs10829070	G	A	0.371769	1006
10	rs11015306	T	C	0.536779	1006
10	rs11015307	A	G	0.536779	1006
10	rs11015312	G	A	0.371769	1006
10	rs143791550	C	T	0.189861	1006
10	rs7071897	G	A	0.537773	1006
10	rs150714587	T	C	0.0159046	1006
10	rs12768372	G	A	0.0964215	1006
10	rs12359758	T	G	0.371769	1006
10	rs144574120	A	T	0.0159046	1006
10	rs7099260	C	A	0.371769	1006
10	rs1968961	G	C	0.536779	1006
10	rs2171922	C	A	0.16501	1006
10	rs4748502	A	T	0.77833	1006
10	rs4748503	T	G	0.536779	1006
10	rs147903599	C	T	0.0119284	1006
10	rs3740104	T	G	0.166998	1006
10	rs7923072	G	T	0.774354	1006
10	rs7070695	G	A	0.536779	1006
10	rs7095070	T	A	0.535785	1006
10	rs7095666	T	A	0.77336	1006
10	rs1971272	G	A	0.183897	1006
10	rs3740102	C	A	0.371769	1006
10	rs4748504	A	T	0.779324	1006
10	rs11015366	A	G	0.0516899	1006
10	rs12780652	G	A	0.16501	1006
10	rs10829133	A	G	0.536779	1006
10	rs10829135	G	T	0.976143	1006
10	rs139264653	G	A	0.181909	1006
10	rs7898781	C	T	0.371769	1006
10	rs7899017	C	A	0.371769	1006
10	rs12780826	T	A	0.125249	1006
10	rs10829139	C	T	0.536779	1006
10	rs142053619	G	A	0.0129225	1006
10	rs12412484	T	G	0.536779	1006
10	rs61842187	G	C	0.16501	1006
10	rs10829140	G	A	0.536779	1006
10	rs11015411	G	T	0.536779	1006
10	rs11015416	A	C	0.242545	1006
10	rs2035752	A	G	0.253479	1006
10	rs11015421	G	C	0.371769	1006
10	rs2130531	G	A	0.16501	1006
10	rs45580334	T	A	0.253479	1006
10	rs10829148	T	G	0.361829	1006
10	rs117263453	T	A	0.0248509	1006
10	rs10764661	A	G	0.791252	1006
10	rs61839371	G	T	0.0318091	1006
10	rs11015435	A	G	0.16501	1006
10	rs112027388	T	C	0.254473	1006
10	rs10829151	C	T	0.371769	1006
10	rs4747356	C	G	0.234592	1006
10	rs10829156	T	C	0.795229	1006
10	rs12762752	G	C	0.16501	1006
10	rs17622920	G	A	0.212724	1006
10	rs77827646	C	A	0.0526839	1006
10	rs10829157	G	A	0.796223	1006
10	rs75899367	A	G	0.204771	1006
10	rs138903949	G	C	0.0526839	1006
10	rs118150698	A	G	0.205765	1006
10	rs7917323	A	T	0.259443	1006
10	rs115871704	C	T	0.207753	1006
10	rs7098826	T	C	0.259443	1006
10	rs187746998	C	T	0.0149105	1006
10	rs4748505	A	G	0.798211	1006
10	rs11015454	C	G	0.257455	1006
10	rs7922241	A	G	0.798211	1006
10	rs17695669	A	G	0.204771	1006
10	rs45593736	G	A	0.0119284	1006
10	rs7081435	C	T	0.792247	1006
10	rs10764666	T	C	0.37674	1006
10	rs10741127	T	G	0.383698	1006
10	rs4748507	A	T	0.793241	1006
10	rs4748508	A	G	0.533797	1006
10	rs61839375	G	A	0.133201	1006
10	rs11597737	A	C	0.164016	1006
10	rs139542874	G	A	0.204771	1006
10	rs11015514	G	A	0.0526839	1006
10	rs7072624	A	G	0.159046	1006
10	rs7072963	A	C	0.161034	1006
10	rs7086911	G	A	0.532803	1006
10	rs11015519	A	G	0.0526839	1006
10	rs12784555	C	T	0.149105	1006
10	rs12784711	C	T	0.149105	1006
10	rs11015533	A	T	0.0516899	1006
10	rs7082880	A	G	0.811133	1006
10	rs139545633	C	A	0.0238569	1006
10	rs11015540	C	T	0.0516899	1006
10	rs7096923	G	A	0.161034	1006
10	rs10829186	A	G	0.190855	1006
10	rs183755914	A	G	0.00596421	1006
10	rs7087030	A	G	0.373757	1006
10	rs11812501	A	G	0.162028	1006
10	rs12767046	G	T	0.139165	1006
10	rs45466995	G	A	0.0685885	1006
10	rs12359433	G	A	0.0904573	1006
10	rs6482597	A	G	0.373757	1006
10	rs4310518	T	G	0.161034	1006
10	rs12098599	G	T	0.162028	1006
10	rs41282212	G	C	0.00994036	1006
10	rs12765026	C	T	0.162028	1006
10	rs1055114	T	C	0.206759	1006
10	rs1055116	T	C	0.373757	1006
10	rs10741129	A	G	0.373757	1006
10	rs142539185	G	C	0.0119284	1006
10	rs45499092	T	G	0.208748	1006
10	rs8181345	A	G	0.795229	1006
10	rs10829199	C	A	0.795229	1006
10	rs12779018	C	T	0.148111	1006
10	rs11015583	G	A	0.027833	1006
10	rs41282230	T	A	0.00994036	1006
10	rs11015592	A	G	0.0526839	1006
10	rs11540309	A	G	0.161034	1006
10	rs12782882	T	C	0.161034	1006
10	rs11540308	T	C	0.117296	1006
10	rs1027193	A	G	0.162028	1006
10	rs1027194	A	T	0.787276	1006
10	rs12355670	C	T	0.0526839	1006
10	rs10741131	C	T	0.794235	1006
10	rs7896918	A	C	0.635189	1006
10	rs80162025	A	G	0.00298211	1006
10	rs139577428	A	T	0.0109344	1006
10	rs7922005	C	G	0.635189	1006
10	rs10741132	A	G	0.374751	1006
10	rs4748509	G	A	0.378728	1006
10	rs10829213	T	G	0.373757	1006
10	rs7070044	C	T	0.205765	1006
10	rs7073751	C	G	0.209742	1006
10	rs11595491	T	C	0.0467197	1006
10	rs7084709	T	C	0.784294	1006
10	rs10764691	A	G	0.373757	1006
10	rs77657954	C	T	0.257455	1006
10	rs12357594	T	A	0.257455	1006
10	rs7909570	T	C	0.375746	1006
10	rs7909845	T	A	0.374751	1006
10	rs111648476	A	G	0.0526839	1006
10	rs7910902	C	T	0.263419	1006
10	rs12355664	T	C	0.0536779	1006
10	rs12359572	G	T	0.240557	1006
10	rs12359581	G	T	0.378728	1006
10	rs7094245	A	T	0.134195	1006
10	rs10159584	A	C	0.515905	1006
10	rs7094376	A	T	0.692843	1006
10	rs7074671	G	A	0.536779	1006
10	rs7079742	G	T	0.407555	1006
10	rs78278528	C	A	0.0526839	1006
10	rs7069955	A	G	0.809145	1006
10	rs7067650	C	T	0.0656064	1006
10	rs11015631	T	C	0.141153	1006
10	rs111472693	T	A	0.0417495	1006
10	rs117318095	T	A	0.0407555	1006
10	rs79127399	A	C	0.0417495	1006
10	rs11015633	G	A	0.562624	1006
10	rs112524451	C	G	0.0407555	1006
10	rs10829230	G	A	0.612326	1006
10	rs10829232	T	A	0.622266	1006
10	rs112684783	G	A	0.0964215	1006
10	rs57368216	T	C	0.0407555	1006
10	rs59092695	T	G	0.0407555	1006
10	rs112098779	C	G	0.028827	1006
10	rs111831430	C	T	0.0407555	1006
10	rs10829237	T	C	0.0755467	1006
10	rs7073513	G	T	0.0964215	1006
10	rs4488098	G	A	0.729622	1006
10	rs4293025	G	A	0.785288	1006
10	rs11015693	C	G	0.0526839	1006
10	rs185070848	C	T	0.0159046	1006
10	rs8181418	C	G	0.719682	1006
10	rs6482617	T	A	0.719682	1006
10	rs16917646	C	T	0.0407555	1006
10	rs10829239	G	A	0.106362	1006
10	rs11597091	C	T	0.761431	1006
10	rs117965369	A	G	0.0149105	1006
10	rs9633629	T	C	0.629225	1006
10	rs11015702	A	T	0.0516899	1006
10	rs10829245	G	A	0.0516899	1006
10	rs111277570	A	C	0.0139165	1006
10	rs11015706	C	T	0.0516899	1006
10	rs11815673	A	T	0.0487078	1006
10	rs4748510	T	A	0.0954274	1006
10	rs10741133	A	G	0.821074	1006
10	rs11015708	G	A	0.0516899	1006
10	rs1490197	A	T	0.770378	1006
10	rs1490196	C	T	0.616302	1006
10	rs10829247	A	G	0.0854871	1006
10	rs76046289	C	T	0.0795229	1006
10	rs7092524	A	C	0.61829	1006
10	rs76851532	T	G	0.0526839	1006
10	rs113977809	G	C	0.0666004	1006
10	rs10829249	C	T	0.626243	1006
10	rs7901566	G	A	0.72664	1006
10	rs72775129	C	A	0.054672	1006
10	rs144364113	G	A	0.0119284	1006
10	rs984292	A	G	0.501988	1006
10	rs117607218	T	C	0.0168986	1006
10	rs1542727	A	G	0.831014	1006
10	rs112881858	C	T	0.0616302	1006
10	rs12266596	A	G	0.172962	1006
10	rs10829255	A	G	0.501988	1006
10	rs10741134	C	T	0.770378	1006
10	rs7082751	T	A	0.769384	1006
10	rs7086190	T	G	0.769384	1006
10	rs10829257	G	A	0.770378	1006
10	rs77700257	G	A	0.139165	1006
10	rs57795290	A	G	0.243539	1006
10	rs117208695	C	A	0.0178926	1006
10	rs10764694	C	T	0.767396	1006
10	rs118080938	C	G	0.0159046	1006
10	rs11015781	G	T	0.343936	1006
10	rs4276995	C	T	0.842942	1006
10	rs58272255	A	T	0.203777	1006
10	rs75309736	G	A	0.0805169	1006
10	rs78034092	C	T	0.0228628	1006
10	rs12571697	G	A	0.180915	1006
10	rs10829260	A	G	0.203777	1006
10	rs35818823	C	T	0.120278	1006
10	rs112089971	G	A	0.0805169	1006
10	rs12573176	C	A	0.180915	1006
10	rs11015799	G	A	0.202783	1006
10	rs11015801	T	G	0.203777	1006
10	rs4445548	C	T	0.204771	1006
10	rs28476586	C	T	0.083499	1006
10	rs7090623	A	G	0.840954	1006
10	rs12570093	T	A	0.178926	1006
10	rs17702272	G	A	0.083499	1006
10	rs113296527	C	A	0.083499	1006
10	rs10829262	T	G	0.599404	1006
10	rs11015818	C	T	0.599404	1006
10	rs11015819	C	T	0.134195	1006
10	rs11015820	G	C	0.516899	1006
10	rs12767230	C	T	0.16998	1006
10	rs113628447	G	T	0.166004	1006
10	rs61839394	T	C	0.173956	1006
10	rs78094408	A	G	0.083499	1006
10	rs11015824	A	T	0.287276	1006
10	rs117762166	C	T	0.0109344	1006
10	rs114870765	A	G	0.0208748	1006
10	rs7917321	C	T	0.0636183	1006
10	rs10829264	G	C	0.49006	1006
10	rs17702308	G	A	0.153082	1006
10	rs11015831	G	A	0.0149105	1006
10	rs7098949	C	A	0.359841	1006
10	rs75398350	T	C	0.026839	1006
10	rs16917693	A	G	0.100398	1006
10	rs58453840	C	A	0.0497018	1006
10	rs61839395	A	G	0.100398	1006
10	rs11015839	G	A	0.259443	1006
10	rs11015841	G	A	0.0427435	1006
10	rs1387836	G	T	0.0497018	1006
10	rs1387837	G	A	0.489066	1006
10	rs2009241	C	G	0.489066	1006
10	rs1844549	C	G	0.209742	1006
10	rs1844550	A	G	0.209742	1006
10	rs112839024	C	T	0.0536779	1006
10	rs116921298	G	C	0.0109344	1006
10	rs72775133	A	G	0.026839	1006
10	rs7095167	G	A	0.0685885	1006
10	rs61839396	C	T	0.153082	1006
10	rs7095319	G	C	0.0755467	1006
10	rs61033847	A	G	0.229622	1006
10	rs4748512	T	C	0.959245	1006
10	rs11015860	T	G	0.260437	1006
10	rs55931411	T	A	0.229622	1006
10	rs144467002	C	A	0.0119284	1006
10	rs182180443	A	C	0.0119284	1006
10	rs10764702	A	G	0.335984	1006
10	rs7894191	T	A	0.259443	1006
10	rs35840835	C	T	0.302187	1006
10	rs112290318	C	T	0.027833	1006
10	rs10764710	G	A	0.489066	1006
10	rs10829276	G	T	0.258449	1006
10	rs11819657	G	T	0.0755467	1006
10	rs143757357	C	T	0.0198807	1006
10	rs117602476	C	T	0.0526839	1006
10	rs10764711	C	G	0.488072	1006
10	rs72775137	G	C	0.259443	1006
10	rs10829277	C	T	0.154076	1006
10	rs112906386	C	G	0.0497018	1006
10	rs10829278	C	T	0.259443	1006
10	rs112571450	A	G	0.0497018	1006
10	rs77743255	C	A	0.0467197	1006
10	rs7087861	G	A	0.792247	1006
10	rs10829279	G	C	0.209742	1006
10	rs10829280	G	A	0.209742	1006
10	rs10764712	T	G	0.562624	1006
10	rs12570499	C	T	0.0745527	1006
10	rs4622154	A	C	0.026839	1006
10	rs1907042	A	G	0.259443	1006
10	rs1907041	T	C	0.209742	1006
10	rs117412763	G	A	0.0228628	1006
10	rs2358186	C	G	0.259443	1006
10	rs113854251	A	G	0.0536779	1006
10	rs4576719	C	T	0.259443	1006
10	rs111476374	C	T	0.0536779	1006
10	rs7093661	G	T	0.228628	1006
10	rs7097370	G	A	0.439364	1006
10	rs12245924	G	A	0.259443	1006
10	rs7912040	T	C	0.302187	1006
10	rs7077466	C	A	0.489066	1006
10	rs7097952	G	T	0.489066	1006
10	rs7077749	C	T	0.229622	1006
10	rs7921519	G	A	0.259443	1006
10	rs768844	C	T	0.209742	1006
10	rs138973611	C	G	0.026839	1006
10	rs1817765	A	G	0.261431	1006
10	rs12254388	C	T	0.210736	1006
10	rs4628590	A	G	0.792247	1006
10	rs1552609	G	T	0.260437	1006
10	rs2358185	A	T	0.791252	1006
10	rs7098497	T	G	0.229622	1006
10	rs7074230	G	A	0.301193	1006
10	rs12780353	A	G	0.0596421	1006
10	rs12258053	C	A	0.0994036	1006
10	rs12413511	G	A	0.260437	1006
10	rs12260934	A	C	0.229622	1006
10	rs12260987	A	G	0.229622	1006
10	rs12258198	C	A	0.0994036	1006
10	rs11015915	G	A	0.0685885	1006
10	rs7894279	A	G	0.352883	1006
10	rs11015917	T	G	0.0626243	1006
10	rs10829297	A	G	0.260437	1006
10	rs111851126	G	C	0.0497018	1006
10	rs11015929	A	G	0.0675944	1006
10	rs117168459	A	C	0.0437376	1006
10	rs113671794	C	T	0.0497018	1006
10	rs149713514	A	T	0.0198807	1006
10	rs75871259	C	A	0.0994036	1006
10	rs11015939	G	A	0.210736	1006
10	rs10829307	A	G	0.439364	1006
10	rs10764727	G	C	0.229622	1006
10	rs144051475	G	A	0.0168986	1006
10	rs12413861	G	A	0.210736	1006
10	rs111249354	A	G	0.0506958	1006
10	rs12359830	T	C	0.228628	1006
10	rs10508566	T	C	0.0745527	1006
10	rs74418544	A	G	0.0516899	1006
10	rs12220519	C	T	0.198807	1006
10	rs10829308	T	C	0.228628	1006
10	rs78932680	T	A	0.228628	1006
10	rs10829309	C	G	0.228628	1006
10	rs11015955	A	T	0.228628	1006
10	rs10508567	A	G	0.0854871	1006
10	rs61839415	A	T	0.0994036	1006
10	rs10764728	G	A	0.210736	1006
10	rs113736173	T	C	0.0536779	1006
10	rs10764729	A	T	0.251491	1006
10	rs11015970	T	C	0.228628	1006
10	rs11015971	C	T	0.0675944	1006
10	rs11015972	G	C	0.229622	1006
10	rs10734067	A	C	0.491054	1006
10	rs12355074	A	G	0.229622	1006
10	rs61839416	C	A	0.154076	1006
10	rs11015976	C	T	0.0745527	1006
10	rs11015977	G	C	0.210736	1006
10	rs11015978	C	A	0.228628	1006
10	rs11015979	T	A	0.228628	1006
10	rs10829313	T	G	0.210736	1006
10	rs11015982	T	A	0.210736	1006
10	rs11593491	C	T	0.229622	1006
10	rs4748513	A	C	0.263419	1006
10	rs7895597	G	A	0.228628	1006
10	rs16917736	G	A	0.0516899	1006
10	rs7897030	C	T	0.228628	1006
10	rs11006702	C	T	0.228628	1006
10	rs80108322	T	C	0.0516899	1006
10	rs12776080	A	G	0.0467197	1006
10	rs7096907	T	C	0.794235	1006
10	rs7074856	G	A	0.228628	1006
10	rs7076492	C	T	0.228628	1006
10	rs16917742	G	A	0.0487078	1006
10	rs72775153	C	T	0.0218688	1006
10	rs16917745	G	A	0.0506958	1006
10	rs117210698	T	C	0.0119284	1006
10	rs11006711	A	G	0.100398	1006
10	rs77019111	T	A	0.026839	1006
10	rs11006713	T	C	0.210736	1006
10	rs11006716	G	A	0.21173	1006
10	rs12267486	T	C	0.228628	1006
10	rs11592086	G	A	0.0994036	1006
10	rs118155790	G	A	0.0328032	1006
10	rs7091386	C	T	0.228628	1006
10	rs11006721	T	G	0.0994036	1006
10	rs11006722	C	A	0.0994036	1006
10	rs11006724	G	A	0.154076	1006
10	rs113849787	T	C	0.0417495	1006
10	rs10763621	C	T	0.491054	1006
10	rs11006726	G	A	0.10835	1006
10	rs11006727	T	C	0.262425	1006
10	rs11591419	A	G	0.228628	1006
10	rs74888612	A	C	0.0506958	1006
10	rs12241053	A	G	0.100398	1006
10	rs61839418	G	A	0.100398	1006
10	rs113493854	T	C	0.0536779	1006
10	rs76423794	G	A	0.0526839	1006
10	rs12354939	A	G	0.0745527	1006
10	rs10826350	T	A	0.492048	1006
10	rs59365425	A	G	0.0516899	1006
10	rs10763624	T	C	0.263419	1006
10	rs7899514	G	T	0.793241	1006
10	rs76562799	A	G	0.0516899	1006
10	rs11006735	C	A	0.21173	1006
10	rs7901044	C	A	0.228628	1006
10	rs12266986	C	T	0.0994036	1006
10	rs10826351	G	A	0.0675944	1006
10	rs10763625	C	T	0.21173	1006
10	rs17703211	T	G	0.100398	1006
10	rs112616963	G	A	0.0516899	1006
10	rs10826353	G	A	0.230616	1006
10	rs11006743	C	T	0.263419	1006
10	rs12360128	A	G	0.21173	1006
10	rs60472070	T	C	0.0516899	1006
10	rs6481489	G	A	0.492048	1006
10	rs7910183	T	C	0.228628	1006
10	rs7922117	C	A	0.228628	1006
10	rs7910310	T	G	0.263419	1006
10	rs7474720	C	G	0.228628	1006
10	rs2884402	A	T	0.492048	1006
10	rs77925468	C	G	0.0516899	1006
10	rs2104700	G	T	0.0745527	1006
10	rs183338213	G	A	0.0168986	1006
10	rs113116257	G	A	0.00397614	1006
10	rs61839419	C	T	0.0994036	1006
10	rs2094646	A	G	0.492048	1006
10	rs111794562	A	C	0.0526839	1006
10	rs11006754	T	C	0.228628	1006
10	rs56370304	T	C	0.228628	1006
10	rs61839421	T	G	0.100398	1006
10	rs11006757	A	C	0.230616	1006
10	rs10763630	G	C	0.492048	1006
10	rs11006763	A	G	0.210736	1006
10	rs4748514	T	G	0.0516899	1006
10	rs10826361	C	T	0.228628	1006
10	rs112755376	G	A	0.0536779	1006
10	rs1873313	G	A	0.491054	1006
10	rs7911964	G	A	0.0516899	1006
10	rs9919358	C	G	0.0745527	1006
10	rs4748515	A	G	0.0516899	1006
10	rs963383	A	T	0.210736	1006
10	rs12252990	A	T	0.173956	1006
10	rs4748516	G	A	0.491054	1006
10	rs4748517	C	T	0.0516899	1006
10	rs11006773	C	A	0.0745527	1006
10	rs11595362	A	C	0.0994036	1006
10	rs9919430	A	C	0.229622	1006
10	rs146374968	G	A	0.0447316	1006
10	rs112547234	T	G	0.0536779	1006
10	rs16917752	A	G	0.0516899	1006
10	rs12247246	T	C	0.229622	1006
10	rs12252470	G	C	0.228628	1006
10	rs10826369	G	A	0.228628	1006
10	rs10826371	G	C	0.210736	1006
10	rs10826372	G	A	0.210736	1006
10	rs11006780	A	C	0.129225	1006
10	rs1994607	C	G	0.0516899	1006
10	rs76581133	A	C	0.100398	1006
10	rs4748518	A	G	0.959245	1006
10	rs10826375	C	T	0.228628	1006
10	rs113566945	A	T	0.0536779	1006
10	rs10826378	A	T	0.228628	1006
10	rs1854469	C	T	0.491054	1006
10	rs72775164	T	A	0.210736	1006
10	rs74526980	C	T	0.0536779	1006
10	rs11595053	T	A	0.100398	1006
10	rs57542548	T	C	0.0576541	1006
10	rs1490194	C	T	0.228628	1006
10	rs78256143	A	T	0.0149105	1006
10	rs2039130	C	G	0.0516899	1006
10	rs11006792	C	A	0.228628	1006
10	rs16917771	G	A	0.0516899	1006
10	rs10763631	C	G	0.228628	1006
10	rs1329219	T	A	0.492048	1006
10	rs141583142	C	G	0.210736	1006
10	rs11006795	T	A	0.210736	1006
10	rs12358235	A	T	0.228628	1006
10	rs12356693	C	T	0.228628	1006
10	rs12358248	A	C	0.228628	1006
10	rs61839445	T	C	0.100398	1006
10	rs61839446	A	G	0.100398	1006
10	rs12098652	A	G	0.228628	1006
10	rs111486900	A	G	0.00497018	1006
10	rs117441197	T	C	0.0198807	1006
10	rs10826381	C	T	0.21173	1006
10	rs10826382	A	G	0.263419	1006
10	rs72777127	T	C	0.0745527	1006
10	rs12263712	T	C	0.21173	1006
10	rs2094647	A	C	0.492048	1006
10	rs12359416	T	C	0.21173	1006
10	rs12359075	A	G	0.0675944	1006
10	rs12359725	T	G	0.228628	1006
10	rs1844548	G	T	0.0516899	1006
10	rs1490193	A	G	0.492048	1006
10	rs1490192	A	G	0.492048	1006
10	rs12257144	C	A	0.0994036	1006
10	rs2495840	G	T	0.21173	1006
10	rs12098594	C	T	0.230616	1006
10	rs2495839	C	T	0.263419	1006
10	rs16917787	A	G	0.229622	1006
10	rs61839447	G	T	0.100398	1006
10	rs61839448	C	T	0.100398	1006
10	rs2451505	A	G	0.493042	1006
10	rs16917789	A	G	0.0516899	1006
10	rs118041524	T	C	0.0119284	1006
10	rs2480312	T	C	0.210736	1006
10	rs7070661	G	C	0.0675944	1006
10	rs7071665	C	T	0.229622	1006
10	rs76642275	T	G	0.0516899	1006
10	rs117096031	A	G	0.0109344	1006
10	rs7920515	T	G	0.229622	1006
10	rs7900461	G	A	0.229622	1006
10	rs60581802	A	G	0.0516899	1006
10	rs2451506	G	A	0.492048	1006
10	rs2495838	A	C	0.507952	1006
10	rs117688533	G	T	0.0119284	1006
10	rs61839450	G	T	0.100398	1006
10	rs76804927	C	A	0.0248509	1006
10	rs72777141	C	G	0.0745527	1006
10	rs76082698	T	G	0.0745527	1006
10	rs2451507	G	A	0.262425	1006
10	rs2451508	G	A	0.210736	1006
10	rs1410916	C	T	0.210736	1006
10	rs1831252	A	G	0.210736	1006
10	rs1831253	C	T	0.21173	1006
10	rs139372011	C	A	0.026839	1006
10	rs12258183	C	T	0.229622	1006
10	rs9787683	A	T	0.492048	1006
10	rs9787684	A	G	0.492048	1006
10	rs148115520	G	A	0.0417495	1006
10	rs145759770	A	G	0.026839	1006
10	rs137904410	C	T	0.0536779	1006
10	rs7089902	G	T	0.229622	1006
10	rs61839451	T	G	0.100398	1006
10	rs11591274	T	A	0.100398	1006
10	rs2451509	C	T	0.208748	1006
10	rs16917797	C	T	0.0516899	1006
10	rs17703879	T	C	0.101392	1006
10	rs2451510	A	T	0.208748	1006
10	rs2493624	A	C	0.260437	1006
10	rs111940349	T	G	0.0417495	1006
10	rs11006878	G	A	0.0745527	1006
10	rs72777149	C	T	0.028827	1006
10	rs11006879	G	A	0.229622	1006
10	rs61839453	C	G	0.101392	1006
10	rs16917798	C	G	0.0596421	1006
10	rs112503195	G	A	0.0536779	1006
10	rs2451511	A	G	0.208748	1006
10	rs2480313	C	T	0.260437	1006
10	rs12413388	G	A	0.0516899	1006
10	rs117555739	A	C	0.0119284	1006
10	rs61839454	T	A	0.100398	1006
10	rs113364383	G	C	0.0477137	1006
10	rs2480336	G	A	0.260437	1006
10	rs2493623	A	G	0.415507	1006
10	rs2493622	A	G	0.260437	1006
10	rs2480309	C	T	0.260437	1006
10	rs2493621	C	G	0.208748	1006
10	rs2493620	A	G	0.49006	1006
10	rs2493619	C	T	0.261431	1006
10	rs2451512	A	G	0.261431	1006
10	rs2493618	A	C	0.208748	1006
10	rs1329223	T	C	0.0516899	1006
10	rs2495836	A	C	0.263419	1006
10	rs2495835	C	T	0.263419	1006
10	rs113442301	G	A	0.0536779	1006
10	rs16917807	T	C	0.0516899	1006
10	rs16917808	T	C	0.0516899	1006
10	rs2493617	A	C	0.210736	1006
10	rs111980018	G	C	0.0536779	1006
10	rs2451522	C	T	0.210736	1006
10	rs7896207	T	C	0.0745527	1006
10	rs2480338	C	T	0.262425	1006
10	rs2493616	T	G	0.210736	1006
10	rs2480340	C	T	0.210736	1006
10	rs11814689	T	C	0.0516899	1006
10	rs2495834	T	C	0.493042	1006
10	rs2480343	A	G	0.262425	1006
10	rs74958073	C	T	0.101392	1006
10	rs111545114	A	G	0.0536779	1006
10	rs7093424	C	T	0.0516899	1006
10	rs1329236	T	C	0.262425	1006
10	rs1329235	G	T	0.262425	1006
10	rs2495833	A	G	0.262425	1006
10	rs2480344	A	G	0.210736	1006
10	rs2495832	A	C	0.210736	1006
10	rs1410921	A	T	0.0516899	1006
10	rs16917823	C	T	0.0516899	1006
10	rs61839455	A	G	0.156064	1006
10	rs181086594	A	G	0.00596421	1006
10	rs9663531	A	G	0.0516899	1006
10	rs2451515	C	G	0.493042	1006
10	rs9416775	G	A	0.262425	1006
10	rs1928355	G	T	0.210736	1006
10	rs182503643	T	G	0.0168986	1006
10	rs1928358	A	G	0.262425	1006
10	rs111765057	G	A	0.0526839	1006
10	rs10826440	G	A	0.277336	1006
10	rs2493615	G	A	0.262425	1006
10	rs2451519	T	C	0.346918	1006
10	rs2493614	G	T	0.271372	1006
10	rs2451518	G	T	0.292247	1006
10	rs77481166	G	T	0.0636183	1006
10	rs12573426	G	A	0.2833	1006
10	rs111353701	T	A	0.0536779	1006
10	rs2495830	A	G	0.292247	1006
10	rs2495829	C	T	0.33499	1006
10	rs139046659	C	T	0.0685885	1006
10	rs74703178	C	T	0.027833	1006
10	rs2451517	G	A	0.292247	1006
10	rs79309409	T	A	0.0188867	1006
10	rs111343458	A	G	0.0536779	1006
10	rs11007019	A	G	0.289264	1006
10	rs7906282	G	T	0.292247	1006
10	rs2493611	T	C	0.292247	1006
10	rs116989840	A	G	0.0357853	1006
10	rs79929402	C	A	0.0536779	1006
10	rs1556112	G	C	0.290258	1006
10	rs7908403	A	G	0.0805169	1006
10	rs2495828	G	A	0.67992	1006
10	rs2495827	A	G	0.2167	1006
10	rs7912006	T	C	0.0735586	1006
10	rs2480311	C	T	0.767396	1006
10	rs2495826	T	G	0.707753	1006
10	rs2495825	G	A	0.209742	1006
10	rs2451514	A	T	0.290258	1006
10	rs111888944	C	T	0.0516899	1006
10	rs7899447	G	A	0.269384	1006
10	rs113665730	G	A	0.0606362	1006
10	rs2493610	G	A	0.789264	1006
10	rs2451513	A	C	0.212724	1006
10	rs7477705	A	G	0.292247	1006
10	rs72777171	C	T	0.0407555	1006
10	rs2495824	A	T	0.290258	1006
10	rs61839457	T	G	0.101392	1006
10	rs117056022	T	A	0.0119284	1006
10	rs72777173	A	G	0.0805169	1006
10	rs10826460	A	G	0.292247	1006
10	rs2493627	G	A	0.290258	1006
10	rs72777176	C	T	0.0715706	1006
10	rs139330724	C	T	0.0328032	1006
10	rs7908741	G	C	0.580517	1006
10	rs149260485	A	G	0.0188867	1006
10	rs72777177	A	G	0.027833	1006
10	rs112996188	C	T	0.0536779	1006
10	rs4747359	C	T	0.102386	1006
10	rs2495823	C	T	0.209742	1006
10	rs11007082	G	T	0.34493	1006
10	rs913655	T	C	0.291252	1006
10	rs913654	C	G	0.790258	1006
10	rs913653	T	C	0.44334	1006
10	rs7082839	T	G	0.581511	1006
10	rs10763663	A	G	0.153082	1006
10	rs1952474	G	A	0.491054	1006
10	rs1844544	T	C	0.781312	1006
10	rs1844545	T	G	0.491054	1006
10	rs1844546	T	G	0.153082	1006
10	rs1928359	T	C	0.153082	1006
10	rs2451504	A	C	0.776342	1006
10	rs12415799	C	T	0.0516899	1006
10	rs61841863	A	T	0.101392	1006
10	rs2480316	T	G	0.814115	1006
10	rs116990135	C	G	0.0119284	1006
10	rs6481522	C	T	0.486083	1006
10	rs4447064	G	A	0.486083	1006
10	rs17631849	T	C	0.100398	1006
10	rs7087681	G	T	0.279324	1006
10	rs79244436	A	G	0.0168986	1006
10	rs4748522	C	T	0.206759	1006
10	rs4748523	A	C	0.206759	1006
10	rs2480317	G	A	0.776342	1006
10	rs61841864	G	C	0.206759	1006
10	rs7094458	C	A	0.154076	1006
10	rs17631990	C	T	0.101392	1006
10	rs2480318	C	T	0.695825	1006
10	rs1360122	G	A	0.695825	1006
10	rs2480319	G	A	0.695825	1006
10	rs149854676	G	A	0.0119284	1006
10	rs2495822	A	G	0.695825	1006
10	rs7915766	A	G	0.291252	1006
10	rs7899884	C	G	0.291252	1006
10	rs113847596	A	G	0.0447316	1006
10	rs118124357	C	T	0.0248509	1006
10	rs72779340	G	A	0.0884692	1006
10	rs113939140	G	A	0.0506958	1006
10	rs111899127	G	A	0.0536779	1006
10	rs72779342	A	C	0.0954274	1006
10	rs112041846	G	A	0.0536779	1006
10	rs2183180	G	A	0.152087	1006
10	rs72779344	C	T	0.026839	1006
10	rs2480322	G	A	0.695825	1006
10	rs2495821	A	C	0.695825	1006
10	rs1576316	T	G	0.695825	1006
10	rs1159000	G	A	0.695825	1006
10	rs111672547	A	C	0.0536779	1006
10	rs2495820	A	G	0.710736	1006
10	rs2987831	T	C	0.710736	1006
10	rs2480325	G	A	0.710736	1006
10	rs2480326	G	A	0.710736	1006
10	rs2480327	G	A	0.710736	1006
10	rs1329243	C	G	0.210736	1006
10	rs2495819	A	T	0.791252	1006
10	rs2480328	G	C	0.710736	1006
10	rs111515359	C	T	0.0417495	1006
10	rs1590828	A	G	0.710736	1006
10	rs1581939	T	A	0.710736	1006
10	rs2480331	C	T	0.710736	1006
10	rs78762463	A	T	0.0238569	1006
10	rs2480332	T	G	0.185885	1006
10	rs2495818	G	C	0.710736	1006
10	rs1116767	G	A	0.184891	1006
10	rs113026517	T	C	0.0417495	1006
10	rs61841866	A	T	0.101392	1006
10	rs2480334	G	A	0.784294	1006
10	rs1329234	C	T	0.186879	1006
10	rs1329233	G	A	0.184891	1006
10	rs1329232	G	A	0.525845	1006
10	rs12571516	G	A	0.371769	1006
10	rs11007147	C	G	0.525845	1006
10	rs112729549	T	A	0.0526839	1006
10	rs10826478	A	G	0.599404	1006
10	rs35712032	G	A	0.318091	1006
10	rs11007148	C	G	0.524851	1006
10	rs11815132	A	G	0.318091	1006
10	rs12246296	C	T	0.475149	1006
10	rs2480335	A	G	0.66004	1006
10	rs11007151	A	G	0.0805169	1006
10	rs60747791	A	C	0.319085	1006
10	rs11007153	T	C	0.525845	1006
10	rs79369918	C	G	0.0516899	1006
10	rs11007154	C	A	0.0735586	1006
10	rs951828	G	A	0.606362	1006
10	rs11007155	T	G	0.0805169	1006
10	rs870770	A	G	0.372763	1006
10	rs870771	C	T	0.372763	1006
10	rs870772	C	A	0.526839	1006
10	rs118104476	T	A	0.0119284	1006
10	rs977016	A	G	0.153082	1006
10	rs72779359	A	G	0.026839	1006
10	rs1329225	G	A	0.101392	1006
10	rs977015	C	G	0.154076	1006
10	rs977014	T	A	0.599404	1006
10	rs7073042	C	A	0.599404	1006
10	rs7901495	C	A	0.317097	1006
10	rs140889736	T	C	0.0178926	1006
10	rs1329224	T	A	0.525845	1006
10	rs138371174	A	G	0.0149105	1006
10	rs111818556	C	T	0.0417495	1006
10	rs61841888	C	T	0.101392	1006
10	rs7069228	T	G	0.525845	1006
10	rs61841889	G	A	0.101392	1006
10	rs111780194	G	A	0.0457256	1006
10	rs7099842	A	G	0.525845	1006
10	rs16917869	A	G	0.0516899	1006
10	rs4748528	G	A	0.525845	1006
10	rs4748529	T	C	0.525845	1006
10	rs1329237	C	T	0.102386	1006
10	rs1329238	C	G	0.524851	1006
10	rs10826480	A	G	0.525845	1006
10	rs16917873	A	G	0.0516899	1006
10	rs12572254	T	G	0.472167	1006
10	rs12774392	T	G	0.526839	1006
10	rs1329240	C	A	0.525845	1006
10	rs1329241	T	C	0.605368	1006
10	rs76882024	C	T	0.0427435	1006
10	rs7097608	T	C	0.525845	1006
10	rs12360239	G	T	0.0805169	1006
10	rs11007193	T	C	0.525845	1006
10	rs72779363	T	C	0.0238569	1006
10	rs3930255	T	C	0.525845	1006
10	rs2031927	T	A	0.0735586	1006
10	rs11007195	T	C	0.0815109	1006
10	rs112363144	G	A	0.0417495	1006
10	rs7073789	A	G	0.471173	1006
10	rs7089776	G	C	0.0805169	1006
10	rs75221921	G	A	0.0626243	1006
10	rs7095160	C	G	0.606362	1006
10	rs10826498	G	A	0.0735586	1006
10	rs112743023	C	T	0.0536779	1006
10	rs4747361	G	C	0.525845	1006
10	rs7083302	A	G	0.525845	1006
10	rs61841890	G	A	0.101392	1006
10	rs6481535	A	G	0.525845	1006
10	rs16917878	C	G	0.0506958	1006
10	rs10763667	T	C	0.606362	1006
10	rs11007211	C	T	0.525845	1006
10	rs12775126	A	G	0.318091	1006
10	rs12266498	C	A	0.525845	1006
10	rs2358244	T	C	0.525845	1006
10	rs2358245	C	T	0.525845	1006
10	rs1410922	A	G	0.606362	1006
10	rs951130	C	T	0.0536779	1006
10	rs951129	C	A	0.317097	1006
10	rs6481537	A	T	0.525845	1006
10	rs117527827	C	T	0.0119284	1006
10	rs7910779	A	G	0.606362	1006
10	rs1410923	G	A	0.525845	1006
10	rs1410924	T	C	0.525845	1006
10	rs2495846	T	A	0.856859	1006
10	rs2480337	A	T	0.789264	1006
10	rs6481538	C	T	0.525845	1006
10	rs182263734	G	A	0.0188867	1006
10	rs117837587	G	C	0.0536779	1006
10	rs2495845	C	G	0.791252	1006
10	rs1556113	G	A	0.573559	1006
10	rs2495844	A	C	0.792247	1006
10	rs4748531	C	A	0.496024	1006
10	rs10508568	T	A	0.102386	1006
10	rs11007242	G	A	0.0735586	1006
10	rs4748532	C	T	0.292247	1006
10	rs1928360	G	A	0.573559	1006
10	rs4748533	A	G	0.573559	1006
10	rs1329244	C	A	0.569583	1006
10	rs79124000	G	A	0.0606362	1006
10	rs6481543	A	G	0.599404	1006
10	rs6481544	A	T	0.599404	1006
10	rs72779373	C	G	0.0695825	1006
10	rs1410925	G	A	0.599404	1006
10	rs2209975	T	C	0.318091	1006
10	rs1329245	A	G	0.0516899	1006
10	rs1329246	C	T	0.0735586	1006
10	rs1028923	A	T	0.599404	1006
10	rs1028924	G	C	0.318091	1006
10	rs2209976	T	C	0.601392	1006
10	rs111818008	A	G	0.0536779	1006
10	rs1576311	C	G	0.183897	1006
10	rs1576312	G	A	0.601392	1006
10	rs1576313	G	A	0.154076	1006
10	rs1952475	A	G	0.601392	1006
10	rs75069859	A	T	0.102386	1006
10	rs11599671	A	G	0.229622	1006
10	rs78945324	A	G	0.0536779	1006
10	rs76612964	G	A	0.0526839	1006
10	rs7080850	A	G	0.447316	1006
10	rs11007271	C	T	0.0755467	1006
10	rs11593006	G	A	0.28827	1006
10	rs1576314	G	T	0.547714	1006
10	rs1576315	A	G	0.575547	1006
10	rs12241535	A	T	0.154076	1006
10	rs1590829	A	G	0.0755467	1006
10	rs1410926	C	G	0.575547	1006
10	rs1410927	T	G	0.602386	1006
10	rs61851128	T	C	0.102386	1006
10	rs7094084	T	G	0.576541	1006
10	rs2480341	A	G	0.784294	1006
10	rs7073098	C	T	0.575547	1006
10	rs56153239	C	G	0.0337972	1006
10	rs1590830	C	G	0.575547	1006
10	rs1590831	G	A	0.575547	1006
10	rs1590832	A	T	0.575547	1006
10	rs2183181	T	C	0.575547	1006
10	rs144349046	C	T	0.0159046	1006
10	rs6481550	C	T	0.575547	1006
10	rs112538324	C	T	0.0536779	1006
10	rs1329217	T	C	0.575547	1006
10	rs61851129	G	A	0.102386	1006
10	rs72779383	C	T	0.0755467	1006
10	rs72779385	A	G	0.0755467	1006
10	rs7914831	G	C	0.575547	1006
10	rs77731317	A	T	0.054672	1006
10	rs928062	C	T	0.575547	1006
10	rs1410914	G	T	0.575547	1006
10	rs2495843	G	A	0.207753	1006
10	rs2358247	G	T	0.575547	1006
10	rs76625072	G	A	0.0536779	1006
10	rs1928354	A	G	0.575547	1006
10	rs1928353	G	A	0.575547	1006
10	rs4748535	T	G	0.575547	1006
10	rs117543479	C	G	0.0168986	1006
10	rs145197949	T	C	0.0208748	1006
10	rs2104699	T	C	0.575547	1006
10	rs11007325	T	C	0.0755467	1006
10	rs1536835	C	T	0.207753	1006
10	rs118015677	T	C	0.0526839	1006
10	rs6481555	G	A	0.573559	1006
10	rs6481556	G	C	0.573559	1006
10	rs2495842	C	T	0.781312	1006
10	rs7086703	C	T	0.0467197	1006
10	rs112986173	C	T	0.0536779	1006
10	rs75014648	C	T	0.0536779	1006
10	rs7911338	T	C	0.499006	1006
10	rs77298686	C	T	0.0119284	1006
10	rs142757030	T	C	0.00298211	1006
10	rs1329218	C	T	0.571571	1006
10	rs1556114	G	A	0.571571	1006
10	rs148695291	C	T	0.0159046	1006
10	rs1556115	A	G	0.571571	1006
10	rs113114589	G	A	0.0536779	1006
10	rs4748536	G	A	0.571571	1006
10	rs1360120	C	T	0.2833	1006
10	rs1360121	G	A	0.2833	1006
10	rs113699381	C	A	0.0536779	1006
10	rs11007397	C	A	0.0735586	1006
10	rs6481563	T	C	0.571571	1006
10	rs7085337	G	A	0.571571	1006
10	rs113736750	A	G	0.0536779	1006
10	rs11007401	T	G	0.571571	1006
10	rs1556116	G	A	0.571571	1006
10	rs1556117	A	G	0.209742	1006
10	rs118131738	T	C	0.028827	1006
10	rs7910920	A	G	0.289264	1006
10	rs147751848	A	G	0.0159046	1006
10	rs74852778	C	T	0.00994036	1006
10	rs112535401	A	G	0.0417495	1006
10	rs2480310	G	A	0.209742	1006
10	rs7899842	C	G	0.571571	1006
10	rs61851130	A	G	0.290258	1006
10	rs7898985	G	A	0.571571	1006
10	rs11007418	C	T	0.0745527	1006
10	rs113706331	C	G	0.0536779	1006
10	rs1952473	G	A	0.571571	1006
10	rs1952472	T	C	0.571571	1006
10	rs2495841	A	G	0.781312	1006
10	rs1410915	G	A	0.287276	1006
10	rs116852777	A	G	0.0129225	1006
10	rs76995341	C	A	0.0516899	1006
10	rs871986	G	C	0.7833	1006
10	rs913651	C	G	0.571571	1006
10	rs16917919	A	G	0.34493	1006
10	rs4145025	G	A	0.571571	1006
10	rs10763689	C	A	0.571571	1006
10	rs10763690	G	A	0.571571	1006
10	rs4748537	C	A	0.571571	1006
10	rs77817809	A	G	0.0526839	1006
10	rs1928363	C	T	0.287276	1006
10	rs1928362	A	G	0.287276	1006
10	rs1928361	A	G	0.570577	1006
10	rs76687974	G	T	0.124254	1006
10	rs113790076	A	G	0.0536779	1006
10	rs11007446	T	C	0.447316	1006
10	rs7900792	A	G	0.28827	1006
10	rs7916006	C	T	0.571571	1006
10	rs144039920	T	C	0.0109344	1006
10	rs4443968	T	C	0.571571	1006
10	rs61851149	C	T	0.100398	1006
10	rs12763998	T	G	0.440358	1006
10	rs12764009	T	C	0.287276	1006
10	rs10826577	T	C	0.571571	1006
10	rs12783508	A	G	0.28827	1006
10	rs112098554	A	G	0.0536779	1006
10	rs1329221	A	G	0.571571	1006
10	rs1329222	C	T	0.570577	1006
10	rs111591021	G	T	0.0536779	1006
10	rs7071978	G	A	0.571571	1006
10	rs7917968	A	G	0.547714	1006
10	rs7921382	T	C	0.571571	1006
10	rs11007459	T	G	0.0755467	1006
10	rs7901570	G	A	0.571571	1006
10	rs58061419	C	T	0.0506958	1006
10	rs112939710	A	C	0.0536779	1006
10	rs2884417	G	T	0.571571	1006
10	rs4747363	G	A	0.49503	1006
10	rs139113963	G	C	0.0119284	1006
10	rs113671273	T	C	0.0526839	1006
10	rs1339060	T	C	0.777336	1006
10	rs928061	G	A	0.570577	1006
10	rs928060	G	A	0.571571	1006
10	rs928059	C	T	0.570577	1006
10	rs12779288	G	T	0.239563	1006
10	rs1796718	T	G	0.840954	1006
10	rs12358682	G	C	0.571571	1006
10	rs7905160	A	G	0.570577	1006
10	rs7908637	T	C	0.570577	1006
10	rs7908654	T	G	0.570577	1006
10	rs13377052	G	C	0.152087	1006
10	rs7908908	T	C	0.287276	1006
10	rs113732059	A	C	0.0526839	1006
10	rs61851150	A	G	0.0964215	1006
10	rs12359880	C	T	0.0656064	1006
10	rs12776470	A	G	0.287276	1006
10	rs16917924	A	C	0.0497018	1006
10	rs11007481	G	T	0.154076	1006
10	rs1028926	A	G	0.0755467	1006
10	rs10508569	A	T	0.154076	1006
10	rs113736044	A	G	0.0526839	1006
10	rs149940258	T	C	0.0149105	1006
10	rs147633134	G	A	0.0188867	1006
10	rs2358252	T	C	0.0755467	1006
10	rs41448847	T	G	0.0765408	1006
10	rs60795661	C	T	0.0755467	1006
10	rs11007487	A	G	0.0755467	1006
10	rs928058	T	C	0.572565	1006
10	rs1576310	T	G	0.573559	1006
10	rs11814870	T	G	0.28827	1006
10	rs883039	G	C	0.0755467	1006
10	rs913650	C	T	0.791252	1006
10	rs7358085	A	G	0.0516899	1006
10	rs113673383	A	G	0.0526839	1006
10	rs63328961	T	C	0.595427	1006
10	rs72781262	A	G	0.0745527	1006
10	rs963105	A	G	0.595427	1006
10	rs74850127	C	A	0.0506958	1006
10	rs13328790	G	C	0.0745527	1006
10	rs12356022	C	T	0.0745527	1006
10	rs12356023	C	A	0.0745527	1006
10	rs12356042	C	T	0.0447316	1006
10	rs11007511	T	C	0.594433	1006
10	rs112278856	A	T	0.0526839	1006
10	rs61851151	C	T	0.101392	1006
10	rs12761510	G	T	0.594433	1006
10	rs1796717	C	G	0.17992	1006
10	rs2358254	T	C	0.0755467	1006
10	rs11598199	G	C	0.101392	1006
10	rs2358255	A	G	0.594433	1006
10	rs4293026	C	G	0.313121	1006
10	rs75426702	T	C	0.0675944	1006
10	rs4460714	T	C	0.594433	1006
10	rs11007517	G	A	0.0745527	1006
10	rs1796716	G	T	0.17992	1006
10	rs4607963	T	C	0.594433	1006
10	rs4465267	C	G	0.595427	1006
10	rs11598310	G	T	0.101392	1006
10	rs7071565	C	T	0.519881	1006
10	rs9787596	A	G	0.314115	1006
10	rs112186812	C	A	0.0526839	1006
10	rs75573933	T	G	0.0516899	1006
10	rs11817173	A	G	0.313121	1006
10	rs10740799	C	T	0.594433	1006
10	rs7921494	A	C	0.777336	1006
10	rs9733813	G	A	0.0745527	1006
10	rs75529439	A	T	0.0516899	1006
10	rs7908404	G	A	0.594433	1006
10	rs61851163	T	C	0.206759	1006
10	rs77881328	A	G	0.0656064	1006
10	rs61851164	T	C	0.101392	1006
10	rs10826609	C	A	0.0755467	1006
10	rs7898119	T	C	0.594433	1006
10	rs111505751	A	G	0.0526839	1006
10	rs1572721	C	T	0.313121	1006
10	rs6415945	T	C	0.594433	1006
10	rs76137897	T	A	0.0516899	1006
10	rs11007534	C	T	0.593439	1006
10	rs75759193	C	T	0.101392	1006
10	rs1119480	C	G	0.594433	1006
10	rs1119481	T	C	0.594433	1006
10	rs1119482	A	G	0.596421	1006
10	rs117255615	T	C	0.0168986	1006
10	rs1119483	T	C	0.594433	1006
10	rs1796715	C	T	0.17992	1006
10	rs9417692	A	G	0.182903	1006
10	rs4145925	C	G	0.594433	1006
10	rs7915717	A	G	0.0874751	1006
10	rs61851165	T	G	0.101392	1006
10	rs61580588	C	T	0.207753	1006
10	rs10508570	A	C	0.0745527	1006
10	rs79664991	C	T	0.0526839	1006
10	rs12255512	C	T	0.154076	1006
10	rs984340	G	C	0.177932	1006
10	rs12769511	T	G	0.315109	1006
10	rs984341	G	A	0.597416	1006
10	rs984342	G	T	0.597416	1006
10	rs984343	C	G	0.596421	1006
10	rs11007552	A	G	0.0745527	1006
10	rs9417699	G	T	0.17495	1006
10	rs10763713	T	C	0.596421	1006
10	rs61851168	C	T	0.102386	1006
10	rs35721668	G	A	0.315109	1006
10	rs181205818	A	G	0.00298211	1006
10	rs7902612	A	G	0.317097	1006
10	rs6481583	A	C	0.597416	1006
10	rs7920556	G	A	0.523857	1006
10	rs10763715	C	G	0.596421	1006
10	rs11007564	T	C	0.0745527	1006
10	rs3847371	T	C	0.315109	1006
10	rs3847372	T	C	0.596421	1006
10	rs10826618	T	C	0.596421	1006
10	rs2358256	G	A	0.596421	1006
10	rs140778842	G	T	0.0417495	1006
10	rs77198855	G	A	0.0357853	1006
10	rs7086992	G	A	0.596421	1006
10	rs117220298	A	G	0.00894632	1006
10	rs17635177	G	A	0.101392	1006
10	rs140059850	T	C	0.0208748	1006
10	rs17713260	T	G	0.0626243	1006
10	rs61851172	G	A	0.101392	1006
10	rs118010763	T	C	0.027833	1006
10	rs10826626	G	A	0.59841	1006
10	rs1339061	A	G	0.180915	1006
10	rs10826628	C	T	0.59841	1006
10	rs3737265	C	T	0.2833	1006
10	rs3737264	C	T	0.59841	1006
10	rs3737263	G	A	0.59841	1006
10	rs1999958	C	T	0.59841	1006
10	rs946397	G	A	0.2833	1006
10	rs946396	T	C	0.59841	1006
10	rs11007623	C	T	0.0745527	1006
10	rs111976375	C	T	0.10338	1006
10	rs7068983	T	C	0.59841	1006
10	rs11007630	T	A	0.208748	1006
10	rs1854470	A	T	0.59841	1006
10	rs17713607	G	A	0.10338	1006
10	rs12571013	T	C	0.315109	1006
10	rs75095925	T	A	0.102386	1006
10	rs11007632	C	T	0.59841	1006
10	rs61851173	T	C	0.102386	1006
10	rs12256565	G	A	0.2833	1006
10	rs991640	C	A	0.59841	1006
10	rs991641	A	G	0.315109	1006
10	rs61851174	A	G	0.102386	1006
10	rs75258188	A	G	0.083499	1006
10	rs1890506	C	T	0.410537	1006
10	rs34796131	G	A	0.0536779	1006
10	rs11007642	G	T	0.264414	1006
10	rs11814999	G	A	0.0964215	1006
10	rs2031928	G	A	0.281312	1006
10	rs78546402	A	C	0.0616302	1006
10	rs56314234	C	T	0.0159046	1006
10	rs1887924	T	C	0.0954274	1006
10	rs72781290	T	G	0.0894632	1006
10	rs1887923	G	C	0.400596	1006
10	rs138455305	A	G	0.00994036	1006
10	rs7913804	G	C	0.387674	1006
10	rs7913808	G	A	0.290258	1006
10	rs11815393	T	C	0.0954274	1006
10	rs7917242	G	A	0.387674	1006
10	rs11815790	T	C	0.0954274	1006
10	rs6481617	A	G	0.388668	1006
10	rs12357474	T	C	0.27336	1006
10	rs11007659	C	G	0.387674	1006
10	rs12358497	G	A	0.294235	1006
10	rs12358506	G	T	0.293241	1006
10	rs12357490	T	C	0.293241	1006
10	rs11007660	G	A	0.293241	1006
10	rs11007661	C	A	0.293241	1006
10	rs1329231	A	G	0.567594	1006
10	rs1329230	G	A	0.389662	1006
10	rs192756710	G	T	0.00994036	1006
10	rs1329229	A	G	0.389662	1006
10	rs7082964	T	A	0.0954274	1006
10	rs7083085	T	C	0.389662	1006
10	rs7079419	A	G	0.389662	1006
10	rs1329228	C	G	0.388668	1006
10	rs10826664	G	A	0.388668	1006
10	rs10826665	T	C	0.387674	1006
10	rs10763729	T	C	0.388668	1006
10	rs12257274	A	G	0.388668	1006
10	rs7069490	G	A	0.388668	1006
10	rs7070698	C	G	0.388668	1006
10	rs12249985	C	A	0.0218688	1006
10	rs10826671	T	G	0.293241	1006
10	rs11007668	G	A	0.293241	1006
10	rs11007670	G	T	0.293241	1006
10	rs9888119	G	T	0.293241	1006
10	rs9888029	C	T	0.293241	1006
10	rs9888030	C	T	0.293241	1006
10	rs9888031	C	T	0.294235	1006
10	rs9888032	C	T	0.294235	1006
10	rs12782215	A	T	0.109344	1006
10	rs9888044	C	T	0.293241	1006
10	rs9888126	G	A	0.293241	1006
10	rs10763730	T	C	0.293241	1006
10	rs10763731	A	G	0.293241	1006
10	rs10763732	A	G	0.293241	1006
10	rs10763733	T	G	0.293241	1006
10	rs10763734	T	A	0.293241	1006
10	rs138421612	G	A	0.0129225	1006
10	rs10047399	G	A	0.293241	1006
10	rs28491607	G	T	0.293241	1006
10	rs12770718	T	A	0.109344	1006
10	rs55665210	G	A	0.293241	1006
10	rs7084729	G	A	0.0954274	1006
10	rs11007674	A	T	0.293241	1006
10	rs2225258	G	A	0.293241	1006
10	rs2209974	C	A	0.293241	1006
10	rs2209973	C	T	0.293241	1006
10	rs12219283	A	C	0.293241	1006
10	rs11007679	A	C	0.293241	1006
10	rs76874829	T	G	0.026839	1006
10	rs1329227	C	T	0.293241	1006
10	rs1329226	T	G	0.759443	1006
10	rs141331490	A	G	0.0129225	1006
10	rs10826672	A	G	0.0606362	1006
10	rs12780574	C	T	0.109344	1006
10	rs11007691	G	A	0.272366	1006
10	rs80269468	G	A	0.0755467	1006
10	rs1538465	A	G	0.272366	1006
10	rs1538464	A	T	0.40159	1006
10	rs145426288	G	A	0.0129225	1006
10	rs4326693	T	C	0.40159	1006
10	rs4255444	A	C	0.40159	1006
10	rs4619042	C	G	0.40159	1006
10	rs4633353	C	T	0.40159	1006
10	rs1538461	A	G	0.40159	1006
10	rs1538462	G	A	0.40159	1006
10	rs1538463	G	A	0.40159	1006
10	rs1416462	A	G	0.40159	1006
10	rs1416463	G	A	0.40159	1006
10	rs1934048	C	T	0.40159	1006
10	rs141276475	T	C	0.0119284	1006
10	rs1339058	G	C	0.40159	1006
10	rs1339059	C	T	0.465209	1006
10	rs10763736	G	A	0.40159	1006
10	rs7097679	C	A	0.40159	1006
10	rs4622157	T	C	0.40159	1006
10	rs5018912	C	T	0.40159	1006
10	rs11819712	A	G	0.0954274	1006
10	rs11007711	C	G	0.40159	1006
10	rs75034473	G	A	0.40159	1006
10	rs182698619	G	A	0.0129225	1006
10	rs77178449	A	G	0.40159	1006
10	rs187902331	T	C	0.0129225	1006
10	rs7073660	C	A	0.385686	1006
10	rs7094786	T	G	0.40159	1006
10	rs7094929	T	G	0.400596	1006
10	rs7073925	C	T	0.40159	1006
10	rs7095029	T	C	0.367793	1006
10	rs111636262	C	T	0.0407555	1006
10	rs146914920	G	T	0.0119284	1006
10	rs192340982	G	A	0.0198807	1006
10	rs7095499	T	C	0.40159	1006
10	rs11516774	C	T	0.40159	1006
10	rs11516775	T	C	0.40159	1006
10	rs4298796	C	G	0.40159	1006
10	rs2358271	G	A	0.402584	1006
10	rs117004092	A	C	0.0178926	1006
10	rs2358272	A	T	0.40159	1006
10	rs34289237	G	C	0.0954274	1006
10	rs7098083	C	T	0.375746	1006
10	rs11593185	C	T	0.0944334	1006
10	rs79575739	A	C	0.109344	1006
10	rs183317537	T	C	0.0129225	1006
10	rs139559020	A	T	0.0954274	1006
```
