## Supplementary material for "Characterization of shared and ancestry-specific signals driving complex traits using multi-ancestry fine-mapping": s2.afreq

```
#CHROM	ID	REF	ALT	ALT_FREQS	OBS_CT
10	rs10430577	C	T	0.308532	1008
10	rs10430578	G	A	0.308532	1008
10	rs149062478	G	A	0.0704365	1008
10	rs510633	A	G	0.381944	1008
10	rs483809	A	G	0.380952	1008
10	rs692618	G	C	0.381944	1008
10	rs560358	A	C	0.380952	1008
10	rs538413	A	G	0.381944	1008
10	rs16916644	A	G	0.0525794	1008
10	rs691070	C	T	0.381944	1008
10	rs532813	G	A	0.527778	1008
10	rs691105	G	A	0.381944	1008
10	rs529996	T	A	0.525794	1008
10	rs508011	G	A	0.381944	1008
10	rs10508553	C	T	0.141865	1008
10	rs11011537	G	T	0.0277778	1008
10	rs691707	T	C	0.382937	1008
10	rs691721	A	C	0.381944	1008
10	rs691728	G	C	0.380952	1008
10	rs722381	G	A	0.527778	1008
10	rs691745	C	A	0.382937	1008
10	rs473015	G	A	0.522817	1008
10	rs59952207	T	C	0.047619	1008
10	rs692009	C	A	0.380952	1008
10	rs11011589	G	C	0.0347222	1008
10	rs692239	C	T	0.382937	1008
10	rs11011622	T	C	0.0347222	1008
10	rs79120774	A	T	0.0257937	1008
10	rs691668	C	T	0.382937	1008
10	rs497429	A	G	0.385913	1008
10	rs691659	G	T	0.382937	1008
10	rs691597	A	C	0.382937	1008
10	rs1277557	G	T	0.381944	1008
10	rs1277556	C	T	0.52381	1008
10	rs1277555	T	C	0.382937	1008
10	rs691068	A	G	0.531746	1008
10	rs11011645	T	C	0.0486111	1008
10	rs507963	G	A	0.380952	1008
10	rs72784706	A	C	0.00297619	1008
10	rs477533	C	T	0.383929	1008
10	rs72784707	C	G	0.0376984	1008
10	rs474778	A	G	0.382937	1008
10	rs16916669	G	C	0.0456349	1008
10	rs72784708	A	G	0.0376984	1008
10	rs12242670	C	T	0.108135	1008
10	rs7896624	T	C	0.154762	1008
10	rs11011655	G	A	0.154762	1008
10	rs112093606	G	T	0.00198413	1008
10	rs117843750	C	T	0.0347222	1008
10	rs12249671	T	G	0.154762	1008
10	rs7474649	A	C	0.154762	1008
10	rs526713	A	G	0.527778	1008
10	rs6482070	C	T	0.154762	1008
10	rs28482234	C	G	0.154762	1008
10	rs4747334	G	C	0.0853175	1008
10	rs2165899	T	C	0.154762	1008
10	rs2120293	A	G	0.154762	1008
10	rs41277350	A	G	0.00297619	1008
10	rs11594574	A	G	0.154762	1008
10	rs691383	C	T	0.372024	1008
10	rs74118046	T	C	0.0486111	1008
10	rs7081872	A	G	0.0486111	1008
10	rs552511	C	G	0.374008	1008
10	rs691112	T	C	0.90873	1008
10	rs10764176	A	G	0.154762	1008
10	rs10508554	A	G	0.154762	1008
10	rs4433476	C	T	0.154762	1008
10	rs4641364	C	T	0.154762	1008
10	rs10827902	G	A	0.154762	1008
10	rs690759	A	G	0.75496	1008
10	rs72784713	G	A	0.00198413	1008
10	rs74118047	G	A	0.0486111	1008
10	rs692635	C	A	0.375	1008
10	rs491995	A	G	0.753968	1008
10	rs12570689	A	C	0.180556	1008
10	rs10827910	C	G	0.280754	1008
10	rs35598022	T	G	0.0694444	1008
10	rs10827911	C	A	0.154762	1008
10	rs4748429	A	G	0.284722	1008
10	rs473919	C	G	0.378968	1008
10	rs11011704	G	T	0.242063	1008
10	rs75527711	A	G	0.0257937	1008
10	rs7085542	A	G	0.284722	1008
10	rs72784716	G	A	0.00198413	1008
10	rs11593092	G	A	0.0694444	1008
10	rs11011709	A	G	0.0367063	1008
10	rs72784717	C	T	0.00198413	1008
10	rs691159	T	A	0.529762	1008
10	rs691148	G	A	0.529762	1008
10	rs7074683	G	A	0.0694444	1008
10	rs11011721	G	A	0.0376984	1008
10	rs7095391	A	T	0.154762	1008
10	rs10827920	G	A	0.0267857	1008
10	rs571979	A	G	0.378968	1008
10	rs7896039	A	G	0.154762	1008
10	rs12260894	C	G	0.0694444	1008
10	rs692077	G	A	0.531746	1008
10	rs12761871	G	A	0.0694444	1008
10	rs12262907	C	T	0.154762	1008
10	rs16916691	A	G	0.0486111	1008
10	rs12359511	C	T	0.147817	1008
10	rs691563	G	T	0.367063	1008
10	rs11011748	C	T	0.147817	1008
10	rs483822	A	G	0.660714	1008
10	rs966720	T	C	0.271825	1008
10	rs691513	C	A	0.388889	1008
10	rs11011754	C	T	0.030754	1008
10	rs1299188	C	G	0.384921	1008
10	rs1296641	T	C	0.532738	1008
10	rs72784724	C	G	0.0515873	1008
10	rs12358385	A	G	0.0277778	1008
10	rs80200568	A	G	0.0277778	1008
10	rs691550	G	A	0.531746	1008
10	rs56336322	C	T	0.0515873	1008
10	rs55910920	T	C	0.0277778	1008
10	rs61022323	A	G	0.0684524	1008
10	rs55691793	A	G	0.0277778	1008
10	rs117813842	C	T	0.0277778	1008
10	rs691862	T	C	0.531746	1008
10	rs12263430	A	G	0.0684524	1008
10	rs36018023	C	A	0.0853175	1008
10	rs549855	C	T	0.383929	1008
10	rs78159125	A	G	0.0277778	1008
10	rs11511149	T	C	0.0277778	1008
10	rs79242307	C	T	0.0496032	1008
10	rs116986273	T	G	0.0277778	1008
10	rs7081306	C	A	0.268849	1008
10	rs690893	C	A	0.652778	1008
10	rs4747335	G	T	0.147817	1008
10	rs12354874	A	G	0.0277778	1008
10	rs11592310	T	C	0.242063	1008
10	rs11592271	A	C	0.0684524	1008
10	rs4748431	G	T	0.240079	1008
10	rs4747336	T	G	0.267857	1008
10	rs12780445	A	T	0.242063	1008
10	rs12243310	C	T	0.0684524	1008
10	rs7072795	T	C	0.0644841	1008
10	rs508196	C	T	0.598214	1008
10	rs692097	G	C	0.619048	1008
10	rs74228786	T	C	0.178571	1008
10	rs475853	A	G	0.343254	1008
10	rs35193534	C	A	0.0654762	1008
10	rs692594	G	C	0.621032	1008
10	rs556165	A	C	0.623016	1008
10	rs12243207	T	C	0.0446429	1008
10	rs553304	T	C	0.452381	1008
10	rs2478568	G	A	0.662698	1008
10	rs2437260	G	A	0.618056	1008
10	rs2497827	G	A	0.618056	1008
10	rs943331	G	A	0.327381	1008
10	rs943330	T	C	0.0456349	1008
10	rs7096615	T	C	0.0277778	1008
10	rs16916693	T	C	0.0297619	1008
10	rs35627797	G	T	0.0644841	1008
10	rs2497828	T	C	0.621032	1008
10	rs2497829	T	A	0.618056	1008
10	rs2497830	C	A	0.325397	1008
10	rs10827981	C	T	0.0456349	1008
10	rs2497831	G	A	0.618056	1008
10	rs2478569	C	T	0.618056	1008
10	rs943329	T	G	0.618056	1008
10	rs7086141	G	C	0.0486111	1008
10	rs2437261	C	G	0.525794	1008
10	rs11011850	G	A	0.0267857	1008
10	rs1926739	G	A	0.617063	1008
10	rs11011857	A	C	0.0912698	1008
10	rs60740052	T	A	0.0644841	1008
10	rs11593695	C	A	0.0912698	1008
10	rs11592022	G	A	0.0902778	1008
10	rs11011865	T	C	0.0922619	1008
10	rs80350242	C	T	0.0267857	1008
10	rs7095247	G	A	0.0912698	1008
10	rs2437262	A	G	0.670635	1008
10	rs113334738	G	A	0.015873	1008
10	rs7085961	T	G	0.0922619	1008
10	rs2497832	T	A	0.626984	1008
10	rs2497833	A	T	0.625	1008
10	rs189106067	C	T	0.0168651	1008
10	rs11592648	G	A	0.0654762	1008
10	rs2497835	G	A	0.531746	1008
10	rs12571789	T	C	0.181548	1008
10	rs2437263	A	G	0.530754	1008
10	rs2437264	T	C	0.52877	1008
10	rs78038225	G	A	0.0753968	1008
10	rs2437265	A	G	0.674603	1008
10	rs9664208	C	T	0.0724206	1008
10	rs117783684	C	T	0.0138889	1008
10	rs7071264	G	A	0.330357	1008
10	rs2437266	T	G	0.877976	1008
10	rs11011896	C	G	0.0267857	1008
10	rs2437267	A	G	0.550595	1008
10	rs2497836	G	A	0.550595	1008
10	rs2497837	C	T	0.550595	1008
10	rs2437268	A	G	0.551587	1008
10	rs2497838	G	A	0.877976	1008
10	rs55812394	G	A	0.0178571	1008
10	rs2148599	A	G	0.549603	1008
10	rs2148598	C	T	0.344246	1008
10	rs17658718	C	T	0.0267857	1008
10	rs10508555	G	C	0.457341	1008
10	rs2437271	G	T	0.344246	1008
10	rs79765634	T	C	0.0238095	1008
10	rs12413168	C	G	0.327381	1008
10	rs117748606	G	A	0.0267857	1008
10	rs2497839	G	A	0.344246	1008
10	rs11011919	C	T	0.267857	1008
10	rs11594139	C	T	0.0664683	1008
10	rs116137496	C	T	0.0297619	1008
10	rs2497840	G	A	0.344246	1008
10	rs76607776	T	G	0.0595238	1008
10	rs117688646	C	G	0.0753968	1008
10	rs79053745	A	G	0.1875	1008
10	rs2437272	G	A	0.420635	1008
10	rs7922102	G	T	0.265873	1008
10	rs12782151	G	A	0.265873	1008
10	rs11594776	C	T	0.265873	1008
10	rs149244348	A	T	0.0357143	1008
10	rs1926738	C	T	0.344246	1008
10	rs1926737	A	G	0.672619	1008
10	rs2148596	G	A	0.266865	1008
10	rs2148595	G	A	0.266865	1008
10	rs2182582	A	G	0.267857	1008
10	rs35540736	C	G	0.266865	1008
10	rs17658805	G	A	0.266865	1008
10	rs59434947	T	A	0.0357143	1008
10	rs2497753	A	G	0.876984	1008
10	rs2497754	A	C	0.877976	1008
10	rs58377250	T	C	0.0198413	1008
10	rs12415959	T	G	0.274802	1008
10	rs10828013	A	G	0.274802	1008
10	rs2478571	G	A	0.329365	1008
10	rs12359337	A	G	0.0257937	1008
10	rs2497755	A	T	0.876984	1008
10	rs11011980	A	T	0.0257937	1008
10	rs10508556	T	C	0.308532	1008
10	rs117814285	G	A	0.0634921	1008
10	rs2497756	A	G	0.6875	1008
10	rs2497759	C	G	0.353175	1008
10	rs80319646	A	G	0.21131	1008
10	rs2497760	T	C	0.652778	1008
10	rs7078713	G	C	0.271825	1008
10	rs7099037	A	G	0.299603	1008
10	rs7079066	G	C	0.27381	1008
10	rs12415053	C	G	0.27381	1008
10	rs2497761	C	T	0.875992	1008
10	rs11818989	T	G	0.213294	1008
10	rs190862095	A	T	0.0367063	1008
10	rs2478573	G	A	0.661706	1008
10	rs2478574	G	C	0.875992	1008
10	rs80134638	G	A	0.0257937	1008
10	rs75616782	T	A	0.0615079	1008
10	rs16916738	T	C	0.214286	1008
10	rs2497762	C	T	0.331349	1008
10	rs16916742	G	T	0.0257937	1008
10	rs9418383	T	G	0.875992	1008
10	rs73607845	C	G	0.238095	1008
10	rs67967330	G	A	0.0625	1008
10	rs16916744	G	A	0.0257937	1008
10	rs7894090	G	A	0.850198	1008
10	rs11012030	G	A	0.0257937	1008
10	rs943335	T	C	0.39881	1008
10	rs943334	T	A	0.624008	1008
10	rs2007904	A	C	0.274802	1008
10	rs2007909	A	G	0.274802	1008
10	rs116738355	G	C	0.0297619	1008
10	rs11012036	G	A	0.0257937	1008
10	rs11012037	G	A	0.0257937	1008
10	rs2497763	C	T	0.124008	1008
10	rs112890837	C	T	0.030754	1008
10	rs74473625	G	A	0.0257937	1008
10	rs943328	G	A	0.297619	1008
10	rs2437273	C	G	0.124008	1008
10	rs75918179	C	T	0.0416667	1008
10	rs12354582	T	C	0.0257937	1008
10	rs2497764	C	T	0.124008	1008
10	rs1926742	A	G	0.673611	1008
10	rs190385344	C	T	0.00198413	1008
10	rs41306336	T	G	0.030754	1008
10	rs79880158	G	A	0.0257937	1008
10	rs79347420	A	G	0.0257937	1008
10	rs111964090	A	C	0.0248016	1008
10	rs45447194	G	C	0.030754	1008
10	rs12359445	G	C	0.0248016	1008
10	rs2497765	C	G	0.642857	1008
10	rs2497766	G	A	0.639881	1008
10	rs6482123	T	C	0.0248016	1008
10	rs16916765	T	C	0.0248016	1008
10	rs6482124	C	T	0.212302	1008
10	rs6482126	C	T	0.21131	1008
10	rs143655764	T	C	0.0674603	1008
10	rs2488161	A	G	0.118056	1008
10	rs75140420	A	C	0.0357143	1008
10	rs7893618	A	G	0.607143	1008
10	rs7906425	G	A	0.547619	1008
10	rs2497767	C	G	0.675595	1008
10	rs58338149	T	A	0.241071	1008
10	rs2488107	A	C	0.723214	1008
10	rs12355062	G	A	0.248016	1008
10	rs113888149	C	T	0.237103	1008
10	rs12356294	C	T	0.223214	1008
10	rs9418387	T	C	0.320437	1008
10	rs114711150	C	T	0.0505952	1008
10	rs2497768	C	G	0.655754	1008
10	rs78231519	C	A	0.00496032	1008
10	rs4570473	A	G	0.0496032	1008
10	rs61603426	G	T	0.22619	1008
10	rs2488108	G	T	0.649802	1008
10	rs2488109	T	C	0.329365	1008
10	rs76410020	G	C	0.00595238	1008
10	rs2488110	G	C	0.393849	1008
10	rs60946168	A	T	0.234127	1008
10	rs7921720	C	G	0.231151	1008
10	rs2488111	G	A	0.417659	1008
10	rs2497769	C	T	0.411706	1008
10	rs7893893	C	T	0.232143	1008
10	rs145479481	G	A	0.0357143	1008
10	rs2488112	G	A	0.365079	1008
10	rs9988676	G	A	0.0505952	1008
10	rs9988726	T	C	0.0496032	1008
10	rs74835772	T	C	0.0496032	1008
10	rs7085309	A	T	0.232143	1008
10	rs56274640	T	C	0.00595238	1008
10	rs150899414	T	C	0.0357143	1008
10	rs11492528	A	C	0.238095	1008
10	rs1986372	G	A	0.602183	1008
10	rs2488114	A	G	0.328373	1008
10	rs2488115	G	C	0.604167	1008
10	rs2488116	C	A	0.365079	1008
10	rs2488117	G	A	0.362103	1008
10	rs12356631	G	A	0.232143	1008
10	rs72780027	C	T	0.00198413	1008
10	rs67552121	C	T	0.232143	1008
10	rs2488118	T	C	0.654762	1008
10	rs2488119	G	C	0.423611	1008
10	rs2497770	C	T	0.423611	1008
10	rs2357781	C	T	0.232143	1008
10	rs2497771	G	A	0.366071	1008
10	rs116610663	C	T	0.0496032	1008
10	rs7074271	T	C	0.281746	1008
10	rs2488120	T	C	0.367063	1008
10	rs78875295	T	C	0.0496032	1008
10	rs2497772	C	T	0.364087	1008
10	rs1935507	C	T	0.65377	1008
10	rs2497774	G	A	0.647817	1008
10	rs79501677	C	T	0.0496032	1008
10	rs2357782	T	C	0.652778	1008
10	rs11012209	A	T	0.415675	1008
10	rs9417342	A	G	0.394841	1008
10	rs79075928	G	A	0.00496032	1008
10	rs72780029	A	G	0.0615079	1008
10	rs12358690	T	C	0.232143	1008
10	rs2884272	C	T	0.232143	1008
10	rs11012228	C	A	0.232143	1008
10	rs2497775	A	C	0.393849	1008
10	rs2357783	A	T	0.447421	1008
10	rs78721910	A	G	0.00496032	1008
10	rs1935506	G	A	0.447421	1008
10	rs1935505	G	A	0.447421	1008
10	rs4747337	A	G	0.233135	1008
10	rs142695535	A	G	0.0367063	1008
10	rs11012244	T	C	0.177579	1008
10	rs2488122	A	G	0.44246	1008
10	rs2488123	A	T	0.356151	1008
10	rs4747338	G	T	0.356151	1008
10	rs150883277	G	T	0.0496032	1008
10	rs2497776	G	A	0.394841	1008
10	rs112675168	C	T	0.00496032	1008
10	rs144276058	G	A	0.0505952	1008
10	rs2497778	C	A	0.446429	1008
10	rs117427570	C	T	0.0496032	1008
10	rs115341451	C	G	0.0367063	1008
10	rs2488124	A	G	0.449405	1008
10	rs2497779	T	A	0.681548	1008
10	rs2497782	G	A	0.44246	1008
10	rs117819239	T	G	0.00496032	1008
10	rs149010638	C	T	0.0515873	1008
10	rs113762238	C	T	0.230159	1008
10	rs11012311	C	T	0.230159	1008
10	rs11012314	C	A	0.230159	1008
10	rs2497785	G	A	0.681548	1008
10	rs2497786	T	C	0.678571	1008
10	rs2497787	G	A	0.678571	1008
10	rs117320028	G	C	0.0496032	1008
10	rs112910308	C	T	0.00496032	1008
10	rs79886316	C	T	0.0496032	1008
10	rs10828127	T	C	0.230159	1008
10	rs2497788	T	C	0.68254	1008
10	rs138323996	C	A	0.00496032	1008
10	rs2497789	T	C	0.679563	1008
10	rs67406532	G	A	0.22619	1008
10	rs2488131	G	T	0.679563	1008
10	rs11012330	A	G	0.229167	1008
10	rs116875700	G	A	0.0119048	1008
10	rs11012331	C	T	0.00496032	1008
10	rs11012333	A	G	0.229167	1008
10	rs16916785	G	A	0.229167	1008
10	rs16916787	T	A	0.229167	1008
10	rs12358478	G	T	0.229167	1008
10	rs2488132	C	T	0.394841	1008
10	rs12358488	G	A	0.228175	1008
10	rs78596308	A	C	0.0505952	1008
10	rs9417346	A	T	0.680556	1008
10	rs28478337	G	A	0.231151	1008
10	rs143248664	G	A	0.0357143	1008
10	rs75036238	A	G	0.00496032	1008
10	rs16916794	A	T	0.231151	1008
10	rs11012350	G	A	0.231151	1008
10	rs1935502	A	G	0.683532	1008
10	rs2488133	G	A	0.526786	1008
10	rs2488134	G	A	0.301587	1008
10	rs72780045	T	A	0.233135	1008
10	rs2488135	T	C	0.693452	1008
10	rs79190403	T	C	0.00496032	1008
10	rs75555198	G	A	0.0357143	1008
10	rs16916797	A	C	0.0496032	1008
10	rs116888582	A	G	0.0228175	1008
10	rs2488136	A	G	0.697421	1008
10	rs80137559	T	C	0.0496032	1008
10	rs1954283	C	T	0.0664683	1008
10	rs77773672	G	T	0.00496032	1008
10	rs16916801	A	G	0.0426587	1008
10	rs75832802	G	C	0.0218254	1008
10	rs2488137	G	T	0.297619	1008
10	rs1891392	T	C	0.695437	1008
10	rs2488138	A	T	0.69246	1008
10	rs12569659	C	G	0.0168651	1008
10	rs10828143	T	C	0.228175	1008
10	rs11012368	T	G	0.222222	1008
10	rs2488139	A	G	0.69246	1008
10	rs2488140	A	G	0.328373	1008
10	rs2488141	A	C	0.328373	1008
10	rs2488142	T	A	0.327381	1008
10	rs2488143	A	C	0.327381	1008
10	rs72780046	A	G	0.22123	1008
10	rs75032518	A	G	0.0912698	1008
10	rs11012374	C	T	0.0912698	1008
10	rs72780048	G	A	0.0297619	1008
10	rs2488144	A	T	0.313492	1008
10	rs2497791	C	T	0.313492	1008
10	rs77356072	C	A	0.0912698	1008
10	rs7080093	T	G	0.314484	1008
10	rs2488145	A	G	0.327381	1008
10	rs80115014	G	A	0.00595238	1008
10	rs2497792	C	G	0.077381	1008
10	rs11012380	C	A	0.309524	1008
10	rs77131414	T	C	0.22123	1008
10	rs2497793	C	T	0.694444	1008
10	rs2497794	C	T	0.327381	1008
10	rs2488146	T	C	0.327381	1008
10	rs2488147	G	C	0.330357	1008
10	rs11012386	G	A	0.184524	1008
10	rs7078285	C	T	0.177579	1008
10	rs4748438	G	A	0.363095	1008
10	rs78323796	G	T	0.0912698	1008
10	rs11012396	G	A	0.183532	1008
10	rs2226131	C	G	0.0615079	1008
10	rs11012397	C	T	0.183532	1008
10	rs11012398	G	A	0.183532	1008
10	rs60010151	A	T	0.0208333	1008
10	rs2488148	G	A	0.497024	1008
10	rs2497795	C	T	0.306548	1008
10	rs11012402	T	G	0.342262	1008
10	rs77166420	G	C	0.0416667	1008
10	rs76771594	A	G	0.0416667	1008
10	rs2497796	C	G	0.684524	1008
10	rs12269078	G	A	0.0902778	1008
10	rs7920075	C	T	0.181548	1008
10	rs2497797	C	T	0.30754	1008
10	rs1986480	C	T	0.0515873	1008
10	rs4748439	G	A	0.0902778	1008
10	rs72780053	A	G	0.0654762	1008
10	rs117767283	G	A	0.183532	1008
10	rs67885731	T	C	0.0654762	1008
10	rs2357784	G	A	0.0902778	1008
10	rs2249672	T	G	0.691468	1008
10	rs2357785	A	C	0.093254	1008
10	rs11595997	T	C	0.372024	1008
10	rs11592978	G	T	0.0515873	1008
10	rs7098506	G	T	0.324405	1008
10	rs72780057	C	G	0.00595238	1008
10	rs7088280	A	G	0.361111	1008
10	rs16916821	C	G	0.0902778	1008
10	rs80269453	T	G	0.0873016	1008
10	rs150303477	C	A	0.014881	1008
10	rs10828165	A	G	0.229167	1008
10	rs10828166	C	T	0.194444	1008
10	rs7894806	G	C	0.0496032	1008
10	rs2488149	G	T	0.467262	1008
10	rs2497798	G	T	0.0803571	1008
10	rs2497799	A	T	0.0803571	1008
10	rs142308343	A	G	0.0376984	1008
10	rs2497800	C	T	0.0684524	1008
10	rs2497801	A	G	0.463294	1008
10	rs10764296	G	A	0.300595	1008
10	rs10764297	G	T	0.269841	1008
10	rs10764298	A	G	0.275794	1008
10	rs2497802	C	G	0.464286	1008
10	rs2497803	T	C	0.464286	1008
10	rs2488151	A	G	0.373016	1008
10	rs74118097	C	T	0.0882937	1008
10	rs74118099	C	G	0.0912698	1008
10	rs2497804	T	C	0.0674603	1008
10	rs11012494	G	C	0.047619	1008
10	rs2488152	A	G	0.0674603	1008
10	rs2185765	A	G	0.448413	1008
10	rs2357786	T	C	0.384921	1008
10	rs11012497	G	T	0.0218254	1008
10	rs2357787	T	C	0.276786	1008
10	rs74118101	T	G	0.0912698	1008
10	rs79996039	A	G	0.0505952	1008
10	rs2488153	A	G	0.4375	1008
10	rs2497805	A	C	0.4375	1008
10	rs7072642	A	G	0.277778	1008
10	rs2497806	T	C	0.4375	1008
10	rs2497807	G	A	0.434524	1008
10	rs56392041	C	T	0.0277778	1008
10	rs11012507	G	A	0.249008	1008
10	rs2497808	G	A	0.0674603	1008
10	rs11012511	T	C	0.047619	1008
10	rs2497809	A	G	0.0674603	1008
10	rs2488154	C	A	0.43254	1008
10	rs4601659	G	C	0.0277778	1008
10	rs2497810	C	G	0.0674603	1008
10	rs117222257	C	A	0.0833333	1008
10	rs2488155	T	G	0.433532	1008
10	rs78351253	A	G	0.00595238	1008
10	rs2488156	C	T	0.0674603	1008
10	rs2497811	A	G	0.4375	1008
10	rs2497812	G	A	0.0674603	1008
10	rs182218595	A	G	0.0218254	1008
10	rs2497813	A	G	0.0674603	1008
10	rs7076486	G	C	0.0277778	1008
10	rs150813992	G	A	0.0853175	1008
10	rs75865896	G	A	0.030754	1008
10	rs2497814	G	A	0.0714286	1008
10	rs9663324	C	T	0.047619	1008
10	rs77351913	T	C	0.102183	1008
10	rs11012544	C	T	0.047619	1008
10	rs2497815	A	T	0.0962302	1008
10	rs2497816	G	A	0.249008	1008
10	rs16916827	G	A	0.0982143	1008
10	rs74548180	C	T	0.0287698	1008
10	rs2497817	A	C	0.329365	1008
10	rs2497818	A	G	0.0684524	1008
10	rs17602947	A	G	0.0287698	1008
10	rs2497819	A	C	0.0674603	1008
10	rs2250678	A	G	0.435516	1008
10	rs2497820	G	A	0.435516	1008
10	rs2488157	T	C	0.0684524	1008
10	rs149135754	G	A	0.0982143	1008
10	rs79563622	A	G	0.0168651	1008
10	rs2497821	A	T	0.431548	1008
10	rs2497822	A	G	0.0674603	1008
10	rs2488158	G	A	0.397817	1008
10	rs77177180	T	C	0.015873	1008
10	rs11012573	T	G	0.197421	1008
10	rs2488159	G	A	0.0684524	1008
10	rs2497823	C	T	0.390873	1008
10	rs11012579	T	C	0.169643	1008
10	rs58526291	A	T	0.147817	1008
10	rs117515680	T	C	0.0962302	1008
10	rs11012580	T	G	0.151786	1008
10	rs2488160	T	C	0.401786	1008
10	rs192586433	C	T	0.0962302	1008
10	rs12256910	T	C	0.179563	1008
10	rs75571034	G	A	0.145833	1008
10	rs7902948	C	T	0.030754	1008
10	rs12255303	A	G	0.078373	1008
10	rs7903081	C	A	0.030754	1008
10	rs11012588	G	C	0.218254	1008
10	rs17661090	T	A	0.0257937	1008
10	rs35822349	T	C	0.0257937	1008
10	rs7917532	T	C	0.409722	1008
10	rs78442978	T	C	0.0198413	1008
10	rs12775151	T	C	0.305556	1008
10	rs114616686	G	A	0.0972222	1008
10	rs139538722	C	T	0.27877	1008
10	rs116884453	G	A	0.0238095	1008
10	rs76308688	A	T	0.0803571	1008
10	rs117713070	C	T	0.0962302	1008
10	rs1935501	C	A	0.0952381	1008
10	rs1935499	T	G	0.407738	1008
10	rs7100828	C	T	0.998016	1008
10	rs76641646	G	T	0.0565476	1008
10	rs12247990	C	T	0.191468	1008
10	rs7083207	T	C	0.0257937	1008
10	rs11012618	A	C	0.199405	1008
10	rs7079408	A	G	0.0257937	1008
10	rs6482171	A	G	0.19246	1008
10	rs6482172	C	T	0.998016	1008
10	rs141980593	G	A	0.0198413	1008
10	rs7912811	A	G	0.0238095	1008
10	rs11012640	C	T	0.185516	1008
10	rs1547819	C	A	0.62004	1008
10	rs77553403	A	G	0.0823413	1008
10	rs6415964	C	T	0.998016	1008
10	rs77350403	T	C	0.0813492	1008
10	rs78471792	A	G	0.015873	1008
10	rs11012655	G	A	0.164683	1008
10	rs10828233	T	G	0.0615079	1008
10	rs7087949	G	A	0.431548	1008
10	rs72780087	A	G	0.21131	1008
10	rs117617154	A	T	0.0793651	1008
10	rs7074587	A	G	0.334325	1008
10	rs11012659	G	A	0.276786	1008
10	rs7916599	G	A	0.195437	1008
10	rs16916844	A	C	0.0605159	1008
10	rs12767511	G	A	0.0595238	1008
10	rs147514449	A	T	0.204365	1008
10	rs12778700	T	C	0.0992063	1008
10	rs7916255	A	G	0.206349	1008
10	rs12255637	C	T	0.372024	1008
10	rs11597102	T	G	0.0615079	1008
10	rs117738954	C	A	0.0684524	1008
10	rs10828237	G	A	0.440476	1008
10	rs11012674	G	A	0.440476	1008
10	rs4573589	G	A	0.577381	1008
10	rs10508557	A	G	0.0664683	1008
10	rs16916850	G	T	0.0684524	1008
10	rs11012679	A	C	0.206349	1008
10	rs10508558	A	C	0.33631	1008
10	rs72780090	A	G	0.205357	1008
10	rs16916853	G	C	0.266865	1008
10	rs10828240	G	T	0.560516	1008
10	rs11012689	C	T	0.444444	1008
10	rs58607727	T	C	0.33631	1008
10	rs73591764	A	G	0.31746	1008
10	rs7910846	A	C	0.594246	1008
10	rs11012691	C	A	0.246032	1008
10	rs11012692	A	G	0.274802	1008
10	rs7919238	T	C	0.58631	1008
10	rs144567021	C	T	0.0436508	1008
10	rs11012693	C	T	0.198413	1008
10	rs10828242	G	A	0.577381	1008
10	rs11012694	C	T	0.574405	1008
10	rs4748441	C	A	0.0436508	1008
10	rs71497232	C	T	0.0664683	1008
10	rs16916866	G	A	0.0694444	1008
10	rs10828244	G	A	0.202381	1008
10	rs17661538	G	C	0.0664683	1008
10	rs12769993	A	G	0.0664683	1008
10	rs34571084	G	A	0.0664683	1008
10	rs34496310	G	A	0.0664683	1008
10	rs78847150	A	T	0.0734127	1008
10	rs10740989	G	A	0.967262	1008
10	rs34736338	T	A	0.0664683	1008
10	rs11599314	G	A	0.0664683	1008
10	rs4748442	C	T	0.820437	1008
10	rs4748443	G	C	0.621032	1008
10	rs59555859	A	C	0.268849	1008
10	rs117509564	C	T	0.200397	1008
10	rs11012723	A	G	0.251984	1008
10	rs12766253	A	C	0.266865	1008
10	rs12761993	G	A	0.0674603	1008
10	rs80171629	C	T	0.199405	1008
10	rs61842422	A	G	0.0595238	1008
10	rs12571057	A	T	0.0625	1008
10	rs1935503	A	G	0.369048	1008
10	rs7904976	A	G	0.580357	1008
10	rs6482184	T	C	0.55754	1008
10	rs76852624	T	A	0.0585317	1008
10	rs75080501	A	G	0.0873016	1008
10	rs74120215	T	A	0.0615079	1008
10	rs74120216	C	T	0.229167	1008
10	rs61695381	C	T	0.229167	1008
10	rs80014678	T	C	0.156746	1008
10	rs60865573	G	A	0.229167	1008
10	rs77118008	T	C	0.225198	1008
10	rs76193769	T	C	0.0565476	1008
10	rs75361292	G	T	0.00992063	1008
10	rs78037940	C	G	0.0753968	1008
10	rs11012734	A	G	0.324405	1008
10	rs12777104	T	C	0.0654762	1008
10	rs12761528	C	G	0.0654762	1008
10	rs76154333	C	T	0.178571	1008
10	rs7071827	C	T	0.157738	1008
10	rs80262246	T	C	0.0605159	1008
10	rs188175872	A	C	0.0257937	1008
10	rs78100943	C	T	0.0555556	1008
10	rs7907638	A	T	0.614087	1008
10	rs7901587	C	T	0.219246	1008
10	rs10764314	C	T	0.161706	1008
10	rs10828253	T	C	0.164683	1008
10	rs11012743	A	G	0.421627	1008
10	rs10828254	A	G	0.420635	1008
10	rs10764316	C	G	0.415675	1008
10	rs12260380	T	C	0.169643	1008
10	rs113600505	C	T	0.00992063	1008
10	rs7478172	T	C	0.246032	1008
10	rs35900015	T	A	0.246032	1008
10	rs10828255	A	G	0.173611	1008
10	rs10828257	G	T	0.168651	1008
10	rs61842423	G	T	0.12004	1008
10	rs7068492	T	C	0.358135	1008
10	rs16916872	C	T	0.0277778	1008
10	rs77973393	C	T	0.0625	1008
10	rs12359352	C	A	0.397817	1008
10	rs12221044	A	C	0.0615079	1008
10	rs7897163	C	T	0.0744048	1008
10	rs34849615	A	T	0.0664683	1008
10	rs7897452	C	T	0.0744048	1008
10	rs12761409	C	T	0.0763889	1008
10	rs61842424	G	A	0.122024	1008
10	rs11012759	G	C	0.0763889	1008
10	rs11012760	C	G	0.0724206	1008
10	rs11012761	C	A	0.0625	1008
10	rs10828259	A	T	0.0625	1008
10	rs10828260	C	A	0.0625	1008
10	rs11012763	A	G	0.0625	1008
10	rs10764318	G	A	0.0625	1008
10	rs143158024	C	T	0.030754	1008
10	rs139981155	C	T	0.0634921	1008
10	rs7909887	G	A	0.161706	1008
10	rs7897594	A	G	0.3125	1008
10	rs61842425	C	A	0.0684524	1008
10	rs10740990	A	G	0.381944	1008
10	rs117631267	G	A	0.0128968	1008
10	rs7901551	A	G	0.568452	1008
10	rs7895735	C	T	0.482143	1008
10	rs73593708	G	A	0.12996	1008
10	rs12360277	T	G	0.0198413	1008
10	rs7896004	C	T	0.140873	1008
10	rs60858250	G	A	0.282738	1008
10	rs7906351	T	G	0.0198413	1008
10	rs7915409	G	A	0.0188492	1008
10	rs4373814	G	C	0.503968	1008
10	rs11596960	G	A	0.499008	1008
10	rs11596974	G	A	0.344246	1008
10	rs147957981	A	C	0.0178571	1008
10	rs10828263	G	A	0.422619	1008
10	rs61842427	A	G	0.103175	1008
10	rs11591541	A	G	0.0763889	1008
10	rs61842428	G	C	0.10119	1008
10	rs79947700	T	G	0.168651	1008
10	rs57831826	T	G	0.263889	1008
10	rs11592688	T	G	0.0575397	1008
10	rs61084330	A	G	0.449405	1008
10	rs71497233	G	A	0.0575397	1008
10	rs76879993	G	T	0.105159	1008
10	rs75901164	A	T	0.105159	1008
10	rs2357790	T	C	0.510913	1008
10	rs4576718	C	T	0.161706	1008
10	rs60659831	C	T	0.320437	1008
10	rs11012783	A	G	0.499008	1008
10	rs12770520	A	G	0.502976	1008
10	rs12570727	G	A	0.499008	1008
10	rs61842432	G	A	0.258929	1008
10	rs60416694	A	G	0.316468	1008
10	rs12572659	T	C	0.50496	1008
10	rs61842434	G	A	0.260913	1008
10	rs12414422	C	T	0.135913	1008
10	rs78282637	C	A	0.275794	1008
10	rs12779075	G	A	0.0565476	1008
10	rs112313711	A	C	0.175595	1008
10	rs1891393	T	C	0.446429	1008
10	rs7908738	G	C	0.208333	1008
10	rs71497235	C	A	0.0456349	1008
10	rs7900124	T	C	0.467262	1008
10	rs34418804	C	G	0.046627	1008
10	rs7909119	G	A	0.217262	1008
10	rs61842437	G	A	0.257937	1008
10	rs10764319	C	T	0.443452	1008
10	rs58055243	G	C	0.275794	1008
10	rs55822580	C	T	0.271825	1008
10	rs12764271	C	A	0.0109127	1008
10	rs12572321	G	A	0.0505952	1008
10	rs34606998	C	T	0.31746	1008
10	rs36045774	A	T	0.0505952	1008
10	rs10764320	T	A	0.264881	1008
10	rs11591660	C	G	0.00198413	1008
10	rs60689569	C	A	0.277778	1008
10	rs1571787	G	A	0.427579	1008
10	rs2840320	C	G	0.553571	1008
10	rs12247369	A	G	0.114087	1008
10	rs11012800	C	T	0.0168651	1008
10	rs1331330	C	T	0.55754	1008
10	rs113835382	T	G	0.0168651	1008
10	rs145329779	C	A	0.0456349	1008
10	rs75170098	C	G	0.0218254	1008
10	rs11591227	A	G	0.046627	1008
10	rs10828267	T	C	0.18254	1008
10	rs10734038	C	T	0.573413	1008
10	rs35769984	A	G	0.046627	1008
10	rs10764322	A	G	0.178571	1008
10	rs11012808	C	T	0.168651	1008
10	rs1014296	G	T	0.40377	1008
10	rs78473349	C	T	0.171627	1008
10	rs12765240	C	T	0.046627	1008
10	rs11012811	G	T	0.165675	1008
10	rs11012812	A	G	0.250992	1008
10	rs10828269	G	C	0.576389	1008
10	rs78192884	G	A	0.15377	1008
10	rs11592100	C	A	0.0684524	1008
10	rs10828270	A	G	0.513889	1008
10	rs61842438	C	T	0.109127	1008
10	rs114435241	G	A	0.0168651	1008
10	rs61545603	C	T	0.109127	1008
10	rs79819217	T	C	0.0168651	1008
10	rs17662228	A	G	0.046627	1008
10	rs1888693	G	A	0.465278	1008
10	rs10764325	T	C	0.576389	1008
10	rs113390901	A	T	0.00297619	1008
10	rs10828272	G	A	0.225198	1008
10	rs10740993	C	T	0.579365	1008
10	rs11012828	A	G	0.115079	1008
10	rs17604757	A	G	0.00694444	1008
10	rs12571593	A	G	0.0426587	1008
10	rs77082081	T	G	0.109127	1008
10	rs113461617	G	T	0.152778	1008
10	rs10828275	T	A	0.126984	1008
10	rs35410995	C	T	0.0426587	1008
10	rs10828276	C	A	0.00694444	1008
10	rs10828277	T	C	0.575397	1008
10	rs77411819	C	T	0.0406746	1008
10	rs78875492	G	C	0.173611	1008
10	rs11012829	G	A	0.113095	1008
10	rs11012830	G	C	0.113095	1008
10	rs10740995	G	A	0.568452	1008
10	rs11012832	C	T	0.113095	1008
10	rs11012833	C	T	0.124008	1008
10	rs1929421	C	T	0.124008	1008
10	rs35653909	T	C	0.124008	1008
10	rs11594496	T	C	0.124008	1008
10	rs11594555	T	C	0.166667	1008
10	rs79264004	A	T	0.173611	1008
10	rs12413478	T	C	0.231151	1008
10	rs10828278	T	C	0.261905	1008
10	rs10764326	T	C	0.575397	1008
10	rs10740996	T	C	0.575397	1008
10	rs11012838	G	A	0.112103	1008
10	rs11012839	G	C	0.114087	1008
10	rs77451769	A	G	0.015873	1008
10	rs10764327	G	T	0.563492	1008
10	rs2068356	G	A	0.248016	1008
10	rs11595814	A	G	0.205357	1008
10	rs10828279	C	T	0.359127	1008
10	rs10828280	G	T	0.5625	1008
10	rs10828281	A	G	0.359127	1008
10	rs61844172	T	A	0.357143	1008
10	rs12358164	A	C	0.357143	1008
10	rs12357580	C	T	0.352183	1008
10	rs10828282	C	T	0.352183	1008
10	rs10764329	G	C	0.558532	1008
10	rs11012843	A	G	0.208333	1008
10	rs74120238	G	A	0.110119	1008
10	rs10764331	A	G	0.560516	1008
10	rs11598236	T	C	0.0505952	1008
10	rs10764332	A	C	0.560516	1008
10	rs12414844	C	T	0.330357	1008
10	rs2183719	A	T	0.559524	1008
10	rs55890801	G	A	0.127976	1008
10	rs2150694	C	A	0.185516	1008
10	rs2183718	A	G	0.560516	1008
10	rs74229403	C	T	0.15377	1008
10	rs61844175	G	A	0.21131	1008
10	rs11012850	G	A	0.146825	1008
10	rs10828287	C	T	0.324405	1008
10	rs12572404	A	C	0.209325	1008
10	rs73593770	G	A	0.14881	1008
10	rs10741003	A	G	0.564484	1008
10	rs34537345	A	G	0.0267857	1008
10	rs7080195	T	C	0.563492	1008
10	rs7090118	G	A	0.396825	1008
10	rs7076319	A	G	0.237103	1008
10	rs7090405	G	A	0.209325	1008
10	rs3900648	G	A	0.15377	1008
10	rs71491145	G	A	0.0267857	1008
10	rs2400	A	G	0.166667	1008
10	rs61844177	T	C	0.284722	1008
10	rs11012864	T	C	0.253968	1008
10	rs77138979	G	A	0.133929	1008
10	rs12766683	C	T	0.0267857	1008
10	rs11012867	C	T	0.12996	1008
10	rs12776808	A	G	0.0277778	1008
10	rs7100500	A	C	0.438492	1008
10	rs35667846	G	A	0.0267857	1008
10	rs17662793	A	G	0.197421	1008
10	rs1360459	T	A	0.135913	1008
10	rs112091987	C	T	0.015873	1008
10	rs10828295	A	G	0.299603	1008
10	rs11012877	G	A	0.251984	1008
10	rs1952984	C	T	0.251984	1008
10	rs142866237	G	A	0.0109127	1008
10	rs16916922	A	T	0.137897	1008
10	rs34074414	T	C	0.0267857	1008
10	rs73593775	T	C	0.015873	1008
10	rs11012883	C	T	0.248016	1008
10	rs16916925	A	G	0.137897	1008
10	rs7087598	C	T	0.0406746	1008
10	rs7911644	C	T	0.420635	1008
10	rs12569914	C	T	0.047619	1008
10	rs12777936	C	T	0.19246	1008
10	rs34295748	A	G	0.0486111	1008
10	rs35118097	G	A	0.0575397	1008
10	rs16916928	G	A	0.191468	1008
10	rs12413195	T	C	0.183532	1008
10	rs17605553	A	G	0.0486111	1008
10	rs1779235	A	G	0.19246	1008
10	rs111512190	C	T	0.132937	1008
10	rs1757211	G	A	0.1875	1008
10	rs1623474	C	T	0.422619	1008
10	rs1360460	A	G	0.430556	1008
10	rs1624525	T	G	0.431548	1008
10	rs56241630	A	G	0.230159	1008
10	rs1757210	A	G	0.183532	1008
10	rs1757209	C	T	0.8125	1008
10	rs1757208	A	G	0.81746	1008
10	rs1757207	T	C	0.813492	1008
10	rs1779226	A	G	0.81746	1008
10	rs76257031	C	T	0.128968	1008
10	rs1779227	T	C	0.813492	1008
10	rs1757206	T	C	0.813492	1008
10	rs1757205	G	T	0.813492	1008
10	rs1779228	T	C	0.818452	1008
10	rs7067916	A	G	0.816468	1008
10	rs143091833	T	C	0.0228175	1008
10	rs1779237	C	T	0.583333	1008
10	rs1779238	G	A	0.759921	1008
10	rs16916932	C	T	0.228175	1008
10	rs1779240	G	A	0.81746	1008
10	rs1779241	A	G	0.950397	1008
10	rs11592084	G	A	0.134921	1008
10	rs1779244	A	C	0.96131	1008
10	rs78011406	A	C	0.133929	1008
10	rs996861	C	A	0.132937	1008
10	rs79720344	G	A	0.00198413	1008
10	rs117976113	G	T	0.0168651	1008
10	rs78864692	T	A	0.222222	1008
10	rs58887549	G	A	0.222222	1008
10	rs61131022	C	A	0.224206	1008
10	rs1618660	G	C	0.536706	1008
10	rs1857424	A	G	0.540675	1008
10	rs11593318	G	A	0.131944	1008
10	rs2482103	A	G	0.944444	1008
10	rs11012932	A	G	0.133929	1008
10	rs2489211	G	C	0.895833	1008
10	rs12413079	G	A	0.12996	1008
10	rs150610002	G	C	0.00892857	1008
10	rs12414674	A	G	0.12996	1008
10	rs2482101	A	C	0.901786	1008
10	rs16916944	C	T	0.119048	1008
10	rs2482100	A	G	0.728175	1008
10	rs61278674	A	G	0.014881	1008
10	rs77963678	T	C	0.113095	1008
10	rs1277729	T	C	0.508929	1008
10	rs74327313	G	A	0.110119	1008
10	rs1277728	A	G	0.6875	1008
10	rs17679683	C	T	0.122024	1008
10	rs2482099	T	C	0.685516	1008
10	rs16916953	G	C	0.0674603	1008
10	rs117461341	C	T	0.0228175	1008
10	rs73595503	C	T	0.0615079	1008
10	rs78348780	A	G	0.0664683	1008
10	rs73595504	A	G	0.0664683	1008
10	rs1277727	C	G	0.683532	1008
10	rs59304020	C	G	0.0664683	1008
10	rs78862070	G	A	0.108135	1008
10	rs1277726	T	C	0.685516	1008
10	rs1277725	G	T	0.681548	1008
10	rs1300003	T	C	0.681548	1008
10	rs192080074	A	G	0.110119	1008
10	rs73595510	C	T	0.0625	1008
10	rs117244363	C	T	0.0634921	1008
10	rs117728801	T	C	0.0625	1008
10	rs117901481	G	A	0.0436508	1008
10	rs145382577	A	C	0.014881	1008
10	rs1125417	A	G	0.680556	1008
10	rs75613380	G	A	0.110119	1008
10	rs1573221	A	G	0.494048	1008
10	rs1573222	G	A	0.494048	1008
10	rs11012974	T	C	0.123016	1008
10	rs76774813	C	T	0.0625	1008
10	rs73595514	T	A	0.168651	1008
10	rs1277761	G	A	0.677579	1008
10	rs1277760	C	T	0.677579	1008
10	rs11012983	A	T	0.231151	1008
10	rs1277759	T	C	0.677579	1008
10	rs1277758	G	A	0.677579	1008
10	rs186437402	G	T	0.0128968	1008
10	rs1277757	A	C	0.680556	1008
10	rs1475613	A	G	0.0625	1008
10	rs140728719	A	G	0.014881	1008
10	rs79380771	G	A	0.0625	1008
10	rs16916963	A	G	0.0644841	1008
10	rs16916965	G	A	0.0644841	1008
10	rs78940953	G	C	0.109127	1008
10	rs2489208	C	A	0.544643	1008
10	rs4748444	T	C	0.0902778	1008
10	rs1277762	C	T	0.545635	1008
10	rs10828308	C	T	0.123016	1008
10	rs11012995	A	G	0.124008	1008
10	rs12358313	G	T	0.123016	1008
10	rs1277763	T	C	0.378968	1008
10	rs1277764	A	G	0.719246	1008
10	rs79489901	C	T	0.106151	1008
10	rs11013004	A	G	0.125	1008
10	rs11013005	T	C	0.188492	1008
10	rs1277765	C	T	0.551587	1008
10	rs12098280	A	C	0.0634921	1008
10	rs12355606	T	C	0.123016	1008
10	rs34640527	A	C	0.110119	1008
10	rs1277766	G	C	0.678571	1008
10	rs1277767	G	A	0.376984	1008
10	rs77450573	T	A	0.111111	1008
10	rs7914927	C	T	0.0634921	1008
10	rs12359899	G	A	0.122024	1008
10	rs73595533	C	A	0.171627	1008
10	rs57461028	C	G	0.0625	1008
10	rs1277768	G	A	0.487103	1008
10	rs16916984	G	A	0.0634921	1008
10	rs1277769	C	A	0.674603	1008
10	rs11013023	T	C	0.122024	1008
10	rs11013024	G	A	0.123016	1008
10	rs16916985	T	C	0.0634921	1008
10	rs76271666	A	C	0.0654762	1008
10	rs117773823	C	T	0.0634921	1008
10	rs10828310	C	T	0.122024	1008
10	rs150340360	A	G	0.0625	1008
10	rs11013030	G	A	0.0644841	1008
10	rs78953094	T	A	0.174603	1008
10	rs1539679	C	A	0.622024	1008
10	rs73595543	A	G	0.0644841	1008
10	rs1539680	G	C	0.385913	1008
10	rs16916992	A	T	0.0654762	1008
10	rs73595546	T	G	0.238095	1008
10	rs11013037	T	A	0.124008	1008
10	rs11013039	G	A	0.0644841	1008
10	rs78230290	C	T	0.173611	1008
10	rs11013043	C	T	0.362103	1008
10	rs11013044	G	A	0.297619	1008
10	rs10508559	T	C	0.124008	1008
10	rs78999708	A	G	0.0813492	1008
10	rs2489207	A	G	0.55754	1008
10	rs2489206	A	G	0.381944	1008
10	rs2489205	A	G	0.381944	1008
10	rs2482118	G	C	0.381944	1008
10	rs2482117	T	C	0.378968	1008
10	rs139102261	G	C	0.15873	1008
10	rs1757215	A	G	0.380952	1008
10	rs1757216	G	A	0.463294	1008
10	rs1757217	T	C	0.664683	1008
10	rs2482113	T	C	0.402778	1008
10	rs10828318	G	C	0.395833	1008
10	rs1757218	G	C	0.479167	1008
10	rs1779246	G	A	0.743056	1008
10	rs12249287	C	T	0.0922619	1008
10	rs12218657	C	T	0.201389	1008
10	rs12219357	T	A	0.201389	1008
10	rs144008245	C	T	0.0396825	1008
10	rs59881007	G	A	0.0684524	1008
10	rs2026323	C	A	0.304563	1008
10	rs2026324	C	G	0.303571	1008
10	rs2489204	G	C	0.743056	1008
10	rs1813517	G	C	0.387897	1008
10	rs148088051	T	C	0.0684524	1008
10	rs7915367	T	G	0.199405	1008
10	rs7924114	G	T	0.199405	1008
10	rs76269973	G	A	0.0892857	1008
10	rs10828321	C	T	0.0962302	1008
10	rs10764340	G	A	0.199405	1008
10	rs79813341	G	A	0.0684524	1008
10	rs10128211	G	A	0.199405	1008
10	rs1757219	T	C	0.4375	1008
10	rs76132658	C	T	0.0684524	1008
10	rs2489201	G	A	0.436508	1008
10	rs2489200	C	A	0.4375	1008
10	rs1779217	A	G	0.347222	1008
10	rs1757220	G	A	0.4375	1008
10	rs1779216	C	T	0.4375	1008
10	rs76056321	A	G	0.0952381	1008
10	rs79994564	G	A	0.0684524	1008
10	rs1779215	A	G	0.440476	1008
10	rs7917760	C	T	0.438492	1008
10	rs11013065	A	C	0.35119	1008
10	rs7896607	T	G	0.439484	1008
10	rs7905454	G	C	0.438492	1008
10	rs12220312	A	G	0.0684524	1008
10	rs1936442	A	G	0.441468	1008
10	rs1631911	T	C	0.638889	1008
10	rs1631891	C	A	0.638889	1008
10	rs12359455	A	G	0.0952381	1008
10	rs60196964	G	A	0.0347222	1008
10	rs1779214	T	C	0.483135	1008
10	rs1779213	G	A	0.640873	1008
10	rs1779212	T	C	0.640873	1008
10	rs78477605	A	G	0.0555556	1008
10	rs1779211	G	A	0.457341	1008
10	rs78421838	G	T	0.0555556	1008
10	rs149673821	C	T	0.0228175	1008
10	rs1539681	T	C	0.458333	1008
10	rs1779209	T	C	0.375992	1008
10	rs11013073	T	G	0.0882937	1008
10	rs1757223	G	A	0.458333	1008
10	rs1779208	C	T	0.458333	1008
10	rs11013076	A	C	0.0882937	1008
10	rs57748809	C	G	0.0376984	1008
10	rs1613804	A	G	0.584325	1008
10	rs10828326	G	C	0.0882937	1008
10	rs1779207	C	T	0.369048	1008
10	rs57557931	G	A	0.0555556	1008
10	rs74614006	G	A	0.0595238	1008
10	rs11013081	G	A	0.0803571	1008
10	rs1757224	C	G	0.585317	1008
10	rs11814908	G	C	0.126984	1008
10	rs1757225	A	G	0.368056	1008
10	rs1757226	C	T	0.368056	1008
10	rs2250996	A	G	0.368056	1008
10	rs2250999	A	G	0.640873	1008
10	rs116898814	G	A	0.0793651	1008
10	rs2482111	G	A	0.638889	1008
10	rs2482110	G	A	0.368056	1008
10	rs80255463	T	A	0.0902778	1008
10	rs11013089	A	G	0.0882937	1008
10	rs17680760	T	C	0.0873016	1008
10	rs11013092	A	G	0.0555556	1008
10	rs11013093	C	T	0.271825	1008
10	rs11013094	A	G	0.271825	1008
10	rs74117923	T	C	0.0376984	1008
10	rs1277744	C	T	0.636905	1008
10	rs1277745	A	G	0.365079	1008
10	rs61261116	T	C	0.12996	1008
10	rs1277746	A	G	0.365079	1008
10	rs1277747	A	G	0.454365	1008
10	rs1277748	G	A	0.364087	1008
10	rs1277749	A	G	0.364087	1008
10	rs12354884	A	C	0.0892857	1008
10	rs76761898	C	G	0.0922619	1008
10	rs1277750	C	G	0.367063	1008
10	rs12359226	G	A	0.0892857	1008
10	rs1277752	G	A	0.490079	1008
10	rs1277753	T	C	0.640873	1008
10	rs12146379	G	C	0.145833	1008
10	rs1277754	A	G	0.365079	1008
10	rs74967009	A	G	0.0565476	1008
10	rs11013115	G	A	0.0565476	1008
10	rs73597550	T	A	0.0376984	1008
10	rs36055159	A	G	0.143849	1008
10	rs76377192	G	A	0.0257937	1008
10	rs60070848	T	C	0.0376984	1008
10	rs7082483	C	T	0.0952381	1008
10	rs2482109	G	A	0.635913	1008
10	rs76306051	C	T	0.0545635	1008
10	rs2489199	A	G	0.641865	1008
10	rs16917080	T	G	0.0912698	1008
10	rs7098242	T	C	0.308532	1008
10	rs147614897	G	A	0.0257937	1008
10	rs1757234	G	A	0.0575397	1008
10	rs80167292	C	A	0.0565476	1008
10	rs10828333	A	G	0.308532	1008
10	rs11013119	T	G	0.093254	1008
10	rs1757235	C	A	0.407738	1008
10	rs78522306	A	G	0.0446429	1008
10	rs1757236	A	G	0.0654762	1008
10	rs117252503	A	G	0.0446429	1008
10	rs1779230	A	G	0.200397	1008
10	rs7898536	T	C	0.313492	1008
10	rs11013126	C	T	0.310516	1008
10	rs1892008	A	C	0.604167	1008
10	rs75503774	A	G	0.0873016	1008
10	rs11597670	C	G	0.0367063	1008
10	rs1779229	A	G	0.602183	1008
10	rs914363	T	C	0.404762	1008
10	rs11816378	G	A	0.0853175	1008
10	rs2255266	T	C	0.608135	1008
10	rs79142133	T	C	0.0972222	1008
10	rs11013133	C	G	0.197421	1008
10	rs11013134	G	A	0.0952381	1008
10	rs7920645	G	A	0.31746	1008
10	rs11818904	C	T	0.0833333	1008
10	rs138463596	G	C	0.0357143	1008
10	rs11013137	C	T	0.361111	1008
10	rs11812617	A	G	0.0833333	1008
10	rs139820070	C	T	0.0188492	1008
10	rs2489197	C	G	0.180556	1008
10	rs1331328	C	A	0.0605159	1008
10	rs76584316	C	T	0.0446429	1008
10	rs76552117	A	G	0.0833333	1008
10	rs16917091	A	C	0.108135	1008
10	rs1757199	C	T	0.640873	1008
10	rs145332690	T	C	0.0396825	1008
10	rs11013147	C	T	0.093254	1008
10	rs1757214	G	A	0.154762	1008
10	rs7071122	C	G	0.12004	1008
10	rs1757222	G	A	0.641865	1008
10	rs7082041	T	C	0.443452	1008
10	rs12359413	C	T	0.318452	1008
10	rs11013154	G	A	0.030754	1008
10	rs1034139	A	G	0.255952	1008
10	rs12269200	A	G	0.0198413	1008
10	rs1331329	T	A	0.105159	1008
10	rs17608196	C	T	0.0882937	1008
10	rs56074042	T	C	0.0535714	1008
10	rs1757213	A	G	0.997024	1008
10	rs10828358	C	T	0.362103	1008
10	rs74117931	C	T	0.274802	1008
10	rs12245847	T	C	0.62996	1008
10	rs12241085	C	G	0.719246	1008
10	rs993864	C	T	0.0138889	1008
10	rs58689896	C	T	0.0119048	1008
10	rs993865	G	A	0.989087	1008
10	rs58703423	C	G	0.418651	1008
10	rs11013184	A	T	0.673611	1008
10	rs7902194	A	T	0.990079	1008
10	rs77236924	A	T	0.0992063	1008
10	rs77221359	G	C	0.0634921	1008
10	rs993103	C	T	0.0109127	1008
10	rs11013199	G	A	0.0376984	1008
10	rs10764365	G	A	0.950397	1008
10	rs7923996	G	T	0.951389	1008
10	rs74117933	G	A	0.210317	1008
10	rs116984108	A	G	0.0347222	1008
10	rs10764368	C	G	0.986111	1008
10	rs2357927	G	A	0.952381	1008
10	rs56886916	A	G	0.0347222	1008
10	rs7085933	G	C	0.952381	1008
10	rs72784216	C	T	0.25496	1008
10	rs57205757	G	T	0.0347222	1008
10	rs7069292	C	T	0.952381	1008
10	rs2482107	A	T	0.047619	1008
10	rs2489221	C	T	0.00992063	1008
10	rs59713597	G	A	0.414683	1008
10	rs10828387	T	A	0.676587	1008
10	rs11013221	G	C	0.387897	1008
10	rs7099380	G	A	0.679563	1008
10	rs1106380	A	G	0.365079	1008
10	rs2357928	G	A	0.679563	1008
10	rs73601548	C	T	0.0386905	1008
10	rs145811885	C	T	0.0287698	1008
10	rs951046	G	A	0.603175	1008
10	rs12261375	T	C	0.093254	1008
10	rs10764369	G	A	0.68254	1008
10	rs2489220	G	A	0.563492	1008
10	rs2489219	G	A	0.729167	1008
10	rs72784221	C	T	0.12004	1008
10	rs7098208	C	T	0.554563	1008
10	rs1277721	C	T	0.564484	1008
10	rs10764373	G	T	0.720238	1008
10	rs10828399	G	A	0.722222	1008
10	rs1277722	G	A	0.736111	1008
10	rs1857423	T	C	0.172619	1008
10	rs1277723	G	A	0.736111	1008
10	rs78399549	A	G	0.0208333	1008
10	rs12254400	C	A	0.046627	1008
10	rs58090855	C	T	0.0912698	1008
10	rs78611159	G	A	0.0654762	1008
10	rs16917120	A	G	0.0912698	1008
10	rs16917121	C	G	0.0813492	1008
10	rs76663952	A	T	0.0912698	1008
10	rs78819239	A	T	0.103175	1008
10	rs17682059	T	A	0.125	1008
10	rs2489218	T	C	0.0109127	1008
10	rs2489217	T	C	0.0109127	1008
10	rs2482106	A	C	0.0109127	1008
10	rs1277743	C	T	0.00992063	1008
10	rs1411930	T	C	0.122024	1008
10	rs1277742	G	A	0.741071	1008
10	rs1411929	T	C	0.128968	1008
10	rs79982748	A	G	0.33631	1008
10	rs1277741	A	T	0.738095	1008
10	rs1277740	G	A	0.00992063	1008
10	rs61844249	C	A	0.563492	1008
10	rs2185981	C	G	0.00992063	1008
10	rs2482104	C	T	0.737103	1008
10	rs1295882	T	C	0.751984	1008
10	rs10508560	G	A	0.0337302	1008
10	rs11013287	G	A	0.270833	1008
10	rs1277733	C	T	0.748016	1008
10	rs1277732	C	G	0.0109127	1008
10	rs1277731	G	A	0.0109127	1008
10	rs16917138	A	G	0.0843254	1008
10	rs61842671	C	T	0.225198	1008
10	rs9633646	G	A	0.905754	1008
10	rs9633647	C	A	0.565476	1008
10	rs9633626	A	G	0.572421	1008
10	rs2482098	C	T	0.0109127	1008
10	rs1295881	G	A	0.0109127	1008
10	rs11013303	G	A	0.563492	1008
10	rs10741019	G	A	0.949405	1008
10	rs10741020	C	A	0.989087	1008
10	rs11013304	G	A	0.0386905	1008
10	rs11013305	C	A	0.0386905	1008
10	rs10764392	A	G	0.989087	1008
10	rs11013306	C	T	0.0386905	1008
10	rs1419250	G	A	0.989087	1008
10	rs79902748	A	G	0.0416667	1008
10	rs74452900	G	T	0.030754	1008
10	rs11013308	G	A	0.0128968	1008
10	rs1277739	G	A	0.574405	1008
10	rs7097680	A	G	0.428571	1008
10	rs73601575	T	C	0.047619	1008
10	rs7906604	G	A	0.989087	1008
10	rs7897882	T	G	0.989087	1008
10	rs6482258	C	T	0.989087	1008
10	rs7072759	A	G	0.428571	1008
10	rs11013317	A	G	0.832341	1008
10	rs11013319	G	A	0.831349	1008
10	rs11013320	G	C	0.831349	1008
10	rs75404998	A	T	0.0525794	1008
10	rs11013321	C	G	0.625992	1008
10	rs9731688	A	G	0.989087	1008
10	rs139610324	G	A	0.151786	1008
10	rs72784229	A	G	0.249008	1008
10	rs72784231	C	G	0.249008	1008
10	rs76304907	G	A	0.0446429	1008
10	rs11013339	C	G	0.0982143	1008
10	rs7923738	G	A	0.030754	1008
10	rs1277738	T	C	0.289683	1008
10	rs1277737	T	C	0.938492	1008
10	rs144043720	G	A	0.030754	1008
10	rs28756165	T	A	0.236111	1008
10	rs1277736	G	A	0.282738	1008
10	rs192759813	A	G	0.0337302	1008
10	rs182042537	C	A	0.0386905	1008
10	rs190165514	A	G	0.0357143	1008
10	rs116948795	G	A	0.0386905	1008
10	rs117147414	C	T	0.077381	1008
10	rs79489737	T	C	0.0922619	1008
10	rs7914038	G	T	0.256944	1008
10	rs1277735	A	G	0.325397	1008
10	rs1277734	G	A	0.0565476	1008
10	rs11013360	T	G	0.294643	1008
10	rs78842177	A	G	0.0128968	1008
10	rs9417384	T	C	0.0595238	1008
10	rs7909722	A	G	0.464286	1008
10	rs10828424	A	G	0.0565476	1008
10	rs7083373	C	G	0.210317	1008
10	rs74440383	G	A	0.0119048	1008
10	rs4443967	C	T	0.0575397	1008
10	rs112475399	G	A	0.107143	1008
10	rs16917151	A	G	0.115079	1008
10	rs118042536	C	T	0.0763889	1008
10	rs7912454	A	G	0.112103	1008
10	rs75863847	C	G	0.0267857	1008
10	rs6482265	G	A	0.117063	1008
10	rs7089228	A	G	0.225198	1008
10	rs117108914	T	C	0.0396825	1008
10	rs11013413	T	A	0.0515873	1008
10	rs11013415	A	G	0.109127	1008
10	rs56152004	C	G	0.105159	1008
10	rs11013416	T	C	0.109127	1008
10	rs56364834	A	C	0.105159	1008
10	rs17682871	A	G	0.105159	1008
10	rs7099246	A	G	0.467262	1008
10	rs12414996	C	T	0.0535714	1008
10	rs11013421	A	G	0.094246	1008
10	rs139652906	A	T	0.0297619	1008
10	rs7087852	G	C	0.0575397	1008
10	rs11013428	T	C	0.0565476	1008
10	rs76373827	T	C	0.12004	1008
10	rs117570391	C	T	0.0119048	1008
10	rs11013438	C	A	0.031746	1008
10	rs75422267	G	A	0.111111	1008
10	rs11013444	A	G	0.117063	1008
10	rs1419252	G	A	0.0416667	1008
10	rs4747339	C	T	0.100198	1008
10	rs1419251	G	C	0.203373	1008
10	rs4748447	T	C	0.202381	1008
10	rs4747340	G	A	0.138889	1008
10	rs10828452	A	T	0.0386905	1008
10	rs72786006	G	T	0.159722	1008
10	rs111449941	G	A	0.125	1008
10	rs78087290	A	G	0.0525794	1008
10	rs4748448	C	T	0.193452	1008
10	rs72786007	G	A	0.104167	1008
10	rs58065366	G	A	0.0555556	1008
10	rs16917166	C	T	0.0178571	1008
10	rs75113019	C	T	0.0138889	1008
10	rs79500087	G	T	0.0674603	1008
10	rs61842674	C	G	0.116071	1008
10	rs77952637	C	T	0.166667	1008
10	rs61842675	A	T	0.116071	1008
10	rs61842676	C	T	0.116071	1008
10	rs61842677	G	A	0.116071	1008
10	rs16917167	G	A	0.0505952	1008
10	rs7896848	G	A	0.166667	1008
10	rs74229407	C	G	0.094246	1008
10	rs1972396	C	T	0.910714	1008
10	rs143216794	G	A	0.0505952	1008
10	rs61842678	A	G	0.128968	1008
10	rs117780128	G	A	0.0357143	1008
10	rs1547168	A	G	0.0386905	1008
10	rs1750477	A	G	0.241071	1008
10	rs7895345	C	A	0.0505952	1008
10	rs2799573	T	C	0.00297619	1008
10	rs79748748	A	G	0.0396825	1008
10	rs2489214	G	A	0.293651	1008
10	rs76096342	G	A	0.0644841	1008
10	rs1750478	A	G	0.0406746	1008
10	rs78834171	A	T	0.0228175	1008
10	rs2489213	G	A	0.0396825	1008
10	rs76191935	C	T	0.0327381	1008
10	rs1000266	G	C	0.0347222	1008
10	rs10828479	A	G	0.178571	1008
10	rs4747341	T	A	0.135913	1008
10	rs67427028	A	G	0.0337302	1008
10	rs143871712	T	C	0.0367063	1008
10	rs1969897	T	C	0.204365	1008
10	rs9787537	C	G	0.201389	1008
10	rs1013232	C	T	0.260913	1008
10	rs11013596	T	G	0.0347222	1008
10	rs66483306	A	G	0.0357143	1008
10	rs41383652	G	A	0.0347222	1008
10	rs59042995	G	A	0.0347222	1008
10	rs59473151	C	T	0.0347222	1008
10	rs11599327	T	G	0.134921	1008
10	rs11013615	A	C	0.0376984	1008
10	rs11013616	A	T	0.0367063	1008
10	rs60859849	T	G	0.0357143	1008
10	rs11013624	A	G	0.134921	1008
10	rs67241225	A	G	0.0347222	1008
10	rs150030791	G	C	0.0386905	1008
10	rs7894306	T	C	0.131944	1008
10	rs11013640	A	G	0.0376984	1008
10	rs4146986	A	C	0.0376984	1008
10	rs11013641	T	C	0.0357143	1008
10	rs10828528	G	A	0.230159	1008
10	rs12258323	G	A	0.260913	1008
10	rs12269065	T	C	0.260913	1008
10	rs61839206	C	T	0.228175	1008
10	rs9645525	G	A	0.294643	1008
10	rs114639408	G	A	0.030754	1008
10	rs115311046	T	C	0.030754	1008
10	rs79395114	G	C	0.030754	1008
10	rs77614786	C	T	0.0376984	1008
10	rs75405946	G	A	0.030754	1008
10	rs7093791	A	G	0.497024	1008
10	rs79606845	T	A	0.030754	1008
10	rs7092002	C	T	0.264881	1008
10	rs7087460	A	G	0.235119	1008
10	rs10828533	A	G	0.270833	1008
10	rs11013691	T	C	0.0337302	1008
10	rs10828534	G	A	0.235119	1008
10	rs77592653	C	T	0.0386905	1008
10	rs11013698	G	A	0.0347222	1008
10	rs11013700	G	T	0.267857	1008
10	rs10828542	A	G	0.339286	1008
10	rs76172908	C	A	0.0257937	1008
10	rs117558767	C	A	0.0287698	1008
10	rs10828545	G	A	0.3125	1008
10	rs12573736	T	C	0.199405	1008
10	rs10458703	G	A	0.203373	1008
10	rs61839208	A	C	0.141865	1008
10	rs12572465	G	T	0.0376984	1008
10	rs7083127	A	G	0.5	1008
10	rs11013723	A	G	0.0376984	1008
10	rs4453118	A	G	0.0535714	1008
10	rs11592650	T	G	0.117063	1008
10	rs1277843	C	T	0.3125	1008
10	rs76385396	G	A	0.0327381	1008
10	rs7919793	A	G	0.111111	1008
10	rs1277844	G	T	0.100198	1008
10	rs4748451	G	A	0.318452	1008
10	rs4748452	G	T	0.318452	1008
10	rs11819342	T	C	0.113095	1008
10	rs139091271	G	T	0.0625	1008
10	rs74667294	A	T	0.0327381	1008
10	rs2489198	A	G	0.0654762	1008
10	rs10764427	G	T	0.0982143	1008
10	rs12240995	A	C	0.0386905	1008
10	rs2489196	C	T	0.0654762	1008
10	rs2489195	A	G	0.0644841	1008
10	rs2489194	A	G	0.409722	1008
10	rs7896075	G	T	0.260913	1008
10	rs11013768	C	T	0.0248016	1008
10	rs1290126	C	T	0.0644841	1008
10	rs17683651	A	T	0.031746	1008
10	rs78737394	A	C	0.0396825	1008
10	rs77141557	C	A	0.0337302	1008
10	rs1277840	C	T	0.0654762	1008
10	rs1277841	C	A	0.0644841	1008
10	rs1277842	T	C	0.104167	1008
10	rs11594922	A	G	0.110119	1008
10	rs1298103	T	C	0.502976	1008
10	rs2357929	G	A	0.0337302	1008
10	rs9629911	G	C	0.0992063	1008
10	rs2799571	A	G	0.508929	1008
10	rs61839209	T	C	0.311508	1008
10	rs16917194	T	C	0.30754	1008
10	rs1750479	T	C	0.374008	1008
10	rs61418170	C	G	0.236111	1008
10	rs4748453	C	T	0.238095	1008
10	rs12356676	A	G	0.33631	1008
10	rs61839211	A	G	0.00198413	1008
10	rs10764437	A	G	0.931548	1008
10	rs7080181	A	G	0.931548	1008
10	rs7921548	G	T	0.93254	1008
10	rs10764440	G	A	0.93254	1008
10	rs16917197	A	G	0.296627	1008
10	rs76307280	A	G	0.0386905	1008
10	rs7894616	G	T	0.631944	1008
10	rs11013834	G	C	0.298611	1008
10	rs11013835	G	A	0.930556	1008
10	rs11013839	T	C	0.0267857	1008
10	rs10764443	C	G	0.650794	1008
10	rs11013845	A	G	0.0416667	1008
10	rs148533722	G	A	0.0416667	1008
10	rs117246203	G	A	0.231151	1008
10	rs6482355	A	G	0.890873	1008
10	rs6482356	C	G	0.93254	1008
10	rs2148186	T	A	0.93254	1008
10	rs2148185	G	A	0.93254	1008
10	rs7919691	C	T	0.693452	1008
10	rs7919809	C	G	0.892857	1008
10	rs139338937	G	A	0.0416667	1008
10	rs7898684	T	G	0.650794	1008
10	rs7907743	G	A	0.651786	1008
10	rs115185209	T	C	0.100198	1008
10	rs12254796	G	A	0.237103	1008
10	rs7898858	A	C	0.93254	1008
10	rs11013859	A	G	0.652778	1008
10	rs11013860	A	C	0.556548	1008
10	rs12572782	C	T	0.651786	1008
10	rs78908666	T	C	0.0416667	1008
10	rs77757894	C	T	0.0555556	1008
10	rs7904974	C	G	0.693452	1008
10	rs11013862	G	A	0.693452	1008
10	rs7923885	G	A	0.933532	1008
10	rs7911542	A	G	0.693452	1008
10	rs148903371	C	T	0.0396825	1008
10	rs10828592	G	A	0.696429	1008
10	rs11013865	C	T	0.65377	1008
10	rs6482360	C	T	0.69246	1008
10	rs141168355	G	A	0.0396825	1008
10	rs7901640	G	A	0.673611	1008
10	rs7920123	A	C	0.652778	1008
10	rs80139106	T	C	0.0992063	1008
10	rs16917211	A	G	0.0396825	1008
10	rs1325995	G	C	0.930556	1008
10	rs1325994	G	A	0.93254	1008
10	rs79400969	G	A	0.0396825	1008
10	rs79909319	G	A	0.0228175	1008
10	rs12262563	A	C	0.25496	1008
10	rs7072277	A	G	0.892857	1008
10	rs7072399	A	G	0.892857	1008
10	rs7099729	C	T	0.634921	1008
10	rs17539088	G	A	0.654762	1008
10	rs16917217	G	A	0.655754	1008
10	rs61839222	A	C	0.655754	1008
10	rs11013889	G	A	0.634921	1008
10	rs11013890	A	G	0.284722	1008
10	rs10828598	T	C	0.892857	1008
10	rs10741039	C	A	0.892857	1008
10	rs10741040	A	C	0.655754	1008
10	rs187975725	C	T	0.00396825	1008
10	rs118042763	C	T	0.237103	1008
10	rs7082391	T	G	0.890873	1008
10	rs7901058	C	T	0.657738	1008
10	rs7911051	T	C	0.657738	1008
10	rs10741041	T	C	0.892857	1008
10	rs10741042	C	A	0.65377	1008
10	rs10764447	G	A	0.654762	1008
10	rs1926028	A	G	0.654762	1008
10	rs1325993	G	A	0.889881	1008
10	rs1325992	T	C	0.234127	1008
10	rs1325991	T	A	0.654762	1008
10	rs74395904	A	G	0.0138889	1008
10	rs11013908	G	A	0.0257937	1008
10	rs6482368	A	G	0.890873	1008
10	rs7085825	C	A	0.634921	1008
10	rs17684350	A	C	0.100198	1008
10	rs10734050	T	C	0.636905	1008
10	rs116873136	A	G	0.0525794	1008
10	rs10734051	G	A	0.634921	1008
10	rs57494713	A	G	0.253968	1008
10	rs10828605	A	G	0.634921	1008
10	rs10828606	A	G	0.634921	1008
10	rs10828607	C	T	0.633929	1008
10	rs10828608	A	C	0.890873	1008
10	rs7913836	T	C	0.892857	1008
10	rs2031570	C	G	0.892857	1008
10	rs117463179	C	A	0.0396825	1008
10	rs7908718	C	T	0.632937	1008
10	rs11013933	A	G	0.250992	1008
10	rs7908876	C	T	0.931548	1008
10	rs11013938	G	C	0.0257937	1008
10	rs61839226	A	G	0.643849	1008
10	rs10828616	G	A	0.643849	1008
10	rs74707569	C	T	0.0406746	1008
10	rs10828617	A	G	0.643849	1008
10	rs76884243	G	A	0.0386905	1008
10	rs74229417	G	A	0.0386905	1008
10	rs11013950	A	G	0.287698	1008
10	rs7908976	G	A	0.267857	1008
10	rs150738818	T	C	0.0406746	1008
10	rs4747344	C	T	0.268849	1008
10	rs1409207	A	G	0.93254	1008
10	rs16917243	C	G	0.556548	1008
10	rs17611696	C	T	0.0912698	1008
10	rs4748458	C	T	0.922619	1008
10	rs58941357	T	A	0.926587	1008
10	rs7090503	T	A	0.931548	1008
10	rs61839228	A	G	0.112103	1008
10	rs16917244	C	T	0.252976	1008
10	rs7078741	G	T	0.930556	1008
10	rs56194607	T	C	0.0426587	1008
10	rs117455966	G	A	0.0337302	1008
10	rs7074429	T	A	0.339286	1008
10	rs371726801	T	C	0.014881	1008
10	rs7074171	A	G	0.861111	1008
10	rs147933516	T	G	0.0198413	1008
10	rs150191673	G	T	0.0515873	1008
10	rs10764459	G	A	0.755952	1008
10	rs61839230	A	C	0.217262	1008
10	rs10828623	T	C	0.975198	1008
10	rs2148184	T	C	0.00396825	1008
10	rs1012227	C	G	0.58631	1008
10	rs61839231	A	G	0.217262	1008
10	rs16917251	C	A	0.21627	1008
10	rs11014012	G	T	0.334325	1008
10	rs11014016	G	A	0.119048	1008
10	rs11014021	T	A	0.123016	1008
10	rs10828625	C	A	0.722222	1008
10	rs145287589	C	T	0.0138889	1008
10	rs7069531	A	G	0.126984	1008
10	rs16917257	G	A	0.0515873	1008
10	rs11014026	T	C	0.251984	1008
10	rs11014036	C	A	0.0545635	1008
10	rs113862204	C	T	0.121032	1008
10	rs112483873	T	C	0.0545635	1008
10	rs4748459	A	G	0.757937	1008
10	rs1570940	C	T	0.510913	1008
10	rs12258178	A	C	0.0545635	1008
10	rs1570939	A	G	0.689484	1008
10	rs35241357	A	G	0.565476	1008
10	rs6482384	G	T	0.122024	1008
10	rs11014049	G	A	0.122024	1008
10	rs12358055	C	T	0.176587	1008
10	rs912984	C	A	0.459325	1008
10	rs912985	A	G	0.0525794	1008
10	rs75133047	A	G	0.0248016	1008
10	rs6482385	C	T	0.75	1008
10	rs61839258	G	T	0.243056	1008
10	rs140007845	G	A	0.0416667	1008
10	rs3829133	A	G	0.257937	1008
10	rs3750592	G	A	0.373016	1008
10	rs3750591	G	A	0.479167	1008
10	rs10828650	A	G	0.541667	1008
10	rs75420886	G	T	0.0714286	1008
10	rs11014084	A	G	0.257937	1008
10	rs12355091	A	G	0.077381	1008
10	rs75159173	C	G	0.0505952	1008
10	rs77018321	T	A	0.0505952	1008
10	rs7096168	T	A	0.271825	1008
10	rs79253631	A	G	0.0615079	1008
10	rs4293031	A	G	0.424603	1008
10	rs7477742	G	A	0.373016	1008
10	rs7909027	T	C	0.550595	1008
10	rs7905106	A	G	0.551587	1008
10	rs11014092	C	T	0.374008	1008
10	rs10828653	T	C	0.977183	1008
10	rs76031173	G	A	0.257937	1008
10	rs11014101	A	G	0.600198	1008
10	rs11014102	A	G	0.600198	1008
10	rs11819196	C	T	0.598214	1008
10	rs16917281	A	G	0.600198	1008
10	rs77572542	G	T	0.0515873	1008
10	rs7084123	C	T	0.977183	1008
10	rs75935235	C	G	0.0535714	1008
10	rs67117524	G	A	0.118056	1008
10	rs74117987	C	T	0.0515873	1008
10	rs55988124	T	C	0.0525794	1008
10	rs59167174	A	T	0.0525794	1008
10	rs77829924	G	A	0.0505952	1008
10	rs59779524	A	G	0.0525794	1008
10	rs7075571	G	C	0.0505952	1008
10	rs61368411	G	A	0.0525794	1008
10	rs60090882	C	T	0.0634921	1008
10	rs145109067	T	C	0.0525794	1008
10	rs7079457	G	C	0.0525794	1008
10	rs111358714	G	A	0.0525794	1008
10	rs138165620	C	T	0.00992063	1008
10	rs79576525	A	G	0.0525794	1008
10	rs74117988	T	G	0.0525794	1008
10	rs16917288	T	C	0.0525794	1008
10	rs113085015	T	C	0.0525794	1008
10	rs76422526	A	C	0.0248016	1008
10	rs7070430	A	C	0.900794	1008
10	rs75679864	G	C	0.0515873	1008
10	rs74117989	A	T	0.0515873	1008
10	rs116771224	T	C	0.0515873	1008
10	rs114765485	A	G	0.0515873	1008
10	rs78276141	G	A	0.0515873	1008
10	rs57285503	C	G	0.0505952	1008
10	rs145823436	C	T	0.0416667	1008
10	rs17690664	C	T	0.25496	1008
10	rs11815316	T	C	0.0515873	1008
10	rs17690724	C	T	0.00396825	1008
10	rs12772024	A	T	0.0515873	1008
10	rs11014125	C	G	0.89881	1008
10	rs11812630	G	A	0.0515873	1008
10	rs75380606	G	A	0.0515873	1008
10	rs16917309	G	A	0.0515873	1008
10	rs77325396	G	A	0.0515873	1008
10	rs10734052	G	A	0.943452	1008
10	rs10828662	C	T	0.62004	1008
10	rs997264	C	A	0.938492	1008
10	rs10828666	T	C	0.121032	1008
10	rs998229	G	A	0.122024	1008
10	rs12049663	G	A	0.270833	1008
10	rs16917315	A	T	0.0496032	1008
10	rs16917320	G	T	0.0496032	1008
10	rs6482397	C	T	0.938492	1008
10	rs11014144	A	G	0.275794	1008
10	rs117667929	C	G	0.0575397	1008
10	rs976785	C	T	0.121032	1008
10	rs11593522	T	C	0.771825	1008
10	rs76606350	A	G	0.047619	1008
10	rs67744136	T	C	0.169643	1008
10	rs185080593	C	G	0.0416667	1008
10	rs147882825	G	A	0.0119048	1008
10	rs75724947	T	C	0.0505952	1008
10	rs11014156	T	G	0.268849	1008
10	rs16917323	A	G	0.0505952	1008
10	rs66677106	G	A	0.12004	1008
10	rs10764476	G	A	0.499008	1008
10	rs982003	C	T	0.938492	1008
10	rs1325990	A	G	0.767857	1008
10	rs111609298	A	G	0.100198	1008
10	rs1813353	T	C	0.170635	1008
10	rs6482406	T	G	0.938492	1008
10	rs7079485	A	C	0.511905	1008
10	rs61841960	C	G	0.268849	1008
10	rs11014166	A	T	0.12004	1008
10	rs116925906	A	G	0.0337302	1008
10	rs117272223	C	T	0.046627	1008
10	rs7908861	A	T	0.767857	1008
10	rs7912753	T	C	0.939484	1008
10	rs141725549	T	C	0.015873	1008
10	rs10828677	A	C	0.541667	1008
10	rs11014167	T	C	0.94246	1008
10	rs983048	T	C	0.938492	1008
10	rs11014171	C	T	0.172619	1008
10	rs10828679	G	A	0.938492	1008
10	rs7091067	C	G	0.123016	1008
10	rs4748463	G	A	0.750992	1008
10	rs4748464	C	A	0.943452	1008
10	rs11014175	C	T	0.224206	1008
10	rs4747345	T	C	0.765873	1008
10	rs4748465	G	A	0.940476	1008
10	rs76909702	G	C	0.0505952	1008
10	rs10764481	A	T	0.541667	1008
10	rs7074010	T	A	0.81746	1008
10	rs11014185	T	A	0.941468	1008
10	rs61841962	C	T	0.526786	1008
10	rs11014186	A	T	0.940476	1008
10	rs11014187	G	C	0.0198413	1008
10	rs11014188	G	A	0.22619	1008
10	rs61841963	G	A	0.526786	1008
10	rs1575836	G	T	0.940476	1008
10	rs6415973	C	T	0.956349	1008
10	rs77499115	C	T	0.0496032	1008
10	rs6415974	T	C	0.956349	1008
10	rs6482408	A	G	0.956349	1008
10	rs6482409	C	T	0.956349	1008
10	rs6482410	A	G	0.956349	1008
10	rs6482411	G	A	0.957341	1008
10	rs150446556	T	C	0.0198413	1008
10	rs10741058	T	C	0.957341	1008
10	rs10764483	A	G	0.957341	1008
10	rs11014193	A	G	0.0625	1008
10	rs4548524	A	G	0.186508	1008
10	rs7077127	G	T	0.225198	1008
10	rs2209590	A	G	0.94246	1008
10	rs2209589	T	C	0.940476	1008
10	rs2209588	A	T	0.940476	1008
10	rs2209587	T	C	0.940476	1008
10	rs58561149	A	T	0.940476	1008
10	rs4145903	T	C	0.71627	1008
10	rs11014196	A	G	0.940476	1008
10	rs16917341	T	C	0.0505952	1008
10	rs6482412	A	G	0.941468	1008
10	rs17613287	A	T	0.124008	1008
10	rs11014200	C	G	0.231151	1008
10	rs77212700	C	T	0.105159	1008
10	rs11014204	C	T	0.0238095	1008
10	rs10741059	G	A	0.958333	1008
10	rs10734054	A	G	0.958333	1008
10	rs10741060	G	A	0.958333	1008
10	rs10741061	A	G	0.958333	1008
10	rs10764487	T	C	0.511905	1008
10	rs10828689	G	C	0.123016	1008
10	rs11014208	T	G	0.276786	1008
10	rs10734056	G	A	0.96131	1008
10	rs11014210	A	G	0.276786	1008
10	rs11014211	G	A	0.260913	1008
10	rs7080623	C	T	0.563492	1008
10	rs3908476	T	A	0.325397	1008
10	rs72786093	T	G	0.27877	1008
10	rs7897101	G	A	0.122024	1008
10	rs149993424	C	T	0.00793651	1008
10	rs11014216	A	C	0.314484	1008
10	rs80064030	C	T	0.0446429	1008
10	rs6482423	T	C	0.123016	1008
10	rs1926026	G	A	0.941468	1008
10	rs61841999	G	A	0.508929	1008
10	rs7095057	T	C	0.963294	1008
10	rs7070847	G	A	0.0198413	1008
10	rs7071123	G	T	0.963294	1008
10	rs6482437	A	C	0.963294	1008
10	rs6482438	C	T	0.720238	1008
10	rs67214975	C	A	0.296627	1008
10	rs7923191	A	G	0.499008	1008
10	rs7917206	C	G	0.483135	1008
10	rs12258967	C	G	0.00992063	1008
10	rs10764493	G	A	0.909722	1008
10	rs61842000	A	G	0.27381	1008
10	rs11818244	T	C	0.0555556	1008
10	rs140074895	A	C	0.0267857	1008
10	rs72786097	T	G	0.311508	1008
10	rs59261128	G	A	0.0555556	1008
10	rs6482444	A	G	0.0555556	1008
10	rs76466243	C	G	0.251984	1008
10	rs7069923	C	T	0.488095	1008
10	rs59515030	C	T	0.0565476	1008
10	rs7081068	A	T	0.361111	1008
10	rs117724939	G	A	0.361111	1008
10	rs61842001	G	C	0.260913	1008
10	rs113940691	G	C	0.0347222	1008
10	rs7099509	G	A	0.643849	1008
10	rs76932265	G	A	0.102183	1008
10	rs74121221	T	A	0.0396825	1008
10	rs74121223	A	T	0.0406746	1008
10	rs4747346	C	T	0.475198	1008
10	rs77378663	T	C	0.102183	1008
10	rs10764499	G	A	0.0198413	1008
10	rs7090956	A	G	0.361111	1008
10	rs4748466	A	G	0.127976	1008
10	rs7091297	A	G	0.233135	1008
10	rs7091299	A	T	0.251984	1008
10	rs4748467	A	G	0.126984	1008
10	rs16917357	T	C	0.109127	1008
10	rs10508561	G	A	0.230159	1008
10	rs9299787	A	G	0.486111	1008
10	rs56949798	G	A	0.0238095	1008
10	rs11014256	T	A	0.250992	1008
10	rs10828704	G	C	0.250992	1008
10	rs10828705	T	G	0.488095	1008
10	rs12262789	C	T	0.0396825	1008
10	rs10828706	A	G	0.489087	1008
10	rs10828707	T	C	0.487103	1008
10	rs11014261	C	T	0.244048	1008
10	rs55793979	A	T	0.0238095	1008
10	rs12220716	C	T	0.225198	1008
10	rs11014262	A	G	0.487103	1008
10	rs75580483	T	C	0.110119	1008
10	rs10828711	C	T	0.375992	1008
10	rs11014266	T	C	0.230159	1008
10	rs11014267	G	A	0.0188492	1008
10	rs11014270	T	A	0.486111	1008
10	rs12221045	C	T	0.375992	1008
10	rs16917367	T	A	0.110119	1008
10	rs16917369	G	C	0.110119	1008
10	rs184708522	G	C	0.0446429	1008
10	rs79917876	C	T	0.109127	1008
10	rs117758233	A	C	0.110119	1008
10	rs16917375	T	C	0.110119	1008
10	rs75889336	C	T	0.0496032	1008
10	rs148400819	C	T	0.0406746	1008
10	rs11014284	T	G	0.230159	1008
10	rs75746894	G	A	0.100198	1008
10	rs78571445	T	C	0.100198	1008
10	rs75117968	G	A	0.100198	1008
10	rs1325988	C	T	0.474206	1008
10	rs12243859	C	T	0.0188492	1008
10	rs1325989	C	G	0.0863095	1008
10	rs747296	T	A	0.334325	1008
10	rs729245	T	C	0.484127	1008
10	rs188714608	A	G	0.0119048	1008
10	rs1001485	A	G	0.484127	1008
10	rs4748468	G	A	0.0853175	1008
10	rs1001486	G	A	0.333333	1008
10	rs144309742	C	T	0.0406746	1008
10	rs75212981	T	C	0.109127	1008
10	rs11813051	G	T	0.0406746	1008
10	rs11014299	T	G	0.257937	1008
10	rs148368185	C	G	0.0535714	1008
10	rs912983	C	T	0.0853175	1008
10	rs11014301	G	A	0.301587	1008
10	rs78683661	C	T	0.0406746	1008
10	rs11014302	G	A	0.25	1008
10	rs12774837	C	T	0.0853175	1008
10	rs7923938	T	C	0.0853175	1008
10	rs10828726	G	A	0.251984	1008
10	rs7893279	T	G	0.0863095	1008
10	rs11014313	C	A	0.0188492	1008
10	rs10764512	A	C	0.448413	1008
10	rs11014316	T	C	0.448413	1008
10	rs11014317	G	C	0.252976	1008
10	rs76875326	A	G	0.109127	1008
10	rs10741073	C	A	0.25	1008
10	rs12765646	C	T	0.487103	1008
10	rs111399237	T	C	0.150794	1008
10	rs148731680	A	G	0.0248016	1008
10	rs77973690	A	G	0.110119	1008
10	rs117943270	A	T	0.0406746	1008
10	rs117586854	C	T	0.117063	1008
10	rs75692302	T	G	0.117063	1008
10	rs75689771	A	G	0.225198	1008
10	rs117632060	A	G	0.117063	1008
10	rs116880013	A	C	0.117063	1008
10	rs12256244	A	G	0.0178571	1008
10	rs11014337	C	T	0.223214	1008
10	rs12247582	G	A	0.0178571	1008
10	rs4448592	C	T	0.327381	1008
10	rs55761512	C	G	0.224206	1008
10	rs12761917	G	C	0.327381	1008
10	rs17692465	A	G	0.224206	1008
10	rs1998820	T	A	0.0853175	1008
10	rs1998821	G	A	0.0853175	1008
10	rs12784686	T	C	0.0853175	1008
10	rs4748469	G	A	0.300595	1008
10	rs74807441	T	C	0.47619	1008
10	rs117543919	A	G	0.112103	1008
10	rs12782993	C	T	0.296627	1008
10	rs113779616	G	A	0.0406746	1008
10	rs117583381	G	A	0.106151	1008
10	rs11014358	T	C	0.751984	1008
10	rs11014359	C	G	0.493056	1008
10	rs12257502	T	C	0.112103	1008
10	rs74420980	A	G	0.111111	1008
10	rs12219393	A	G	0.5	1008
10	rs1998822	A	G	0.676587	1008
10	rs7918142	T	G	0.580357	1008
10	rs7070582	G	T	0.27877	1008
10	rs11596252	A	G	0.0882937	1008
10	rs10828749	G	A	0.507937	1008
10	rs79252432	G	A	0.00793651	1008
10	rs11014369	A	G	0.161706	1008
10	rs12777225	A	T	0.0843254	1008
10	rs10764520	T	C	0.675595	1008
10	rs1570937	A	C	0.912698	1008
10	rs11595529	G	A	0.0863095	1008
10	rs7098844	C	T	0.910714	1008
10	rs28437427	C	G	0.146825	1008
10	rs7076100	T	A	0.583333	1008
10	rs12767311	A	T	0.0863095	1008
10	rs7076247	T	C	0.671627	1008
10	rs11598027	C	T	0.0873016	1008
10	rs11014398	T	C	0.577381	1008
10	rs143967773	G	A	0.0912698	1008
10	rs34372664	A	G	0.0922619	1008
10	rs11014399	T	G	0.244048	1008
10	rs11014400	C	T	0.0525794	1008
10	rs7895467	G	A	0.240079	1008
10	rs71497246	C	T	0.0873016	1008
10	rs71497247	C	G	0.0882937	1008
10	rs71497248	C	T	0.0873016	1008
10	rs1409202	C	A	0.0873016	1008
10	rs1409203	C	T	0.0873016	1008
10	rs1409204	C	T	0.0873016	1008
10	rs4418698	G	A	0.580357	1008
10	rs12766343	C	T	0.0873016	1008
10	rs1409205	G	A	0.910714	1008
10	rs35482639	A	C	0.0882937	1008
10	rs4424572	G	A	0.0863095	1008
10	rs71497249	G	C	0.0863095	1008
10	rs71497250	G	A	0.0863095	1008
10	rs36043776	G	A	0.0863095	1008
10	rs7900405	A	G	0.675595	1008
10	rs7897506	C	G	0.519841	1008
10	rs11599318	A	T	0.0863095	1008
10	rs3899908	A	T	0.992063	1008
10	rs984206	A	T	0.672619	1008
10	rs377245682	C	T	0.00892857	1008
10	rs2148182	G	A	0.0882937	1008
10	rs2182345	A	G	0.0882937	1008
10	rs1113372	G	T	0.0873016	1008
10	rs3905378	G	A	0.0873016	1008
10	rs4129877	G	A	0.665675	1008
10	rs4748471	T	C	0.0892857	1008
10	rs10764523	C	G	0.244048	1008
10	rs4545438	G	T	0.669643	1008
10	rs6482471	T	G	0.525794	1008
10	rs11592092	C	T	0.0892857	1008
10	rs11014442	C	T	0.314484	1008
10	rs11592112	C	G	0.0882937	1008
10	rs7921738	A	C	0.526786	1008
10	rs10828764	G	C	0.516865	1008
10	rs7096526	C	T	0.152778	1008
10	rs116878285	G	T	0.0644841	1008
10	rs7097047	C	T	0.513889	1008
10	rs7069894	A	T	0.513889	1008
10	rs11014446	T	C	0.671627	1008
10	rs7084044	G	T	0.473214	1008
10	rs7073796	A	G	0.672619	1008
10	rs7067797	C	T	0.576389	1008
10	rs150757464	C	T	0.0565476	1008
10	rs10828765	C	T	0.573413	1008
10	rs7476477	A	G	0.575397	1008
10	rs10828766	A	G	0.572421	1008
10	rs7097315	G	A	0.664683	1008
10	rs7077250	C	T	0.093254	1008
10	rs7076562	G	C	0.514881	1008
10	rs7090112	C	G	0.90873	1008
10	rs7097430	A	G	0.094246	1008
10	rs80228059	T	C	0.0525794	1008
10	rs4748472	C	T	0.893849	1008
10	rs7893853	A	T	0.0922619	1008
10	rs139500147	T	C	0.0803571	1008
10	rs16917387	A	T	0.0962302	1008
10	rs117543533	G	A	0.093254	1008
10	rs148748523	G	C	0.093254	1008
10	rs113696199	G	A	0.093254	1008
10	rs142383184	T	A	0.093254	1008
10	rs141100641	G	A	0.030754	1008
10	rs12765864	C	T	0.894841	1008
10	rs59027704	C	T	0.478175	1008
10	rs112077723	A	G	0.094246	1008
10	rs11014484	G	C	0.679563	1008
10	rs150618004	C	T	0.0119048	1008
10	rs11014485	C	G	0.186508	1008
10	rs60758986	T	C	0.621032	1008
10	rs113367034	G	A	0.0853175	1008
10	rs77564668	A	G	0.0863095	1008
10	rs11014494	C	A	0.714286	1008
10	rs9943388	A	G	0.920635	1008
10	rs112117221	A	G	0.0853175	1008
10	rs113042155	C	T	0.0853175	1008
10	rs10828771	A	G	0.532738	1008
10	rs71497251	C	A	0.137897	1008
10	rs138091154	T	C	0.0297619	1008
10	rs117087373	G	A	0.0853175	1008
10	rs11014500	G	A	0.488095	1008
10	rs74840474	T	G	0.0902778	1008
10	rs35255141	G	T	0.0962302	1008
10	rs8181477	A	C	0.681548	1008
10	rs10828773	G	A	0.486111	1008
10	rs191131842	C	A	0.0863095	1008
10	rs11014502	G	A	0.0515873	1008
10	rs11014504	T	C	0.68254	1008
10	rs117624222	T	C	0.0853175	1008
10	rs117866664	G	A	0.0248016	1008
10	rs11014511	T	C	0.0347222	1008
10	rs10828779	A	T	0.91369	1008
10	rs76933945	C	G	0.0912698	1008
10	rs10828784	C	G	0.0188492	1008
10	rs7070952	T	C	0.322421	1008
10	rs7080574	G	C	0.25496	1008
10	rs144963887	C	T	0.0138889	1008
10	rs10828786	A	T	0.532738	1008
10	rs142365419	C	T	0.253968	1008
10	rs12416030	T	C	0.243056	1008
10	rs12416052	T	C	0.0178571	1008
10	rs10764540	A	G	0.0535714	1008
10	rs4485000	T	G	0.0376984	1008
10	rs10734060	G	T	0.986111	1008
10	rs11014523	T	G	0.0287698	1008
10	rs12257556	G	A	0.948413	1008
10	rs4748473	A	G	0.0882937	1008
10	rs61839302	G	A	0.35119	1008
10	rs4748474	G	A	0.964286	1008
10	rs10741083	T	C	0.526786	1008
10	rs61839303	T	G	0.352183	1008
10	rs4748475	G	A	0.963294	1008
10	rs10764542	C	G	0.963294	1008
10	rs61839304	C	T	0.358135	1008
10	rs12776325	G	A	0.963294	1008
10	rs12771084	C	T	0.964286	1008
10	rs114371022	G	A	0.0128968	1008
10	rs7085332	A	T	0.964286	1008
10	rs7085587	A	G	0.964286	1008
10	rs7078884	C	T	0.963294	1008
10	rs61839305	A	G	0.365079	1008
10	rs7090293	T	C	0.964286	1008
10	rs7086034	A	G	0.964286	1008
10	rs79093865	G	T	0.0128968	1008
10	rs4748476	C	T	0.977183	1008
10	rs61066999	A	G	0.365079	1008
10	rs11014544	A	G	0.367063	1008
10	rs10741086	T	G	0.977183	1008
10	rs10828803	C	T	0.352183	1008
10	rs75070986	T	C	0.0882937	1008
10	rs4747348	G	A	0.984127	1008
10	rs10741088	G	A	0.604167	1008
10	rs77974581	T	G	0.0208333	1008
10	rs114761230	T	C	0.0892857	1008
10	rs10741090	C	T	0.519841	1008
10	rs4402184	C	T	0.607143	1008
10	rs4335438	T	C	0.611111	1008
10	rs4350266	C	A	0.610119	1008
10	rs7092620	T	C	0.613095	1008
10	rs4237348	T	C	0.615079	1008
10	rs4748477	T	C	0.615079	1008
10	rs4748478	G	A	0.52381	1008
10	rs12764916	C	T	0.520833	1008
10	rs4628581	A	C	0.610119	1008
10	rs11014577	G	C	0.602183	1008
10	rs16917404	C	G	0.0863095	1008
10	rs12772058	C	T	0.16369	1008
10	rs7898513	T	C	0.279762	1008
10	rs4747349	G	C	0.705357	1008
10	rs4748479	A	T	0.983135	1008
10	rs146917221	G	C	0.00694444	1008
10	rs4748480	A	G	0.962302	1008
10	rs7073651	A	G	0.962302	1008
10	rs10741091	C	G	0.699405	1008
10	rs12777508	T	A	0.00396825	1008
10	rs10400076	T	A	0.707341	1008
10	rs7088091	T	C	0.708333	1008
10	rs75251137	T	A	0.0505952	1008
10	rs12784387	T	C	0.238095	1008
10	rs16917412	C	T	0.0734127	1008
10	rs10508562	G	A	0.237103	1008
10	rs7918933	C	T	0.981151	1008
10	rs7910506	G	A	0.987103	1008
10	rs77728096	T	G	0.0267857	1008
10	rs140133688	C	T	0.0218254	1008
10	rs10764566	G	A	0.962302	1008
10	rs11014634	G	A	0.701389	1008
10	rs10828834	T	C	0.981151	1008
10	rs10828835	A	G	0.965278	1008
10	rs10508563	C	A	0.257937	1008
10	rs7100884	A	G	0.981151	1008
10	rs7081811	G	A	0.963294	1008
10	rs76199682	T	C	0.0238095	1008
10	rs7099975	G	T	0.963294	1008
10	rs4748481	C	T	0.252976	1008
10	rs4748482	T	C	0.262897	1008
10	rs150371055	C	T	0.0178571	1008
10	rs4314963	C	T	0.250992	1008
10	rs7922550	T	G	0.703373	1008
10	rs1917823	G	A	0.987103	1008
10	rs7922829	T	C	0.71131	1008
10	rs10764578	A	C	0.71131	1008
10	rs56386348	C	T	0.193452	1008
10	rs4747350	C	G	0.708333	1008
10	rs10741099	C	T	0.962302	1008
10	rs10741100	G	C	0.962302	1008
10	rs12764398	C	T	0.251984	1008
10	rs7895235	C	T	0.962302	1008
10	rs12774593	G	A	0.251984	1008
10	rs7917584	G	A	0.700397	1008
10	rs12779641	A	G	0.178571	1008
10	rs10828851	A	G	0.710317	1008
10	rs10828859	C	A	0.963294	1008
10	rs4748483	G	C	0.797619	1008
10	rs10764582	T	A	0.730159	1008
10	rs10828866	G	C	0.315476	1008
10	rs10741101	T	C	0.730159	1008
10	rs7082235	C	T	0.977183	1008
10	rs59368188	T	A	0.150794	1008
10	rs77082067	T	C	0.724206	1008
10	rs10828870	T	C	0.729167	1008
10	rs2272274	T	C	0.730159	1008
10	rs80340019	C	A	0.0456349	1008
10	rs10828871	A	G	0.723214	1008
10	rs6482515	C	T	0.238095	1008
10	rs2228645	C	T	0.238095	1008
10	rs34503140	T	C	0.0178571	1008
10	rs10828872	C	T	0.719246	1008
10	rs7079776	T	C	0.96131	1008
10	rs7904365	A	T	0.96131	1008
10	rs7911922	T	C	0.979167	1008
10	rs1917209	G	A	0.979167	1008
10	rs10764583	T	C	0.72123	1008
10	rs12764334	C	A	0.240079	1008
10	rs10764584	T	C	0.96131	1008
10	rs10828879	A	G	0.96131	1008
10	rs3765181	G	A	0.362103	1008
10	rs4747353	C	T	0.96131	1008
10	rs3817494	T	C	0.723214	1008
10	rs72787951	T	C	0.723214	1008
10	rs10764587	C	G	0.979167	1008
10	rs80247227	C	T	0.0178571	1008
10	rs77193833	T	C	0.00892857	1008
10	rs10828896	A	G	0.722222	1008
10	rs12569474	C	T	0.722222	1008
10	rs6482516	A	G	0.96131	1008
10	rs4328135	A	G	0.96131	1008
10	rs7901598	G	A	0.722222	1008
10	rs7097001	A	T	0.275794	1008
10	rs12775446	G	C	0.238095	1008
10	rs11014830	G	A	0.96131	1008
10	rs12767546	T	A	0.238095	1008
10	rs10828901	T	A	0.96131	1008
10	rs139720667	G	A	0.0178571	1008
10	rs10828906	C	T	0.960317	1008
10	rs62648395	A	C	0.0109127	1008
10	rs144974510	T	A	0.0109127	1008
10	rs11014852	C	T	0.96131	1008
10	rs12765362	G	C	0.960317	1008
10	rs10828911	G	A	0.722222	1008
10	rs148605133	A	G	0.0228175	1008
10	rs111068265	T	C	0.238095	1008
10	rs11014860	T	C	0.724206	1008
10	rs10828914	A	G	0.979167	1008
10	rs62648411	A	T	0.238095	1008
10	rs12355426	A	G	0.96131	1008
10	rs7071192	T	C	0.967262	1008
10	rs7080903	G	A	0.96131	1008
10	rs116919605	T	C	0.0228175	1008
10	rs7101269	A	G	0.960317	1008
10	rs12217176	G	C	0.723214	1008
10	rs12217191	G	T	0.96131	1008
10	rs116962294	T	C	0.0138889	1008
10	rs117994979	G	A	0.0436508	1008
10	rs117861699	G	A	0.0178571	1008
10	rs142374679	T	C	0.0446429	1008
10	rs12569760	G	A	0.960317	1008
10	rs12570585	C	A	0.96131	1008
10	rs28970502	C	T	0.96131	1008
10	rs28970736	G	A	0.238095	1008
10	rs28971465	G	T	0.96131	1008
10	rs116720172	A	G	0.0178571	1008
10	rs183617827	G	A	0.00793651	1008
10	rs61727658	G	C	0.722222	1008
10	rs11014892	T	C	0.72123	1008
10	rs189930064	G	A	0.0357143	1008
10	rs144502113	T	C	0.0218254	1008
10	rs117221367	A	C	0.0406746	1008
10	rs62636215	T	A	0.979167	1008
10	rs62648429	A	G	0.239087	1008
10	rs115582618	T	C	0.130952	1008
10	rs111064011	T	A	0.72123	1008
10	rs117508183	C	G	0.0178571	1008
10	rs111068279	C	G	0.238095	1008
10	rs62648430	C	T	0.722222	1008
10	rs62648434	G	C	0.720238	1008
10	rs62634837	T	C	0.72123	1008
10	rs62634838	C	T	0.72123	1008
10	rs111068281	C	T	0.239087	1008
10	rs62648437	T	G	0.72123	1008
10	rs62648438	T	C	0.72123	1008
10	rs62648439	T	C	0.239087	1008
10	rs62648441	C	T	0.239087	1008
10	rs11816948	A	G	0.96131	1008
10	rs117505500	T	C	0.157738	1008
10	rs61724306	T	C	0.96131	1008
10	rs61722434	C	A	0.239087	1008
10	rs4747355	T	C	0.239087	1008
10	rs4748487	G	A	0.239087	1008
10	rs62648445	T	C	0.722222	1008
10	rs11818093	A	C	0.72123	1008
10	rs117797186	C	G	0.0555556	1008
10	rs117154761	T	C	0.014881	1008
10	rs12358984	C	T	0.979167	1008
10	rs62648447	A	T	0.240079	1008
10	rs62648448	C	G	0.103175	1008
10	rs7079325	T	C	0.722222	1008
10	rs7068575	C	T	0.96131	1008
10	rs7075304	A	G	0.960317	1008
10	rs11819185	A	C	0.96131	1008
10	rs116906191	T	C	0.0168651	1008
10	rs7908550	A	T	0.987103	1008
10	rs62636218	T	A	0.722222	1008
10	rs57579336	T	C	0.722222	1008
10	rs12781038	G	A	0.96131	1008
10	rs4748488	G	A	0.722222	1008
10	rs4748489	T	C	0.96131	1008
10	rs4748490	C	T	0.238095	1008
10	rs12359508	G	C	0.96131	1008
10	rs7917217	A	G	0.0178571	1008
10	rs6482529	A	G	0.96131	1008
10	rs11511084	G	A	0.238095	1008
10	rs4748491	A	G	0.963294	1008
10	rs7091578	G	A	0.96131	1008
10	rs7077722	A	G	0.723214	1008
10	rs116366425	T	C	0.0178571	1008
10	rs7082094	T	C	0.96131	1008
10	rs4748492	T	C	0.723214	1008
10	rs145697480	C	T	0.0128968	1008
10	rs12772534	C	T	0.96131	1008
10	rs115824374	A	G	0.015873	1008
10	rs141550616	G	A	0.015873	1008
10	rs144069647	G	A	0.0367063	1008
10	rs12220279	G	A	0.0416667	1008
10	rs11014981	G	T	0.239087	1008
10	rs6482533	C	T	0.72123	1008
10	rs6482534	A	C	0.979167	1008
10	rs7092437	T	C	0.979167	1008
10	rs7919487	T	G	0.258929	1008
10	rs146621140	T	C	0.0238095	1008
10	rs4634984	A	T	0.979167	1008
10	rs75416381	G	C	0.348214	1008
10	rs11014990	C	T	0.030754	1008
10	rs4484992	A	C	0.978175	1008
10	rs12775419	G	A	0.237103	1008
10	rs142441952	G	A	0.0178571	1008
10	rs7081271	T	C	0.987103	1008
10	rs7895775	C	T	0.979167	1008
10	rs7895784	C	T	0.723214	1008
10	rs12770851	G	A	0.238095	1008
10	rs12766314	C	A	0.238095	1008
10	rs7075678	C	T	0.979167	1008
10	rs12772522	G	A	0.237103	1008
10	rs56410858	C	G	0.724206	1008
10	rs61298471	C	T	0.0178571	1008
10	rs140680786	G	A	0.0228175	1008
10	rs4445544	C	A	0.256944	1008
10	rs7093907	C	G	0.979167	1008
10	rs7905365	G	A	0.237103	1008
10	rs117612148	C	G	0.014881	1008
10	rs7085318	G	A	0.255952	1008
10	rs116995400	G	C	0.0168651	1008
10	rs6482545	A	G	0.979167	1008
10	rs6482546	A	G	0.979167	1008
10	rs11593617	C	T	0.255952	1008
10	rs10764600	G	A	0.722222	1008
10	rs139272543	G	C	0.0178571	1008
10	rs10828965	T	C	0.722222	1008
10	rs11525266	T	C	0.722222	1008
10	rs11815228	C	A	0.255952	1008
10	rs7904016	C	T	0.238095	1008
10	rs7904263	C	A	0.722222	1008
10	rs151136822	C	G	0.0178571	1008
10	rs188415559	C	T	0.0178571	1008
10	rs7907891	C	A	0.256944	1008
10	rs78492763	C	A	0.0178571	1008
10	rs7075151	G	A	0.979167	1008
10	rs10828967	G	T	0.725198	1008
10	rs10430567	A	G	0.725198	1008
10	rs140075498	C	T	0.0178571	1008
10	rs74317943	A	G	0.014881	1008
10	rs72787963	A	G	0.722222	1008
10	rs12779694	G	A	0.238095	1008
10	rs10828970	C	T	0.979167	1008
10	rs10764601	G	A	0.725198	1008
10	rs7071300	T	C	0.238095	1008
10	rs7074644	T	C	0.238095	1008
10	rs10764602	G	C	0.723214	1008
10	rs10764603	T	C	0.722222	1008
10	rs10764604	C	T	0.724206	1008
10	rs116566852	C	T	0.0178571	1008
10	rs7075135	T	C	0.238095	1008
10	rs7098721	C	T	0.979167	1008
10	rs10764605	T	C	0.723214	1008
10	rs142054550	C	A	0.0426587	1008
10	rs138088331	G	A	0.0228175	1008
10	rs78708363	T	C	0.0178571	1008
10	rs11015048	G	C	0.722222	1008
10	rs10828975	T	C	0.722222	1008
10	rs10828976	T	C	0.348214	1008
10	rs4475829	A	G	0.979167	1008
10	rs7093454	A	T	0.255952	1008
10	rs4475830	A	T	0.979167	1008
10	rs7086757	C	G	0.238095	1008
10	rs184440390	T	C	0.0178571	1008
10	rs12765238	C	T	0.238095	1008
10	rs7894016	T	G	0.722222	1008
10	rs75243216	T	C	0.0188492	1008
10	rs10828983	A	G	0.722222	1008
10	rs10828984	T	C	0.723214	1008
10	rs11015077	C	A	0.722222	1008
10	rs76147210	G	A	0.0505952	1008
10	rs117065711	T	G	0.358135	1008
10	rs12773254	G	C	0.107143	1008
10	rs149913760	G	A	0.0178571	1008
10	rs34237250	G	A	0.236111	1008
10	rs7920997	G	C	0.960317	1008
10	rs7077786	C	T	0.979167	1008
10	rs12411654	T	C	0.978175	1008
10	rs113131914	C	T	0.723214	1008
10	rs7477076	A	G	0.723214	1008
10	rs11015099	A	G	0.977183	1008
10	rs193202013	T	C	0.0228175	1008
10	rs189981856	T	C	0.0426587	1008
10	rs9731044	A	G	0.979167	1008
10	rs10828991	G	A	0.724206	1008
10	rs186442211	T	C	0.00595238	1008
10	rs143377499	A	G	0.00992063	1008
10	rs61840846	T	C	0.979167	1008
10	rs7902450	T	C	0.0178571	1008
10	rs5022622	G	T	0.725198	1008
10	rs7081972	T	C	0.34623	1008
10	rs12772009	G	A	0.237103	1008
10	rs11812341	T	C	0.25496	1008
10	rs4606373	A	T	0.979167	1008
10	rs4279920	C	G	0.0188492	1008
10	rs11597110	G	C	0.0853175	1008
10	rs10764625	T	C	0.723214	1008
10	rs4748493	T	A	0.979167	1008
10	rs4748494	A	G	0.979167	1008
10	rs7909814	C	T	0.237103	1008
10	rs146721333	T	C	0.0138889	1008
10	rs10829009	T	C	0.724206	1008
10	rs140915162	C	G	0.0386905	1008
10	rs12778992	A	T	0.258929	1008
10	rs12785031	T	C	0.25496	1008
10	rs7090926	C	T	0.979167	1008
10	rs6482565	C	G	0.975198	1008
10	rs7905730	G	A	0.0178571	1008
10	rs7081461	G	A	0.723214	1008
10	rs77670603	C	T	0.353175	1008
10	rs1880681	G	A	0.0803571	1008
10	rs7099307	C	T	0.979167	1008
10	rs141600343	T	C	0.0178571	1008
10	rs7073004	A	G	0.392857	1008
10	rs4636555	A	C	0.979167	1008
10	rs10741111	A	C	0.722222	1008
10	rs10829017	T	C	0.735119	1008
10	rs7923480	T	C	0.253968	1008
10	rs4456162	G	A	0.979167	1008
10	rs10829022	T	C	0.724206	1008
10	rs7895709	T	C	0.979167	1008
10	rs7100880	A	G	0.72619	1008
10	rs4748495	T	C	0.96131	1008
10	rs4748496	T	C	0.236111	1008
10	rs4748497	T	C	0.253968	1008
10	rs4748498	G	A	0.236111	1008
10	rs12767923	G	A	0.235119	1008
10	rs115224397	T	A	0.0178571	1008
10	rs4578284	G	T	0.96131	1008
10	rs7909552	T	A	0.979167	1008
10	rs12781208	A	G	0.238095	1008
10	rs4748499	A	G	0.238095	1008
10	rs79257059	G	A	0.151786	1008
10	rs12769425	A	C	0.237103	1008
10	rs7088214	C	A	0.96131	1008
10	rs76568788	C	T	0.0178571	1008
10	rs7089083	C	T	0.236111	1008
10	rs7099423	A	G	0.236111	1008
10	rs12778035	G	C	0.236111	1008
10	rs11015196	C	G	0.725198	1008
10	rs7904949	G	A	0.236111	1008
10	rs2691159	C	T	0.960317	1008
10	rs117437985	G	T	0.0297619	1008
10	rs7921366	C	G	0.960317	1008
10	rs118186979	A	G	0.0436508	1008
10	rs10829037	C	T	0.723214	1008
10	rs6482567	A	G	0.979167	1008
10	rs10829038	A	T	0.960317	1008
10	rs12784986	A	C	0.237103	1008
10	rs10829039	T	C	0.723214	1008
10	rs10741115	C	T	0.723214	1008
10	rs10734063	T	C	0.723214	1008
10	rs150156493	A	C	0.0496032	1008
10	rs10732437	C	T	0.979167	1008
10	rs186204646	T	G	0.0248016	1008
10	rs115317810	C	G	0.0178571	1008
10	rs146299657	T	C	0.0228175	1008
10	rs55927700	C	T	0.237103	1008
10	rs61663155	C	T	0.237103	1008
10	rs4573590	G	A	0.237103	1008
10	rs4316423	C	G	0.979167	1008
10	rs4575162	G	A	0.237103	1008
10	rs139144321	C	G	0.237103	1008
10	rs145582784	G	A	0.373016	1008
10	rs373010483	T	C	0.047619	1008
10	rs199701394	C	G	0.0515873	1008
10	rs58356588	C	T	0.0456349	1008
10	rs144777190	T	A	0.030754	1008
10	rs7077692	C	T	0.960317	1008
10	rs7098313	G	A	0.960317	1008
10	rs7084525	A	G	0.960317	1008
10	rs4468242	C	A	0.237103	1008
10	rs4237349	A	G	0.237103	1008
10	rs78196526	T	G	0.0178571	1008
10	rs149702383	C	A	0.0238095	1008
10	rs34359432	C	T	0.238095	1008
10	rs11015259	C	T	0.329365	1008
10	rs12774519	C	G	0.238095	1008
10	rs11015263	T	A	0.960317	1008
10	rs144094101	A	G	0.0198413	1008
10	rs7097524	T	C	0.37004	1008
10	rs12764299	C	T	0.0823413	1008
10	rs7101352	T	A	0.960317	1008
10	rs10829058	C	A	0.722222	1008
10	rs377055357	C	G	0.0248016	1008
10	rs7097534	A	G	0.986111	1008
10	rs10829060	A	T	0.722222	1008
10	rs7077637	G	T	0.960317	1008
10	rs10764640	G	A	0.722222	1008
10	rs111653526	T	C	0.0228175	1008
10	rs12219183	G	T	0.722222	1008
10	rs12762481	A	G	0.238095	1008
10	rs76745126	A	G	0.0119048	1008
10	rs143296451	T	C	0.0188492	1008
10	rs1352655	C	A	0.960317	1008
10	rs12768464	A	C	0.0843254	1008
10	rs138358329	C	G	0.0248016	1008
10	rs10741120	A	G	0.986111	1008
10	rs7081977	T	C	0.722222	1008
10	rs10829067	A	G	0.344246	1008
10	rs7907153	T	C	0.921627	1008
10	rs75385946	C	G	0.0168651	1008
10	rs7897159	C	T	0.199405	1008
10	rs1880682	A	G	0.922619	1008
10	rs10829070	G	A	0.722222	1008
10	rs11015306	T	C	0.920635	1008
10	rs11015307	A	G	0.920635	1008
10	rs11015312	G	A	0.72123	1008
10	rs7071897	G	A	0.920635	1008
10	rs12768372	G	A	0.00694444	1008
10	rs12359758	T	G	0.72123	1008
10	rs7099260	C	A	0.72123	1008
10	rs1968961	G	C	0.920635	1008
10	rs2171922	C	A	0.198413	1008
10	rs4748502	A	T	0.938492	1008
10	rs4748503	T	G	0.920635	1008
10	rs3740104	T	G	0.241071	1008
10	rs7923072	G	T	0.979167	1008
10	rs7070695	G	A	0.960317	1008
10	rs7095070	T	A	0.960317	1008
10	rs7095666	T	A	0.979167	1008
10	rs1971272	G	A	0.0178571	1008
10	rs3740102	C	A	0.727183	1008
10	rs4748504	A	T	0.979167	1008
10	rs12780652	G	A	0.233135	1008
10	rs10829133	A	G	0.960317	1008
10	rs74638896	G	T	0.0575397	1008
10	rs142927328	A	G	0.014881	1008
10	rs7898781	C	T	0.727183	1008
10	rs7899017	C	A	0.727183	1008
10	rs12780826	T	A	0.077381	1008
10	rs10829139	C	T	0.960317	1008
10	rs143795129	G	C	0.0178571	1008
10	rs12412484	T	G	0.960317	1008
10	rs61842187	G	C	0.242063	1008
10	rs10829140	G	A	0.960317	1008
10	rs11015411	G	T	0.960317	1008
10	rs11015416	A	C	0.0188492	1008
10	rs2035752	A	G	0.0188492	1008
10	rs11015421	G	C	0.720238	1008
10	rs2130531	G	A	0.242063	1008
10	rs45580334	T	A	0.0188492	1008
10	rs10829148	T	G	0.695437	1008
10	rs10764661	A	G	0.979167	1008
10	rs11015435	A	G	0.243056	1008
10	rs112027388	T	C	0.0188492	1008
10	rs10829151	C	T	0.718254	1008
10	rs7093518	G	A	0.0178571	1008
10	rs4747356	C	G	0.335317	1008
10	rs191886525	C	A	0.0228175	1008
10	rs10829156	T	C	0.979167	1008
10	rs12762752	G	C	0.235119	1008
10	rs17622920	G	A	0.0178571	1008
10	rs10829157	G	A	0.987103	1008
10	rs148812312	T	G	0.0367063	1008
10	rs142504308	T	G	0.0575397	1008
10	rs7917323	A	T	0.0188492	1008
10	rs7098826	T	C	0.0188492	1008
10	rs4748505	A	G	0.979167	1008
10	rs11015454	C	G	0.0188492	1008
10	rs7922241	A	G	0.979167	1008
10	rs17623007	G	A	0.0178571	1008
10	rs150993025	C	A	0.0228175	1008
10	rs7081435	C	T	0.979167	1008
10	rs79757361	T	A	0.0178571	1008
10	rs10764666	T	C	0.724206	1008
10	rs10741127	T	G	0.872024	1008
10	rs4748506	T	G	0.14881	1008
10	rs144325371	G	T	0.0178571	1008
10	rs4748507	A	T	0.979167	1008
10	rs141556469	A	G	0.0178571	1008
10	rs117074093	T	C	0.0178571	1008
10	rs4748508	A	G	0.960317	1008
10	rs61839375	G	A	0.390873	1008
10	rs11597737	A	C	0.236111	1008
10	rs7072624	A	G	0.236111	1008
10	rs7072963	A	C	0.232143	1008
10	rs7086911	G	A	0.956349	1008
10	rs12784555	C	T	0.205357	1008
10	rs79621038	G	C	0.014881	1008
10	rs12784711	C	T	0.198413	1008
10	rs4747357	A	C	0.14881	1008
10	rs149404464	C	T	0.00992063	1008
10	rs7082880	A	G	0.987103	1008
10	rs75531914	C	G	0.0109127	1008
10	rs7096923	G	A	0.233135	1008
10	rs10829186	A	G	0.310516	1008
10	rs7087030	A	G	0.727183	1008
10	rs78279905	A	G	0.0595238	1008
10	rs116988237	T	C	0.0426587	1008
10	rs11812501	A	G	0.236111	1008
10	rs12767046	G	T	0.235119	1008
10	rs6482597	A	G	0.725198	1008
10	rs4310518	T	G	0.240079	1008
10	rs41305695	A	G	0.0297619	1008
10	rs12571687	G	A	0.364087	1008
10	rs12098599	G	T	0.233135	1008
10	rs12765026	C	T	0.233135	1008
10	rs140906921	C	T	0.0515873	1008
10	rs1055116	T	C	0.727183	1008
10	rs10741129	A	G	0.727183	1008
10	rs138454626	T	C	0.0178571	1008
10	rs8181345	A	G	0.979167	1008
10	rs141600070	C	G	0.0525794	1008
10	rs10829199	C	A	0.979167	1008
10	rs12779018	C	T	0.0853175	1008
10	rs117648795	A	G	0.0436508	1008
10	rs144089142	A	G	0.0436508	1008
10	rs11540309	A	G	0.256944	1008
10	rs12782882	T	C	0.235119	1008
10	rs79974970	A	G	0.0109127	1008
10	rs1027193	A	G	0.235119	1008
10	rs1027194	A	T	0.987103	1008
10	rs80311769	C	T	0.0178571	1008
10	rs10741131	C	T	0.96627	1008
10	rs142487726	A	G	0.0128968	1008
10	rs7896918	A	C	0.747024	1008
10	rs7922005	C	G	0.744048	1008
10	rs10741132	A	G	0.725198	1008
10	rs4748509	G	A	0.725198	1008
10	rs10829213	T	G	0.725198	1008
10	rs140553856	C	T	0.0505952	1008
10	rs7073751	C	G	0.0178571	1008
10	rs7084709	T	C	0.818452	1008
10	rs10764691	A	G	0.725198	1008
10	rs7909570	T	C	0.725198	1008
10	rs7909845	T	A	0.723214	1008
10	rs7910902	C	T	0.723214	1008
10	rs12359581	G	T	0.445437	1008
10	rs7094245	A	T	0.309524	1008
10	rs10159584	A	C	0.697421	1008
10	rs7094376	A	T	0.831349	1008
10	rs143757407	C	T	0.15873	1008
10	rs7074671	G	A	0.404762	1008
10	rs117857507	C	T	0.0426587	1008
10	rs76127331	C	G	0.047619	1008
10	rs7079742	G	T	0.367063	1008
10	rs7069955	A	G	0.990079	1008
10	rs7067650	C	T	0.176587	1008
10	rs140710258	C	T	0.0257937	1008
10	rs11015631	T	C	0.356151	1008
10	rs111472693	T	A	0.0267857	1008
10	rs117318095	T	A	0.0277778	1008
10	rs79127399	A	C	0.0267857	1008
10	rs143538295	C	T	0.0744048	1008
10	rs11015633	G	A	0.382937	1008
10	rs11015634	T	C	0.0208333	1008
10	rs112524451	C	G	0.0267857	1008
10	rs11015641	T	G	0.177579	1008
10	rs10829230	G	A	0.393849	1008
10	rs11015645	C	T	0.174603	1008
10	rs10829232	T	A	0.443452	1008
10	rs112684783	G	A	0.345238	1008
10	rs4477355	T	C	0.174603	1008
10	rs57368216	T	C	0.0267857	1008
10	rs59092695	T	G	0.0267857	1008
10	rs111831430	C	T	0.0267857	1008
10	rs10829237	T	C	0.225198	1008
10	rs146881154	G	C	0.0882937	1008
10	rs11015683	C	T	0.173611	1008
10	rs7073513	G	T	0.344246	1008
10	rs4488098	G	A	0.643849	1008
10	rs4293025	G	A	0.964286	1008
10	rs8181418	C	G	0.594246	1008
10	rs6482617	T	A	0.593254	1008
10	rs79210830	G	A	0.0724206	1008
10	rs16917646	C	T	0.0267857	1008
10	rs10829239	G	A	0.201389	1008
10	rs11597091	C	T	0.832341	1008
10	rs9633629	T	C	0.445437	1008
10	rs11814951	C	T	0.178571	1008
10	rs11815673	A	T	0.208333	1008
10	rs4748510	T	A	0.339286	1008
10	rs192549133	C	T	0.0575397	1008
10	rs10741133	A	G	0.991071	1008
10	rs1490197	A	T	0.990079	1008
10	rs1490196	C	T	0.387897	1008
10	rs10829247	A	G	0.0277778	1008
10	rs59250370	A	T	0.172619	1008
10	rs113591324	G	T	0.0515873	1008
10	rs76046289	C	T	0.00496032	1008
10	rs7092524	A	C	0.399802	1008
10	rs113977809	G	C	0.0109127	1008
10	rs10829249	C	T	0.457341	1008
10	rs7901566	G	A	0.714286	1008
10	rs12219622	C	T	0.18254	1008
10	rs984292	A	G	0.633929	1008
10	rs10508565	G	A	0.248016	1008
10	rs11015731	C	G	0.0208333	1008
10	rs1542727	A	G	0.740079	1008
10	rs12266596	A	G	0.103175	1008
10	rs10829255	A	G	0.631944	1008
10	rs11015741	A	G	0.0208333	1008
10	rs10741134	C	T	0.731151	1008
10	rs7082751	T	A	0.731151	1008
10	rs7086190	T	G	0.731151	1008
10	rs10829257	G	A	0.731151	1008
10	rs77700257	G	A	0.00198413	1008
10	rs142581315	A	G	0.0436508	1008
10	rs57795290	A	G	0.310516	1008
10	rs373135968	T	C	0.0198413	1008
10	rs10764694	C	T	0.741071	1008
10	rs11015781	G	T	0.376984	1008
10	rs4276995	C	T	0.990079	1008
10	rs58272255	A	T	0.251984	1008
10	rs78034092	C	T	0.266865	1008
10	rs12571697	G	A	0.372024	1008
10	rs10829260	A	G	0.251984	1008
10	rs35818823	C	T	0.00396825	1008
10	rs117075583	A	G	0.102183	1008
10	rs12573176	C	A	0.37004	1008
10	rs4748511	C	T	0.238095	1008
10	rs11015799	G	A	0.250992	1008
10	rs11015801	T	G	0.253968	1008
10	rs4445548	C	T	0.112103	1008
10	rs7090623	A	G	0.991071	1008
10	rs12570093	T	A	0.371032	1008
10	rs148023535	C	A	0.0188492	1008
10	rs113296527	C	A	0.00694444	1008
10	rs10829262	T	G	0.375	1008
10	rs11015818	C	T	0.350198	1008
10	rs11015819	C	T	0.37004	1008
10	rs11015820	G	C	0.347222	1008
10	rs12767230	C	T	0.111111	1008
10	rs113628447	G	T	0.00595238	1008
10	rs61839394	T	C	0.22123	1008
10	rs11015824	A	T	0.368056	1008
10	rs7917321	C	T	0.160714	1008
10	rs10829264	G	C	0.560516	1008
10	rs7098949	C	A	0.396825	1008
10	rs58453840	C	A	0.195437	1008
10	rs11015839	G	A	0.395833	1008
10	rs11015841	G	A	0.00198413	1008
10	rs1387836	G	T	0.193452	1008
10	rs1387837	G	A	0.560516	1008
10	rs2009241	C	G	0.583333	1008
10	rs1844549	C	G	0.207341	1008
10	rs1844550	A	G	0.207341	1008
10	rs7095167	G	A	0.156746	1008
10	rs7095319	G	C	0.15873	1008
10	rs117840555	C	G	0.119048	1008
10	rs61033847	A	G	0.160714	1008
10	rs11015860	T	G	0.423611	1008
10	rs55931411	T	A	0.15873	1008
10	rs10764702	A	G	0.584325	1008
10	rs7894191	T	A	0.402778	1008
10	rs35840835	C	T	0.365079	1008
10	rs10764710	G	A	0.565476	1008
10	rs10829276	G	T	0.400794	1008
10	rs11819657	G	T	0.160714	1008
10	rs10764711	C	G	0.565476	1008
10	rs72775137	G	C	0.400794	1008
10	rs112906386	C	G	0.21627	1008
10	rs10829278	C	T	0.400794	1008
10	rs112571450	A	G	0.195437	1008
10	rs77743255	C	A	0.16369	1008
10	rs7087861	G	A	0.928571	1008
10	rs10829279	G	C	0.205357	1008
10	rs10829280	G	A	0.205357	1008
10	rs10764712	T	G	0.764881	1008
10	rs12570499	C	T	0.162698	1008
10	rs1907042	A	G	0.400794	1008
10	rs1907041	T	C	0.205357	1008
10	rs2358186	C	G	0.400794	1008
10	rs4576719	C	T	0.400794	1008
10	rs140869126	A	G	0.015873	1008
10	rs7093661	G	T	0.164683	1008
10	rs7097370	G	A	0.369048	1008
10	rs12245924	G	A	0.400794	1008
10	rs7912040	T	C	0.363095	1008
10	rs7077466	C	A	0.566468	1008
10	rs7097952	G	T	0.566468	1008
10	rs7077749	C	T	0.166667	1008
10	rs7921519	G	A	0.400794	1008
10	rs768844	C	T	0.205357	1008
10	rs1817765	A	G	0.421627	1008
10	rs12254388	C	T	0.205357	1008
10	rs4628590	A	G	0.927579	1008
10	rs1552609	G	T	0.396825	1008
10	rs2358185	A	T	0.927579	1008
10	rs7098497	T	G	0.16369	1008
10	rs7074230	G	A	0.366071	1008
10	rs12780353	A	G	0.00198413	1008
10	rs12413511	G	A	0.396825	1008
10	rs12260934	A	C	0.16369	1008
10	rs12260987	A	G	0.16369	1008
10	rs11015915	G	A	0.159722	1008
10	rs7894279	A	G	0.5625	1008
10	rs11015917	T	G	0.128968	1008
10	rs10829297	A	G	0.415675	1008
10	rs111851126	G	C	0.19246	1008
10	rs11015929	A	G	0.161706	1008
10	rs113671794	C	T	0.212302	1008
10	rs11015939	G	A	0.224206	1008
10	rs10829307	A	G	0.386905	1008
10	rs10764727	G	C	0.161706	1008
10	rs12413861	G	A	0.224206	1008
10	rs111249354	A	G	0.194444	1008
10	rs12359830	T	C	0.161706	1008
10	rs10508566	T	C	0.159722	1008
10	rs74418544	A	G	0.217262	1008
10	rs12220519	C	T	0.224206	1008
10	rs10829308	T	C	0.164683	1008
10	rs78932680	T	A	0.164683	1008
10	rs10829309	C	G	0.164683	1008
10	rs11015955	A	T	0.161706	1008
10	rs10508567	A	G	0.160714	1008
10	rs10764728	G	A	0.224206	1008
10	rs10764729	A	T	0.418651	1008
10	rs11015970	T	C	0.161706	1008
10	rs11015971	C	T	0.159722	1008
10	rs11015972	G	C	0.161706	1008
10	rs10734067	A	C	0.603175	1008
10	rs12355074	A	G	0.161706	1008
10	rs186393687	T	G	0.0128968	1008
10	rs11015976	C	T	0.160714	1008
10	rs11015977	G	C	0.224206	1008
10	rs11015978	C	A	0.162698	1008
10	rs11015979	T	A	0.162698	1008
10	rs10829313	T	G	0.206349	1008
10	rs11015982	T	A	0.206349	1008
10	rs11593491	C	T	0.0982143	1008
10	rs4748513	A	C	0.441468	1008
10	rs117028789	G	C	0.0228175	1008
10	rs7895597	G	A	0.161706	1008
10	rs16917736	G	A	0.21627	1008
10	rs7897030	C	T	0.161706	1008
10	rs11006702	C	T	0.161706	1008
10	rs80108322	T	C	0.21627	1008
10	rs7096907	T	C	0.952381	1008
10	rs7074856	G	A	0.161706	1008
10	rs7076492	C	T	0.161706	1008
10	rs16917742	G	A	0.160714	1008
10	rs16917745	G	A	0.19246	1008
10	rs11006713	T	C	0.207341	1008
10	rs11006716	G	A	0.207341	1008
10	rs12267486	T	C	0.16369	1008
10	rs7091386	C	T	0.161706	1008
10	rs117553694	A	T	0.031746	1008
10	rs76037486	C	A	0.030754	1008
10	rs10763621	C	T	0.509921	1008
10	rs11006727	T	C	0.34623	1008
10	rs11591419	A	G	0.16369	1008
10	rs74888612	A	C	0.139881	1008
10	rs76423794	G	A	0.139881	1008
10	rs12354939	A	G	0.161706	1008
10	rs10826350	T	A	0.508929	1008
10	rs59365425	A	G	0.162698	1008
10	rs10763624	T	C	0.369048	1008
10	rs7899514	G	T	0.899802	1008
10	rs76562799	A	G	0.162698	1008
10	rs11006735	C	A	0.206349	1008
10	rs7901044	C	A	0.16369	1008
10	rs10826351	G	A	0.149802	1008
10	rs79471412	A	G	0.0704365	1008
10	rs140808908	A	G	0.0138889	1008
10	rs10763625	C	T	0.207341	1008
10	rs112616963	G	A	0.161706	1008
10	rs10826353	G	A	0.16369	1008
10	rs11006743	C	T	0.369048	1008
10	rs12360128	A	G	0.208333	1008
10	rs60472070	T	C	0.161706	1008
10	rs6481489	G	A	0.532738	1008
10	rs7910183	T	C	0.16369	1008
10	rs7922117	C	A	0.16369	1008
10	rs7910310	T	G	0.369048	1008
10	rs7474720	C	G	0.16369	1008
10	rs2884402	A	T	0.532738	1008
10	rs77925468	C	G	0.161706	1008
10	rs2104700	G	T	0.161706	1008
10	rs2094646	A	G	0.532738	1008
10	rs11006754	T	C	0.16369	1008
10	rs56370304	T	C	0.16369	1008
10	rs11006757	A	C	0.165675	1008
10	rs10763630	G	C	0.531746	1008
10	rs11006763	A	G	0.206349	1008
10	rs4748514	T	G	0.162698	1008
10	rs10826361	C	T	0.16369	1008
10	rs1873313	G	A	0.530754	1008
10	rs7911964	G	A	0.162698	1008
10	rs9919358	C	G	0.161706	1008
10	rs4748515	A	G	0.162698	1008
10	rs963383	A	T	0.204365	1008
10	rs12252990	A	T	0.161706	1008
10	rs4748516	G	A	0.530754	1008
10	rs4748517	C	T	0.162698	1008
10	rs11006773	C	A	0.161706	1008
10	rs9919430	A	C	0.16369	1008
10	rs146374968	G	A	0.121032	1008
10	rs16917752	A	G	0.21627	1008
10	rs12247246	T	C	0.162698	1008
10	rs12252470	G	C	0.16369	1008
10	rs10826369	G	A	0.16369	1008
10	rs10826371	G	C	0.204365	1008
10	rs10826372	G	A	0.204365	1008
10	rs11006780	A	C	0.16369	1008
10	rs1994607	C	G	0.21627	1008
10	rs10826375	C	T	0.16369	1008
10	rs10826378	A	T	0.16369	1008
10	rs1854469	C	T	0.584325	1008
10	rs72775164	T	A	0.205357	1008
10	rs57542548	T	C	0.122024	1008
10	rs1490194	C	T	0.16369	1008
10	rs2039130	C	G	0.214286	1008
10	rs11006792	C	A	0.16369	1008
10	rs138825089	C	T	0.031746	1008
10	rs16917771	G	A	0.214286	1008
10	rs10763631	C	G	0.16369	1008
10	rs1329219	T	A	0.583333	1008
10	rs141583142	C	G	0.206349	1008
10	rs11006795	T	A	0.206349	1008
10	rs12358235	A	T	0.166667	1008
10	rs12356693	C	T	0.166667	1008
10	rs12358248	A	C	0.166667	1008
10	rs192536331	G	T	0.0198413	1008
10	rs12098652	A	G	0.166667	1008
10	rs117441197	T	C	0.0396825	1008
10	rs10826381	C	T	0.205357	1008
10	rs10826382	A	G	0.421627	1008
10	rs72777127	T	C	0.164683	1008
10	rs12263712	T	C	0.206349	1008
10	rs2094647	A	C	0.587302	1008
10	rs12359416	T	C	0.204365	1008
10	rs12359075	A	G	0.164683	1008
10	rs12359725	T	G	0.166667	1008
10	rs1844548	G	T	0.21627	1008
10	rs1490193	A	G	0.584325	1008
10	rs1490192	A	G	0.584325	1008
10	rs2495840	G	T	0.201389	1008
10	rs12098594	C	T	0.166667	1008
10	rs2495839	C	T	0.417659	1008
10	rs16917787	A	G	0.166667	1008
10	rs2451505	A	G	0.584325	1008
10	rs16917789	A	G	0.217262	1008
10	rs2480312	T	C	0.201389	1008
10	rs7070661	G	C	0.164683	1008
10	rs7071665	C	T	0.167659	1008
10	rs76642275	T	G	0.21627	1008
10	rs7920515	T	G	0.167659	1008
10	rs7900461	G	A	0.167659	1008
10	rs60581802	A	G	0.217262	1008
10	rs2451506	G	A	0.587302	1008
10	rs2495838	A	C	0.414683	1008
10	rs72777141	C	G	0.165675	1008
10	rs76082698	T	G	0.165675	1008
10	rs2451507	G	A	0.419643	1008
10	rs2451508	G	A	0.198413	1008
10	rs1410916	C	T	0.201389	1008
10	rs146254014	A	T	0.0138889	1008
10	rs1831252	A	G	0.201389	1008
10	rs1831253	C	T	0.201389	1008
10	rs12258183	C	T	0.167659	1008
10	rs9787683	A	T	0.587302	1008
10	rs9787684	A	G	0.587302	1008
10	rs117293047	G	A	0.0357143	1008
10	rs7089902	G	T	0.167659	1008
10	rs2451509	C	T	0.203373	1008
10	rs16917797	C	T	0.21627	1008
10	rs2451510	A	T	0.203373	1008
10	rs2493624	A	C	0.416667	1008
10	rs11006878	G	A	0.162698	1008
10	rs146234485	C	T	0.0238095	1008
10	rs11006879	G	A	0.16369	1008
10	rs16917798	C	G	0.22123	1008
10	rs2451511	A	G	0.201389	1008
10	rs2480313	C	T	0.418651	1008
10	rs12413388	G	A	0.21627	1008
10	rs2480336	G	A	0.419643	1008
10	rs2493623	A	G	0.422619	1008
10	rs2493622	A	G	0.419643	1008
10	rs2480309	C	T	0.429563	1008
10	rs2493621	C	G	0.203373	1008
10	rs2493620	A	G	0.584325	1008
10	rs149327910	C	T	0.0535714	1008
10	rs2493619	C	T	0.421627	1008
10	rs2451512	A	G	0.433532	1008
10	rs2493618	A	C	0.195437	1008
10	rs1329223	T	C	0.22619	1008
10	rs2495836	A	C	0.419643	1008
10	rs2495835	C	T	0.419643	1008
10	rs16917807	T	C	0.217262	1008
10	rs16917808	T	C	0.217262	1008
10	rs2493617	A	C	0.202381	1008
10	rs2451522	C	T	0.202381	1008
10	rs7896207	T	C	0.160714	1008
10	rs2480338	C	T	0.421627	1008
10	rs2493616	T	G	0.202381	1008
10	rs2480340	C	T	0.202381	1008
10	rs11814689	T	C	0.217262	1008
10	rs2495834	T	C	0.583333	1008
10	rs2480343	A	G	0.419643	1008
10	rs7093424	C	T	0.217262	1008
10	rs1329236	T	C	0.419643	1008
10	rs1329235	G	T	0.419643	1008
10	rs2495833	A	G	0.419643	1008
10	rs2480344	A	G	0.202381	1008
10	rs79975549	C	T	0.0238095	1008
10	rs2495832	A	C	0.202381	1008
10	rs1410921	A	T	0.217262	1008
10	rs16917823	C	T	0.217262	1008
10	rs188637877	A	G	0.00892857	1008
10	rs9663531	A	G	0.217262	1008
10	rs2451515	C	G	0.580357	1008
10	rs9416775	G	A	0.420635	1008
10	rs1928355	G	T	0.202381	1008
10	rs1928358	A	G	0.421627	1008
10	rs111765057	G	A	0.218254	1008
10	rs10826440	G	A	0.369048	1008
10	rs2493615	G	A	0.420635	1008
10	rs118048762	G	T	0.0357143	1008
10	rs2451519	T	C	0.578373	1008
10	rs2493614	G	T	0.360119	1008
10	rs2451518	G	T	0.344246	1008
10	rs12573426	G	A	0.371032	1008
10	rs2495830	A	G	0.348214	1008
10	rs2495829	C	T	0.572421	1008
10	rs139046659	C	T	0.147817	1008
10	rs2451517	G	A	0.345238	1008
10	rs11007019	A	G	0.374008	1008
10	rs7906282	G	T	0.374008	1008
10	rs2493611	T	C	0.345238	1008
10	rs76574257	C	A	0.0228175	1008
10	rs116989840	A	G	0.121032	1008
10	rs1556112	G	C	0.344246	1008
10	rs7908403	A	G	0.151786	1008
10	rs2495828	G	A	0.946429	1008
10	rs2495827	A	G	0.196429	1008
10	rs7912006	T	C	0.151786	1008
10	rs2480311	C	T	0.946429	1008
10	rs2495826	T	G	0.798611	1008
10	rs2495825	G	A	0.196429	1008
10	rs117420069	T	C	0.0357143	1008
10	rs2451514	A	T	0.345238	1008
10	rs111888944	C	T	0.22619	1008
10	rs7899447	G	A	0.374008	1008
10	rs113665730	G	A	0.270833	1008
10	rs2493610	G	A	0.946429	1008
10	rs2451513	A	C	0.196429	1008
10	rs7477705	A	G	0.374008	1008
10	rs2495824	A	T	0.345238	1008
10	rs79976008	C	T	0.0178571	1008
10	rs72777173	A	G	0.147817	1008
10	rs10826460	A	G	0.374008	1008
10	rs2493627	G	A	0.345238	1008
10	rs72777176	C	T	0.147817	1008
10	rs117256846	T	C	0.0119048	1008
10	rs7908741	G	C	0.749008	1008
10	rs2495823	C	T	0.197421	1008
10	rs11007082	G	T	0.372024	1008
10	rs913655	T	C	0.34623	1008
10	rs913654	C	G	0.944444	1008
10	rs913653	T	C	0.572421	1008
10	rs7082839	T	G	0.750992	1008
10	rs10763663	A	G	0.22619	1008
10	rs1952474	G	A	0.599206	1008
10	rs1844544	T	C	0.947421	1008
10	rs147935490	C	A	0.0238095	1008
10	rs1844545	T	G	0.602183	1008
10	rs1844546	T	G	0.234127	1008
10	rs1928359	T	C	0.234127	1008
10	rs2451504	A	C	0.948413	1008
10	rs12415799	C	T	0.22619	1008
10	rs2480316	T	G	0.953373	1008
10	rs6481522	C	T	0.598214	1008
10	rs4447064	G	A	0.60119	1008
10	rs7087681	G	T	0.371032	1008
10	rs4748522	C	T	0.227183	1008
10	rs4748523	A	C	0.227183	1008
10	rs2480317	G	A	0.945437	1008
10	rs61841864	G	C	0.227183	1008
10	rs7094458	C	A	0.22619	1008
10	rs2480318	C	T	0.652778	1008
10	rs1360122	G	A	0.652778	1008
10	rs2480319	G	A	0.652778	1008
10	rs2495822	A	G	0.652778	1008
10	rs7915766	A	G	0.371032	1008
10	rs7899884	C	G	0.372024	1008
10	rs118124357	C	T	0.00793651	1008
10	rs72779340	G	A	0.150794	1008
10	rs113939140	G	A	0.22619	1008
10	rs72779342	A	C	0.150794	1008
10	rs2183180	G	A	0.22619	1008
10	rs2480322	G	A	0.652778	1008
10	rs2495821	A	C	0.652778	1008
10	rs1576316	T	G	0.652778	1008
10	rs1159000	G	A	0.652778	1008
10	rs2495820	A	G	0.652778	1008
10	rs2987831	T	C	0.652778	1008
10	rs2480325	G	A	0.652778	1008
10	rs2480326	G	A	0.65377	1008
10	rs2480327	G	A	0.652778	1008
10	rs1329243	C	G	0.0555556	1008
10	rs2495819	A	T	0.802579	1008
10	rs2480328	G	C	0.652778	1008
10	rs1590828	A	G	0.652778	1008
10	rs1581939	T	A	0.652778	1008
10	rs2480331	C	T	0.652778	1008
10	rs2480332	T	G	0.046627	1008
10	rs2495818	G	C	0.652778	1008
10	rs1116767	G	A	0.046627	1008
10	rs2480334	G	A	0.802579	1008
10	rs1329234	C	T	0.046627	1008
10	rs1329233	G	A	0.046627	1008
10	rs1329232	G	A	0.606151	1008
10	rs12571516	G	A	0.37996	1008
10	rs11007147	C	G	0.606151	1008
10	rs10826478	A	G	0.755952	1008
10	rs35712032	G	A	0.378968	1008
10	rs11007148	C	G	0.605159	1008
10	rs76747749	G	A	0.0208333	1008
10	rs11815132	A	G	0.377976	1008
10	rs12246296	C	T	0.378968	1008
10	rs2480335	A	G	0.426587	1008
10	rs11007151	A	G	0.149802	1008
10	rs60747791	A	C	0.37996	1008
10	rs11007153	T	C	0.605159	1008
10	rs79369918	C	G	0.22619	1008
10	rs11007154	C	A	0.149802	1008
10	rs951828	G	A	0.75496	1008
10	rs11007155	T	G	0.149802	1008
10	rs870770	A	G	0.377976	1008
10	rs870771	C	T	0.377976	1008
10	rs870772	C	A	0.605159	1008
10	rs977016	A	G	0.235119	1008
10	rs977015	C	G	0.228175	1008
10	rs977014	T	A	0.75496	1008
10	rs7073042	C	A	0.75496	1008
10	rs7901495	C	A	0.375992	1008
10	rs1329224	T	A	0.605159	1008
10	rs7069228	T	G	0.605159	1008
10	rs7099842	A	G	0.605159	1008
10	rs16917869	A	G	0.235119	1008
10	rs4748528	G	A	0.605159	1008
10	rs4748529	T	C	0.605159	1008
10	rs147372365	G	A	0.0347222	1008
10	rs74378665	T	C	0.0178571	1008
10	rs1329238	C	G	0.606151	1008
10	rs10826480	A	G	0.605159	1008
10	rs16917873	A	G	0.235119	1008
10	rs117478997	A	T	0.0515873	1008
10	rs12572254	T	G	0.605159	1008
10	rs12774392	T	G	0.606151	1008
10	rs1329240	C	A	0.606151	1008
10	rs1329241	T	C	0.75496	1008
10	rs7097608	T	C	0.606151	1008
10	rs12360239	G	T	0.149802	1008
10	rs11007193	T	C	0.571429	1008
10	rs3930255	T	C	0.605159	1008
10	rs2031927	T	A	0.150794	1008
10	rs11007195	T	C	0.149802	1008
10	rs7073789	A	G	0.603175	1008
10	rs7089776	G	C	0.149802	1008
10	rs7095160	C	G	0.75496	1008
10	rs10826498	G	A	0.149802	1008
10	rs4747361	G	C	0.605159	1008
10	rs7083302	A	G	0.605159	1008
10	rs6481535	A	G	0.605159	1008
10	rs16917878	C	G	0.234127	1008
10	rs10763667	T	C	0.75496	1008
10	rs11007211	C	T	0.605159	1008
10	rs12775126	A	G	0.371032	1008
10	rs12266498	C	A	0.605159	1008
10	rs2358244	T	C	0.604167	1008
10	rs2358245	C	T	0.604167	1008
10	rs1410922	A	G	0.753968	1008
10	rs951129	C	A	0.369048	1008
10	rs6481537	A	T	0.604167	1008
10	rs7910779	A	G	0.753968	1008
10	rs1410923	G	A	0.604167	1008
10	rs1410924	T	C	0.604167	1008
10	rs2495846	T	A	0.802579	1008
10	rs2480337	A	T	0.799603	1008
10	rs6481538	C	T	0.605159	1008
10	rs2495845	C	G	0.799603	1008
10	rs1556113	G	A	0.750992	1008
10	rs2495844	A	C	0.801587	1008
10	rs4748531	C	A	0.603175	1008
10	rs139279919	T	C	0.015873	1008
10	rs11007242	G	A	0.144841	1008
10	rs4748532	C	T	0.371032	1008
10	rs1928360	G	A	0.75	1008
10	rs4748533	A	G	0.75	1008
10	rs1329244	C	A	0.750992	1008
10	rs6481543	A	G	0.752976	1008
10	rs6481544	A	T	0.753968	1008
10	rs61641517	A	G	0.0386905	1008
10	rs72779373	C	G	0.117063	1008
10	rs1410925	G	A	0.752976	1008
10	rs2209975	T	C	0.374008	1008
10	rs77285452	C	T	0.0575397	1008
10	rs1329245	A	G	0.236111	1008
10	rs1329246	C	T	0.145833	1008
10	rs1028923	A	T	0.752976	1008
10	rs12218717	G	A	0.0188492	1008
10	rs1028924	G	C	0.371032	1008
10	rs2209976	T	C	0.753968	1008
10	rs1576311	C	G	0.047619	1008
10	rs1576312	G	A	0.752976	1008
10	rs1576313	G	A	0.232143	1008
10	rs79945206	T	G	0.0267857	1008
10	rs1952475	A	G	0.75496	1008
10	rs11599671	A	G	0.381944	1008
10	rs7080850	A	G	0.606151	1008
10	rs11007271	C	T	0.145833	1008
10	rs11593006	G	A	0.369048	1008
10	rs1576314	G	T	0.752976	1008
10	rs1576315	A	G	0.752976	1008
10	rs12241535	A	T	0.236111	1008
10	rs1590829	A	G	0.145833	1008
10	rs1410926	C	G	0.752976	1008
10	rs1410927	T	G	0.75496	1008
10	rs143570298	T	A	0.0406746	1008
10	rs7094084	T	G	0.752976	1008
10	rs2480341	A	G	0.802579	1008
10	rs7073098	C	T	0.752976	1008
10	rs1590830	C	G	0.751984	1008
10	rs1590831	G	A	0.751984	1008
10	rs1590832	A	T	0.751984	1008
10	rs2183181	T	C	0.751984	1008
10	rs187214031	C	T	0.0357143	1008
10	rs6481550	C	T	0.751984	1008
10	rs76958695	A	G	0.102183	1008
10	rs117332273	C	T	0.0218254	1008
10	rs1329217	T	C	0.752976	1008
10	rs72779383	C	T	0.145833	1008
10	rs72779385	A	G	0.145833	1008
10	rs7914831	G	C	0.751984	1008
10	rs928062	C	T	0.751984	1008
10	rs1410914	G	T	0.751984	1008
10	rs2495843	G	A	0.0486111	1008
10	rs2358247	G	T	0.735119	1008
10	rs16917910	A	G	0.0595238	1008
10	rs1928354	A	G	0.751984	1008
10	rs1928353	G	A	0.751984	1008
10	rs4748535	T	G	0.751984	1008
10	rs2104699	T	C	0.752976	1008
10	rs11007325	T	C	0.144841	1008
10	rs1536835	C	T	0.0486111	1008
10	rs139026604	G	A	0.0803571	1008
10	rs6481555	G	A	0.75	1008
10	rs6481556	G	C	0.742063	1008
10	rs2495842	C	T	0.798611	1008
10	rs77190461	G	C	0.0882937	1008
10	rs7911338	T	C	0.607143	1008
10	rs1329218	C	T	0.750992	1008
10	rs1556114	G	A	0.751984	1008
10	rs185122708	A	G	0.0257937	1008
10	rs1556115	A	G	0.751984	1008
10	rs116878364	C	T	0.0873016	1008
10	rs4748536	G	A	0.751984	1008
10	rs1360120	C	T	0.369048	1008
10	rs1360121	G	A	0.369048	1008
10	rs11007397	C	A	0.145833	1008
10	rs6481563	T	C	0.74504	1008
10	rs7085337	G	A	0.74504	1008
10	rs11007401	T	G	0.744048	1008
10	rs117334691	G	A	0.0446429	1008
10	rs1556116	G	A	0.744048	1008
10	rs1556117	A	G	0.047619	1008
10	rs78099582	A	G	0.0297619	1008
10	rs117450061	T	C	0.0625	1008
10	rs75959698	G	A	0.0188492	1008
10	rs7910920	A	G	0.367063	1008
10	rs2480310	G	A	0.047619	1008
10	rs7899842	C	G	0.74504	1008
10	rs61851130	A	G	0.366071	1008
10	rs7898985	G	A	0.74504	1008
10	rs11007418	C	T	0.144841	1008
10	rs1952473	G	A	0.742063	1008
10	rs1952472	T	C	0.742063	1008
10	rs2495841	A	G	0.792659	1008
10	rs1410915	G	A	0.361111	1008
10	rs76995341	C	A	0.22619	1008
10	rs871986	G	C	0.799603	1008
10	rs913651	C	G	0.751984	1008
10	rs16917919	A	G	0.375	1008
10	rs4145025	G	A	0.751984	1008
10	rs150846212	A	G	0.0873016	1008
10	rs10763689	C	A	0.750992	1008
10	rs10763690	G	A	0.750992	1008
10	rs4748537	C	A	0.750992	1008
10	rs77817809	A	G	0.237103	1008
10	rs1928363	C	T	0.371032	1008
10	rs1928362	A	G	0.372024	1008
10	rs1928361	A	G	0.752976	1008
10	rs11007446	T	C	0.609127	1008
10	rs79033141	T	A	0.0188492	1008
10	rs7900792	A	G	0.373016	1008
10	rs7916006	C	T	0.752976	1008
10	rs4443968	T	C	0.753968	1008
10	rs12763998	T	G	0.608135	1008
10	rs12764009	T	C	0.372024	1008
10	rs10826577	T	C	0.753968	1008
10	rs12783508	A	G	0.373016	1008
10	rs1329221	A	G	0.750992	1008
10	rs1329222	C	T	0.75	1008
10	rs7071978	G	A	0.75	1008
10	rs7917968	A	G	0.752976	1008
10	rs7921382	T	C	0.750992	1008
10	rs11007459	T	G	0.145833	1008
10	rs7901570	G	A	0.750992	1008
10	rs58061419	C	T	0.232143	1008
10	rs2884417	G	T	0.751984	1008
10	rs4747363	G	A	0.606151	1008
10	rs1339060	T	C	0.798611	1008
10	rs928061	G	A	0.750992	1008
10	rs928060	G	A	0.750992	1008
10	rs928059	C	T	0.750992	1008
10	rs12779288	G	T	0.249008	1008
10	rs117669598	C	T	0.0138889	1008
10	rs16917922	A	G	0.111111	1008
10	rs1796718	T	G	0.800595	1008
10	rs12358682	G	C	0.750992	1008
10	rs7905160	A	G	0.75	1008
10	rs7908637	T	C	0.750992	1008
10	rs7908654	T	G	0.750992	1008
10	rs13377052	G	C	0.232143	1008
10	rs7908908	T	C	0.373016	1008
10	rs12776470	A	G	0.373016	1008
10	rs16917924	A	C	0.14881	1008
10	rs75856818	A	G	0.0882937	1008
10	rs11007481	G	T	0.235119	1008
10	rs1028926	A	G	0.144841	1008
10	rs10508569	A	T	0.235119	1008
10	rs2358252	T	C	0.144841	1008
10	rs41448847	T	G	0.144841	1008
10	rs60795661	C	T	0.144841	1008
10	rs11007487	A	G	0.144841	1008
10	rs928058	T	C	0.750992	1008
10	rs1576310	T	G	0.750992	1008
10	rs11814870	T	G	0.371032	1008
10	rs883039	G	C	0.232143	1008
10	rs913650	C	T	0.953373	1008
10	rs7358085	A	G	0.232143	1008
10	rs63328961	T	C	0.751984	1008
10	rs72781262	A	G	0.145833	1008
10	rs963105	A	G	0.751984	1008
10	rs74850127	C	A	0.231151	1008
10	rs13328790	G	C	0.144841	1008
10	rs12356022	C	T	0.144841	1008
10	rs12356023	C	A	0.144841	1008
10	rs11007511	T	C	0.751984	1008
10	rs12761510	G	T	0.751984	1008
10	rs1796717	C	G	0.0486111	1008
10	rs2358254	T	C	0.144841	1008
10	rs2358255	A	G	0.751984	1008
10	rs4293026	C	G	0.373016	1008
10	rs4460714	T	C	0.751984	1008
10	rs11007517	G	A	0.144841	1008
10	rs1796716	G	T	0.0486111	1008
10	rs4607963	T	C	0.751984	1008
10	rs4465267	C	G	0.751984	1008
10	rs7071565	C	T	0.607143	1008
10	rs9787596	A	G	0.374008	1008
10	rs75573933	T	G	0.232143	1008
10	rs11817173	A	G	0.374008	1008
10	rs10740799	C	T	0.751984	1008
10	rs7921494	A	C	0.799603	1008
10	rs9733813	G	A	0.144841	1008
10	rs75529439	A	T	0.232143	1008
10	rs7908404	G	A	0.751984	1008
10	rs61851163	T	C	0.234127	1008
10	rs10826609	C	A	0.144841	1008
10	rs7898119	T	C	0.751984	1008
10	rs1572721	C	T	0.374008	1008
10	rs6415945	T	C	0.751984	1008
10	rs76137897	T	A	0.250992	1008
10	rs11007534	C	T	0.751984	1008
10	rs1119480	C	G	0.751984	1008
10	rs1119481	T	C	0.751984	1008
10	rs1119482	A	G	0.751984	1008
10	rs1119483	T	C	0.751984	1008
10	rs1796715	C	T	0.047619	1008
10	rs9417692	A	G	0.047619	1008
10	rs4145925	C	G	0.751984	1008
10	rs61580588	C	T	0.232143	1008
10	rs10508570	A	C	0.152778	1008
10	rs12255512	C	T	0.231151	1008
10	rs984340	G	C	0.0426587	1008
10	rs12769511	T	G	0.371032	1008
10	rs984341	G	A	0.751984	1008
10	rs984342	G	T	0.751984	1008
10	rs984343	C	G	0.752976	1008
10	rs11007552	A	G	0.15377	1008
10	rs9417699	G	T	0.046627	1008
10	rs10763713	T	C	0.751984	1008
10	rs147768820	C	G	0.00694444	1008
10	rs35721668	G	A	0.371032	1008
10	rs7902612	A	G	0.371032	1008
10	rs6481583	A	C	0.751984	1008
10	rs7920556	G	A	0.609127	1008
10	rs10763715	C	G	0.757937	1008
10	rs11007564	T	C	0.14881	1008
10	rs3847371	T	C	0.376984	1008
10	rs3847372	T	C	0.757937	1008
10	rs10826618	T	C	0.757937	1008
10	rs2358256	G	A	0.757937	1008
10	rs7086992	G	A	0.757937	1008
10	rs10826626	G	A	0.757937	1008
10	rs1339061	A	G	0.047619	1008
10	rs58314964	G	T	0.145833	1008
10	rs10826628	C	T	0.757937	1008
10	rs3737265	C	T	0.381944	1008
10	rs3737264	C	T	0.757937	1008
10	rs3737263	G	A	0.757937	1008
10	rs1999958	C	T	0.757937	1008
10	rs946397	G	A	0.381944	1008
10	rs946396	T	C	0.757937	1008
10	rs11007623	C	T	0.14881	1008
10	rs7068983	T	C	0.757937	1008
10	rs11007630	T	A	0.233135	1008
10	rs1854470	A	T	0.757937	1008
10	rs12571013	T	C	0.375992	1008
10	rs11007632	C	T	0.757937	1008
10	rs77713489	T	G	0.0873016	1008
10	rs12256565	G	A	0.380952	1008
10	rs991640	C	A	0.758929	1008
10	rs991641	A	G	0.375992	1008
10	rs1890506	C	T	0.609127	1008
10	rs34796131	G	A	0.231151	1008
10	rs11007642	G	T	0.115079	1008
10	rs11814999	G	A	0.181548	1008
10	rs2031928	G	A	0.136905	1008
10	rs78546402	A	C	0.270833	1008
10	rs372133775	C	T	0.0238095	1008
10	rs1887924	T	C	0.180556	1008
10	rs72781290	T	G	0.134921	1008
10	rs1887923	G	C	0.347222	1008
10	rs7913804	G	C	0.345238	1008
10	rs7913808	G	A	0.137897	1008
10	rs11815393	T	C	0.180556	1008
10	rs7917242	G	A	0.345238	1008
10	rs11815790	T	C	0.207341	1008
10	rs6481617	A	G	0.345238	1008
10	rs12357474	T	C	0.0555556	1008
10	rs11007659	C	G	0.345238	1008
10	rs12358497	G	A	0.137897	1008
10	rs12358506	G	T	0.137897	1008
10	rs12357490	T	C	0.137897	1008
10	rs11007660	G	A	0.137897	1008
10	rs11007661	C	A	0.137897	1008
10	rs1329231	A	G	0.347222	1008
10	rs1329230	G	A	0.34623	1008
10	rs1329229	A	G	0.34623	1008
10	rs7082964	T	A	0.208333	1008
10	rs7083085	T	C	0.347222	1008
10	rs7079419	A	G	0.34623	1008
10	rs1329228	C	G	0.345238	1008
10	rs10826664	G	A	0.345238	1008
10	rs10826665	T	C	0.345238	1008
10	rs10763729	T	C	0.345238	1008
10	rs115480566	G	A	0.0109127	1008
10	rs12257274	A	G	0.345238	1008
10	rs7069490	G	A	0.345238	1008
10	rs7070698	C	G	0.345238	1008
10	rs12249985	C	A	0.149802	1008
10	rs118044901	A	G	0.0267857	1008
10	rs10826671	T	G	0.164683	1008
10	rs11007668	G	A	0.164683	1008
10	rs11007670	G	T	0.164683	1008
10	rs9888119	G	T	0.164683	1008
10	rs9888029	C	T	0.164683	1008
10	rs9888030	C	T	0.165675	1008
10	rs9888031	C	T	0.165675	1008
10	rs9888032	C	T	0.165675	1008
10	rs12782215	A	T	0.181548	1008
10	rs9888044	C	T	0.137897	1008
10	rs9888126	G	A	0.164683	1008
10	rs10763730	T	C	0.164683	1008
10	rs10763731	A	G	0.16369	1008
10	rs10763732	A	G	0.16369	1008
10	rs10763733	T	G	0.16369	1008
10	rs10763734	T	A	0.164683	1008
10	rs10047399	G	A	0.164683	1008
10	rs80080672	G	A	0.0267857	1008
10	rs147391145	C	G	0.0267857	1008
10	rs28491607	G	T	0.164683	1008
10	rs12770718	T	A	0.181548	1008
10	rs55665210	G	A	0.164683	1008
10	rs7084729	G	A	0.180556	1008
10	rs11007674	A	T	0.164683	1008
10	rs2225258	G	A	0.137897	1008
10	rs2209974	C	A	0.137897	1008
10	rs2209973	C	T	0.164683	1008
10	rs12219283	A	C	0.164683	1008
10	rs11007679	A	C	0.164683	1008
10	rs78304507	C	T	0.0833333	1008
10	rs142249381	T	G	0.0267857	1008
10	rs1329227	C	T	0.137897	1008
10	rs1329226	T	G	0.893849	1008
10	rs75699168	A	C	0.0198413	1008
10	rs145120064	A	C	0.0267857	1008
10	rs10826672	A	G	0.27381	1008
10	rs118119820	A	G	0.0267857	1008
10	rs182477893	T	C	0.0267857	1008
10	rs75886563	A	G	0.0267857	1008
10	rs77707017	A	C	0.0267857	1008
10	rs149009332	G	A	0.0267857	1008
10	rs143840923	A	G	0.0267857	1008
10	rs148192901	T	C	0.0267857	1008
10	rs80020625	T	G	0.0267857	1008
10	rs77125758	C	G	0.0267857	1008
10	rs74965642	C	T	0.0267857	1008
10	rs185473665	G	C	0.0267857	1008
10	rs147194256	A	C	0.0267857	1008
10	rs12780574	C	T	0.18254	1008
10	rs139589547	C	G	0.0267857	1008
10	rs80204471	T	C	0.0267857	1008
10	rs144637592	G	A	0.0267857	1008
10	rs11007691	G	A	0.0545635	1008
10	rs144210384	G	A	0.0267857	1008
10	rs80269468	G	A	0.269841	1008
10	rs1538465	A	G	0.0545635	1008
10	rs1538464	A	T	0.320437	1008
10	rs141090251	G	A	0.0267857	1008
10	rs116908282	A	G	0.0267857	1008
10	rs78347341	A	C	0.0267857	1008
10	rs80144751	A	G	0.0267857	1008
10	rs4326693	T	C	0.347222	1008
10	rs4255444	A	C	0.320437	1008
10	rs4619042	C	G	0.320437	1008
10	rs4633353	C	T	0.347222	1008
10	rs1538461	A	G	0.347222	1008
10	rs74803387	G	A	0.0267857	1008
10	rs1538462	G	A	0.347222	1008
10	rs117502755	A	G	0.0267857	1008
10	rs1538463	G	A	0.347222	1008
10	rs1416462	A	G	0.347222	1008
10	rs145905425	T	A	0.0267857	1008
10	rs118028218	A	T	0.0267857	1008
10	rs1416463	G	A	0.347222	1008
10	rs1934048	C	T	0.347222	1008
10	rs1339058	G	C	0.347222	1008
10	rs1339059	C	T	0.347222	1008
10	rs10763736	G	A	0.320437	1008
10	rs7097679	C	A	0.320437	1008
10	rs142715252	A	G	0.0267857	1008
10	rs146063022	T	G	0.0267857	1008
10	rs547174893	T	C	0.0267857	1008
10	rs4622157	T	C	0.347222	1008
10	rs5018912	C	T	0.347222	1008
10	rs11819712	A	G	0.181548	1008
10	rs11007711	C	G	0.347222	1008
10	rs186220009	T	C	0.0267857	1008
10	rs75034473	G	A	0.320437	1008
10	rs77178449	A	G	0.347222	1008
10	rs144988797	T	C	0.0267857	1008
10	rs7073660	C	A	0.318452	1008
10	rs148868975	A	G	0.0267857	1008
10	rs7094786	T	G	0.347222	1008
10	rs113644780	A	T	0.0833333	1008
10	rs7094929	T	G	0.347222	1008
10	rs7073925	C	T	0.347222	1008
10	rs7095029	T	C	0.236111	1008
10	rs7095499	T	C	0.347222	1008
10	rs150842483	C	T	0.0267857	1008
10	rs11516774	C	T	0.347222	1008
10	rs11516775	T	C	0.347222	1008
10	rs4298796	C	G	0.347222	1008
10	rs2358271	G	A	0.347222	1008
10	rs2358272	A	T	0.347222	1008
10	rs141923921	C	T	0.0267857	1008
10	rs34289237	G	C	0.181548	1008
10	rs117662132	G	A	0.0267857	1008
10	rs7098083	C	T	0.347222	1008
10	rs79575739	A	C	0.18254	1008
10	rs139559020	A	T	0.181548	1008
```
