## Supplementary material for "Characterization of shared and ancestry-specific signals driving complex traits using multi-ancestry fine-mapping": s2_ref.bim

```
10	rs10430577	0	18226707	C	T
10	rs10430578	0	18226714	G	A
10	rs149062478	0	18226832	G	A
10	rs510633	0	18226837	A	G
10	rs483809	0	18227444	A	G
10	rs692618	0	18227926	G	C
10	rs560358	0	18228818	A	C
10	rs538413	0	18228933	A	G
10	rs16916644	0	18229110	A	G
10	rs691070	0	18229341	C	T
10	rs532813	0	18229566	G	A
10	rs691105	0	18229661	G	A
10	rs529996	0	18229873	T	A
10	rs508011	0	18229997	G	A
10	rs10508553	0	18230259	C	T
10	rs11011537	0	18230627	G	T
10	rs691707	0	18230630	T	C
10	rs691721	0	18230717	A	C
10	rs691728	0	18230766	G	C
10	rs722381	0	18231002	G	A
10	rs691745	0	18231004	C	A
10	rs473015	0	18231448	G	A
10	rs59952207	0	18231788	T	C
10	rs692009	0	18231945	C	A
10	rs11011589	0	18232400	G	C
10	rs692239	0	18232511	C	T
10	rs11011622	0	18232584	T	C
10	rs79120774	0	18233582	A	T
10	rs691668	0	18233905	C	T
10	rs497429	0	18233976	A	G
10	rs691659	0	18233990	G	T
10	rs691597	0	18234687	A	C
10	rs1277557	0	18234838	G	T
10	rs1277556	0	18235101	C	T
10	rs1277555	0	18235189	T	C
10	rs691068	0	18236089	A	G
10	rs11011645	0	18236288	T	C
10	rs507963	0	18236577	G	A
10	rs72784706	0	18236896	A	C
10	rs477533	0	18237542	C	T
10	rs72784707	0	18237636	C	G
10	rs474778	0	18237846	A	G
10	rs16916669	0	18237970	G	C
10	rs72784708	0	18237981	A	G
10	rs12242670	0	18238054	C	T
10	rs7896624	0	18238730	T	C
10	rs11011655	0	18238791	G	A
10	rs112093606	0	18239219	G	T
10	rs117843750	0	18239338	C	T
10	rs12249671	0	18239344	T	G
10	rs7474649	0	18239616	A	C
10	rs526713	0	18239619	A	G
10	rs6482070	0	18239684	C	T
10	rs28482234	0	18239863	C	G
10	rs4747334	0	18239955	G	C
10	rs2165899	0	18240466	T	C
10	rs2120293	0	18240640	A	G
10	rs41277350	0	18241012	A	G
10	rs11594574	0	18241166	A	G
10	rs691383	0	18241605	C	T
10	rs74118046	0	18241829	T	C
10	rs7081872	0	18241897	A	G
10	rs552511	0	18242005	C	G
10	rs691112	0	18242304	T	C
10	rs10764176	0	18242311	A	G
10	rs10508554	0	18242635	A	G
10	rs4433476	0	18242738	C	T
10	rs4641364	0	18242740	C	T
10	rs10827902	0	18243144	G	A
10	rs690759	0	18243703	A	G
10	rs72784713	0	18243706	G	A
10	rs74118047	0	18243757	G	A
10	rs692635	0	18243863	C	A
10	rs491995	0	18244008	A	G
10	rs12570689	0	18244821	A	C
10	rs10827910	0	18245936	C	G
10	rs35598022	0	18245990	T	G
10	rs10827911	0	18246730	C	A
10	rs4748429	0	18247162	A	G
10	rs473919	0	18247403	C	G
10	rs11011704	0	18247677	G	T
10	rs75527711	0	18247829	A	G
10	rs7085542	0	18248095	A	G
10	rs72784716	0	18248117	G	A
10	rs11593092	0	18248136	G	A
10	rs11011709	0	18248355	A	G
10	rs72784717	0	18248634	C	T
10	rs691159	0	18249664	T	A
10	rs691148	0	18249732	G	A
10	rs7074683	0	18249973	G	A
10	rs11011721	0	18250004	G	A
10	rs7095391	0	18250314	A	T
10	rs10827920	0	18250338	G	A
10	rs571979	0	18251607	A	G
10	rs7896039	0	18252155	A	G
10	rs12260894	0	18252211	C	G
10	rs692077	0	18252380	G	A
10	rs12761871	0	18252449	G	A
10	rs12262907	0	18253092	C	T
10	rs16916691	0	18253351	A	G
10	rs12359511	0	18253762	C	T
10	rs691563	0	18253922	G	T
10	rs11011748	0	18254060	C	T
10	rs483822	0	18254317	A	G
10	rs966720	0	18254354	T	C
10	rs691513	0	18254606	C	A
10	rs11011754	0	18254655	C	T
10	rs1299188	0	18255160	C	G
10	rs1296641	0	18255428	T	C
10	rs72784724	0	18255435	C	G
10	rs12358385	0	18255637	A	G
10	rs80200568	0	18255880	A	G
10	rs691550	0	18256026	G	A
10	rs56336322	0	18256140	C	T
10	rs55910920	0	18256325	T	C
10	rs61022323	0	18256517	A	G
10	rs55691793	0	18256530	A	G
10	rs117813842	0	18257052	C	T
10	rs691862	0	18257592	T	C
10	rs12263430	0	18257612	A	G
10	rs36018023	0	18257649	C	A
10	rs549855	0	18258293	C	T
10	rs78159125	0	18258429	A	G
10	rs11511149	0	18259803	T	C
10	rs79242307	0	18260032	C	T
10	rs116986273	0	18260144	T	G
10	rs7081306	0	18260748	C	A
10	rs690893	0	18261274	C	A
10	rs4747335	0	18261299	G	T
10	rs12354874	0	18261646	A	G
10	rs11592310	0	18261668	T	C
10	rs11592271	0	18262041	A	C
10	rs4748431	0	18262069	G	T
10	rs4747336	0	18262264	T	G
10	rs12780445	0	18263055	A	T
10	rs12243310	0	18263213	C	T
10	rs7072795	0	18263795	T	C
10	rs508196	0	18263873	C	T
10	rs692097	0	18264625	G	C
10	rs74228786	0	18264886	T	C
10	rs475853	0	18265076	A	G
10	rs35193534	0	18265653	C	A
10	rs692594	0	18265893	G	C
10	rs556165	0	18266053	A	C
10	rs12243207	0	18266082	T	C
10	rs553304	0	18266410	T	C
10	rs2478568	0	18266989	G	A
10	rs2437260	0	18267096	G	A
10	rs2497827	0	18267253	G	A
10	rs943331	0	18267298	G	A
10	rs943330	0	18267327	T	C
10	rs7096615	0	18267438	T	C
10	rs16916693	0	18267775	T	C
10	rs35627797	0	18267968	G	T
10	rs2497828	0	18267976	T	C
10	rs2497829	0	18268145	T	A
10	rs2497830	0	18268211	C	A
10	rs10827981	0	18268222	C	T
10	rs2497831	0	18268287	G	A
10	rs2478569	0	18269433	C	T
10	rs943329	0	18269875	T	G
10	rs7086141	0	18270046	G	C
10	rs2437261	0	18270140	C	G
10	rs11011850	0	18270208	G	A
10	rs1926739	0	18270422	G	A
10	rs11011857	0	18270722	A	C
10	rs60740052	0	18270758	T	A
10	rs11593695	0	18271072	C	A
10	rs11592022	0	18271208	G	A
10	rs11011865	0	18271527	T	C
10	rs80350242	0	18271729	C	T
10	rs7095247	0	18271745	G	A
10	rs2437262	0	18271842	A	G
10	rs113334738	0	18271858	G	A
10	rs7085961	0	18271914	T	G
10	rs2497832	0	18271962	T	A
10	rs2497833	0	18271970	A	T
10	rs189106067	0	18272059	C	T
10	rs11592648	0	18272288	G	A
10	rs2497835	0	18272584	G	A
10	rs12571789	0	18272673	T	C
10	rs2437263	0	18272925	A	G
10	rs2437264	0	18273098	T	C
10	rs78038225	0	18273172	G	A
10	rs2437265	0	18273428	A	G
10	rs9664208	0	18273859	C	T
10	rs117783684	0	18273920	C	T
10	rs7071264	0	18273921	G	A
10	rs2437266	0	18273992	T	G
10	rs11011896	0	18274640	C	G
10	rs2437267	0	18274656	A	G
10	rs2497836	0	18275274	G	A
10	rs2497837	0	18275393	C	T
10	rs2437268	0	18275554	A	G
10	rs2497838	0	18275634	G	A
10	rs55812394	0	18275823	G	A
10	rs2148599	0	18275883	A	G
10	rs2148598	0	18275951	C	T
10	rs17658718	0	18276586	C	T
10	rs10508555	0	18276682	G	C
10	rs2437271	0	18276761	G	T
10	rs79765634	0	18276793	T	C
10	rs12413168	0	18276809	C	G
10	rs117748606	0	18276831	G	A
10	rs2497839	0	18276883	G	A
10	rs11011919	0	18277034	C	T
10	rs11594139	0	18277109	C	T
10	rs116137496	0	18277329	C	T
10	rs2497840	0	18277400	G	A
10	rs76607776	0	18277420	T	G
10	rs117688646	0	18277476	C	G
10	rs79053745	0	18277603	A	G
10	rs2437272	0	18277811	G	A
10	rs7922102	0	18278063	G	T
10	rs12782151	0	18278168	G	A
10	rs11594776	0	18278453	C	T
10	rs149244348	0	18278696	A	T
10	rs1926738	0	18278722	C	T
10	rs1926737	0	18278825	A	G
10	rs2148596	0	18278982	G	A
10	rs2148595	0	18279194	G	A
10	rs2182582	0	18279586	A	G
10	rs35540736	0	18279848	C	G
10	rs17658805	0	18279888	G	A
10	rs59434947	0	18280214	T	A
10	rs2497753	0	18280433	A	G
10	rs2497754	0	18280602	A	C
10	rs58377250	0	18281176	T	C
10	rs12415959	0	18281908	T	G
10	rs10828013	0	18282421	A	G
10	rs2478571	0	18282427	G	A
10	rs12359337	0	18282455	A	G
10	rs2497755	0	18282667	A	T
10	rs11011980	0	18284958	A	T
10	rs10508556	0	18285342	T	C
10	rs117814285	0	18285569	G	A
10	rs2497756	0	18285595	A	G
10	rs2497759	0	18285758	C	G
10	rs80319646	0	18286043	A	G
10	rs2497760	0	18286052	T	C
10	rs7078713	0	18286409	G	C
10	rs7099037	0	18286593	A	G
10	rs7079066	0	18286639	G	C
10	rs12415053	0	18287610	C	G
10	rs2497761	0	18287792	C	T
10	rs11818989	0	18287814	T	G
10	rs190862095	0	18287908	A	T
10	rs2478573	0	18288571	G	A
10	rs2478574	0	18288632	G	C
10	rs80134638	0	18289165	G	A
10	rs75616782	0	18289219	T	A
10	rs16916738	0	18289454	T	C
10	rs2497762	0	18289457	C	T
10	rs16916742	0	18289821	G	T
10	rs9418383	0	18290558	T	G
10	rs73607845	0	18290892	C	G
10	rs67967330	0	18291019	G	A
10	rs16916744	0	18291064	G	A
10	rs7894090	0	18291288	G	A
10	rs11012030	0	18292035	G	A
10	rs943335	0	18292493	T	C
10	rs943334	0	18292546	T	A
10	rs2007904	0	18292596	A	C
10	rs2007909	0	18292621	A	G
10	rs116738355	0	18293148	G	C
10	rs11012036	0	18293453	G	A
10	rs11012037	0	18293502	G	A
10	rs2497763	0	18293549	C	T
10	rs112890837	0	18293751	C	T
10	rs74473625	0	18293778	G	A
10	rs943328	0	18294611	G	A
10	rs2437273	0	18294726	C	G
10	rs75918179	0	18294762	C	T
10	rs12354582	0	18294905	T	C
10	rs2497764	0	18294978	C	T
10	rs1926742	0	18295482	A	G
10	rs190385344	0	18295487	C	T
10	rs41306336	0	18295865	T	G
10	rs79880158	0	18296135	G	A
10	rs79347420	0	18296292	A	G
10	rs111964090	0	18297341	A	C
10	rs45447194	0	18297377	G	C
10	rs12359445	0	18297487	G	C
10	rs2497765	0	18297705	C	G
10	rs2497766	0	18297772	G	A
10	rs6482123	0	18297841	T	C
10	rs16916765	0	18297933	T	C
10	rs6482124	0	18298132	C	T
10	rs6482126	0	18298435	C	T
10	rs143655764	0	18298521	T	C
10	rs2488161	0	18299365	A	G
10	rs75140420	0	18299391	A	C
10	rs7893618	0	18299520	A	G
10	rs7906425	0	18299628	G	A
10	rs2497767	0	18300267	C	G
10	rs58338149	0	18300432	T	A
10	rs2488107	0	18301221	A	C
10	rs12355062	0	18301449	G	A
10	rs113888149	0	18301525	C	T
10	rs12356294	0	18301535	C	T
10	rs9418387	0	18302192	T	C
10	rs114711150	0	18302499	C	T
10	rs2497768	0	18302642	C	G
10	rs78231519	0	18302837	C	A
10	rs4570473	0	18302952	A	G
10	rs61603426	0	18303161	G	T
10	rs2488108	0	18304329	G	T
10	rs2488109	0	18304558	T	C
10	rs76410020	0	18304744	G	C
10	rs2488110	0	18304831	G	C
10	rs60946168	0	18305244	A	T
10	rs7921720	0	18305488	C	G
10	rs2488111	0	18305522	G	A
10	rs2497769	0	18305651	C	T
10	rs7893893	0	18305697	C	T
10	rs145479481	0	18305935	G	A
10	rs2488112	0	18306427	G	A
10	rs9988676	0	18307329	G	A
10	rs9988726	0	18307383	T	C
10	rs74835772	0	18308138	T	C
10	rs7085309	0	18308166	A	T
10	rs56274640	0	18308219	T	C
10	rs150899414	0	18308499	T	C
10	rs11492528	0	18308556	A	C
10	rs1986372	0	18308699	G	A
10	rs2488114	0	18309005	A	G
10	rs2488115	0	18309030	G	C
10	rs2488116	0	18309125	C	A
10	rs2488117	0	18309257	G	A
10	rs12356631	0	18310014	G	A
10	rs72780027	0	18310260	C	T
10	rs67552121	0	18310949	C	T
10	rs2488118	0	18310991	T	C
10	rs2488119	0	18311171	G	C
10	rs2497770	0	18311178	C	T
10	rs2357781	0	18311223	C	T
10	rs2497771	0	18311224	G	A
10	rs116610663	0	18311734	C	T
10	rs7074271	0	18311847	T	C
10	rs2488120	0	18312485	T	C
10	rs78875295	0	18312707	T	C
10	rs2497772	0	18312786	C	T
10	rs1935507	0	18312903	C	T
10	rs2497774	0	18313323	G	A
10	rs79501677	0	18313627	C	T
10	rs2357782	0	18314067	T	C
10	rs11012209	0	18314199	A	T
10	rs9417342	0	18314631	A	G
10	rs79075928	0	18315164	G	A
10	rs72780029	0	18315214	A	G
10	rs12358690	0	18315387	T	C
10	rs2884272	0	18315711	C	T
10	rs11012228	0	18316234	C	A
10	rs2497775	0	18316346	A	C
10	rs2357783	0	18316461	A	T
10	rs78721910	0	18316636	A	G
10	rs1935506	0	18316940	G	A
10	rs1935505	0	18317077	G	A
10	rs4747337	0	18317191	A	G
10	rs142695535	0	18317230	A	G
10	rs11012244	0	18317281	T	C
10	rs2488122	0	18317320	A	G
10	rs2488123	0	18317345	A	T
10	rs4747338	0	18317504	G	T
10	rs150883277	0	18317776	G	T
10	rs2497776	0	18317860	G	A
10	rs112675168	0	18318051	C	T
10	rs144276058	0	18318090	G	A
10	rs2497778	0	18318278	C	A
10	rs117427570	0	18318296	C	T
10	rs115341451	0	18318325	C	G
10	rs2488124	0	18318344	A	G
10	rs2497779	0	18318358	T	A
10	rs2497782	0	18319041	G	A
10	rs117819239	0	18319473	T	G
10	rs149010638	0	18324631	C	T
10	rs113762238	0	18325818	C	T
10	rs11012311	0	18325862	C	T
10	rs11012314	0	18326098	C	A
10	rs2497785	0	18326115	G	A
10	rs2497786	0	18326413	T	C
10	rs2497787	0	18326546	G	A
10	rs117320028	0	18326840	G	C
10	rs112910308	0	18326845	C	T
10	rs79886316	0	18327136	C	T
10	rs10828127	0	18327147	T	C
10	rs2497788	0	18327392	T	C
10	rs138323996	0	18327454	C	A
10	rs2497789	0	18327731	T	C
10	rs67406532	0	18327832	G	A
10	rs2488131	0	18327909	G	T
10	rs11012330	0	18328105	A	G
10	rs116875700	0	18328239	G	A
10	rs11012331	0	18328591	C	T
10	rs11012333	0	18328748	A	G
10	rs16916785	0	18328899	G	A
10	rs16916787	0	18329022	T	A
10	rs12358478	0	18329756	G	T
10	rs2488132	0	18329818	C	T
10	rs12358488	0	18329835	G	A
10	rs78596308	0	18329988	A	C
10	rs9417346	0	18330433	A	T
10	rs28478337	0	18330752	G	A
10	rs143248664	0	18331295	G	A
10	rs75036238	0	18331317	A	G
10	rs16916794	0	18331480	A	T
10	rs11012350	0	18331992	G	A
10	rs1935502	0	18332112	A	G
10	rs2488133	0	18332634	G	A
10	rs2488134	0	18332682	G	A
10	rs72780045	0	18332860	T	A
10	rs2488135	0	18333144	T	C
10	rs79190403	0	18333517	T	C
10	rs75555198	0	18333565	G	A
10	rs16916797	0	18333790	A	C
10	rs116888582	0	18333824	A	G
10	rs2488136	0	18334521	A	G
10	rs80137559	0	18335103	T	C
10	rs1954283	0	18335200	C	T
10	rs77773672	0	18335474	G	T
10	rs16916801	0	18335951	A	G
10	rs75832802	0	18336318	G	C
10	rs2488137	0	18336330	G	T
10	rs1891392	0	18336421	T	C
10	rs2488138	0	18337471	A	T
10	rs12569659	0	18337927	C	G
10	rs10828143	0	18338262	T	C
10	rs11012368	0	18338330	T	G
10	rs2488139	0	18338571	A	G
10	rs2488140	0	18338686	A	G
10	rs2488141	0	18338971	A	C
10	rs2488142	0	18339072	T	A
10	rs2488143	0	18339103	A	C
10	rs72780046	0	18339632	A	G
10	rs75032518	0	18340079	A	G
10	rs11012374	0	18340232	C	T
10	rs72780048	0	18340409	G	A
10	rs2488144	0	18340544	A	T
10	rs2497791	0	18340587	C	T
10	rs77356072	0	18340956	C	A
10	rs7080093	0	18341152	T	G
10	rs2488145	0	18341233	A	G
10	rs80115014	0	18341629	G	A
10	rs2497792	0	18341643	C	G
10	rs11012380	0	18341741	C	A
10	rs77131414	0	18341934	T	C
10	rs2497793	0	18342172	C	T
10	rs2497794	0	18342212	C	T
10	rs2488146	0	18342214	T	C
10	rs2488147	0	18342241	G	C
10	rs11012386	0	18342335	G	A
10	rs7078285	0	18342796	C	T
10	rs4748438	0	18343319	G	A
10	rs78323796	0	18343333	G	T
10	rs11012396	0	18343796	G	A
10	rs2226131	0	18343879	C	G
10	rs11012397	0	18344012	C	T
10	rs11012398	0	18344047	G	A
10	rs60010151	0	18344089	A	T
10	rs2488148	0	18344187	G	A
10	rs2497795	0	18344593	C	T
10	rs11012402	0	18344599	T	G
10	rs77166420	0	18344703	G	C
10	rs76771594	0	18344709	A	G
10	rs2497796	0	18344751	C	G
10	rs12269078	0	18344860	G	A
10	rs7920075	0	18345137	C	T
10	rs2497797	0	18345515	C	T
10	rs1986480	0	18346094	C	T
10	rs4748439	0	18346744	G	A
10	rs72780053	0	18346837	A	G
10	rs117767283	0	18347055	G	A
10	rs67885731	0	18347490	T	C
10	rs2357784	0	18347950	G	A
10	rs2249672	0	18348030	T	G
10	rs2357785	0	18348038	A	C
10	rs11595997	0	18348548	T	C
10	rs11592978	0	18348554	G	T
10	rs7098506	0	18348597	G	T
10	rs72780057	0	18348611	C	G
10	rs7088280	0	18348695	A	G
10	rs16916821	0	18348954	C	G
10	rs80269453	0	18349227	T	G
10	rs150303477	0	18349233	C	A
10	rs10828165	0	18349535	A	G
10	rs10828166	0	18349603	C	T
10	rs7894806	0	18349615	G	C
10	rs2488149	0	18349786	G	T
10	rs2497798	0	18349822	G	T
10	rs2497799	0	18350019	A	T
10	rs142308343	0	18350390	A	G
10	rs2497800	0	18351061	C	T
10	rs2497801	0	18351260	A	G
10	rs10764296	0	18351509	G	A
10	rs10764297	0	18351573	G	T
10	rs10764298	0	18351858	A	G
10	rs2497802	0	18352614	C	G
10	rs2497803	0	18352626	T	C
10	rs2488151	0	18352728	A	G
10	rs74118097	0	18352924	C	T
10	rs74118099	0	18353038	C	G
10	rs2497804	0	18354127	T	C
10	rs11012494	0	18355279	G	C
10	rs2488152	0	18355456	A	G
10	rs2185765	0	18355646	A	G
10	rs2357786	0	18355749	T	C
10	rs11012497	0	18355781	G	T
10	rs2357787	0	18356104	T	C
10	rs74118101	0	18356253	T	G
10	rs79996039	0	18356974	A	G
10	rs2488153	0	18357775	A	G
10	rs2497805	0	18358008	A	C
10	rs7072642	0	18358107	A	G
10	rs2497806	0	18358259	T	C
10	rs2497807	0	18358508	G	A
10	rs56392041	0	18358517	C	T
10	rs11012507	0	18358539	G	A
10	rs2497808	0	18358603	G	A
10	rs11012511	0	18358747	T	C
10	rs2497809	0	18360244	A	G
10	rs2488154	0	18360306	C	A
10	rs4601659	0	18360422	G	C
10	rs2497810	0	18360504	C	G
10	rs117222257	0	18361003	C	A
10	rs2488155	0	18361329	T	G
10	rs78351253	0	18361384	A	G
10	rs2488156	0	18361395	C	T
10	rs2497811	0	18361536	A	G
10	rs2497812	0	18361837	G	A
10	rs182218595	0	18361894	A	G
10	rs2497813	0	18361985	A	G
10	rs7076486	0	18363141	G	C
10	rs150813992	0	18363367	G	A
10	rs75865896	0	18363893	G	A
10	rs2497814	0	18363924	G	A
10	rs9663324	0	18363968	C	T
10	rs77351913	0	18364518	T	C
10	rs11012544	0	18365361	C	T
10	rs2497815	0	18365380	A	T
10	rs2497816	0	18365424	G	A
10	rs16916827	0	18365642	G	A
10	rs74548180	0	18365876	C	T
10	rs2497817	0	18366536	A	C
10	rs2497818	0	18367338	A	G
10	rs17602947	0	18367576	A	G
10	rs2497819	0	18367847	A	C
10	rs2250678	0	18368130	A	G
10	rs2497820	0	18368849	G	A
10	rs2488157	0	18368908	T	C
10	rs149135754	0	18369226	G	A
10	rs79563622	0	18369734	A	G
10	rs2497821	0	18369959	A	T
10	rs2497822	0	18369970	A	G
10	rs2488158	0	18370324	G	A
10	rs77177180	0	18370431	T	C
10	rs11012573	0	18370496	T	G
10	rs2488159	0	18370991	G	A
10	rs2497823	0	18371095	C	T
10	rs11012579	0	18371145	T	C
10	rs58526291	0	18371302	A	T
10	rs117515680	0	18371691	T	C
10	rs11012580	0	18371713	T	G
10	rs2488160	0	18372418	T	C
10	rs192586433	0	18372423	C	T
10	rs12256910	0	18372688	T	C
10	rs75571034	0	18372941	G	A
10	rs7902948	0	18372959	C	T
10	rs12255303	0	18372986	A	G
10	rs7903081	0	18373035	C	A
10	rs11012588	0	18373341	G	C
10	rs17661090	0	18373782	T	A
10	rs35822349	0	18373865	T	C
10	rs7917532	0	18373902	T	C
10	rs78442978	0	18374078	T	C
10	rs12775151	0	18374249	T	C
10	rs114616686	0	18374281	G	A
10	rs139538722	0	18374301	C	T
10	rs116884453	0	18374371	G	A
10	rs76308688	0	18374577	A	T
10	rs117713070	0	18374855	C	T
10	rs1935501	0	18374989	C	A
10	rs1935499	0	18375174	T	G
10	rs7100828	0	18375762	C	T
10	rs76641646	0	18375797	G	T
10	rs12247990	0	18376651	C	T
10	rs7083207	0	18376980	T	C
10	rs11012618	0	18377095	A	C
10	rs7079408	0	18377343	A	G
10	rs6482171	0	18377365	A	G
10	rs6482172	0	18377366	C	T
10	rs141980593	0	18377634	G	A
10	rs7912811	0	18379288	A	G
10	rs11012640	0	18379727	C	T
10	rs1547819	0	18379931	C	A
10	rs77553403	0	18380646	A	G
10	rs6415964	0	18381086	C	T
10	rs77350403	0	18381220	T	C
10	rs78471792	0	18381497	A	G
10	rs11012655	0	18381684	G	A
10	rs10828233	0	18382876	T	G
10	rs7087949	0	18383222	G	A
10	rs72780087	0	18383480	A	G
10	rs117617154	0	18383628	A	T
10	rs7074587	0	18383631	A	G
10	rs11012659	0	18383929	G	A
10	rs7916599	0	18384452	G	A
10	rs16916844	0	18384824	A	C
10	rs12767511	0	18385184	G	A
10	rs147514449	0	18385451	A	T
10	rs12778700	0	18385490	T	C
10	rs7916255	0	18385545	A	G
10	rs12255637	0	18385568	C	T
10	rs11597102	0	18385642	T	G
10	rs117738954	0	18386599	C	A
10	rs10828237	0	18386960	G	A
10	rs11012674	0	18387689	G	A
10	rs4573589	0	18387746	G	A
10	rs10508557	0	18388277	A	G
10	rs16916850	0	18388385	G	T
10	rs11012679	0	18388401	A	C
10	rs10508558	0	18388434	A	C
10	rs72780090	0	18389363	A	G
10	rs16916853	0	18389856	G	C
10	rs10828240	0	18390323	G	T
10	rs11012689	0	18390606	C	T
10	rs58607727	0	18390707	T	C
10	rs73591764	0	18391034	A	G
10	rs7910846	0	18391102	A	C
10	rs11012691	0	18391562	C	A
10	rs11012692	0	18391765	A	G
10	rs7919238	0	18392126	T	C
10	rs144567021	0	18392481	C	T
10	rs11012693	0	18392885	C	T
10	rs10828242	0	18392980	G	A
10	rs11012694	0	18393473	C	T
10	rs4748441	0	18393490	C	A
10	rs71497232	0	18394548	C	T
10	rs16916866	0	18395165	G	A
10	rs10828244	0	18396166	G	A
10	rs17661538	0	18397247	G	C
10	rs12769993	0	18397565	A	G
10	rs34571084	0	18397597	G	A
10	rs34496310	0	18397659	G	A
10	rs78847150	0	18397860	A	T
10	rs10740989	0	18398125	G	A
10	rs34736338	0	18398489	T	A
10	rs11599314	0	18398954	G	A
10	rs4748442	0	18399519	C	T
10	rs4748443	0	18399663	G	C
10	rs59555859	0	18400105	A	C
10	rs117509564	0	18400213	C	T
10	rs11012723	0	18400311	A	G
10	rs12766253	0	18400425	A	C
10	rs12761993	0	18400523	G	A
10	rs80171629	0	18401407	C	T
10	rs61842422	0	18401525	A	G
10	rs12571057	0	18401614	A	T
10	rs1935503	0	18401960	A	G
10	rs7904976	0	18402179	A	G
10	rs6482184	0	18403118	T	C
10	rs76852624	0	18403676	T	A
10	rs75080501	0	18403998	A	G
10	rs74120215	0	18404269	T	A
10	rs74120216	0	18404273	C	T
10	rs61695381	0	18404830	C	T
10	rs80014678	0	18404906	T	C
10	rs60865573	0	18405024	G	A
10	rs77118008	0	18405529	T	C
10	rs76193769	0	18405773	T	C
10	rs75361292	0	18405826	G	T
10	rs78037940	0	18405906	C	G
10	rs11012734	0	18405972	A	G
10	rs12777104	0	18406393	T	C
10	rs12761528	0	18406417	C	G
10	rs76154333	0	18406437	C	T
10	rs7071827	0	18406813	C	T
10	rs80262246	0	18406886	T	C
10	rs188175872	0	18407439	A	C
10	rs78100943	0	18407636	C	T
10	rs7907638	0	18407869	A	T
10	rs7901587	0	18407957	C	T
10	rs10764314	0	18408415	C	T
10	rs10828253	0	18408883	T	C
10	rs11012743	0	18408949	A	G
10	rs10828254	0	18409137	A	G
10	rs10764316	0	18409507	C	G
10	rs12260380	0	18409728	T	C
10	rs113600505	0	18409954	C	T
10	rs7478172	0	18410168	T	C
10	rs35900015	0	18410191	T	A
10	rs10828255	0	18410572	A	G
10	rs10828257	0	18410612	G	T
10	rs61842423	0	18411022	G	T
10	rs7068492	0	18411211	T	C
10	rs16916872	0	18411352	C	T
10	rs77973393	0	18411776	C	T
10	rs12359352	0	18413675	C	A
10	rs12221044	0	18413741	A	C
10	rs7897163	0	18414220	C	T
10	rs34849615	0	18414460	A	T
10	rs7897452	0	18414466	C	T
10	rs12761409	0	18414778	C	T
10	rs61842424	0	18415186	G	A
10	rs11012759	0	18415244	G	C
10	rs11012760	0	18415289	C	G
10	rs11012761	0	18415552	C	A
10	rs10828259	0	18415779	A	T
10	rs10828260	0	18415841	C	A
10	rs11012763	0	18415902	A	G
10	rs10764318	0	18415963	G	A
10	rs143158024	0	18416662	C	T
10	rs139981155	0	18417804	C	T
10	rs7909887	0	18417847	G	A
10	rs7897594	0	18418180	A	G
10	rs61842425	0	18418548	C	A
10	rs10740990	0	18418553	A	G
10	rs117631267	0	18418644	G	A
10	rs7901551	0	18418804	A	G
10	rs7895735	0	18419126	C	T
10	rs73593708	0	18419188	G	A
10	rs12360277	0	18419202	T	G
10	rs7896004	0	18419330	C	T
10	rs60858250	0	18419390	G	A
10	rs7906351	0	18419477	T	G
10	rs7915409	0	18419595	G	A
10	rs4373814	0	18419972	G	C
10	rs11596960	0	18420326	G	A
10	rs11596974	0	18420384	G	A
10	rs147957981	0	18420598	A	C
10	rs10828263	0	18421204	G	A
10	rs61842427	0	18421294	A	G
10	rs11591541	0	18421314	A	G
10	rs61842428	0	18421476	G	C
10	rs79947700	0	18422400	T	G
10	rs57831826	0	18422410	T	G
10	rs11592688	0	18422535	T	G
10	rs61084330	0	18422648	A	G
10	rs71497233	0	18423082	G	A
10	rs76879993	0	18423159	G	T
10	rs75901164	0	18423160	A	T
10	rs2357790	0	18423380	T	C
10	rs4576718	0	18423538	C	T
10	rs60659831	0	18423878	C	T
10	rs11012783	0	18425418	A	G
10	rs12770520	0	18425442	A	G
10	rs12570727	0	18425519	G	A
10	rs61842432	0	18425599	G	A
10	rs60416694	0	18425654	A	G
10	rs12572659	0	18425999	T	C
10	rs61842434	0	18426435	G	A
10	rs12414422	0	18426605	C	T
10	rs78282637	0	18426763	C	A
10	rs12779075	0	18427010	G	A
10	rs112313711	0	18427164	A	C
10	rs1891393	0	18427430	T	C
10	rs7908738	0	18427746	G	C
10	rs71497235	0	18427770	C	A
10	rs7900124	0	18427907	T	C
10	rs34418804	0	18427970	C	G
10	rs7909119	0	18427984	G	A
10	rs61842437	0	18428102	G	A
10	rs10764319	0	18428415	C	T
10	rs58055243	0	18429193	G	C
10	rs55822580	0	18429383	C	T
10	rs12764271	0	18429407	C	A
10	rs12572321	0	18430220	G	A
10	rs34606998	0	18430855	C	T
10	rs36045774	0	18430866	A	T
10	rs10764320	0	18432485	T	A
10	rs11591660	0	18432750	C	G
10	rs60689569	0	18433292	C	A
10	rs1571787	0	18433986	G	A
10	rs2840320	0	18434190	C	G
10	rs12247369	0	18434591	A	G
10	rs11012800	0	18435006	C	T
10	rs1331330	0	18435016	C	T
10	rs113835382	0	18435422	T	G
10	rs145329779	0	18435509	C	A
10	rs75170098	0	18436011	C	G
10	rs11591227	0	18436307	A	G
10	rs10828267	0	18436328	T	C
10	rs10734038	0	18436515	C	T
10	rs35769984	0	18436542	A	G
10	rs10764322	0	18437061	A	G
10	rs11012808	0	18437632	C	T
10	rs1014296	0	18437695	G	T
10	rs78473349	0	18438013	C	T
10	rs12765240	0	18438372	C	T
10	rs11012811	0	18438456	G	T
10	rs11012812	0	18438555	A	G
10	rs10828269	0	18438572	G	C
10	rs78192884	0	18438678	G	A
10	rs11592100	0	18439022	C	A
10	rs10828270	0	18439035	A	G
10	rs61842438	0	18439273	C	T
10	rs114435241	0	18439324	G	A
10	rs61545603	0	18439747	C	T
10	rs79819217	0	18439926	T	C
10	rs17662228	0	18440398	A	G
10	rs1888693	0	18440444	G	A
10	rs10764325	0	18440733	T	C
10	rs113390901	0	18441739	A	T
10	rs10828272	0	18441848	G	A
10	rs10740993	0	18442482	C	T
10	rs11012828	0	18442904	A	G
10	rs17604757	0	18442940	A	G
10	rs12571593	0	18443222	A	G
10	rs77082081	0	18443391	T	G
10	rs113461617	0	18443423	G	T
10	rs10828275	0	18443432	T	A
10	rs35410995	0	18443435	C	T
10	rs10828276	0	18443616	C	A
10	rs10828277	0	18443726	T	C
10	rs77411819	0	18443785	C	T
10	rs78875492	0	18443804	G	C
10	rs11012829	0	18444535	G	A
10	rs11012830	0	18444576	G	C
10	rs10740995	0	18445088	G	A
10	rs11012832	0	18445483	C	T
10	rs11012833	0	18445599	C	T
10	rs1929421	0	18445843	C	T
10	rs35653909	0	18445859	T	C
10	rs11594496	0	18445944	T	C
10	rs11594555	0	18446207	T	C
10	rs79264004	0	18446342	A	T
10	rs12413478	0	18446475	T	C
10	rs10828278	0	18447295	T	C
10	rs10764326	0	18448062	T	C
10	rs10740996	0	18448109	T	C
10	rs11012838	0	18448322	G	A
10	rs11012839	0	18448338	G	C
10	rs77451769	0	18448843	A	G
10	rs10764327	0	18448848	G	T
10	rs2068356	0	18449161	G	A
10	rs11595814	0	18449180	A	G
10	rs10828279	0	18449203	C	T
10	rs10828280	0	18449355	G	T
10	rs10828281	0	18449442	A	G
10	rs61844172	0	18449944	T	A
10	rs12358164	0	18450043	A	C
10	rs12357580	0	18450062	C	T
10	rs10828282	0	18450295	C	T
10	rs10764329	0	18450581	G	C
10	rs11012843	0	18451380	A	G
10	rs74120238	0	18451689	G	A
10	rs10764331	0	18451836	A	G
10	rs11598236	0	18451884	T	C
10	rs10764332	0	18451969	A	C
10	rs12414844	0	18451994	C	T
10	rs2183719	0	18454042	A	T
10	rs55890801	0	18454044	G	A
10	rs2150694	0	18454327	C	A
10	rs2183718	0	18454472	A	G
10	rs74229403	0	18455471	C	T
10	rs61844175	0	18455868	G	A
10	rs11012850	0	18456162	G	A
10	rs10828287	0	18456271	C	T
10	rs12572404	0	18456526	A	C
10	rs73593770	0	18456816	G	A
10	rs10741003	0	18458081	A	G
10	rs34537345	0	18458587	A	G
10	rs7080195	0	18459147	T	C
10	rs7090118	0	18459282	G	A
10	rs7076319	0	18459450	A	G
10	rs7090405	0	18459561	G	A
10	rs3900648	0	18460025	G	A
10	rs71491145	0	18460336	G	A
10	rs2400	0	18460367	A	G
10	rs61844177	0	18460822	T	C
10	rs11012864	0	18461926	T	C
10	rs77138979	0	18462388	G	A
10	rs12766683	0	18463166	C	T
10	rs11012867	0	18463371	C	T
10	rs12776808	0	18463389	A	G
10	rs7100500	0	18464579	A	C
10	rs35667846	0	18464913	G	A
10	rs17662793	0	18465479	A	G
10	rs1360459	0	18465496	T	A
10	rs112091987	0	18465670	C	T
10	rs10828295	0	18466094	A	G
10	rs11012877	0	18466378	G	A
10	rs1952984	0	18466582	C	T
10	rs142866237	0	18467601	G	A
10	rs16916922	0	18467744	A	T
10	rs34074414	0	18467874	T	C
10	rs73593775	0	18468094	T	C
10	rs11012883	0	18468124	C	T
10	rs16916925	0	18468211	A	G
10	rs7087598	0	18468505	C	T
10	rs7911644	0	18468589	C	T
10	rs12569914	0	18469522	C	T
10	rs12777936	0	18469956	C	T
10	rs34295748	0	18470126	A	G
10	rs35118097	0	18470137	G	A
10	rs16916928	0	18470153	G	A
10	rs12413195	0	18470329	T	C
10	rs17605553	0	18470393	A	G
10	rs1779235	0	18471274	A	G
10	rs111512190	0	18471553	C	T
10	rs1757211	0	18471620	G	A
10	rs1623474	0	18471794	C	T
10	rs1360460	0	18471923	A	G
10	rs1624525	0	18471961	T	G
10	rs56241630	0	18472127	A	G
10	rs1757210	0	18472566	A	G
10	rs1757209	0	18472842	C	T
10	rs1757208	0	18472843	A	G
10	rs1757207	0	18472861	T	C
10	rs1779226	0	18472977	A	G
10	rs76257031	0	18473086	C	T
10	rs1779227	0	18473271	T	C
10	rs1757206	0	18473370	T	C
10	rs1757205	0	18473693	G	T
10	rs1779228	0	18474727	T	C
10	rs7067916	0	18475075	A	G
10	rs143091833	0	18475497	T	C
10	rs1779237	0	18475947	C	T
10	rs1779238	0	18475974	G	A
10	rs16916932	0	18476276	C	T
10	rs1779240	0	18476313	G	A
10	rs1779241	0	18476322	A	G
10	rs11592084	0	18477286	G	A
10	rs1779244	0	18477625	A	C
10	rs78011406	0	18477990	A	C
10	rs996861	0	18478008	C	A
10	rs79720344	0	18478025	G	A
10	rs117976113	0	18478033	G	T
10	rs78864692	0	18478066	T	A
10	rs58887549	0	18478667	G	A
10	rs61131022	0	18478722	C	A
10	rs1618660	0	18479094	G	C
10	rs1857424	0	18479147	A	G
10	rs11593318	0	18479198	G	A
10	rs2482103	0	18479948	A	G
10	rs11012932	0	18480227	A	G
10	rs2489211	0	18480276	G	C
10	rs12413079	0	18480425	G	A
10	rs150610002	0	18480457	G	C
10	rs12414674	0	18480653	A	G
10	rs2482101	0	18480849	A	C
10	rs16916944	0	18481044	C	T
10	rs2482100	0	18481080	A	G
10	rs61278674	0	18481737	A	G
10	rs77963678	0	18482561	T	C
10	rs1277729	0	18482691	T	C
10	rs74327313	0	18482761	G	A
10	rs1277728	0	18483624	A	G
10	rs17679683	0	18483672	C	T
10	rs2482099	0	18484261	T	C
10	rs16916953	0	18484486	G	C
10	rs117461341	0	18484663	C	T
10	rs73595503	0	18484745	C	T
10	rs78348780	0	18485108	A	G
10	rs73595504	0	18485177	A	G
10	rs1277727	0	18485562	C	G
10	rs59304020	0	18486206	C	G
10	rs78862070	0	18486293	G	A
10	rs1277726	0	18486612	T	C
10	rs1277725	0	18486857	G	T
10	rs1300003	0	18487010	T	C
10	rs192080074	0	18487058	A	G
10	rs73595510	0	18487289	C	T
10	rs117244363	0	18487581	C	T
10	rs117728801	0	18487666	T	C
10	rs117901481	0	18488052	G	A
10	rs145382577	0	18488120	A	C
10	rs1125417	0	18488131	A	G
10	rs75613380	0	18488383	G	A
10	rs1573221	0	18488465	A	G
10	rs1573222	0	18488689	G	A
10	rs11012974	0	18489049	T	C
10	rs76774813	0	18489655	C	T
10	rs73595514	0	18490018	T	A
10	rs1277761	0	18490415	G	A
10	rs1277760	0	18490448	C	T
10	rs11012983	0	18490601	A	T
10	rs1277759	0	18490922	T	C
10	rs1277758	0	18490930	G	A
10	rs186437402	0	18490995	G	T
10	rs1277757	0	18491956	A	C
10	rs1475613	0	18492187	A	G
10	rs140728719	0	18492313	A	G
10	rs79380771	0	18492905	G	A
10	rs16916963	0	18493125	A	G
10	rs16916965	0	18493387	G	A
10	rs78940953	0	18493595	G	C
10	rs2489208	0	18494035	C	A
10	rs4748444	0	18494482	T	C
10	rs1277762	0	18494666	C	T
10	rs10828308	0	18494876	C	T
10	rs11012995	0	18495110	A	G
10	rs12358313	0	18495518	G	T
10	rs1277763	0	18495885	T	C
10	rs1277764	0	18496403	A	G
10	rs79489901	0	18496643	C	T
10	rs11013004	0	18496736	A	G
10	rs11013005	0	18496985	T	C
10	rs1277765	0	18497295	C	T
10	rs12098280	0	18497375	A	C
10	rs12355606	0	18497821	T	C
10	rs34640527	0	18498212	A	C
10	rs1277766	0	18498268	G	C
10	rs1277767	0	18498398	G	A
10	rs77450573	0	18498577	T	A
10	rs7914927	0	18498852	C	T
10	rs12359899	0	18498858	G	A
10	rs73595533	0	18499045	C	A
10	rs57461028	0	18499452	C	G
10	rs1277768	0	18499676	G	A
10	rs16916984	0	18499691	G	A
10	rs1277769	0	18499794	C	A
10	rs11013023	0	18499851	T	C
10	rs11013024	0	18500140	G	A
10	rs16916985	0	18500206	T	C
10	rs76271666	0	18500306	A	C
10	rs117773823	0	18500612	C	T
10	rs10828310	0	18500862	C	T
10	rs150340360	0	18501476	A	G
10	rs11013030	0	18502140	G	A
10	rs78953094	0	18502160	T	A
10	rs1539679	0	18502370	C	A
10	rs73595543	0	18502778	A	G
10	rs1539680	0	18502889	G	C
10	rs16916992	0	18502962	A	T
10	rs73595546	0	18503001	T	G
10	rs11013037	0	18503928	T	A
10	rs11013039	0	18504074	G	A
10	rs78230290	0	18504524	C	T
10	rs11013043	0	18504770	C	T
10	rs11013044	0	18504830	G	A
10	rs10508559	0	18505313	T	C
10	rs78999708	0	18505382	A	G
10	rs2489207	0	18505787	A	G
10	rs2489206	0	18505813	A	G
10	rs2489205	0	18505899	A	G
10	rs2482118	0	18505962	G	C
10	rs2482117	0	18506017	T	C
10	rs139102261	0	18506197	G	C
10	rs1757215	0	18506267	A	G
10	rs1757216	0	18506426	G	A
10	rs1757217	0	18506467	T	C
10	rs2482113	0	18506478	T	C
10	rs10828318	0	18506643	G	C
10	rs1757218	0	18506741	G	C
10	rs1779246	0	18506911	G	A
10	rs12249287	0	18507603	C	T
10	rs12218657	0	18507688	C	T
10	rs12219357	0	18507713	T	A
10	rs144008245	0	18507763	C	T
10	rs59881007	0	18508027	G	A
10	rs2026323	0	18508406	C	A
10	rs2026324	0	18508424	C	G
10	rs2489204	0	18508434	G	C
10	rs1813517	0	18508459	G	C
10	rs148088051	0	18509447	T	C
10	rs7915367	0	18509456	T	G
10	rs7924114	0	18509461	G	T
10	rs76269973	0	18509652	G	A
10	rs10828321	0	18509722	C	T
10	rs10764340	0	18509757	G	A
10	rs79813341	0	18509806	G	A
10	rs10128211	0	18509931	G	A
10	rs1757219	0	18510079	T	C
10	rs76132658	0	18510103	C	T
10	rs2489201	0	18510448	G	A
10	rs2489200	0	18510497	C	A
10	rs1779217	0	18510996	A	G
10	rs1757220	0	18511016	G	A
10	rs1779216	0	18511082	C	T
10	rs76056321	0	18511102	A	G
10	rs79994564	0	18511261	G	A
10	rs1779215	0	18511477	A	G
10	rs7917760	0	18511844	C	T
10	rs11013065	0	18511867	A	C
10	rs7896607	0	18511918	T	G
10	rs7905454	0	18511947	G	C
10	rs12220312	0	18512110	A	G
10	rs1936442	0	18512174	A	G
10	rs1631911	0	18512884	T	C
10	rs1631891	0	18512890	C	A
10	rs12359455	0	18513191	A	G
10	rs60196964	0	18513221	G	A
10	rs1779214	0	18513677	T	C
10	rs1779213	0	18513698	G	A
10	rs1779212	0	18513733	T	C
10	rs78477605	0	18514087	A	G
10	rs1779211	0	18514120	G	A
10	rs78421838	0	18514353	G	T
10	rs149673821	0	18514369	C	T
10	rs1539681	0	18514383	T	C
10	rs1779209	0	18514561	T	C
10	rs11013073	0	18514826	T	G
10	rs1757223	0	18514999	G	A
10	rs1779208	0	18515041	C	T
10	rs11013076	0	18515301	A	C
10	rs57748809	0	18515788	C	G
10	rs1613804	0	18515834	A	G
10	rs10828326	0	18515862	G	C
10	rs1779207	0	18515966	C	T
10	rs57557931	0	18515980	G	A
10	rs74614006	0	18516255	G	A
10	rs11013081	0	18516295	G	A
10	rs1757224	0	18516411	C	G
10	rs11814908	0	18516574	G	C
10	rs1757225	0	18516925	A	G
10	rs1757226	0	18517019	C	T
10	rs2250996	0	18517047	A	G
10	rs2250999	0	18517084	A	G
10	rs116898814	0	18517216	G	A
10	rs2482111	0	18517644	G	A
10	rs2482110	0	18517749	G	A
10	rs80255463	0	18518070	T	A
10	rs11013089	0	18518195	A	G
10	rs17680760	0	18518619	T	C
10	rs11013092	0	18518876	A	G
10	rs11013093	0	18518934	C	T
10	rs11013094	0	18519046	A	G
10	rs74117923	0	18519223	T	C
10	rs1277744	0	18519612	C	T
10	rs1277745	0	18519641	A	G
10	rs61261116	0	18519967	T	C
10	rs1277746	0	18519994	A	G
10	rs1277747	0	18520485	A	G
10	rs1277748	0	18520535	G	A
10	rs1277749	0	18520966	A	G
10	rs12354884	0	18521702	A	C
10	rs76761898	0	18521891	C	G
10	rs1277750	0	18521961	C	G
10	rs12359226	0	18522109	G	A
10	rs1277752	0	18522475	G	A
10	rs1277753	0	18522975	T	C
10	rs12146379	0	18523028	G	C
10	rs1277754	0	18523329	A	G
10	rs74967009	0	18523511	A	G
10	rs11013115	0	18524294	G	A
10	rs73597550	0	18524627	T	A
10	rs36055159	0	18524652	A	G
10	rs76377192	0	18524852	G	A
10	rs60070848	0	18524918	T	C
10	rs7082483	0	18525036	C	T
10	rs2482109	0	18525170	G	A
10	rs76306051	0	18525289	C	T
10	rs2489199	0	18525290	A	G
10	rs16917080	0	18525400	T	G
10	rs7098242	0	18526110	T	C
10	rs147614897	0	18526346	G	A
10	rs1757234	0	18526451	G	A
10	rs80167292	0	18526707	C	A
10	rs10828333	0	18526796	A	G
10	rs11013119	0	18526850	T	G
10	rs1757235	0	18527039	C	A
10	rs78522306	0	18527093	A	G
10	rs1757236	0	18527454	A	G
10	rs117252503	0	18527649	A	G
10	rs1779230	0	18527867	A	G
10	rs7898536	0	18527870	T	C
10	rs11013126	0	18528245	C	T
10	rs1892008	0	18528868	A	C
10	rs75503774	0	18528881	A	G
10	rs11597670	0	18529076	C	G
10	rs1779229	0	18529419	A	G
10	rs914363	0	18529560	T	C
10	rs11816378	0	18529646	G	A
10	rs2255266	0	18529720	T	C
10	rs79142133	0	18530043	T	C
10	rs11013133	0	18530538	C	G
10	rs11013134	0	18530799	G	A
10	rs7920645	0	18530839	G	A
10	rs11818904	0	18530914	C	T
10	rs138463596	0	18531266	G	C
10	rs11013137	0	18531619	C	T
10	rs11812617	0	18532229	A	G
10	rs139820070	0	18532469	C	T
10	rs2489197	0	18532478	C	G
10	rs1331328	0	18532672	C	A
10	rs76584316	0	18532686	C	T
10	rs76552117	0	18532998	A	G
10	rs16917091	0	18533377	A	C
10	rs1757199	0	18533494	C	T
10	rs145332690	0	18533628	T	C
10	rs11013147	0	18534283	C	T
10	rs1757214	0	18534850	G	A
10	rs7071122	0	18535000	C	G
10	rs1757222	0	18535012	G	A
10	rs7082041	0	18535064	T	C
10	rs12359413	0	18535616	C	T
10	rs11013154	0	18536053	G	A
10	rs1034139	0	18536423	A	G
10	rs12269200	0	18536511	A	G
10	rs1331329	0	18536727	T	A
10	rs17608196	0	18536841	C	T
10	rs56074042	0	18537267	T	C
10	rs1757213	0	18537594	A	G
10	rs10828358	0	18538332	C	T
10	rs74117931	0	18538613	C	T
10	rs12245847	0	18538659	T	C
10	rs12241085	0	18538669	C	G
10	rs993864	0	18539795	C	T
10	rs58689896	0	18539860	C	T
10	rs993865	0	18540104	G	A
10	rs58703423	0	18540122	C	G
10	rs11013184	0	18541100	A	T
10	rs7902194	0	18542025	A	T
10	rs77236924	0	18542045	A	T
10	rs77221359	0	18542413	G	C
10	rs993103	0	18543429	C	T
10	rs11013199	0	18543557	G	A
10	rs10764365	0	18543846	G	A
10	rs7923996	0	18544254	G	T
10	rs74117933	0	18544923	G	A
10	rs116984108	0	18545452	A	G
10	rs10764368	0	18545690	C	G
10	rs2357927	0	18546474	G	A
10	rs56886916	0	18546480	A	G
10	rs7085933	0	18546624	G	C
10	rs72784216	0	18546645	C	T
10	rs57205757	0	18546705	G	T
10	rs7069292	0	18546988	C	T
10	rs2482107	0	18547331	A	T
10	rs2489221	0	18547378	C	T
10	rs59713597	0	18547395	G	A
10	rs10828387	0	18547783	T	A
10	rs11013221	0	18548637	G	C
10	rs7099380	0	18549016	G	A
10	rs1106380	0	18549115	A	G
10	rs2357928	0	18549641	G	A
10	rs73601548	0	18549889	C	T
10	rs145811885	0	18550296	C	T
10	rs951046	0	18550450	G	A
10	rs12261375	0	18550887	T	C
10	rs10764369	0	18551154	G	A
10	rs2489220	0	18551998	G	A
10	rs2489219	0	18552276	G	A
10	rs72784221	0	18552947	C	T
10	rs7098208	0	18553164	C	T
10	rs1277721	0	18553245	C	T
10	rs10764373	0	18553665	G	T
10	rs10828399	0	18553968	G	A
10	rs1277722	0	18554587	G	A
10	rs1857423	0	18554588	T	C
10	rs1277723	0	18554623	G	A
10	rs78399549	0	18555241	A	G
10	rs12254400	0	18555510	C	A
10	rs58090855	0	18555583	C	T
10	rs78611159	0	18555584	G	A
10	rs16917120	0	18555854	A	G
10	rs16917121	0	18555987	C	G
10	rs76663952	0	18556883	A	T
10	rs78819239	0	18557119	A	T
10	rs17682059	0	18557547	T	A
10	rs2489218	0	18557946	T	C
10	rs2489217	0	18558088	T	C
10	rs2482106	0	18558130	A	C
10	rs1277743	0	18558523	C	T
10	rs1411930	0	18558798	T	C
10	rs1277742	0	18558836	G	A
10	rs1411929	0	18558867	T	C
10	rs79982748	0	18559186	A	G
10	rs1277741	0	18559210	A	T
10	rs1277740	0	18559240	G	A
10	rs61844249	0	18559313	C	A
10	rs2185981	0	18559668	C	G
10	rs2482104	0	18559707	C	T
10	rs1295882	0	18561134	T	C
10	rs10508560	0	18561206	G	A
10	rs11013287	0	18561515	G	A
10	rs1277733	0	18562538	C	T
10	rs1277732	0	18563533	C	G
10	rs1277731	0	18563985	G	A
10	rs16917138	0	18564095	A	G
10	rs61842671	0	18564858	C	T
10	rs9633646	0	18564922	G	A
10	rs9633647	0	18565470	C	A
10	rs9633626	0	18565634	A	G
10	rs2482098	0	18566389	C	T
10	rs1295881	0	18566529	G	A
10	rs11013303	0	18566622	G	A
10	rs10741019	0	18567397	G	A
10	rs10741020	0	18567464	C	A
10	rs11013304	0	18567615	G	A
10	rs11013305	0	18567616	C	A
10	rs10764392	0	18567678	A	G
10	rs11013306	0	18567693	C	T
10	rs1419250	0	18568048	G	A
10	rs79902748	0	18568080	A	G
10	rs74452900	0	18568626	G	T
10	rs11013308	0	18568777	G	A
10	rs1277739	0	18568957	G	A
10	rs7097680	0	18569671	A	G
10	rs73601575	0	18570293	T	C
10	rs7906604	0	18570490	G	A
10	rs7897882	0	18570666	T	G
10	rs6482258	0	18570839	C	T
10	rs7072759	0	18571215	A	G
10	rs11013317	0	18571411	A	G
10	rs11013319	0	18571488	G	A
10	rs11013320	0	18571506	G	C
10	rs75404998	0	18572087	A	T
10	rs11013321	0	18572142	C	G
10	rs9731688	0	18572304	A	G
10	rs139610324	0	18572631	G	A
10	rs72784229	0	18573654	A	G
10	rs72784231	0	18573772	C	G
10	rs76304907	0	18573974	G	A
10	rs11013339	0	18574101	C	G
10	rs7923738	0	18574171	G	A
10	rs1277738	0	18574312	T	C
10	rs1277737	0	18574511	T	C
10	rs144043720	0	18574735	G	A
10	rs28756165	0	18574829	T	A
10	rs1277736	0	18574980	G	A
10	rs192759813	0	18575118	A	G
10	rs182042537	0	18575371	C	A
10	rs190165514	0	18575418	A	G
10	rs116948795	0	18575930	G	A
10	rs117147414	0	18576743	C	T
10	rs79489737	0	18577360	T	C
10	rs7914038	0	18577425	G	T
10	rs1277735	0	18577835	A	G
10	rs1277734	0	18577847	G	A
10	rs11013360	0	18578080	T	G
10	rs78842177	0	18578570	A	G
10	rs9417384	0	18578725	T	C
10	rs7909722	0	18579096	A	G
10	rs10828424	0	18579737	A	G
10	rs7083373	0	18579862	C	G
10	rs74440383	0	18580014	G	A
10	rs4443967	0	18581361	C	T
10	rs112475399	0	18581488	G	A
10	rs16917151	0	18582514	A	G
10	rs118042536	0	18584436	C	T
10	rs7912454	0	18584792	A	G
10	rs75863847	0	18584837	C	G
10	rs6482265	0	18584970	G	A
10	rs7089228	0	18585219	A	G
10	rs117108914	0	18586119	T	C
10	rs11013413	0	18586483	T	A
10	rs11013415	0	18586735	A	G
10	rs56152004	0	18587035	C	G
10	rs11013416	0	18587068	T	C
10	rs56364834	0	18587146	A	C
10	rs17682871	0	18587324	A	G
10	rs7099246	0	18587629	A	G
10	rs12414996	0	18587968	C	T
10	rs11013421	0	18588285	A	G
10	rs139652906	0	18588658	A	T
10	rs7087852	0	18588940	G	C
10	rs11013428	0	18589129	T	C
10	rs76373827	0	18589971	T	C
10	rs117570391	0	18590272	C	T
10	rs11013438	0	18590865	C	A
10	rs75422267	0	18590868	G	A
10	rs11013444	0	18591090	A	G
10	rs1419252	0	18591380	G	A
10	rs4747339	0	18591423	C	T
10	rs1419251	0	18591562	G	C
10	rs4748447	0	18591861	T	C
10	rs4747340	0	18592341	G	A
10	rs10828452	0	18592450	A	T
10	rs72786006	0	18593125	G	T
10	rs111449941	0	18593138	G	A
10	rs78087290	0	18594578	A	G
10	rs4748448	0	18594604	C	T
10	rs72786007	0	18594798	G	A
10	rs58065366	0	18595314	G	A
10	rs16917166	0	18595406	C	T
10	rs75113019	0	18596339	C	T
10	rs79500087	0	18596488	G	T
10	rs61842674	0	18596862	C	G
10	rs77952637	0	18597112	C	T
10	rs61842675	0	18597229	A	T
10	rs61842676	0	18597330	C	T
10	rs61842677	0	18597598	G	A
10	rs16917167	0	18597666	G	A
10	rs7896848	0	18597958	G	A
10	rs74229407	0	18598710	C	G
10	rs1972396	0	18599137	C	T
10	rs143216794	0	18599333	G	A
10	rs61842678	0	18599864	A	G
10	rs117780128	0	18600195	G	A
10	rs1547168	0	18600263	A	G
10	rs1750477	0	18600905	A	G
10	rs7895345	0	18601763	C	A
10	rs2799573	0	18601928	T	C
10	rs79748748	0	18602097	A	G
10	rs2489214	0	18602417	G	A
10	rs76096342	0	18603007	G	A
10	rs1750478	0	18603219	A	G
10	rs78834171	0	18603288	A	T
10	rs2489213	0	18604400	G	A
10	rs76191935	0	18604860	C	T
10	rs1000266	0	18605752	G	C
10	rs10828479	0	18605942	A	G
10	rs4747341	0	18606183	T	A
10	rs67427028	0	18606260	A	G
10	rs143871712	0	18607914	T	C
10	rs1969897	0	18608470	T	C
10	rs9787537	0	18608471	C	G
10	rs1013232	0	18609325	C	T
10	rs11013596	0	18610468	T	G
10	rs66483306	0	18610942	A	G
10	rs41383652	0	18611677	G	A
10	rs59042995	0	18611723	G	A
10	rs59473151	0	18611964	C	T
10	rs11599327	0	18614066	T	G
10	rs11013615	0	18614236	A	C
10	rs11013616	0	18614296	A	T
10	rs60859849	0	18614864	T	G
10	rs11013624	0	18614995	A	G
10	rs67241225	0	18616167	A	G
10	rs150030791	0	18617121	G	C
10	rs7894306	0	18617178	T	C
10	rs11013640	0	18617264	A	G
10	rs4146986	0	18617582	A	C
10	rs11013641	0	18617629	T	C
10	rs10828528	0	18618917	G	A
10	rs12258323	0	18619763	G	A
10	rs12269065	0	18620071	T	C
10	rs61839206	0	18620113	C	T
10	rs9645525	0	18620950	G	A
10	rs114639408	0	18622937	G	A
10	rs115311046	0	18622939	T	C
10	rs79395114	0	18623187	G	C
10	rs77614786	0	18623313	C	T
10	rs75405946	0	18623315	G	A
10	rs7093791	0	18623463	A	G
10	rs79606845	0	18623479	T	A
10	rs7092002	0	18624476	C	T
10	rs7087460	0	18624893	A	G
10	rs10828533	0	18625195	A	G
10	rs11013691	0	18625399	T	C
10	rs10828534	0	18625524	G	A
10	rs77592653	0	18626010	C	T
10	rs11013698	0	18626216	G	A
10	rs11013700	0	18626566	G	T
10	rs10828542	0	18627285	A	G
10	rs76172908	0	18627717	C	A
10	rs117558767	0	18629602	C	A
10	rs10828545	0	18629603	G	A
10	rs12573736	0	18630649	T	C
10	rs10458703	0	18630884	G	A
10	rs61839208	0	18631215	A	C
10	rs12572465	0	18631385	G	T
10	rs7083127	0	18631445	A	G
10	rs11013723	0	18632601	A	G
10	rs4453118	0	18632799	A	G
10	rs11592650	0	18632925	T	G
10	rs1277843	0	18633622	C	T
10	rs76385396	0	18633670	G	A
10	rs7919793	0	18633777	A	G
10	rs1277844	0	18635056	G	T
10	rs4748451	0	18635090	G	A
10	rs4748452	0	18635187	G	T
10	rs11819342	0	18635356	T	C
10	rs139091271	0	18635363	G	T
10	rs74667294	0	18636423	A	T
10	rs2489198	0	18636568	A	G
10	rs10764427	0	18636887	G	T
10	rs12240995	0	18637232	A	C
10	rs2489196	0	18637655	C	T
10	rs2489195	0	18637838	A	G
10	rs2489194	0	18637864	A	G
10	rs7896075	0	18638273	G	T
10	rs11013768	0	18639242	C	T
10	rs1290126	0	18639462	C	T
10	rs17683651	0	18640306	A	T
10	rs78737394	0	18641407	A	C
10	rs77141557	0	18641481	C	A
10	rs1277840	0	18641841	C	T
10	rs1277841	0	18642068	C	A
10	rs1277842	0	18642078	T	C
10	rs11594922	0	18642730	A	G
10	rs1298103	0	18643513	T	C
10	rs2357929	0	18643581	G	A
10	rs9629911	0	18644612	G	C
10	rs2799571	0	18644913	A	G
10	rs61839209	0	18645086	T	C
10	rs16917194	0	18645447	T	C
10	rs1750479	0	18646374	T	C
10	rs61418170	0	18646780	C	G
10	rs4748453	0	18646986	C	T
10	rs12356676	0	18647504	A	G
10	rs61839211	0	18648463	A	G
10	rs10764437	0	18648505	A	G
10	rs7080181	0	18648606	A	G
10	rs7921548	0	18649399	G	T
10	rs10764440	0	18649635	G	A
10	rs16917197	0	18649694	A	G
10	rs76307280	0	18650131	A	G
10	rs7894616	0	18650354	G	T
10	rs11013834	0	18650360	G	C
10	rs11013835	0	18650587	G	A
10	rs11013839	0	18650863	T	C
10	rs10764443	0	18651348	C	G
10	rs11013845	0	18651548	A	G
10	rs148533722	0	18651735	G	A
10	rs117246203	0	18651747	G	A
10	rs6482355	0	18651860	A	G
10	rs6482356	0	18651910	C	G
10	rs2148186	0	18652359	T	A
10	rs2148185	0	18652575	G	A
10	rs7919691	0	18652912	C	T
10	rs7919809	0	18652984	C	G
10	rs139338937	0	18653085	G	A
10	rs7898684	0	18653107	T	G
10	rs7907743	0	18653192	G	A
10	rs115185209	0	18653195	T	C
10	rs12254796	0	18653521	G	A
10	rs7898858	0	18653861	A	C
10	rs11013859	0	18653986	A	G
10	rs11013860	0	18654027	A	C
10	rs12572782	0	18654086	C	T
10	rs78908666	0	18654172	T	C
10	rs77757894	0	18654275	C	T
10	rs7904974	0	18654811	C	G
10	rs11013862	0	18654824	G	A
10	rs7923885	0	18654871	G	A
10	rs7911542	0	18655118	A	G
10	rs148903371	0	18655221	C	T
10	rs10828592	0	18655497	G	A
10	rs11013865	0	18656165	C	T
10	rs6482360	0	18656895	C	T
10	rs141168355	0	18656940	G	A
10	rs7901640	0	18656953	G	A
10	rs7920123	0	18656963	A	C
10	rs80139106	0	18657089	T	C
10	rs16917211	0	18657105	A	G
10	rs1325995	0	18657181	G	C
10	rs1325994	0	18657521	G	A
10	rs79400969	0	18657835	G	A
10	rs79909319	0	18658133	G	A
10	rs12262563	0	18658168	A	C
10	rs7072277	0	18658707	A	G
10	rs7072399	0	18658791	A	G
10	rs7099729	0	18658961	C	T
10	rs17539088	0	18659143	G	A
10	rs16917217	0	18659205	G	A
10	rs61839222	0	18659214	A	C
10	rs11013889	0	18659330	G	A
10	rs11013890	0	18659376	A	G
10	rs10828598	0	18659517	T	C
10	rs10741039	0	18659816	C	A
10	rs10741040	0	18659885	A	C
10	rs187975725	0	18660182	C	T
10	rs118042763	0	18660292	C	T
10	rs7082391	0	18660471	T	G
10	rs7901058	0	18661404	C	T
10	rs7911051	0	18661421	T	C
10	rs10741041	0	18661781	T	C
10	rs10741042	0	18662006	C	A
10	rs10764447	0	18662204	G	A
10	rs1926028	0	18662696	A	G
10	rs1325993	0	18662768	G	A
10	rs1325992	0	18662873	T	C
10	rs1325991	0	18663002	T	A
10	rs74395904	0	18663129	A	G
10	rs11013908	0	18663142	G	A
10	rs6482368	0	18663383	A	G
10	rs7085825	0	18663446	C	A
10	rs17684350	0	18663611	A	C
10	rs10734050	0	18663998	T	C
10	rs116873136	0	18664036	A	G
10	rs10734051	0	18664162	G	A
10	rs57494713	0	18665187	A	G
10	rs10828605	0	18665698	A	G
10	rs10828606	0	18665710	A	G
10	rs10828607	0	18665726	C	T
10	rs10828608	0	18666030	A	C
10	rs7913836	0	18667085	T	C
10	rs2031570	0	18667599	C	G
10	rs117463179	0	18667897	C	A
10	rs7908718	0	18668475	C	T
10	rs11013933	0	18668503	A	G
10	rs7908876	0	18668624	C	T
10	rs11013938	0	18669271	G	C
10	rs61839226	0	18669631	A	G
10	rs10828616	0	18670017	G	A
10	rs74707569	0	18670159	C	T
10	rs10828617	0	18670205	A	G
10	rs76884243	0	18670401	G	A
10	rs74229417	0	18670649	G	A
10	rs11013950	0	18670717	A	G
10	rs7908976	0	18670996	G	A
10	rs150738818	0	18671718	T	C
10	rs4747344	0	18671971	C	T
10	rs1409207	0	18672295	A	G
10	rs16917243	0	18673065	C	G
10	rs17611696	0	18673100	C	T
10	rs4748458	0	18674224	C	T
10	rs58941357	0	18674591	T	A
10	rs7090503	0	18674640	T	A
10	rs61839228	0	18674891	A	G
10	rs16917244	0	18675097	C	T
10	rs7078741	0	18675148	G	T
10	rs56194607	0	18675514	T	C
10	rs117455966	0	18676022	G	A
10	rs7074429	0	18676487	T	A
10	rs371726801	0	18676691	T	C
10	rs7074171	0	18676897	A	G
10	rs147933516	0	18678101	T	G
10	rs150191673	0	18679200	G	T
10	rs10764459	0	18680670	G	A
10	rs61839230	0	18680837	A	C
10	rs10828623	0	18680935	T	C
10	rs2148184	0	18680963	T	C
10	rs1012227	0	18681166	C	G
10	rs61839231	0	18681496	A	G
10	rs16917251	0	18681614	C	A
10	rs11014012	0	18681659	G	T
10	rs11014016	0	18682015	G	A
10	rs11014021	0	18682233	T	A
10	rs10828625	0	18682539	C	A
10	rs145287589	0	18682662	C	T
10	rs7069531	0	18683267	A	G
10	rs16917257	0	18683293	G	A
10	rs11014026	0	18683342	T	C
10	rs11014036	0	18684926	C	A
10	rs113862204	0	18685005	C	T
10	rs112483873	0	18685014	T	C
10	rs4748459	0	18685031	A	G
10	rs1570940	0	18685765	C	T
10	rs12258178	0	18685781	A	C
10	rs1570939	0	18685891	A	G
10	rs35241357	0	18686265	A	G
10	rs6482384	0	18686267	G	T
10	rs11014049	0	18686452	G	A
10	rs12358055	0	18687297	C	T
10	rs912984	0	18687643	C	A
10	rs912985	0	18687678	A	G
10	rs75133047	0	18688348	A	G
10	rs6482385	0	18688883	C	T
10	rs61839258	0	18689638	G	T
10	rs140007845	0	18689836	G	A
10	rs3829133	0	18690668	A	G
10	rs3750592	0	18691018	G	A
10	rs3750591	0	18691153	G	A
10	rs10828650	0	18691531	A	G
10	rs75420886	0	18692365	G	T
10	rs11014084	0	18692597	A	G
10	rs12355091	0	18693013	A	G
10	rs75159173	0	18693019	C	G
10	rs77018321	0	18693057	T	A
10	rs7096168	0	18693174	T	A
10	rs79253631	0	18694223	A	G
10	rs4293031	0	18695709	A	G
10	rs7477742	0	18695759	G	A
10	rs7909027	0	18695892	T	C
10	rs7905106	0	18695894	A	G
10	rs11014092	0	18696029	C	T
10	rs10828653	0	18696297	T	C
10	rs76031173	0	18697293	G	A
10	rs11014101	0	18697349	A	G
10	rs11014102	0	18697359	A	G
10	rs11819196	0	18697657	C	T
10	rs16917281	0	18697682	A	G
10	rs77572542	0	18698109	G	T
10	rs7084123	0	18698339	C	T
10	rs75935235	0	18698493	C	G
10	rs67117524	0	18698640	G	A
10	rs74117987	0	18698752	C	T
10	rs55988124	0	18698996	T	C
10	rs59167174	0	18699023	A	T
10	rs77829924	0	18699073	G	A
10	rs59779524	0	18699259	A	G
10	rs7075571	0	18699404	G	C
10	rs61368411	0	18699410	G	A
10	rs60090882	0	18699528	C	T
10	rs145109067	0	18699706	T	C
10	rs7079457	0	18699711	G	C
10	rs111358714	0	18699866	G	A
10	rs138165620	0	18699968	C	T
10	rs79576525	0	18699979	A	G
10	rs74117988	0	18699991	T	G
10	rs16917288	0	18700078	T	C
10	rs113085015	0	18700191	T	C
10	rs76422526	0	18700341	A	C
10	rs7070430	0	18700676	A	C
10	rs75679864	0	18700719	G	C
10	rs74117989	0	18700750	A	T
10	rs116771224	0	18700760	T	C
10	rs114765485	0	18700763	A	G
10	rs78276141	0	18701166	G	A
10	rs57285503	0	18701167	C	G
10	rs145823436	0	18701657	C	T
10	rs17690664	0	18701678	C	T
10	rs11815316	0	18701691	T	C
10	rs17690724	0	18701804	C	T
10	rs12772024	0	18701811	A	T
10	rs11014125	0	18701835	C	G
10	rs11812630	0	18701836	G	A
10	rs75380606	0	18702073	G	A
10	rs16917309	0	18702252	G	A
10	rs77325396	0	18702269	G	A
10	rs10734052	0	18702824	G	A
10	rs10828662	0	18703097	C	T
10	rs997264	0	18703895	C	A
10	rs10828666	0	18704124	T	C
10	rs998229	0	18704136	G	A
10	rs12049663	0	18704240	G	A
10	rs16917315	0	18704458	A	T
10	rs16917320	0	18704550	G	T
10	rs6482397	0	18704632	C	T
10	rs11014144	0	18704776	A	G
10	rs117667929	0	18704932	C	G
10	rs976785	0	18705074	C	T
10	rs11593522	0	18705120	T	C
10	rs76606350	0	18705288	A	G
10	rs67744136	0	18705336	T	C
10	rs185080593	0	18705408	C	G
10	rs147882825	0	18705654	G	A
10	rs75724947	0	18706059	T	C
10	rs11014156	0	18706480	T	G
10	rs16917323	0	18706638	A	G
10	rs66677106	0	18707048	G	A
10	rs10764476	0	18707149	G	A
10	rs982003	0	18707296	C	T
10	rs1325990	0	18707352	A	G
10	rs111609298	0	18707441	A	G
10	rs1813353	0	18707448	T	C
10	rs6482406	0	18707995	T	G
10	rs7079485	0	18708325	A	C
10	rs61841960	0	18708563	C	G
10	rs11014166	0	18708798	A	T
10	rs116925906	0	18708936	A	G
10	rs117272223	0	18709435	C	T
10	rs7908861	0	18709577	A	T
10	rs7912753	0	18709580	T	C
10	rs141725549	0	18709596	T	C
10	rs10828677	0	18709808	A	C
10	rs11014167	0	18710168	T	C
10	rs983048	0	18710698	T	C
10	rs11014171	0	18711195	C	T
10	rs10828679	0	18711288	G	A
10	rs7091067	0	18711712	C	G
10	rs4748463	0	18712250	G	A
10	rs4748464	0	18712258	C	A
10	rs11014175	0	18712285	C	T
10	rs4747345	0	18712352	T	C
10	rs4748465	0	18712393	G	A
10	rs76909702	0	18713339	G	C
10	rs10764481	0	18713425	A	T
10	rs7074010	0	18713570	T	A
10	rs11014185	0	18714347	T	A
10	rs61841962	0	18714383	C	T
10	rs11014186	0	18714473	A	T
10	rs11014187	0	18714508	G	C
10	rs11014188	0	18714546	G	A
10	rs61841963	0	18714592	G	A
10	rs1575836	0	18714705	G	T
10	rs6415973	0	18715168	C	T
10	rs77499115	0	18715226	C	T
10	rs6415974	0	18715259	T	C
10	rs6482408	0	18715540	A	G
10	rs6482409	0	18715589	C	T
10	rs6482410	0	18715610	A	G
10	rs6482411	0	18715941	G	A
10	rs150446556	0	18715942	T	C
10	rs10741058	0	18716145	T	C
10	rs10764483	0	18716346	A	G
10	rs11014193	0	18716531	A	G
10	rs4548524	0	18716867	A	G
10	rs7077127	0	18717348	G	T
10	rs2209590	0	18717682	A	G
10	rs2209589	0	18717819	T	C
10	rs2209588	0	18717884	A	T
10	rs2209587	0	18717909	T	C
10	rs58561149	0	18717945	A	T
10	rs4145903	0	18718052	T	C
10	rs11014196	0	18718137	A	G
10	rs16917341	0	18719031	T	C
10	rs6482412	0	18719079	A	G
10	rs17613287	0	18719677	A	T
10	rs11014200	0	18719941	C	G
10	rs77212700	0	18720097	C	T
10	rs11014204	0	18720845	C	T
10	rs10741059	0	18720877	G	A
10	rs10734054	0	18721065	A	G
10	rs10741060	0	18721071	G	A
10	rs10741061	0	18721204	A	G
10	rs10764487	0	18721946	T	C
10	rs10828689	0	18721957	G	C
10	rs11014208	0	18721966	T	G
10	rs10734056	0	18721986	G	A
10	rs11014210	0	18722091	A	G
10	rs11014211	0	18722168	G	A
10	rs7080623	0	18722363	C	T
10	rs3908476	0	18722759	T	A
10	rs72786093	0	18723124	T	G
10	rs7897101	0	18723306	G	A
10	rs149993424	0	18723829	C	T
10	rs11014216	0	18723867	A	C
10	rs80064030	0	18724250	C	T
10	rs6482423	0	18725053	T	C
10	rs1926026	0	18725659	G	A
10	rs61841999	0	18725848	G	A
10	rs7095057	0	18725985	T	C
10	rs7070847	0	18726054	G	A
10	rs7071123	0	18726218	G	T
10	rs6482437	0	18726326	A	C
10	rs6482438	0	18726418	C	T
10	rs67214975	0	18727251	C	A
10	rs7923191	0	18727901	A	G
10	rs7917206	0	18727919	C	G
10	rs12258967	0	18727959	C	G
10	rs10764493	0	18727999	G	A
10	rs61842000	0	18728169	A	G
10	rs11818244	0	18728328	T	C
10	rs140074895	0	18728482	A	C
10	rs72786097	0	18728998	T	G
10	rs59261128	0	18729432	G	A
10	rs6482444	0	18730118	A	G
10	rs76466243	0	18730310	C	G
10	rs7069923	0	18730368	C	T
10	rs59515030	0	18730712	C	T
10	rs7081068	0	18731093	A	T
10	rs117724939	0	18731165	G	A
10	rs61842001	0	18731193	G	C
10	rs113940691	0	18731784	G	C
10	rs7099509	0	18732074	G	A
10	rs76932265	0	18732142	G	A
10	rs74121221	0	18732282	T	A
10	rs74121223	0	18732302	A	T
10	rs4747346	0	18732385	C	T
10	rs77378663	0	18732515	T	C
10	rs10764499	0	18732762	G	A
10	rs7090956	0	18733281	A	G
10	rs4748466	0	18733293	A	G
10	rs7091297	0	18733555	A	G
10	rs7091299	0	18733562	A	T
10	rs4748467	0	18733661	A	G
10	rs16917357	0	18734013	T	C
10	rs10508561	0	18734235	G	A
10	rs9299787	0	18734311	A	G
10	rs56949798	0	18734824	G	A
10	rs11014256	0	18734965	T	A
10	rs10828704	0	18734976	G	C
10	rs10828705	0	18735355	T	G
10	rs12262789	0	18735381	C	T
10	rs10828706	0	18735382	A	G
10	rs10828707	0	18735395	T	C
10	rs11014261	0	18735948	C	T
10	rs55793979	0	18735997	A	T
10	rs12220716	0	18736363	C	T
10	rs11014262	0	18736474	A	G
10	rs75580483	0	18736499	T	C
10	rs10828711	0	18736836	C	T
10	rs11014266	0	18736902	T	C
10	rs11014267	0	18736974	G	A
10	rs11014270	0	18737302	T	A
10	rs12221045	0	18737344	C	T
10	rs16917367	0	18737815	T	A
10	rs16917369	0	18737870	G	C
10	rs184708522	0	18738073	G	C
10	rs79917876	0	18738607	C	T
10	rs117758233	0	18738935	A	C
10	rs16917375	0	18739366	T	C
10	rs75889336	0	18739390	C	T
10	rs148400819	0	18739755	C	T
10	rs11014284	0	18740084	T	G
10	rs75746894	0	18740355	G	A
10	rs78571445	0	18740502	T	C
10	rs75117968	0	18740529	G	A
10	rs1325988	0	18740606	C	T
10	rs12243859	0	18740632	C	T
10	rs1325989	0	18740871	C	G
10	rs747296	0	18741274	T	A
10	rs729245	0	18741794	T	C
10	rs188714608	0	18741885	A	G
10	rs1001485	0	18742210	A	G
10	rs4748468	0	18742254	G	A
10	rs1001486	0	18742477	G	A
10	rs144309742	0	18742581	C	T
10	rs75212981	0	18742976	T	C
10	rs11813051	0	18743060	G	T
10	rs11014299	0	18743437	T	G
10	rs148368185	0	18743460	C	G
10	rs912983	0	18743467	C	T
10	rs11014301	0	18743645	G	A
10	rs78683661	0	18743801	C	T
10	rs11014302	0	18743866	G	A
10	rs12774837	0	18744005	C	T
10	rs7923938	0	18744719	T	C
10	rs10828726	0	18744948	G	A
10	rs7893279	0	18745105	T	G
10	rs11014313	0	18745174	C	A
10	rs10764512	0	18745202	A	C
10	rs11014316	0	18745581	T	C
10	rs11014317	0	18745595	G	C
10	rs76875326	0	18745800	A	G
10	rs10741073	0	18746965	C	A
10	rs12765646	0	18747868	C	T
10	rs111399237	0	18747874	T	C
10	rs148731680	0	18748065	A	G
10	rs77973690	0	18748368	A	G
10	rs117943270	0	18748417	A	T
10	rs117586854	0	18748850	C	T
10	rs75692302	0	18749229	T	G
10	rs75689771	0	18749240	A	G
10	rs117632060	0	18749624	A	G
10	rs116880013	0	18750043	A	C
10	rs12256244	0	18750045	A	G
10	rs11014337	0	18750094	C	T
10	rs12247582	0	18750095	G	A
10	rs4448592	0	18750451	C	T
10	rs55761512	0	18750617	C	G
10	rs12761917	0	18750657	G	C
10	rs17692465	0	18750788	A	G
10	rs1998820	0	18751103	T	A
10	rs1998821	0	18751242	G	A
10	rs12784686	0	18751891	T	C
10	rs4748469	0	18752212	G	A
10	rs74807441	0	18752218	T	C
10	rs117543919	0	18753019	A	G
10	rs12782993	0	18753980	C	T
10	rs113779616	0	18754045	G	A
10	rs117583381	0	18754238	G	A
10	rs11014358	0	18754495	T	C
10	rs11014359	0	18754671	C	G
10	rs12257502	0	18755081	T	C
10	rs74420980	0	18755423	A	G
10	rs12219393	0	18755609	A	G
10	rs1998822	0	18755664	A	G
10	rs7918142	0	18755840	T	G
10	rs7070582	0	18755942	G	T
10	rs11596252	0	18755989	A	G
10	rs10828749	0	18756881	G	A
10	rs79252432	0	18756956	G	A
10	rs11014369	0	18757216	A	G
10	rs12777225	0	18757239	A	T
10	rs10764520	0	18758481	T	C
10	rs1570937	0	18758893	A	C
10	rs11595529	0	18759047	G	A
10	rs7098844	0	18759348	C	T
10	rs28437427	0	18759505	C	G
10	rs7076100	0	18759537	T	A
10	rs12767311	0	18759574	A	T
10	rs7076247	0	18759629	T	C
10	rs11598027	0	18760635	C	T
10	rs11014398	0	18761153	T	C
10	rs143967773	0	18761315	G	A
10	rs34372664	0	18761474	A	G
10	rs11014399	0	18761705	T	G
10	rs11014400	0	18762077	C	T
10	rs7895467	0	18762948	G	A
10	rs71497246	0	18763194	C	T
10	rs71497247	0	18763343	C	G
10	rs71497248	0	18763386	C	T
10	rs1409202	0	18763683	C	A
10	rs1409203	0	18763706	C	T
10	rs1409204	0	18763822	C	T
10	rs4418698	0	18763854	G	A
10	rs12766343	0	18763872	C	T
10	rs1409205	0	18764075	G	A
10	rs35482639	0	18764588	A	C
10	rs4424572	0	18764861	G	A
10	rs71497249	0	18765372	G	C
10	rs71497250	0	18765437	G	A
10	rs36043776	0	18765504	G	A
10	rs7900405	0	18765673	A	G
10	rs7897506	0	18765836	C	G
10	rs11599318	0	18766168	A	T
10	rs3899908	0	18766640	A	T
10	rs984206	0	18766713	A	T
10	rs377245682	0	18767247	C	T
10	rs2148182	0	18767532	G	A
10	rs2182345	0	18767561	A	G
10	rs1113372	0	18767834	G	T
10	rs3905378	0	18767901	G	A
10	rs4129877	0	18768178	G	A
10	rs4748471	0	18768395	T	C
10	rs10764523	0	18768742	C	G
10	rs4545438	0	18769203	G	T
10	rs6482471	0	18769793	T	G
10	rs11592092	0	18769904	C	T
10	rs11014442	0	18770059	C	T
10	rs11592112	0	18770063	C	G
10	rs7921738	0	18770076	A	C
10	rs10828764	0	18770653	G	C
10	rs7096526	0	18770950	C	T
10	rs116878285	0	18770991	G	T
10	rs7097047	0	18771308	C	T
10	rs7069894	0	18771314	A	T
10	rs11014446	0	18771564	T	C
10	rs7084044	0	18771570	G	T
10	rs7073796	0	18771736	A	G
10	rs7067797	0	18772225	C	T
10	rs150757464	0	18772382	C	T
10	rs10828765	0	18773002	C	T
10	rs7476477	0	18773696	A	G
10	rs10828766	0	18773750	A	G
10	rs7097315	0	18773785	G	A
10	rs7077250	0	18774097	C	T
10	rs7076562	0	18774722	G	C
10	rs7090112	0	18774727	C	G
10	rs7097430	0	18775255	A	G
10	rs80228059	0	18775957	T	C
10	rs4748472	0	18776197	C	T
10	rs7893853	0	18776260	A	T
10	rs139500147	0	18776545	T	C
10	rs16917387	0	18776891	A	T
10	rs117543533	0	18776928	G	A
10	rs148748523	0	18776991	G	C
10	rs113696199	0	18777201	G	A
10	rs142383184	0	18777396	T	A
10	rs141100641	0	18778018	G	A
10	rs12765864	0	18778071	C	T
10	rs59027704	0	18778134	C	T
10	rs112077723	0	18779046	A	G
10	rs11014484	0	18779324	G	C
10	rs150618004	0	18779572	C	T
10	rs11014485	0	18779709	C	G
10	rs60758986	0	18780013	T	C
10	rs113367034	0	18780284	G	A
10	rs77564668	0	18780568	A	G
10	rs11014494	0	18780705	C	A
10	rs9943388	0	18781040	A	G
10	rs112117221	0	18781135	A	G
10	rs113042155	0	18781151	C	T
10	rs10828771	0	18781163	A	G
10	rs71497251	0	18781265	C	A
10	rs138091154	0	18782264	T	C
10	rs117087373	0	18782375	G	A
10	rs11014500	0	18782532	G	A
10	rs74840474	0	18782696	T	G
10	rs35255141	0	18782777	G	T
10	rs8181477	0	18782880	A	C
10	rs10828773	0	18783325	G	A
10	rs191131842	0	18783402	C	A
10	rs11014502	0	18783418	G	A
10	rs11014504	0	18783988	T	C
10	rs117624222	0	18785935	T	C
10	rs117866664	0	18786853	G	A
10	rs11014511	0	18787195	T	C
10	rs10828779	0	18787821	A	T
10	rs76933945	0	18788158	C	G
10	rs10828784	0	18788273	C	G
10	rs7070952	0	18788284	T	C
10	rs7080574	0	18788342	G	C
10	rs144963887	0	18788357	C	T
10	rs10828786	0	18788390	A	T
10	rs142365419	0	18788878	C	T
10	rs12416030	0	18789075	T	C
10	rs12416052	0	18789267	T	C
10	rs10764540	0	18789498	A	G
10	rs4485000	0	18789724	T	G
10	rs10734060	0	18790142	G	T
10	rs11014523	0	18790265	T	G
10	rs12257556	0	18790503	G	A
10	rs4748473	0	18790620	A	G
10	rs61839302	0	18790704	G	A
10	rs4748474	0	18790727	G	A
10	rs10741083	0	18790858	T	C
10	rs61839303	0	18790906	T	G
10	rs4748475	0	18790980	G	A
10	rs10764542	0	18791327	C	G
10	rs61839304	0	18791390	C	T
10	rs12776325	0	18791529	G	A
10	rs12771084	0	18791538	C	T
10	rs114371022	0	18791753	G	A
10	rs7085332	0	18791922	A	T
10	rs7085587	0	18792089	A	G
10	rs7078884	0	18792105	C	T
10	rs61839305	0	18792292	A	G
10	rs7090293	0	18792385	T	C
10	rs7086034	0	18792398	A	G
10	rs79093865	0	18792639	G	T
10	rs4748476	0	18792875	C	T
10	rs61066999	0	18793528	A	G
10	rs11014544	0	18793719	A	G
10	rs10741086	0	18793956	T	G
10	rs10828803	0	18794073	C	T
10	rs75070986	0	18794489	T	C
10	rs4747348	0	18795055	G	A
10	rs10741088	0	18795596	G	A
10	rs77974581	0	18795725	T	G
10	rs114761230	0	18795813	T	C
10	rs10741090	0	18795845	C	T
10	rs4402184	0	18796583	C	T
10	rs4335438	0	18796825	T	C
10	rs4350266	0	18796992	C	A
10	rs7092620	0	18797684	T	C
10	rs4237348	0	18798203	T	C
10	rs4748477	0	18798319	T	C
10	rs4748478	0	18798590	G	A
10	rs12764916	0	18799224	C	T
10	rs4628581	0	18799890	A	C
10	rs11014577	0	18800125	G	C
10	rs16917404	0	18800315	C	G
10	rs12772058	0	18800411	C	T
10	rs7898513	0	18801014	T	C
10	rs4747349	0	18801234	G	C
10	rs4748479	0	18801237	A	T
10	rs146917221	0	18801618	G	C
10	rs4748480	0	18801647	A	G
10	rs7073651	0	18801761	A	G
10	rs10741091	0	18802307	C	G
10	rs12777508	0	18802554	T	A
10	rs10400076	0	18802698	T	A
10	rs7088091	0	18804094	T	C
10	rs75251137	0	18804523	T	A
10	rs12784387	0	18804689	T	C
10	rs16917412	0	18805478	C	T
10	rs10508562	0	18805506	G	A
10	rs7918933	0	18806363	C	T
10	rs7910506	0	18807057	G	A
10	rs77728096	0	18808801	T	G
10	rs140133688	0	18809517	C	T
10	rs10764566	0	18810674	G	A
10	rs11014634	0	18811611	G	A
10	rs10828834	0	18812434	T	C
10	rs10828835	0	18812436	A	G
10	rs10508563	0	18812591	C	A
10	rs7100884	0	18812697	A	G
10	rs7081811	0	18813277	G	A
10	rs76199682	0	18814756	T	C
10	rs7099975	0	18815426	G	T
10	rs4748481	0	18816007	C	T
10	rs4748482	0	18816236	T	C
10	rs150371055	0	18816483	C	T
10	rs4314963	0	18816633	C	T
10	rs7922550	0	18817083	T	G
10	rs1917823	0	18817113	G	A
10	rs7922829	0	18817374	T	C
10	rs10764578	0	18818071	A	C
10	rs56386348	0	18819822	C	T
10	rs4747350	0	18819869	C	G
10	rs10741099	0	18820341	C	T
10	rs10741100	0	18820454	G	C
10	rs12764398	0	18820626	C	T
10	rs7895235	0	18820656	C	T
10	rs12774593	0	18820815	G	A
10	rs7917584	0	18820848	G	A
10	rs12779641	0	18821074	A	G
10	rs10828851	0	18821185	A	G
10	rs10828859	0	18822342	C	A
10	rs4748483	0	18822667	G	C
10	rs10764582	0	18823279	T	A
10	rs10828866	0	18823420	G	C
10	rs10741101	0	18823639	T	C
10	rs7082235	0	18825694	C	T
10	rs59368188	0	18826157	T	A
10	rs77082067	0	18826219	T	C
10	rs10828870	0	18826813	T	C
10	rs2272274	0	18826974	T	C
10	rs80340019	0	18827555	C	A
10	rs10828871	0	18827779	A	G
10	rs6482515	0	18827828	C	T
10	rs2228645	0	18828371	C	T
10	rs34503140	0	18828464	T	C
10	rs10828872	0	18830618	C	T
10	rs7079776	0	18830669	T	C
10	rs7904365	0	18831304	A	T
10	rs7911922	0	18831697	T	C
10	rs1917209	0	18832560	G	A
10	rs10764583	0	18833812	T	C
10	rs12764334	0	18833841	C	A
10	rs10764584	0	18835325	T	C
10	rs10828879	0	18835354	A	G
10	rs3765181	0	18836931	G	A
10	rs4747353	0	18836957	C	T
10	rs3817494	0	18837285	T	C
10	rs72787951	0	18837656	T	C
10	rs10764587	0	18837830	C	G
10	rs80247227	0	18838193	C	T
10	rs77193833	0	18838293	T	C
10	rs10828896	0	18838854	A	G
10	rs12569474	0	18839176	C	T
10	rs6482516	0	18839350	A	G
10	rs4328135	0	18839748	A	G
10	rs7901598	0	18839779	G	A
10	rs7097001	0	18839971	A	T
10	rs12775446	0	18840427	G	C
10	rs11014830	0	18840433	G	A
10	rs12767546	0	18840919	T	A
10	rs10828901	0	18841090	T	A
10	rs139720667	0	18841640	G	A
10	rs10828906	0	18841795	C	T
10	rs62648395	0	18841887	A	C
10	rs144974510	0	18842107	T	A
10	rs11014852	0	18842336	C	T
10	rs12765362	0	18842595	G	C
10	rs10828911	0	18843358	G	A
10	rs148605133	0	18843797	A	G
10	rs111068265	0	18843830	T	C
10	rs11014860	0	18844014	T	C
10	rs10828914	0	18844045	A	G
10	rs62648411	0	18844232	A	T
10	rs12355426	0	18844773	A	G
10	rs7071192	0	18846206	T	C
10	rs7080903	0	18846312	G	A
10	rs116919605	0	18846521	T	C
10	rs7101269	0	18846578	A	G
10	rs12217176	0	18846760	G	C
10	rs12217191	0	18846876	G	T
10	rs116962294	0	18847182	T	C
10	rs117994979	0	18847184	G	A
10	rs117861699	0	18847451	G	A
10	rs142374679	0	18847481	T	C
10	rs12569760	0	18847720	G	A
10	rs12570585	0	18847859	C	A
10	rs28970502	0	18848369	C	T
10	rs28970736	0	18848840	G	A
10	rs28971465	0	18849088	G	T
10	rs116720172	0	18849148	A	G
10	rs183617827	0	18850008	G	A
10	rs61727658	0	18850968	G	C
10	rs11014892	0	18851090	T	C
10	rs189930064	0	18852059	G	A
10	rs144502113	0	18852116	T	C
10	rs117221367	0	18852243	A	C
10	rs62636215	0	18852539	T	A
10	rs62648429	0	18852685	A	G
10	rs115582618	0	18852958	T	C
10	rs111064011	0	18853252	T	A
10	rs117508183	0	18854084	C	G
10	rs111068279	0	18854167	C	G
10	rs62648430	0	18854517	C	T
10	rs62648434	0	18854833	G	C
10	rs62634837	0	18854881	T	C
10	rs62634838	0	18854884	C	T
10	rs111068281	0	18855189	C	T
10	rs62648437	0	18855247	T	G
10	rs62648438	0	18855334	T	C
10	rs62648439	0	18855442	T	C
10	rs62648441	0	18856823	C	T
10	rs11816948	0	18857169	A	G
10	rs117505500	0	18857401	T	C
10	rs61724306	0	18857553	T	C
10	rs61722434	0	18857816	C	A
10	rs4747355	0	18857860	T	C
10	rs4748487	0	18857862	G	A
10	rs62648445	0	18858258	T	C
10	rs11818093	0	18859087	A	C
10	rs117797186	0	18859159	C	G
10	rs117154761	0	18859611	T	C
10	rs12358984	0	18859742	C	T
10	rs62648447	0	18859853	A	T
10	rs62648448	0	18859992	C	G
10	rs7079325	0	18860469	T	C
10	rs7068575	0	18860594	C	T
10	rs7075304	0	18860659	A	G
10	rs11819185	0	18861275	A	C
10	rs116906191	0	18861563	T	C
10	rs7908550	0	18862211	A	T
10	rs62636218	0	18862244	T	A
10	rs57579336	0	18862380	T	C
10	rs12781038	0	18862431	G	A
10	rs4748488	0	18862728	G	A
10	rs4748489	0	18862970	T	C
10	rs4748490	0	18863630	C	T
10	rs12359508	0	18863690	G	C
10	rs7917217	0	18863983	A	G
10	rs6482529	0	18864223	A	G
10	rs11511084	0	18864958	G	A
10	rs4748491	0	18865534	A	G
10	rs7091578	0	18865935	G	A
10	rs7077722	0	18865962	A	G
10	rs116366425	0	18865975	T	C
10	rs7082094	0	18866005	T	C
10	rs4748492	0	18866104	T	C
10	rs145697480	0	18866331	C	T
10	rs12772534	0	18866868	C	T
10	rs115824374	0	18867047	A	G
10	rs141550616	0	18867249	G	A
10	rs144069647	0	18867564	G	A
10	rs12220279	0	18867786	G	A
10	rs11014981	0	18867816	G	T
10	rs6482533	0	18867838	C	T
10	rs6482534	0	18868070	A	C
10	rs7092437	0	18868564	T	C
10	rs7919487	0	18868799	T	G
10	rs146621140	0	18868801	T	C
10	rs4634984	0	18868840	A	T
10	rs75416381	0	18869256	G	C
10	rs11014990	0	18870101	C	T
10	rs4484992	0	18870387	A	C
10	rs12775419	0	18870482	G	A
10	rs142441952	0	18870710	G	A
10	rs7081271	0	18872699	T	C
10	rs7895775	0	18872858	C	T
10	rs7895784	0	18872872	C	T
10	rs12770851	0	18873152	G	A
10	rs12766314	0	18873290	C	A
10	rs7075678	0	18874103	C	T
10	rs12772522	0	18875109	G	A
10	rs56410858	0	18875337	C	G
10	rs61298471	0	18875484	C	T
10	rs140680786	0	18875787	G	A
10	rs4445544	0	18876084	C	A
10	rs7093907	0	18876154	C	G
10	rs7905365	0	18876408	G	A
10	rs117612148	0	18876793	C	G
10	rs7085318	0	18877157	G	A
10	rs116995400	0	18877453	G	C
10	rs6482545	0	18877511	A	G
10	rs6482546	0	18877557	A	G
10	rs11593617	0	18878180	C	T
10	rs10764600	0	18878334	G	A
10	rs139272543	0	18878424	G	C
10	rs10828965	0	18878881	T	C
10	rs11525266	0	18879183	T	C
10	rs11815228	0	18879828	C	A
10	rs7904016	0	18880360	C	T
10	rs7904263	0	18880525	C	A
10	rs151136822	0	18880759	C	G
10	rs188415559	0	18880868	C	T
10	rs7907891	0	18880902	C	A
10	rs78492763	0	18881281	C	A
10	rs7075151	0	18882040	G	A
10	rs10828967	0	18882432	G	T
10	rs10430567	0	18882543	A	G
10	rs140075498	0	18883053	C	T
10	rs74317943	0	18883140	A	G
10	rs72787963	0	18883224	A	G
10	rs12779694	0	18883441	G	A
10	rs10828970	0	18883475	C	T
10	rs10764601	0	18883614	G	A
10	rs7071300	0	18883665	T	C
10	rs7074644	0	18883707	T	C
10	rs10764602	0	18883858	G	C
10	rs10764603	0	18883867	T	C
10	rs10764604	0	18883940	C	T
10	rs116566852	0	18883974	C	T
10	rs7075135	0	18884052	T	C
10	rs7098721	0	18884437	C	T
10	rs10764605	0	18884543	T	C
10	rs142054550	0	18884681	C	A
10	rs138088331	0	18885862	G	A
10	rs78708363	0	18885883	T	C
10	rs11015048	0	18885887	G	C
10	rs10828975	0	18886261	T	C
10	rs10828976	0	18886390	T	C
10	rs4475829	0	18886556	A	G
10	rs7093454	0	18886680	A	T
10	rs4475830	0	18886724	A	T
10	rs7086757	0	18886761	C	G
10	rs184440390	0	18887151	T	C
10	rs12765238	0	18887211	C	T
10	rs7894016	0	18887709	T	G
10	rs75243216	0	18888982	T	C
10	rs10828983	0	18889313	A	G
10	rs10828984	0	18889653	T	C
10	rs11015077	0	18889744	C	A
10	rs76147210	0	18890087	G	A
10	rs117065711	0	18891010	T	G
10	rs12773254	0	18891168	G	C
10	rs149913760	0	18891460	G	A
10	rs34237250	0	18891714	G	A
10	rs7920997	0	18892125	G	C
10	rs7077786	0	18892382	C	T
10	rs12411654	0	18892555	T	C
10	rs113131914	0	18892861	C	T
10	rs7477076	0	18893108	A	G
10	rs11015099	0	18893611	A	G
10	rs193202013	0	18893640	T	C
10	rs189981856	0	18893826	T	C
10	rs9731044	0	18894285	A	G
10	rs10828991	0	18894289	G	A
10	rs186442211	0	18894551	T	C
10	rs143377499	0	18895123	A	G
10	rs61840846	0	18895322	T	C
10	rs7902450	0	18895412	T	C
10	rs5022622	0	18895544	G	T
10	rs7081972	0	18896035	T	C
10	rs12772009	0	18896528	G	A
10	rs11812341	0	18896923	T	C
10	rs4606373	0	18897422	A	T
10	rs4279920	0	18897544	C	G
10	rs11597110	0	18897551	G	C
10	rs10764625	0	18898434	T	C
10	rs4748493	0	18898701	T	A
10	rs4748494	0	18898960	A	G
10	rs7909814	0	18899231	C	T
10	rs146721333	0	18899494	T	C
10	rs10829009	0	18899868	T	C
10	rs140915162	0	18899936	C	G
10	rs12778992	0	18900147	A	T
10	rs12785031	0	18900169	T	C
10	rs7090926	0	18900475	C	T
10	rs6482565	0	18900593	C	G
10	rs7905730	0	18900799	G	A
10	rs7081461	0	18900925	G	A
10	rs77670603	0	18901089	C	T
10	rs1880681	0	18901123	G	A
10	rs7099307	0	18901770	C	T
10	rs141600343	0	18901945	T	C
10	rs7073004	0	18902316	A	G
10	rs4636555	0	18903605	A	C
10	rs10741111	0	18903769	A	C
10	rs10829017	0	18904057	T	C
10	rs7923480	0	18905665	T	C
10	rs4456162	0	18905695	G	A
10	rs10829022	0	18905733	T	C
10	rs7895709	0	18905935	T	C
10	rs7100880	0	18906507	A	G
10	rs4748495	0	18906876	T	C
10	rs4748496	0	18906957	T	C
10	rs4748497	0	18907034	T	C
10	rs4748498	0	18907053	G	A
10	rs12767923	0	18907751	G	A
10	rs115224397	0	18908024	T	A
10	rs4578284	0	18908643	G	T
10	rs7909552	0	18909336	T	A
10	rs12781208	0	18909660	A	G
10	rs4748499	0	18910370	A	G
10	rs79257059	0	18911074	G	A
10	rs12769425	0	18911114	A	C
10	rs7088214	0	18911846	C	A
10	rs76568788	0	18912400	C	T
10	rs7089083	0	18912402	C	T
10	rs7099423	0	18912702	A	G
10	rs12778035	0	18912766	G	C
10	rs11015196	0	18913344	C	G
10	rs7904949	0	18913462	G	A
10	rs2691159	0	18914096	C	T
10	rs117437985	0	18914138	G	T
10	rs7921366	0	18914175	C	G
10	rs118186979	0	18914267	A	G
10	rs10829037	0	18914719	C	T
10	rs6482567	0	18914789	A	G
10	rs10829038	0	18914931	A	T
10	rs12784986	0	18915139	A	C
10	rs10829039	0	18915159	T	C
10	rs10741115	0	18915307	C	T
10	rs10734063	0	18915760	T	C
10	rs150156493	0	18915890	A	C
10	rs10732437	0	18915902	C	T
10	rs186204646	0	18916114	T	G
10	rs115317810	0	18916288	C	G
10	rs146299657	0	18916351	T	C
10	rs55927700	0	18916380	C	T
10	rs61663155	0	18916398	C	T
10	rs4573590	0	18917292	G	A
10	rs4316423	0	18917453	C	G
10	rs4575162	0	18917617	G	A
10	rs139144321	0	18917771	C	G
10	rs145582784	0	18917801	G	A
10	rs373010483	0	18918541	T	C
10	rs199701394	0	18920994	C	G
10	rs58356588	0	18921520	C	T
10	rs144777190	0	18922357	T	A
10	rs7077692	0	18922472	C	T
10	rs7098313	0	18922557	G	A
10	rs7084525	0	18922567	A	G
10	rs4468242	0	18922659	C	A
10	rs4237349	0	18922831	A	G
10	rs78196526	0	18923226	T	G
10	rs149702383	0	18923982	C	A
10	rs34359432	0	18924659	C	T
10	rs11015259	0	18925490	C	T
10	rs12774519	0	18925493	C	G
10	rs11015263	0	18925775	T	A
10	rs144094101	0	18927068	A	G
10	rs7097524	0	18927519	T	C
10	rs12764299	0	18927602	C	T
10	rs7101352	0	18927937	T	A
10	rs10829058	0	18928055	C	A
10	rs377055357	0	18928093	C	G
10	rs7097534	0	18928162	A	G
10	rs10829060	0	18928169	A	T
10	rs7077637	0	18928274	G	T
10	rs10764640	0	18928287	G	A
10	rs111653526	0	18929101	T	C
10	rs12219183	0	18929138	G	T
10	rs12762481	0	18929180	A	G
10	rs76745126	0	18929465	A	G
10	rs143296451	0	18929476	T	C
10	rs1352655	0	18929681	C	A
10	rs12768464	0	18929856	A	C
10	rs138358329	0	18929872	C	G
10	rs10741120	0	18929992	A	G
10	rs7081977	0	18930918	T	C
10	rs10829067	0	18931155	A	G
10	rs7907153	0	18931512	T	C
10	rs75385946	0	18931547	C	G
10	rs7897159	0	18931580	C	T
10	rs1880682	0	18932172	A	G
10	rs10829070	0	18932306	G	A
10	rs11015306	0	18932702	T	C
10	rs11015307	0	18932743	A	G
10	rs11015312	0	18932953	G	A
10	rs7071897	0	18933802	G	A
10	rs12768372	0	18934390	G	A
10	rs12359758	0	18935116	T	G
10	rs7099260	0	18935341	C	A
10	rs1968961	0	18935528	G	C
10	rs2171922	0	18935906	C	A
10	rs4748502	0	18935961	A	T
10	rs4748503	0	18936079	T	G
10	rs3740104	0	18937722	T	G
10	rs7923072	0	18938234	G	T
10	rs7070695	0	18938943	G	A
10	rs7095070	0	18939070	T	A
10	rs7095666	0	18939467	T	A
10	rs1971272	0	18939676	G	A
10	rs3740102	0	18940157	C	A
10	rs4748504	0	18940797	A	T
10	rs12780652	0	18941614	G	A
10	rs10829133	0	18941670	A	G
10	rs74638896	0	18942806	G	T
10	rs142927328	0	18943413	A	G
10	rs7898781	0	18943773	C	T
10	rs7899017	0	18943906	C	A
10	rs12780826	0	18944897	T	A
10	rs10829139	0	18944975	C	T
10	rs143795129	0	18945208	G	C
10	rs12412484	0	18945380	T	G
10	rs61842187	0	18945443	G	C
10	rs10829140	0	18945606	G	A
10	rs11015411	0	18945939	G	T
10	rs11015416	0	18946297	A	C
10	rs2035752	0	18946483	A	G
10	rs11015421	0	18946745	G	C
10	rs2130531	0	18947379	G	A
10	rs45580334	0	18947446	T	A
10	rs10829148	0	18947476	T	G
10	rs10764661	0	18947947	A	G
10	rs11015435	0	18948072	A	G
10	rs112027388	0	18948212	T	C
10	rs10829151	0	18948841	C	T
10	rs7093518	0	18949120	G	A
10	rs4747356	0	18949837	C	G
10	rs191886525	0	18949934	C	A
10	rs10829156	0	18950555	T	C
10	rs12762752	0	18950859	G	C
10	rs17622920	0	18951085	G	A
10	rs10829157	0	18951463	G	A
10	rs148812312	0	18951628	T	G
10	rs142504308	0	18951639	T	G
10	rs7917323	0	18951967	A	T
10	rs7098826	0	18952563	T	C
10	rs4748505	0	18953088	A	G
10	rs11015454	0	18953399	C	G
10	rs7922241	0	18953420	A	G
10	rs17623007	0	18955701	G	A
10	rs150993025	0	18956249	C	A
10	rs7081435	0	18956340	C	T
10	rs79757361	0	18956560	T	A
10	rs10764666	0	18956643	T	C
10	rs10741127	0	18957647	T	G
10	rs4748506	0	18957766	T	G
10	rs144325371	0	18957811	G	T
10	rs4748507	0	18957845	A	T
10	rs141556469	0	18957900	A	G
10	rs117074093	0	18958317	T	C
10	rs4748508	0	18958646	A	G
10	rs61839375	0	18959086	G	A
10	rs11597737	0	18959091	A	C
10	rs7072624	0	18959794	A	G
10	rs7072963	0	18960064	A	C
10	rs7086911	0	18960080	G	A
10	rs12784555	0	18960550	C	T
10	rs79621038	0	18960554	G	C
10	rs12784711	0	18960592	C	T
10	rs4747357	0	18960903	A	C
10	rs149404464	0	18961024	C	T
10	rs7082880	0	18962183	A	G
10	rs75531914	0	18962409	C	G
10	rs7096923	0	18962437	G	A
10	rs10829186	0	18962541	A	G
10	rs7087030	0	18962780	A	G
10	rs78279905	0	18963038	A	G
10	rs116988237	0	18963514	T	C
10	rs11812501	0	18963551	A	G
10	rs12767046	0	18963787	G	T
10	rs6482597	0	18964840	A	G
10	rs4310518	0	18964911	T	G
10	rs41305695	0	18964939	A	G
10	rs12571687	0	18965160	G	A
10	rs12098599	0	18965960	G	T
10	rs12765026	0	18966490	C	T
10	rs140906921	0	18966498	C	T
10	rs1055116	0	18966867	T	C
10	rs10741129	0	18966907	A	G
10	rs138454626	0	18967103	T	C
10	rs8181345	0	18967618	A	G
10	rs141600070	0	18967803	C	G
10	rs10829199	0	18967941	C	A
10	rs12779018	0	18968668	C	T
10	rs117648795	0	18969348	A	G
10	rs144089142	0	18969696	A	G
10	rs11540309	0	18969812	A	G
10	rs12782882	0	18970007	T	C
10	rs79974970	0	18970314	A	G
10	rs1027193	0	18971121	A	G
10	rs1027194	0	18971265	A	T
10	rs80311769	0	18971664	C	T
10	rs10741131	0	18972059	C	T
10	rs142487726	0	18972354	A	G
10	rs7896918	0	18972378	A	C
10	rs7922005	0	18972474	C	G
10	rs10741132	0	18972571	A	G
10	rs4748509	0	18972804	G	A
10	rs10829213	0	18973339	T	G
10	rs140553856	0	18973625	C	T
10	rs7073751	0	18973795	C	G
10	rs7084709	0	18973827	T	C
10	rs10764691	0	18974011	A	G
10	rs7909570	0	18974351	T	C
10	rs7909845	0	18974546	T	A
10	rs7910902	0	18974707	C	T
10	rs12359581	0	18974986	G	T
10	rs7094245	0	18975149	A	T
10	rs10159584	0	18975192	A	C
10	rs7094376	0	18975248	A	T
10	rs143757407	0	18975462	C	T
10	rs7074671	0	18975561	G	A
10	rs117857507	0	18975731	C	T
10	rs76127331	0	18976314	C	G
10	rs7079742	0	18976659	G	T
10	rs7069955	0	18977139	A	G
10	rs7067650	0	18977879	C	T
10	rs140710258	0	18977967	C	T
10	rs11015631	0	18978245	T	C
10	rs111472693	0	18978711	T	A
10	rs117318095	0	18978822	T	A
10	rs79127399	0	18978909	A	C
10	rs143538295	0	18979235	C	T
10	rs11015633	0	18979469	G	A
10	rs11015634	0	18979559	T	C
10	rs112524451	0	18979794	C	G
10	rs11015641	0	18979972	T	G
10	rs10829230	0	18980014	G	A
10	rs11015645	0	18980019	C	T
10	rs10829232	0	18980060	T	A
10	rs112684783	0	18980735	G	A
10	rs4477355	0	18981103	T	C
10	rs57368216	0	18981153	T	C
10	rs59092695	0	18981156	T	G
10	rs111831430	0	18981744	C	T
10	rs10829237	0	18981850	T	C
10	rs146881154	0	18981863	G	C
10	rs11015683	0	18981915	C	T
10	rs7073513	0	18981934	G	T
10	rs4488098	0	18982031	G	A
10	rs4293025	0	18982244	G	A
10	rs8181418	0	18982716	C	G
10	rs6482617	0	18982965	T	A
10	rs79210830	0	18983174	G	A
10	rs16917646	0	18983182	C	T
10	rs10829239	0	18983720	G	A
10	rs11597091	0	18984199	C	T
10	rs9633629	0	18984571	T	C
10	rs11814951	0	18985088	C	T
10	rs11815673	0	18985129	A	T
10	rs4748510	0	18985211	T	A
10	rs192549133	0	18985337	C	T
10	rs10741133	0	18985340	A	G
10	rs1490197	0	18985714	A	T
10	rs1490196	0	18985840	C	T
10	rs10829247	0	18986052	A	G
10	rs59250370	0	18986325	A	T
10	rs113591324	0	18986460	G	T
10	rs76046289	0	18986822	C	T
10	rs7092524	0	18987158	A	C
10	rs113977809	0	18987717	G	C
10	rs10829249	0	18987773	C	T
10	rs7901566	0	18987813	G	A
10	rs12219622	0	18988546	C	T
10	rs984292	0	18988807	A	G
10	rs10508565	0	18989189	G	A
10	rs11015731	0	18989610	C	G
10	rs1542727	0	18990315	A	G
10	rs12266596	0	18990816	A	G
10	rs10829255	0	18991177	A	G
10	rs11015741	0	18991288	A	G
10	rs10741134	0	18991380	C	T
10	rs7082751	0	18991623	T	A
10	rs7086190	0	18991696	T	G
10	rs10829257	0	18991757	G	A
10	rs77700257	0	18991894	G	A
10	rs142581315	0	18992258	A	G
10	rs57795290	0	18992509	A	G
10	rs373135968	0	18993221	T	C
10	rs10764694	0	18993303	C	T
10	rs11015781	0	18994583	G	T
10	rs4276995	0	18994655	C	T
10	rs58272255	0	18994804	A	T
10	rs78034092	0	18995250	C	T
10	rs12571697	0	18995363	G	A
10	rs10829260	0	18995894	A	G
10	rs35818823	0	18995964	C	T
10	rs117075583	0	18996317	A	G
10	rs12573176	0	18996761	C	A
10	rs4748511	0	18996795	C	T
10	rs11015799	0	18997520	G	A
10	rs11015801	0	18997606	T	G
10	rs4445548	0	18998273	C	T
10	rs7090623	0	18999055	A	G
10	rs12570093	0	18999233	T	A
10	rs148023535	0	18999317	C	A
10	rs113296527	0	18999678	C	A
10	rs10829262	0	18999976	T	G
10	rs11015818	0	19000055	C	T
10	rs11015819	0	19000074	C	T
10	rs11015820	0	19000114	G	C
10	rs12767230	0	19000173	C	T
10	rs113628447	0	19000186	G	T
10	rs61839394	0	19000271	T	C
10	rs11015824	0	19000677	A	T
10	rs7917321	0	19001224	C	T
10	rs10829264	0	19001727	G	C
10	rs7098949	0	19002550	C	A
10	rs58453840	0	19002796	C	A
10	rs11015839	0	19002887	G	A
10	rs11015841	0	19002969	G	A
10	rs1387836	0	19003071	G	T
10	rs1387837	0	19003093	G	A
10	rs2009241	0	19003265	C	G
10	rs1844549	0	19003295	C	G
10	rs1844550	0	19003430	A	G
10	rs7095167	0	19004536	G	A
10	rs7095319	0	19004637	G	C
10	rs117840555	0	19004705	C	G
10	rs61033847	0	19004939	A	G
10	rs11015860	0	19005039	T	G
10	rs55931411	0	19005058	T	A
10	rs10764702	0	19005644	A	G
10	rs7894191	0	19005800	T	A
10	rs35840835	0	19005836	C	T
10	rs10764710	0	19006511	G	A
10	rs10829276	0	19006824	G	T
10	rs11819657	0	19007149	G	T
10	rs10764711	0	19007261	C	G
10	rs72775137	0	19007270	G	C
10	rs112906386	0	19007487	C	G
10	rs10829278	0	19007587	C	T
10	rs112571450	0	19007616	A	G
10	rs77743255	0	19007717	C	A
10	rs7087861	0	19007722	G	A
10	rs10829279	0	19007819	G	C
10	rs10829280	0	19007844	G	A
10	rs10764712	0	19007922	T	G
10	rs12570499	0	19008134	C	T
10	rs1907042	0	19008258	A	G
10	rs1907041	0	19008280	T	C
10	rs2358186	0	19008500	C	G
10	rs4576719	0	19008675	C	T
10	rs140869126	0	19008943	A	G
10	rs7093661	0	19009398	G	T
10	rs7097370	0	19009698	G	A
10	rs12245924	0	19009759	G	A
10	rs7912040	0	19009967	T	C
10	rs7077466	0	19010142	C	A
10	rs7097952	0	19010143	G	T
10	rs7077749	0	19010309	C	T
10	rs7921519	0	19010469	G	A
10	rs768844	0	19011015	C	T
10	rs1817765	0	19011205	A	G
10	rs12254388	0	19011640	C	T
10	rs4628590	0	19012114	A	G
10	rs1552609	0	19012159	G	T
10	rs2358185	0	19012472	A	T
10	rs7098497	0	19012514	T	G
10	rs7074230	0	19012560	G	A
10	rs12780353	0	19012747	A	G
10	rs12413511	0	19012890	G	A
10	rs12260934	0	19012913	A	C
10	rs12260987	0	19013062	A	G
10	rs11015915	0	19013396	G	A
10	rs7894279	0	19013738	A	G
10	rs11015917	0	19013798	T	G
10	rs10829297	0	19013970	A	G
10	rs111851126	0	19015070	G	C
10	rs11015929	0	19015486	A	G
10	rs113671794	0	19015868	C	T
10	rs11015939	0	19017942	G	A
10	rs10829307	0	19018969	A	G
10	rs10764727	0	19019201	G	C
10	rs12413861	0	19019535	G	A
10	rs111249354	0	19019540	A	G
10	rs12359830	0	19020040	T	C
10	rs10508566	0	19020066	T	C
10	rs74418544	0	19020845	A	G
10	rs12220519	0	19020881	C	T
10	rs10829308	0	19021051	T	C
10	rs78932680	0	19021052	T	A
10	rs10829309	0	19021057	C	G
10	rs11015955	0	19021183	A	T
10	rs10508567	0	19021387	A	G
10	rs10764728	0	19022510	G	A
10	rs10764729	0	19022840	A	T
10	rs11015970	0	19023126	T	C
10	rs11015971	0	19023165	C	T
10	rs11015972	0	19023241	G	C
10	rs10734067	0	19023660	A	C
10	rs12355074	0	19023871	A	G
10	rs186393687	0	19024154	T	G
10	rs11015976	0	19024164	C	T
10	rs11015977	0	19024172	G	C
10	rs11015978	0	19024177	C	A
10	rs11015979	0	19024227	T	A
10	rs10829313	0	19024443	T	G
10	rs11015982	0	19024448	T	A
10	rs11593491	0	19025197	C	T
10	rs4748513	0	19025299	A	C
10	rs117028789	0	19025442	G	C
10	rs7895597	0	19026068	G	A
10	rs16917736	0	19026307	G	A
10	rs7897030	0	19026383	C	T
10	rs11006702	0	19026607	C	T
10	rs80108322	0	19026671	T	C
10	rs7096907	0	19026841	T	C
10	rs7074856	0	19026886	G	A
10	rs7076492	0	19027335	C	T
10	rs16917742	0	19027478	G	A
10	rs16917745	0	19027696	G	A
10	rs11006713	0	19029312	T	C
10	rs11006716	0	19029796	G	A
10	rs12267486	0	19029856	T	C
10	rs7091386	0	19030604	C	T
10	rs117553694	0	19030728	A	T
10	rs76037486	0	19031175	C	A
10	rs10763621	0	19031912	C	T
10	rs11006727	0	19032354	T	C
10	rs11591419	0	19032455	A	G
10	rs74888612	0	19032482	A	C
10	rs76423794	0	19032763	G	A
10	rs12354939	0	19032804	A	G
10	rs10826350	0	19032885	T	A
10	rs59365425	0	19033528	A	G
10	rs10763624	0	19033761	T	C
10	rs7899514	0	19033920	G	T
10	rs76562799	0	19034071	A	G
10	rs11006735	0	19034170	C	A
10	rs7901044	0	19034276	C	A
10	rs10826351	0	19034388	G	A
10	rs79471412	0	19034662	A	G
10	rs140808908	0	19034671	A	G
10	rs10763625	0	19034951	C	T
10	rs112616963	0	19035977	G	A
10	rs10826353	0	19036257	G	A
10	rs11006743	0	19036286	C	T
10	rs12360128	0	19036553	A	G
10	rs60472070	0	19036723	T	C
10	rs6481489	0	19036966	G	A
10	rs7910183	0	19037210	T	C
10	rs7922117	0	19037318	C	A
10	rs7910310	0	19037343	T	G
10	rs7474720	0	19037740	C	G
10	rs2884402	0	19038014	A	T
10	rs77925468	0	19038100	C	G
10	rs2104700	0	19038316	G	T
10	rs2094646	0	19038569	A	G
10	rs11006754	0	19038650	T	C
10	rs56370304	0	19039461	T	C
10	rs11006757	0	19039750	A	C
10	rs10763630	0	19039764	G	C
10	rs11006763	0	19040829	A	G
10	rs4748514	0	19040958	T	G
10	rs10826361	0	19041003	C	T
10	rs1873313	0	19042094	G	A
10	rs7911964	0	19042263	G	A
10	rs9919358	0	19042489	C	G
10	rs4748515	0	19043029	A	G
10	rs963383	0	19043168	A	T
10	rs12252990	0	19043546	A	T
10	rs4748516	0	19043635	G	A
10	rs4748517	0	19043678	C	T
10	rs11006773	0	19043714	C	A
10	rs9919430	0	19043992	A	C
10	rs146374968	0	19044206	G	A
10	rs16917752	0	19044717	A	G
10	rs12247246	0	19044816	T	C
10	rs12252470	0	19044914	G	C
10	rs10826369	0	19045112	G	A
10	rs10826371	0	19045354	G	C
10	rs10826372	0	19045369	G	A
10	rs11006780	0	19045471	A	C
10	rs1994607	0	19045589	C	G
10	rs10826375	0	19046689	C	T
10	rs10826378	0	19047191	A	T
10	rs1854469	0	19047401	C	T
10	rs72775164	0	19047592	T	A
10	rs57542548	0	19048133	T	C
10	rs1490194	0	19048382	C	T
10	rs2039130	0	19048747	C	G
10	rs11006792	0	19049305	C	A
10	rs138825089	0	19049891	C	T
10	rs16917771	0	19049934	G	A
10	rs10763631	0	19050072	C	G
10	rs1329219	0	19050431	T	A
10	rs141583142	0	19051314	C	G
10	rs11006795	0	19051497	T	A
10	rs12358235	0	19051549	A	T
10	rs12356693	0	19051603	C	T
10	rs12358248	0	19051607	A	C
10	rs192536331	0	19051782	G	T
10	rs12098652	0	19052123	A	G
10	rs117441197	0	19052382	T	C
10	rs10826381	0	19052399	C	T
10	rs10826382	0	19052600	A	G
10	rs72777127	0	19052666	T	C
10	rs12263712	0	19052707	T	C
10	rs2094647	0	19053003	A	C
10	rs12359416	0	19053477	T	C
10	rs12359075	0	19053551	A	G
10	rs12359725	0	19053827	T	G
10	rs1844548	0	19053896	G	T
10	rs1490193	0	19053951	A	G
10	rs1490192	0	19053990	A	G
10	rs2495840	0	19054421	G	T
10	rs12098594	0	19054555	C	T
10	rs2495839	0	19054576	C	T
10	rs16917787	0	19054816	A	G
10	rs2451505	0	19055291	A	G
10	rs16917789	0	19055572	A	G
10	rs2480312	0	19055784	T	C
10	rs7070661	0	19056311	G	C
10	rs7071665	0	19056366	C	T
10	rs76642275	0	19057003	T	G
10	rs7920515	0	19057210	T	G
10	rs7900461	0	19057452	G	A
10	rs60581802	0	19057575	A	G
10	rs2451506	0	19057577	G	A
10	rs2495838	0	19057868	A	C
10	rs72777141	0	19058636	C	G
10	rs76082698	0	19058672	T	G
10	rs2451507	0	19058760	G	A
10	rs2451508	0	19058917	G	A
10	rs1410916	0	19059481	C	T
10	rs146254014	0	19059501	A	T
10	rs1831252	0	19059576	A	G
10	rs1831253	0	19059581	C	T
10	rs12258183	0	19059708	C	T
10	rs9787683	0	19059813	A	T
10	rs9787684	0	19059820	A	G
10	rs117293047	0	19060077	G	A
10	rs7089902	0	19060340	G	T
10	rs2451509	0	19061623	C	T
10	rs16917797	0	19061889	C	T
10	rs2451510	0	19062222	A	T
10	rs2493624	0	19062256	A	C
10	rs11006878	0	19062351	G	A
10	rs146234485	0	19062352	C	T
10	rs11006879	0	19062527	G	A
10	rs16917798	0	19062809	C	G
10	rs2451511	0	19063418	A	G
10	rs2480313	0	19063797	C	T
10	rs12413388	0	19063941	G	A
10	rs2480336	0	19064736	G	A
10	rs2493623	0	19064739	A	G
10	rs2493622	0	19065081	A	G
10	rs2480309	0	19065279	C	T
10	rs2493621	0	19066165	C	G
10	rs2493620	0	19066273	A	G
10	rs149327910	0	19066455	C	T
10	rs2493619	0	19066855	C	T
10	rs2451512	0	19067110	A	G
10	rs2493618	0	19067289	A	C
10	rs1329223	0	19067813	T	C
10	rs2495836	0	19068981	A	C
10	rs2495835	0	19069048	C	T
10	rs16917807	0	19070264	T	C
10	rs16917808	0	19070335	T	C
10	rs2493617	0	19070688	A	C
10	rs2451522	0	19070828	C	T
10	rs7896207	0	19071035	T	C
10	rs2480338	0	19071251	C	T
10	rs2493616	0	19071649	T	G
10	rs2480340	0	19071656	C	T
10	rs11814689	0	19071664	T	C
10	rs2495834	0	19071761	T	C
10	rs2480343	0	19072263	A	G
10	rs7093424	0	19072980	C	T
10	rs1329236	0	19073631	T	C
10	rs1329235	0	19073844	G	T
10	rs2495833	0	19073973	A	G
10	rs2480344	0	19074236	A	G
10	rs79975549	0	19074251	C	T
10	rs2495832	0	19074461	A	C
10	rs1410921	0	19074770	A	T
10	rs16917823	0	19074958	C	T
10	rs188637877	0	19075032	A	G
10	rs9663531	0	19075872	A	G
10	rs2451515	0	19076636	C	G
10	rs9416775	0	19076845	G	A
10	rs1928355	0	19077101	G	T
10	rs1928358	0	19077299	A	G
10	rs111765057	0	19078445	G	A
10	rs10826440	0	19078873	G	A
10	rs2493615	0	19079333	G	A
10	rs118048762	0	19079338	G	T
10	rs2451519	0	19080647	T	C
10	rs2493614	0	19081085	G	T
10	rs2451518	0	19081595	G	T
10	rs12573426	0	19081778	G	A
10	rs2495830	0	19081864	A	G
10	rs2495829	0	19081881	C	T
10	rs139046659	0	19082041	C	T
10	rs2451517	0	19082797	G	A
10	rs11007019	0	19083500	A	G
10	rs7906282	0	19083596	G	T
10	rs2493611	0	19083830	T	C
10	rs76574257	0	19084533	C	A
10	rs116989840	0	19084607	A	G
10	rs1556112	0	19084905	G	C
10	rs7908403	0	19085342	A	G
10	rs2495828	0	19085407	G	A
10	rs2495827	0	19085424	A	G
10	rs7912006	0	19085518	T	C
10	rs2480311	0	19085862	C	T
10	rs2495826	0	19086041	T	G
10	rs2495825	0	19086148	G	A
10	rs117420069	0	19086205	T	C
10	rs2451514	0	19086209	A	T
10	rs111888944	0	19086816	C	T
10	rs7899447	0	19086833	G	A
10	rs113665730	0	19086919	G	A
10	rs2493610	0	19087334	G	A
10	rs2451513	0	19087367	A	C
10	rs7477705	0	19087376	A	G
10	rs2495824	0	19087450	A	T
10	rs79976008	0	19087644	C	T
10	rs72777173	0	19087853	A	G
10	rs10826460	0	19088072	A	G
10	rs2493627	0	19088161	G	A
10	rs72777176	0	19088452	C	T
10	rs117256846	0	19088937	T	C
10	rs7908741	0	19089081	G	C
10	rs2495823	0	19090128	C	T
10	rs11007082	0	19090565	G	T
10	rs913655	0	19090812	T	C
10	rs913654	0	19090908	C	G
10	rs913653	0	19090952	T	C
10	rs7082839	0	19091389	T	G
10	rs10763663	0	19092008	A	G
10	rs1952474	0	19092205	G	A
10	rs1844544	0	19092435	T	C
10	rs147935490	0	19092506	C	A
10	rs1844545	0	19092510	T	G
10	rs1844546	0	19092550	T	G
10	rs1928359	0	19092551	T	C
10	rs2451504	0	19092987	A	C
10	rs12415799	0	19093021	C	T
10	rs2480316	0	19093405	T	G
10	rs6481522	0	19093543	C	T
10	rs4447064	0	19093747	G	A
10	rs7087681	0	19094931	G	T
10	rs4748522	0	19095147	C	T
10	rs4748523	0	19095446	A	C
10	rs2480317	0	19095467	G	A
10	rs61841864	0	19095846	G	C
10	rs7094458	0	19096597	C	A
10	rs2480318	0	19097776	C	T
10	rs1360122	0	19098082	G	A
10	rs2480319	0	19099292	G	A
10	rs2495822	0	19099319	A	G
10	rs7915766	0	19099454	A	G
10	rs7899884	0	19099641	C	G
10	rs118124357	0	19100089	C	T
10	rs72779340	0	19100162	G	A
10	rs113939140	0	19100223	G	A
10	rs72779342	0	19100509	A	C
10	rs2183180	0	19100572	G	A
10	rs2480322	0	19100681	G	A
10	rs2495821	0	19100693	A	C
10	rs1576316	0	19100869	T	G
10	rs1159000	0	19101028	G	A
10	rs2495820	0	19101710	A	G
10	rs2987831	0	19101956	T	C
10	rs2480325	0	19102096	G	A
10	rs2480326	0	19102100	G	A
10	rs2480327	0	19102525	G	A
10	rs1329243	0	19102720	C	G
10	rs2495819	0	19102817	A	T
10	rs2480328	0	19102856	G	C
10	rs1590828	0	19103123	A	G
10	rs1581939	0	19103304	T	A
10	rs2480331	0	19103472	C	T
10	rs2480332	0	19103590	T	G
10	rs2495818	0	19103717	G	C
10	rs1116767	0	19103954	G	A
10	rs2480334	0	19105032	G	A
10	rs1329234	0	19105226	C	T
10	rs1329233	0	19105244	G	A
10	rs1329232	0	19105439	G	A
10	rs12571516	0	19105811	G	A
10	rs11007147	0	19105919	C	G
10	rs10826478	0	19106225	A	G
10	rs35712032	0	19106327	G	A
10	rs11007148	0	19106381	C	G
10	rs76747749	0	19106902	G	A
10	rs11815132	0	19108456	A	G
10	rs12246296	0	19108780	C	T
10	rs2480335	0	19108781	A	G
10	rs11007151	0	19108845	A	G
10	rs60747791	0	19108871	A	C
10	rs11007153	0	19109187	T	C
10	rs79369918	0	19109217	C	G
10	rs11007154	0	19109229	C	A
10	rs951828	0	19109986	G	A
10	rs11007155	0	19110057	T	G
10	rs870770	0	19110331	A	G
10	rs870771	0	19110347	C	T
10	rs870772	0	19110355	C	A
10	rs977016	0	19110944	A	G
10	rs977015	0	19111230	C	G
10	rs977014	0	19111428	T	A
10	rs7073042	0	19111532	C	A
10	rs7901495	0	19111726	C	A
10	rs1329224	0	19112615	T	A
10	rs7069228	0	19113171	T	G
10	rs7099842	0	19113410	A	G
10	rs16917869	0	19113897	A	G
10	rs4748528	0	19114014	G	A
10	rs4748529	0	19114132	T	C
10	rs147372365	0	19114175	G	A
10	rs74378665	0	19114249	T	C
10	rs1329238	0	19115197	C	G
10	rs10826480	0	19115566	A	G
10	rs16917873	0	19115637	A	G
10	rs117478997	0	19115942	A	T
10	rs12572254	0	19116011	T	G
10	rs12774392	0	19116024	T	G
10	rs1329240	0	19116304	C	A
10	rs1329241	0	19116610	T	C
10	rs7097608	0	19117575	T	C
10	rs12360239	0	19117819	G	T
10	rs11007193	0	19118287	T	C
10	rs3930255	0	19118563	T	C
10	rs2031927	0	19119018	T	A
10	rs11007195	0	19119654	T	C
10	rs7073789	0	19120169	A	G
10	rs7089776	0	19120422	G	C
10	rs7095160	0	19121271	C	G
10	rs10826498	0	19121547	G	A
10	rs4747361	0	19121922	G	C
10	rs7083302	0	19122016	A	G
10	rs6481535	0	19122272	A	G
10	rs16917878	0	19123123	C	G
10	rs10763667	0	19123371	T	C
10	rs11007211	0	19123761	C	T
10	rs12775126	0	19123809	A	G
10	rs12266498	0	19123912	C	A
10	rs2358244	0	19124910	T	C
10	rs2358245	0	19125181	C	T
10	rs1410922	0	19125235	A	G
10	rs951129	0	19125367	C	A
10	rs6481537	0	19125491	A	T
10	rs7910779	0	19125732	A	G
10	rs1410923	0	19125864	G	A
10	rs1410924	0	19126178	T	C
10	rs2495846	0	19126732	T	A
10	rs2480337	0	19126895	A	T
10	rs6481538	0	19126957	C	T
10	rs2495845	0	19127973	C	G
10	rs1556113	0	19128191	G	A
10	rs2495844	0	19128597	A	C
10	rs4748531	0	19128721	C	A
10	rs139279919	0	19130053	T	C
10	rs11007242	0	19130308	G	A
10	rs4748532	0	19130317	C	T
10	rs1928360	0	19130362	G	A
10	rs4748533	0	19130438	A	G
10	rs1329244	0	19131478	C	A
10	rs6481543	0	19131560	A	G
10	rs6481544	0	19131616	A	T
10	rs61641517	0	19131698	A	G
10	rs72779373	0	19131790	C	G
10	rs1410925	0	19132548	G	A
10	rs2209975	0	19132571	T	C
10	rs77285452	0	19132682	C	T
10	rs1329245	0	19133713	A	G
10	rs1329246	0	19134122	C	T
10	rs1028923	0	19134236	A	T
10	rs12218717	0	19134461	G	A
10	rs1028924	0	19134481	G	C
10	rs2209976	0	19135361	T	C
10	rs1576311	0	19135597	C	G
10	rs1576312	0	19135623	G	A
10	rs1576313	0	19135695	G	A
10	rs79945206	0	19136166	T	G
10	rs1952475	0	19136317	A	G
10	rs11599671	0	19136838	A	G
10	rs7080850	0	19137100	A	G
10	rs11007271	0	19137326	C	T
10	rs11593006	0	19137408	G	A
10	rs1576314	0	19137652	G	T
10	rs1576315	0	19137660	A	G
10	rs12241535	0	19138002	A	T
10	rs1590829	0	19138060	A	G
10	rs1410926	0	19138314	C	G
10	rs1410927	0	19138527	T	G
10	rs143570298	0	19138583	T	A
10	rs7094084	0	19139099	T	G
10	rs2480341	0	19139142	A	G
10	rs7073098	0	19139178	C	T
10	rs1590830	0	19139708	C	G
10	rs1590831	0	19139771	G	A
10	rs1590832	0	19139879	A	T
10	rs2183181	0	19140688	T	C
10	rs187214031	0	19141091	C	T
10	rs6481550	0	19141127	C	T
10	rs76958695	0	19141327	A	G
10	rs117332273	0	19141347	C	T
10	rs1329217	0	19142348	T	C
10	rs72779383	0	19142870	C	T
10	rs72779385	0	19143017	A	G
10	rs7914831	0	19143156	G	C
10	rs928062	0	19143293	C	T
10	rs1410914	0	19143791	G	T
10	rs2495843	0	19144318	G	A
10	rs2358247	0	19144465	G	T
10	rs16917910	0	19144517	A	G
10	rs1928354	0	19144748	A	G
10	rs1928353	0	19144939	G	A
10	rs4748535	0	19145037	T	G
10	rs2104699	0	19145657	T	C
10	rs11007325	0	19145994	T	C
10	rs1536835	0	19146547	C	T
10	rs139026604	0	19146837	G	A
10	rs6481555	0	19147190	G	A
10	rs6481556	0	19147337	G	C
10	rs2495842	0	19147497	C	T
10	rs77190461	0	19147583	G	C
10	rs7911338	0	19150064	T	C
10	rs1329218	0	19151542	C	T
10	rs1556114	0	19152254	G	A
10	rs185122708	0	19152290	A	G
10	rs1556115	0	19152528	A	G
10	rs116878364	0	19152718	C	T
10	rs4748536	0	19153192	G	A
10	rs1360120	0	19153339	C	T
10	rs1360121	0	19153523	G	A
10	rs11007397	0	19154402	C	A
10	rs6481563	0	19154479	T	C
10	rs7085337	0	19154636	G	A
10	rs11007401	0	19154861	T	G
10	rs117334691	0	19154865	G	A
10	rs1556116	0	19155081	G	A
10	rs1556117	0	19155177	A	G
10	rs78099582	0	19155690	A	G
10	rs117450061	0	19155774	T	C
10	rs75959698	0	19155908	G	A
10	rs7910920	0	19155924	A	G
10	rs2480310	0	19157078	G	A
10	rs7899842	0	19157366	C	G
10	rs61851130	0	19157376	A	G
10	rs7898985	0	19157431	G	A
10	rs11007418	0	19157473	C	T
10	rs1952473	0	19158268	G	A
10	rs1952472	0	19158274	T	C
10	rs2495841	0	19158647	A	G
10	rs1410915	0	19158712	G	A
10	rs76995341	0	19159486	C	A
10	rs871986	0	19159847	G	C
10	rs913651	0	19159984	C	G
10	rs16917919	0	19160029	A	G
10	rs4145025	0	19160284	G	A
10	rs150846212	0	19160529	A	G
10	rs10763689	0	19160657	C	A
10	rs10763690	0	19160706	G	A
10	rs4748537	0	19160986	C	A
10	rs77817809	0	19162180	A	G
10	rs1928363	0	19163243	C	T
10	rs1928362	0	19163463	A	G
10	rs1928361	0	19163500	A	G
10	rs11007446	0	19165190	T	C
10	rs79033141	0	19165913	T	A
10	rs7900792	0	19166079	A	G
10	rs7916006	0	19166160	C	T
10	rs4443968	0	19166630	T	C
10	rs12763998	0	19167329	T	G
10	rs12764009	0	19167340	T	C
10	rs10826577	0	19167536	T	C
10	rs12783508	0	19167560	A	G
10	rs1329221	0	19167942	A	G
10	rs1329222	0	19167959	C	T
10	rs7071978	0	19169229	G	A
10	rs7917968	0	19169676	A	G
10	rs7921382	0	19169862	T	C
10	rs11007459	0	19170023	T	G
10	rs7901570	0	19170218	G	A
10	rs58061419	0	19170286	C	T
10	rs2884417	0	19171033	G	T
10	rs4747363	0	19172869	G	A
10	rs1339060	0	19173334	T	C
10	rs928061	0	19173531	G	A
10	rs928060	0	19173550	G	A
10	rs928059	0	19173605	C	T
10	rs12779288	0	19173833	G	T
10	rs117669598	0	19173892	C	T
10	rs16917922	0	19174084	A	G
10	rs1796718	0	19174240	T	G
10	rs12358682	0	19174304	G	C
10	rs7905160	0	19174363	A	G
10	rs7908637	0	19174427	T	C
10	rs7908654	0	19174469	T	G
10	rs13377052	0	19174603	G	C
10	rs7908908	0	19174610	T	C
10	rs12776470	0	19174910	A	G
10	rs16917924	0	19174999	A	C
10	rs75856818	0	19175310	A	G
10	rs11007481	0	19175480	G	T
10	rs1028926	0	19175583	A	G
10	rs10508569	0	19175590	A	T
10	rs2358252	0	19176367	T	C
10	rs41448847	0	19176431	T	G
10	rs60795661	0	19176488	C	T
10	rs11007487	0	19176670	A	G
10	rs928058	0	19176810	T	C
10	rs1576310	0	19177181	T	G
10	rs11814870	0	19177468	T	G
10	rs883039	0	19177674	G	C
10	rs913650	0	19177892	C	T
10	rs7358085	0	19178326	A	G
10	rs63328961	0	19178772	T	C
10	rs72781262	0	19178881	A	G
10	rs963105	0	19178947	A	G
10	rs74850127	0	19179379	C	A
10	rs13328790	0	19179653	G	C
10	rs12356022	0	19179947	C	T
10	rs12356023	0	19179956	C	A
10	rs11007511	0	19180138	T	C
10	rs12761510	0	19180575	G	T
10	rs1796717	0	19180663	C	G
10	rs2358254	0	19180717	T	C
10	rs2358255	0	19180788	A	G
10	rs4293026	0	19180855	C	G
10	rs4460714	0	19180913	T	C
10	rs11007517	0	19180915	G	A
10	rs1796716	0	19180919	G	T
10	rs4607963	0	19181104	T	C
10	rs4465267	0	19181172	C	G
10	rs7071565	0	19181467	C	T
10	rs9787596	0	19181539	A	G
10	rs75573933	0	19181848	T	G
10	rs11817173	0	19182620	A	G
10	rs10740799	0	19182721	C	T
10	rs7921494	0	19183328	A	C
10	rs9733813	0	19183417	G	A
10	rs75529439	0	19183950	A	T
10	rs7908404	0	19183957	G	A
10	rs61851163	0	19184203	T	C
10	rs10826609	0	19184354	C	A
10	rs7898119	0	19184403	T	C
10	rs1572721	0	19184862	C	T
10	rs6415945	0	19185052	T	C
10	rs76137897	0	19185414	T	A
10	rs11007534	0	19185452	C	T
10	rs1119480	0	19186096	C	G
10	rs1119481	0	19186157	T	C
10	rs1119482	0	19186274	A	G
10	rs1119483	0	19186431	T	C
10	rs1796715	0	19186956	C	T
10	rs9417692	0	19186970	A	G
10	rs4145925	0	19187198	C	G
10	rs61580588	0	19188143	C	T
10	rs10508570	0	19188570	A	C
10	rs12255512	0	19188903	C	T
10	rs984340	0	19189434	G	C
10	rs12769511	0	19189443	T	G
10	rs984341	0	19189459	G	A
10	rs984342	0	19189530	G	T
10	rs984343	0	19189745	C	G
10	rs11007552	0	19189913	A	G
10	rs9417699	0	19190079	G	T
10	rs10763713	0	19190257	T	C
10	rs147768820	0	19190678	C	G
10	rs35721668	0	19191145	G	A
10	rs7902612	0	19191604	A	G
10	rs6481583	0	19191647	A	C
10	rs7920556	0	19192119	G	A
10	rs10763715	0	19192361	C	G
10	rs11007564	0	19192418	T	C
10	rs3847371	0	19192812	T	C
10	rs3847372	0	19192853	T	C
10	rs10826618	0	19193957	T	C
10	rs2358256	0	19194099	G	A
10	rs7086992	0	19195492	G	A
10	rs10826626	0	19197138	G	A
10	rs1339061	0	19197265	A	G
10	rs58314964	0	19197290	G	T
10	rs10826628	0	19198258	C	T
10	rs3737265	0	19198427	C	T
10	rs3737264	0	19198569	C	T
10	rs3737263	0	19198833	G	A
10	rs1999958	0	19199405	C	T
10	rs946397	0	19199671	G	A
10	rs946396	0	19199896	T	C
10	rs11007623	0	19200582	C	T
10	rs7068983	0	19200786	T	C
10	rs11007630	0	19201549	T	A
10	rs1854470	0	19201562	A	T
10	rs12571013	0	19201699	T	C
10	rs11007632	0	19201869	C	T
10	rs77713489	0	19201980	T	G
10	rs12256565	0	19202257	G	A
10	rs991640	0	19202480	C	A
10	rs991641	0	19202491	A	G
10	rs1890506	0	19203799	C	T
10	rs34796131	0	19203814	G	A
10	rs11007642	0	19204242	G	T
10	rs11814999	0	19204859	G	A
10	rs2031928	0	19205103	G	A
10	rs78546402	0	19206243	A	C
10	rs372133775	0	19206506	C	T
10	rs1887924	0	19207446	T	C
10	rs72781290	0	19207493	T	G
10	rs1887923	0	19207542	G	C
10	rs7913804	0	19208515	G	C
10	rs7913808	0	19208534	G	A
10	rs11815393	0	19208566	T	C
10	rs7917242	0	19208749	G	A
10	rs11815790	0	19208835	T	C
10	rs6481617	0	19208856	A	G
10	rs12357474	0	19208896	T	C
10	rs11007659	0	19208904	C	G
10	rs12358497	0	19208922	G	A
10	rs12358506	0	19209038	G	T
10	rs12357490	0	19209094	T	C
10	rs11007660	0	19209132	G	A
10	rs11007661	0	19209159	C	A
10	rs1329231	0	19209184	A	G
10	rs1329230	0	19209432	G	A
10	rs1329229	0	19209456	A	G
10	rs7082964	0	19209464	T	A
10	rs7083085	0	19209497	T	C
10	rs7079419	0	19209516	A	G
10	rs1329228	0	19209639	C	G
10	rs10826664	0	19209690	G	A
10	rs10826665	0	19209717	T	C
10	rs10763729	0	19210120	T	C
10	rs115480566	0	19210655	G	A
10	rs12257274	0	19210751	A	G
10	rs7069490	0	19210836	G	A
10	rs7070698	0	19210902	C	G
10	rs12249985	0	19211214	C	A
10	rs118044901	0	19211659	A	G
10	rs10826671	0	19211773	T	G
10	rs11007668	0	19211904	G	A
10	rs11007670	0	19212041	G	T
10	rs9888119	0	19212255	G	T
10	rs9888029	0	19212287	C	T
10	rs9888030	0	19212326	C	T
10	rs9888031	0	19212492	C	T
10	rs9888032	0	19212500	C	T
10	rs12782215	0	19212675	A	T
10	rs9888044	0	19212763	C	T
10	rs9888126	0	19212949	G	A
10	rs10763730	0	19213206	T	C
10	rs10763731	0	19213219	A	G
10	rs10763732	0	19213262	A	G
10	rs10763733	0	19213268	T	G
10	rs10763734	0	19213358	T	A
10	rs10047399	0	19213548	G	A
10	rs80080672	0	19213779	G	A
10	rs147391145	0	19213876	C	G
10	rs28491607	0	19214155	G	T
10	rs12770718	0	19214157	T	A
10	rs55665210	0	19214324	G	A
10	rs7084729	0	19214413	G	A
10	rs11007674	0	19214460	A	T
10	rs2225258	0	19214619	G	A
10	rs2209974	0	19214651	C	A
10	rs2209973	0	19214665	C	T
10	rs12219283	0	19214920	A	C
10	rs11007679	0	19214967	A	C
10	rs78304507	0	19215104	C	T
10	rs142249381	0	19215261	T	G
10	rs1329227	0	19215521	C	T
10	rs1329226	0	19215628	T	G
10	rs75699168	0	19216547	A	C
10	rs145120064	0	19216735	A	C
10	rs10826672	0	19216749	A	G
10	rs118119820	0	19216796	A	G
10	rs182477893	0	19216847	T	C
10	rs75886563	0	19217066	A	G
10	rs77707017	0	19217103	A	C
10	rs149009332	0	19217199	G	A
10	rs143840923	0	19217273	A	G
10	rs148192901	0	19217402	T	C
10	rs80020625	0	19217748	T	G
10	rs77125758	0	19217846	C	G
10	rs74965642	0	19217861	C	T
10	rs185473665	0	19217998	G	C
10	rs147194256	0	19218108	A	C
10	rs12780574	0	19218206	C	T
10	rs139589547	0	19218272	C	G
10	rs80204471	0	19218453	T	C
10	rs144637592	0	19218484	G	A
10	rs11007691	0	19218488	G	A
10	rs144210384	0	19218522	G	A
10	rs80269468	0	19218688	G	A
10	rs1538465	0	19218736	A	G
10	rs1538464	0	19219130	A	T
10	rs141090251	0	19219347	G	A
10	rs116908282	0	19219422	A	G
10	rs78347341	0	19219509	A	C
10	rs80144751	0	19219532	A	G
10	rs4326693	0	19219565	T	C
10	rs4255444	0	19219814	A	C
10	rs4619042	0	19219840	C	G
10	rs4633353	0	19219913	C	T
10	rs1538461	0	19220096	A	G
10	rs74803387	0	19220146	G	A
10	rs1538462	0	19220172	G	A
10	rs117502755	0	19220323	A	G
10	rs1538463	0	19220399	G	A
10	rs1416462	0	19220555	A	G
10	rs145905425	0	19220624	T	A
10	rs118028218	0	19220631	A	T
10	rs1416463	0	19220680	G	A
10	rs1934048	0	19221125	C	T
10	rs1339058	0	19221213	G	C
10	rs1339059	0	19221378	C	T
10	rs10763736	0	19221571	G	A
10	rs7097679	0	19221728	C	A
10	rs142715252	0	19222044	A	G
10	rs146063022	0	19222197	T	G
10	rs547174893	0	19222276	T	C
10	rs4622157	0	19222335	T	C
10	rs5018912	0	19222423	C	T
10	rs11819712	0	19222424	A	G
10	rs11007711	0	19223062	C	G
10	rs186220009	0	19223084	T	C
10	rs75034473	0	19223121	G	A
10	rs77178449	0	19223279	A	G
10	rs144988797	0	19223794	T	C
10	rs7073660	0	19223944	C	A
10	rs148868975	0	19223964	A	G
10	rs7094786	0	19223972	T	G
10	rs113644780	0	19223984	A	T
10	rs7094929	0	19224056	T	G
10	rs7073925	0	19224075	C	T
10	rs7095029	0	19224086	T	C
10	rs7095499	0	19224434	T	C
10	rs150842483	0	19224446	C	T
10	rs11516774	0	19224539	C	T
10	rs11516775	0	19224599	T	C
10	rs4298796	0	19224648	C	G
10	rs2358271	0	19224815	G	A
10	rs2358272	0	19224846	A	T
10	rs141923921	0	19225075	C	T
10	rs34289237	0	19225077	G	C
10	rs117662132	0	19225439	G	A
10	rs7098083	0	19225562	C	T
10	rs79575739	0	19226046	A	C
10	rs139559020	0	19226186	A	T
```
