## Supplementary material for "Characterization of shared and ancestry-specific signals driving complex traits using multi-ancestry fine-mapping": susiex_nc3.cs80.snp

```
BP	SNP
18226707	rs10430577
18226714	rs10430578
18226832	rs149062478
18226837	rs510633
18227209	rs55704610
18227444	rs483809
18227452	rs17657502
18227715	rs72782600
18227926	rs692618
18228818	rs560358
18228933	rs538413
18229110	rs16916644
18229341	rs691070
18229566	rs532813
18229661	rs691105
18229831	rs12779357
18229873	rs529996
18229997	rs508011
18230259	rs10508553
18230627	rs11011537
18230630	rs691707
18230681	rs76299776
18230717	rs691721
18230766	rs691728
18231002	rs722381
18231004	rs691745
18231448	rs473015
18231788	rs59952207
18231945	rs692009
18232400	rs11011589
18232511	rs692239
18232584	rs11011622
18233582	rs79120774
18233905	rs691668
18233976	rs497429
18233990	rs691659
18234687	rs691597
18234838	rs1277557
18235101	rs1277556
18235139	rs187822729
18235189	rs1277555
18235667	rs11011644
18236089	rs691068
18236135	rs117225818
18236288	rs11011645
18236577	rs507963
18236896	rs72784706
18237542	rs477533
18237636	rs72784707
18237700	rs79662303
18237846	rs474778
18237970	rs16916669
18237981	rs72784708
18238054	rs12242670
18238194	rs11598960
18238730	rs7896624
18238791	rs11011655
18239219	rs112093606
18239338	rs117843750
18239344	rs12249671
18239616	rs7474649
18239619	rs526713
18239684	rs6482070
18239863	rs28482234
18239955	rs4747334
18240466	rs2165899
18240640	rs2120293
18241012	rs41277350
18241166	rs11594574
18241605	rs691383
18241829	rs74118046
18241897	rs7081872
18242005	rs552511
18242304	rs691112
18242311	rs10764176
18242635	rs10508554
18242738	rs4433476
18242740	rs4641364
18243144	rs10827902
18243620	rs147953434
18243703	rs690759
18243706	rs72784713
18243757	rs74118047
18243863	rs692635
18243998	rs140116268
18244008	rs491995
18244583	rs145553078
18244821	rs12570689
18244937	rs117617871
18245936	rs10827910
18245990	rs35598022
18246730	rs10827911
18246833	rs79372177
18247162	rs4748429
18247403	rs473919
18247677	rs11011704
18247722	rs72784715
18247829	rs75527711
18247849	rs74647080
18248095	rs7085542
18248117	rs72784716
18248136	rs11593092
18248355	rs11011709
18248634	rs72784717
18249498	rs72784718
18249664	rs691159
18249732	rs691148
18249973	rs7074683
18250004	rs11011721
18250314	rs7095391
18250338	rs10827920
18251607	rs571979
18252155	rs7896039
18252211	rs12260894
18252380	rs692077
18252449	rs12761871
18253092	rs12262907
18253351	rs16916691
18253762	rs12359511
18253922	rs691563
18254060	rs11011748
18254108	rs75519999
18254317	rs483822
18254354	rs966720
18254595	rs62619938
18254606	rs691513
18254655	rs11011754
18255160	rs1299188
18255428	rs1296641
18255435	rs72784724
18255637	rs12358385
18255880	rs80200568
18256026	rs691550
18256140	rs56336322
18256325	rs55910920
18256517	rs61022323
18256530	rs55691793
18257038	rs146087305
18257052	rs117813842
18257485	rs72778312
18257592	rs691862
18257612	rs12263430
18257649	rs36018023
18258293	rs549855
18258429	rs78159125
18259803	rs11511149
18260032	rs79242307
18260144	rs116986273
18260610	rs139239693
18260748	rs7081306
18261274	rs690893
18261299	rs4747335
18261646	rs12354874
18261668	rs11592310
18262041	rs11592271
18262069	rs4748431
18262264	rs4747336
18262291	rs564868
18263055	rs12780445
18263213	rs12243310
18263795	rs7072795
18263873	rs508196
18263908	rs138920304
18264625	rs692097
18264886	rs74228786
18265076	rs475853
18265653	rs35193534
18265704	rs692570
18265893	rs692594
18266053	rs556165
18266082	rs12243207
18266410	rs553304
18266989	rs2478568
18267096	rs2437260
18267253	rs2497827
18267298	rs943331
18267327	rs943330
18267438	rs7096615
18267775	rs16916693
18267968	rs35627797
18267976	rs2497828
18268145	rs2497829
18268211	rs2497830
18268222	rs10827981
18268287	rs2497831
18269433	rs2478569
18269875	rs943329
18270046	rs7086141
18270140	rs2437261
18270153	rs79375232
18270208	rs11011850
18270341	rs72778328
18270422	rs1926739
18270722	rs11011857
18270758	rs60740052
18271072	rs11593695
18271208	rs11592022
18271527	rs11011865
18271729	rs80350242
18271745	rs7095247
18271842	rs2437262
18271858	rs113334738
18271914	rs7085961
18271962	rs2497832
18271970	rs2497833
18272059	rs189106067
18272288	rs11592648
18272584	rs2497835
18272673	rs12571789
18272790	rs139414136
18272925	rs2437263
18273098	rs2437264
18273172	rs78038225
18273428	rs2437265
18273859	rs9664208
18273920	rs117783684
18273921	rs7071264
18273992	rs2437266
18274640	rs11011896
18274656	rs2437267
18275086	rs74934353
18275274	rs2497836
18275393	rs2497837
18275554	rs2437268
18275634	rs2497838
18275650	rs72778337
18275823	rs55812394
18275883	rs2148599
18275951	rs2148598
18276586	rs17658718
18276682	rs10508555
18276761	rs2437271
18276793	rs79765634
18276809	rs12413168
18276831	rs117748606
18276883	rs2497839
18277034	rs11011919
18277109	rs11594139
18277329	rs116137496
18277400	rs2497840
18277420	rs76607776
18277474	rs117044855
18277476	rs117688646
18277603	rs79053745
18277652	rs72778339
18277811	rs2437272
18278063	rs7922102
18278168	rs12782151
18278453	rs11594776
18278696	rs149244348
18278722	rs1926738
18278825	rs1926737
18278847	rs182179602
18278982	rs2148596
18279194	rs2148595
18279586	rs2182582
18279756	rs11011929
18279848	rs35540736
18279888	rs17658805
18280214	rs59434947
18280433	rs2497753
18280602	rs2497754
18281176	rs58377250
18281516	rs78715978
18281908	rs12415959
18282421	rs10828013
18282427	rs2478571
18282455	rs12359337
18282667	rs2497755
18282723	rs116991785
18282817	rs11596001
18284958	rs11011980
18285342	rs10508556
18285569	rs117814285
18285595	rs2497756
18285758	rs2497759
18286043	rs80319646
18286052	rs2497760
18286053	rs143398748
18286409	rs7078713
18286593	rs7099037
18286639	rs7079066
18287325	rs76692191
18287610	rs12415053
18287792	rs2497761
18287814	rs11818989
18287908	rs190862095
18287980	rs146535120
18288571	rs2478573
18288632	rs2478574
18289165	rs80134638
18289219	rs75616782
18289454	rs16916738
18289457	rs2497762
18289821	rs16916742
18290558	rs9418383
18290892	rs73607845
18291019	rs67967330
18291064	rs16916744
18291222	rs41277356
18291288	rs7894090
18292035	rs11012030
18292493	rs943335
18292546	rs943334
18292596	rs2007904
18292621	rs2007909
18293148	rs116738355
18293453	rs11012036
18293502	rs11012037
18293549	rs2497763
18293751	rs112890837
18293778	rs74473625
18294611	rs943328
18294726	rs2437273
18294762	rs75918179
18294905	rs12354582
18294978	rs2497764
18295482	rs1926742
18295487	rs190385344
18295865	rs41306336
18296135	rs79880158
18296292	rs79347420
18297341	rs111964090
18297377	rs45447194
18297487	rs12359445
18297705	rs2497765
18297772	rs2497766
18297841	rs6482123
18297933	rs16916765
18298132	rs6482124
18298435	rs6482126
18298521	rs143655764
18299365	rs2488161
18299391	rs75140420
18299520	rs7893618
18299628	rs7906425
18299728	rs73607860
18300267	rs2497767
18300432	rs58338149
18301095	rs71497228
18301221	rs2488107
18301381	rs12781325
18301449	rs12355062
18301525	rs113888149
18301535	rs12356294
18302192	rs9418387
18302499	rs114711150
18302642	rs2497768
18302797	rs117275527
18302837	rs78231519
18302952	rs4570473
18303161	rs61603426
18303167	rs138920884
18304329	rs2488108
18304558	rs2488109
18304744	rs76410020
18304831	rs2488110
18305244	rs60946168
18305488	rs7921720
18305522	rs2488111
18305651	rs2497769
18305697	rs7893893
18305935	rs145479481
18306404	rs142371531
18306427	rs2488112
18307329	rs9988676
18307383	rs9988726
18308138	rs74835772
18308166	rs7085309
18308219	rs56274640
18308499	rs150899414
18308556	rs11492528
18308608	rs11492529
18308610	rs11492530
18308699	rs1986372
18309005	rs2488114
18309030	rs2488115
18309125	rs2488116
18309257	rs2488117
18310014	rs12356631
18310260	rs72780027
18310490	rs72780028
18310683	rs80203977
18310949	rs67552121
18310991	rs2488118
18311171	rs2488119
18311178	rs2497770
18311223	rs2357781
18311224	rs2497771
18311734	rs116610663
18311847	rs7074271
18312485	rs2488120
18312707	rs78875295
18312786	rs2497772
18312903	rs1935507
18313323	rs2497774
18313627	rs79501677
18314067	rs2357782
18314199	rs11012209
18314631	rs9417342
18315164	rs79075928
18315214	rs72780029
18315387	rs12358690
18315711	rs2884272
18316234	rs11012228
18316346	rs2497775
18316461	rs2357783
18316636	rs78721910
18316940	rs1935506
18317077	rs1935505
18317191	rs4747337
18317230	rs142695535
18317281	rs11012244
18317320	rs2488122
18317345	rs2488123
18317504	rs4747338
18317776	rs150883277
18317860	rs2497776
18317897	rs77599383
18318051	rs112675168
18318090	rs144276058
18318278	rs2497778
18318296	rs117427570
18318325	rs115341451
18318344	rs2488124
18318358	rs2497779
18319041	rs2497782
18319473	rs117819239
18324631	rs149010638
18325818	rs113762238
18325862	rs11012311
18325913	rs34810234
18326098	rs11012314
18326115	rs2497785
18326413	rs2497786
18326546	rs2497787
18326840	rs117320028
18326845	rs112910308
18327136	rs79886316
18327147	rs10828127
18327392	rs2497788
18327454	rs138323996
18327731	rs2497789
18327832	rs67406532
18327909	rs2488131
18328105	rs11012330
18328239	rs116875700
18328591	rs11012331
18328708	rs75256201
18328748	rs11012333
18328899	rs16916785
18329022	rs16916787
18329756	rs12358478
18329818	rs2488132
18329835	rs12358488
18329988	rs78596308
18330433	rs9417346
18330752	rs28478337
18330801	rs79392059
18331179	rs138224274
18331295	rs143248664
18331317	rs75036238
18331480	rs16916794
18331992	rs11012350
18332112	rs1935502
18332363	rs79831892
18332634	rs2488133
18332682	rs2488134
18332860	rs72780045
18333144	rs2488135
18333517	rs79190403
18333565	rs75555198
18333790	rs16916797
18333824	rs116888582
18334355	rs76882187
18334521	rs2488136
18334915	rs17602253
18335103	rs80137559
18335200	rs1954283
18335474	rs77773672
18335951	rs16916801
18336318	rs75832802
18336330	rs2488137
18336421	rs1891392
18336696	rs112264441
18336903	rs117926523
18337471	rs2488138
18337927	rs12569659
18338262	rs10828143
18338330	rs11012368
18338571	rs2488139
18338686	rs2488140
18338971	rs2488141
18339072	rs2488142
18339103	rs2488143
18339632	rs72780046
18340079	rs75032518
18340232	rs11012374
18340409	rs72780048
18340544	rs2488144
18340587	rs2497791
18340956	rs77356072
18341030	rs117292821
18341152	rs7080093
18341233	rs2488145
18341323	rs142988278
18341629	rs80115014
18341643	rs2497792
18341741	rs11012380
18341934	rs77131414
18342029	rs74884794
18342172	rs2497793
18342212	rs2497794
18342214	rs2488146
18342241	rs2488147
18342335	rs11012386
18342796	rs7078285
18343319	rs4748438
18343333	rs78323796
18343796	rs11012396
18343879	rs2226131
18344012	rs11012397
18344047	rs11012398
18344089	rs60010151
18344187	rs2488148
18344593	rs2497795
18344599	rs11012402
18344703	rs77166420
18344709	rs76771594
18344751	rs2497796
18344860	rs12269078
18345137	rs7920075
18345515	rs2497797
18346094	rs1986480
18346744	rs4748439
18346837	rs72780053
18347055	rs117767283
18347490	rs67885731
18347950	rs2357784
18348030	rs2249672
18348038	rs2357785
18348548	rs11595997
18348554	rs11592978
18348597	rs7098506
18348611	rs72780057
18348695	rs7088280
18348954	rs16916821
18349227	rs80269453
18349233	rs150303477
18349535	rs10828165
18349603	rs10828166
18349615	rs7894806
18349786	rs2488149
18349822	rs2497798
18350019	rs2497799
18350220	rs117217016
18350390	rs142308343
18350471	rs118079798
18350702	rs139241625
18351040	rs116921807
18351061	rs2497800
18351260	rs2497801
18351269	rs116856228
18351363	rs117233423
18351390	rs77689599
18351509	rs10764296
18351520	rs76594886
18351568	rs118112339
18351573	rs10764297
18351673	rs72780060
18351807	rs145552138
18351858	rs10764298
18352080	rs78423559
18352265	rs148854987
18352614	rs2497802
18352626	rs2497803
18352643	rs77465184
18352728	rs2488151
18352924	rs74118097
18353038	rs74118099
18353054	rs79414487
18354127	rs2497804
18355279	rs11012494
18355360	rs116918852
18355456	rs2488152
18355623	rs72780063
18355646	rs2185765
18355749	rs2357786
18355781	rs11012497
18356104	rs2357787
18356253	rs74118101
18356898	rs74120203
18356974	rs79996039
18357024	rs117790313
18357775	rs2488153
18357785	rs58142633
18358008	rs2497805
18358107	rs7072642
18358259	rs2497806
18358508	rs2497807
18358517	rs56392041
18358539	rs11012507
18358603	rs2497808
18358747	rs11012511
18359213	rs76304369
18359294	rs75699707
18360057	rs11817171
18360244	rs2497809
18360306	rs2488154
18360422	rs4601659
18360504	rs2497810
18360505	rs117934381
18360842	rs7090868
18361003	rs117222257
18361051	rs74120207
18361329	rs2488155
18361384	rs78351253
18361395	rs2488156
18361536	rs2497811
18361759	rs144289489
18361837	rs2497812
18361894	rs182218595
18361985	rs2497813
18361989	rs111922999
18362748	rs117978361
18363029	rs78439599
18363141	rs7076486
18363367	rs150813992
18363631	rs78159967
18363893	rs75865896
18363924	rs2497814
18363968	rs9663324
18364418	rs80188455
18364518	rs77351913
18364631	rs78120739
18364782	rs116880337
18364809	rs150923437
18365003	rs75202998
18365179	rs73591724
18365312	rs75115217
18365361	rs11012544
18365380	rs2497815
18365424	rs2497816
18365506	rs117051549
18365642	rs16916827
18365876	rs74548180
18365950	rs148078099
18365986	rs138868936
18366193	rs75994148
18366249	rs117132521
18366471	rs147391704
18366536	rs2497817
18366720	rs118052562
18367016	rs143000994
18367151	rs141388287
18367338	rs2497818
18367576	rs17602947
18367847	rs2497819
18368095	rs79967544
18368104	rs77499339
18368130	rs2250678
18368142	rs75582373
18368179	rs112903652
18368610	rs118128647
18368711	rs73591731
18368849	rs2497820
18368908	rs2488157
18369023	rs116989529
18369091	rs11813889
18369226	rs149135754
18369734	rs79563622
18369959	rs2497821
18369970	rs2497822
18370324	rs2488158
18370431	rs77177180
18370496	rs11012573
18370991	rs2488159
18371095	rs2497823
18371145	rs11012579
18371302	rs58526291
18371691	rs117515680
18371713	rs11012580
18372418	rs2488160
18372423	rs192586433
18372498	rs76916439
18372688	rs12256910
18372940	rs16916837
18372941	rs75571034
18372959	rs7902948
18372986	rs12255303
18373035	rs7903081
18373341	rs11012588
18373371	rs74768460
18373782	rs17661090
18373865	rs35822349
18373902	rs7917532
18374001	rs113391868
18374059	rs74593582
18374078	rs78442978
18374249	rs12775151
18374281	rs114616686
18374301	rs139538722
18374371	rs116884453
18374457	rs144703730
18374577	rs76308688
18374855	rs117713070
18374989	rs1935501
18375174	rs1935499
18375762	rs7100828
18375797	rs76641646
18376651	rs12247990
18376980	rs7083207
18377095	rs11012618
18377306	rs117866034
18377343	rs7079408
18377365	rs6482171
18377366	rs6482172
18377634	rs141980593
18377921	rs150675818
18378260	rs117675903
18378828	rs12358218
18379288	rs7912811
18379727	rs11012640
18379798	rs1972385
18379931	rs1547819
18380347	rs76719841
18380646	rs77553403
18380692	rs117382212
18381086	rs6415964
18381220	rs77350403
18381497	rs78471792
18381684	rs11012655
18382876	rs10828233
18382925	rs146758767
18383222	rs7087949
18383480	rs72780087
18383628	rs117617154
18383631	rs7074587
18383929	rs11012659
18384452	rs7916599
18384824	rs16916844
18385184	rs12767511
18385451	rs147514449
18385475	rs149596687
18385490	rs12778700
18385545	rs7916255
18385568	rs12255637
18385642	rs11597102
18386117	rs78607408
18386599	rs117738954
18386960	rs10828237
18387689	rs11012674
18387746	rs4573589
18387884	rs189315389
18388277	rs10508557
18388385	rs16916850
18388401	rs11012679
18388434	rs10508558
18389363	rs72780090
18389856	rs16916853
18390323	rs10828240
18390422	rs75684183
18390606	rs11012689
18390707	rs58607727
18391034	rs73591764
18391102	rs7910846
18391562	rs11012691
18391765	rs11012692
18392126	rs7919238
18392481	rs144567021
18392633	rs116996015
18392878	rs78169022
18392885	rs11012693
18392980	rs10828242
18393473	rs11012694
18393490	rs4748441
18394548	rs71497232
18395165	rs16916866
18396166	rs10828244
18397247	rs17661538
18397332	rs151328173
18397565	rs12769993
18397597	rs34571084
18397659	rs34496310
18397860	rs78847150
18398125	rs10740989
18398489	rs34736338
18398683	rs11593079
18398954	rs11599314
18399519	rs4748442
18399663	rs4748443
18400105	rs59555859
18400213	rs117509564
18400311	rs11012723
18400425	rs12766253
18400523	rs12761993
18400582	rs114092627
18400748	rs144491240
18401187	rs75727354
18401290	rs17661585
18401407	rs80171629
18401525	rs61842422
18401614	rs12571057
18401960	rs1935503
18402179	rs7904976
18402638	rs77236703
18402919	rs16916868
18403118	rs6482184
18403294	rs11815232
18403676	rs76852624
18403998	rs75080501
18404269	rs74120215
18404273	rs74120216
18404352	rs72780098
18404550	rs117299889
18404830	rs61695381
18404906	rs80014678
18405024	rs60865573
18405325	rs75582385
18405529	rs77118008
18405773	rs76193769
18405826	rs75361292
18405906	rs78037940
18405972	rs11012734
18406393	rs12777104
18406409	rs78915471
18406417	rs12761528
18406437	rs76154333
18406813	rs7071827
18406886	rs80262246
18407266	rs118051782
18407364	rs117639747
18407439	rs188175872
18407636	rs78100943
18407869	rs7907638
18407957	rs7901587
18408415	rs10764314
18408883	rs10828253
18408949	rs11012743
18409137	rs10828254
18409497	rs140766681
18409507	rs10764316
18409728	rs12260380
18409954	rs113600505
18410168	rs7478172
18410191	rs35900015
18410572	rs10828255
18410612	rs10828257
18411022	rs61842423
18411211	rs7068492
18411352	rs16916872
18411649	rs60721377
18411776	rs77973393
18412294	rs74688261
18413070	rs79882327
18413289	rs118053049
18413618	rs16916873
18413667	rs77121574
18413675	rs12359352
18413731	rs12358149
18413741	rs12221044
18414220	rs7897163
18414258	rs7916200
18414460	rs34849615
18414466	rs7897452
18414739	rs116177859
18414778	rs12761409
18415021	rs75126327
18415186	rs61842424
18415244	rs11012759
18415289	rs11012760
18415527	rs75232624
18415552	rs11012761
18415779	rs10828259
18415841	rs10828260
18415902	rs11012763
18415963	rs10764318
18416662	rs143158024
18416819	rs12262147
18417804	rs139981155
18417847	rs7909887
18418180	rs7897594
18418548	rs61842425
18418553	rs10740990
18418644	rs117631267
18418804	rs7901551
18418893	rs77846941
18419126	rs7895735
18419188	rs73593708
18419202	rs12360277
18419330	rs7896004
18419390	rs60858250
18419474	rs7902373
18419477	rs7906351
18419595	rs7915409
18419972	rs4373814
18420326	rs11596960
18420384	rs11596974
18420598	rs147957981
18421204	rs10828263
18421294	rs61842427
18421314	rs11591541
18421476	rs61842428
18422400	rs79947700
18422410	rs57831826
18422535	rs11592688
18422648	rs61084330
18422972	rs78736203
18423082	rs71497233
18423159	rs76879993
18423160	rs75901164
18423380	rs2357790
18423538	rs4576718
18423878	rs60659831
18423885	rs145052221
18424093	rs11012781
18424104	rs12360236
18424864	rs117105638
18425339	rs118033032
18425418	rs11012783
18425442	rs12770520
18425519	rs12570727
18425599	rs61842432
18425654	rs60416694
18425999	rs12572659
18426435	rs61842434
18426605	rs12414422
18426763	rs78282637
18427010	rs12779075
18427081	rs147397792
18427164	rs112313711
18427430	rs1891393
18427746	rs7908738
18427770	rs71497235
18427907	rs7900124
18427970	rs34418804
18427984	rs7909119
18428102	rs61842437
18428415	rs10764319
18429115	rs148278918
18429193	rs58055243
18429273	rs142857446
18429383	rs55822580
18429407	rs12764271
18429624	rs138094231
18429981	rs117750299
18430167	rs150534429
18430220	rs12572321
18430855	rs34606998
18430866	rs36045774
18431918	rs114977190
18432485	rs10764320
18432587	rs76236127
18432750	rs11591660
18433292	rs60689569
18433300	rs143115704
18433342	rs148223772
18433635	rs76129954
18433664	rs79020486
18433986	rs1571787
18434190	rs2840320
18434591	rs12247369
18434889	rs150041732
18434912	rs79825106
18435006	rs11012800
18435016	rs1331330
18435149	rs151260991
18435422	rs113835382
18435509	rs145329779
18436011	rs75170098
18436307	rs11591227
18436328	rs10828267
18436515	rs10734038
18436542	rs35769984
18437061	rs10764322
18437632	rs11012808
18437695	rs1014296
18438013	rs78473349
18438372	rs12765240
18438456	rs11012811
18438555	rs11012812
18438572	rs10828269
18438678	rs78192884
18439022	rs11592100
18439035	rs10828270
18439273	rs61842438
18439324	rs114435241
18439747	rs61545603
18439926	rs79819217
18440398	rs17662228
18440444	rs1888693
18440733	rs10764325
18440839	rs77903299
18441240	rs79172000
18441739	rs113390901
18441848	rs10828272
18442106	rs11012827
18442482	rs10740993
18442635	rs61842440
18442904	rs11012828
18442940	rs17604757
18443222	rs12571593
18443391	rs77082081
18443423	rs113461617
18443432	rs10828275
18443435	rs35410995
18443616	rs10828276
18443726	rs10828277
18443785	rs77411819
18443804	rs78875492
18443866	rs78122842
18444535	rs11012829
18444576	rs11012830
18445088	rs10740995
18445483	rs11012832
18445599	rs11012833
18445684	rs1929423
18445843	rs1929421
18445859	rs35653909
18445944	rs11594496
18446023	rs118006251
18446207	rs11594555
18446342	rs79264004
18446475	rs12413478
18447295	rs10828278
18447490	rs74793146
18448062	rs10764326
18448109	rs10740996
18448322	rs11012838
18448338	rs11012839
18448843	rs77451769
18448848	rs10764327
18449161	rs2068356
18449180	rs11595814
18449203	rs10828279
18449304	rs76213216
18449355	rs10828280
18449442	rs10828281
18449944	rs61844172
18450043	rs12358164
18450062	rs12357580
18450295	rs10828282
18450581	rs10764329
18450970	rs56276305
18451380	rs11012843
18451630	rs76111180
18451689	rs74120238
18451836	rs10764331
18451884	rs11598236
18451914	rs75770477
18451969	rs10764332
18451994	rs12414844
18452427	rs74790927
18453209	rs1888692
18454042	rs2183719
18454044	rs55890801
18454327	rs2150694
18454472	rs2183718
18455471	rs74229403
18455868	rs61844175
18456156	rs116976610
18456162	rs11012850
18456259	rs77358141
18456271	rs10828287
18456526	rs12572404
18456816	rs73593770
18457609	rs16916912
18457722	rs16916914
18458005	rs78778209
18458081	rs10741003
18458587	rs34537345
18458707	rs16916916
18459147	rs7080195
18459282	rs7090118
18459450	rs7076319
18459561	rs7090405
18459914	rs41494451
18460025	rs3900648
18460336	rs71491145
18460367	rs2400
18460822	rs61844177
18461012	rs149514542
18461061	rs144009622
18461528	rs113461365
18461921	rs112628506
18461926	rs11012864
18462388	rs77138979
18463105	rs117512373
18463166	rs12766683
18463371	rs11012867
18463389	rs12776808
18464579	rs7100500
18464913	rs35667846
18464959	rs17605291
18465479	rs17662793
18465496	rs1360459
18465670	rs112091987
18466025	rs17605326
18466094	rs10828295
18466140	rs11012876
18466303	rs142809840
18466378	rs11012877
18466582	rs1952984
18467601	rs142866237
18467744	rs16916922
18467874	rs34074414
18468094	rs73593775
18468124	rs11012883
18468211	rs16916925
18468505	rs7087598
18468557	rs117733592
18468589	rs7911644
18469522	rs12569914
18469956	rs12777936
18470109	rs75538584
18470126	rs34295748
18470137	rs35118097
18470153	rs16916928
18470170	rs74325916
18470329	rs12413195
18470393	rs17605553
18471002	rs77868870
18471064	rs17605594
18471274	rs1779235
18471553	rs111512190
18471620	rs1757211
18471794	rs1623474
18471923	rs1360460
18471961	rs1624525
18472127	rs56241630
18472279	rs76883574
18472566	rs1757210
18472842	rs1757209
18472843	rs1757208
18472861	rs1757207
18472977	rs1779226
18473086	rs76257031
18473159	rs78011989
18473271	rs1779227
18473370	rs1757206
18473383	rs140836479
18473693	rs1757205
18473856	rs138499853
18474726	rs12355980
18474727	rs1779228
18475075	rs7067916
18475497	rs143091833
18475947	rs1779237
18475974	rs1779238
18476276	rs16916932
18476313	rs1779240
18476322	rs1779241
18477279	rs12355077
18477286	rs11592084
18477625	rs1779244
18477760	rs140808895
18477990	rs78011406
18478008	rs996861
18478025	rs79720344
18478033	rs117976113
18478066	rs78864692
18478667	rs58887549
18478722	rs61131022
18478943	rs76720202
18479094	rs1618660
18479130	rs78163857
18479147	rs1857424
18479198	rs11593318
18479339	rs77353696
18479948	rs2482103
18480227	rs11012932
18480276	rs2489211
18480425	rs12413079
18480457	rs150610002
18480653	rs12414674
18480849	rs2482101
18481044	rs16916944
18481080	rs2482100
18481525	rs77726527
18481737	rs61278674
18481785	rs79167578
18482018	rs73593798
18482044	rs73593800
18482561	rs77963678
18482691	rs1277729
18482761	rs74327313
18483624	rs1277728
18483672	rs17679683
18484261	rs2482099
18484486	rs16916953
18484663	rs117461341
18484745	rs73595503
18485108	rs78348780
18485177	rs73595504
18485562	rs1277727
18485708	rs74602025
18485993	rs77286225
18486206	rs59304020
18486293	rs78862070
18486612	rs1277726
18486857	rs1277725
18487010	rs1300003
18487058	rs192080074
18487289	rs73595510
18487579	rs139079279
18487581	rs117244363
18487666	rs117728801
18487881	rs117440406
18488032	rs16916956
18488052	rs117901481
18488120	rs145382577
18488131	rs1125417
18488383	rs75613380
18488465	rs1573221
18488689	rs1573222
18489049	rs11012974
18489655	rs76774813
18490018	rs73595514
18490415	rs1277761
18490448	rs1277760
18490601	rs11012983
18490922	rs1277759
18490930	rs1277758
18490995	rs186437402
18491956	rs1277757
18492187	rs1475613
18492313	rs140728719
18492807	rs72782016
18492905	rs79380771
18493125	rs16916963
18493387	rs16916965
18493595	rs78940953
18494035	rs2489208
18494482	rs4748444
18494666	rs1277762
18494876	rs10828308
18495110	rs11012995
18495214	rs138751487
18495518	rs12358313
18495885	rs1277763
18496403	rs1277764
18496643	rs79489901
18496736	rs11013004
18496985	rs11013005
18497253	rs76077446
18497295	rs1277765
18497375	rs12098280
18497821	rs12355606
18498027	rs74661789
18498212	rs34640527
18498268	rs1277766
18498346	rs73595532
18498398	rs1277767
18498577	rs77450573
18498852	rs7914927
18498858	rs12359899
18499010	rs79348792
18499045	rs73595533
18499452	rs57461028
18499676	rs1277768
18499691	rs16916984
18499794	rs1277769
18499851	rs11013023
18500140	rs11013024
18500206	rs16916985
18500306	rs76271666
18500464	rs73595538
18500612	rs117773823
18500756	rs80170691
18500862	rs10828310
18501476	rs150340360
18502140	rs11013030
18502160	rs78953094
18502370	rs1539679
18502778	rs73595543
18502889	rs1539680
18502962	rs16916992
18503001	rs73595546
18503661	rs2482119
18503690	rs73595550
18503928	rs11013037
18504074	rs11013039
18504524	rs78230290
18504770	rs11013043
18504830	rs11013044
18505313	rs10508559
18505382	rs78999708
18505654	rs7897853
18505787	rs2489207
18505813	rs2489206
18505899	rs2489205
18505937	rs7901394
18505962	rs2482118
18506017	rs2482117
18506197	rs139102261
18506267	rs1757215
18506426	rs1757216
18506467	rs1757217
18506478	rs2482113
18506643	rs10828318
18506741	rs1757218
18506813	rs12248794
18506911	rs1779246
18507293	rs11013049
18507603	rs12249287
18507688	rs12218657
18507713	rs12219357
18507763	rs144008245
18507940	rs114936205
18508027	rs59881007
18508085	rs118187208
18508406	rs2026323
18508424	rs2026324
18508434	rs2489204
18508459	rs1813517
18509447	rs148088051
18509456	rs7915367
18509461	rs7924114
18509652	rs76269973
18509722	rs10828321
18509757	rs10764340
18509806	rs79813341
18509931	rs10128211
18510079	rs1757219
18510103	rs76132658
18510448	rs2489201
18510497	rs2489200
18510996	rs1779217
18511016	rs1757220
18511082	rs1779216
18511102	rs76056321
18511261	rs79994564
18511477	rs1779215
18511844	rs7917760
18511867	rs11013065
18511918	rs7896607
18511947	rs7905454
18512110	rs12220312
18512174	rs1936442
18512214	rs143228140
18512408	rs78634605
18512653	rs74319868
18512783	rs77064556
18512884	rs1631911
18512890	rs1631891
18513106	rs75448534
18513191	rs12359455
18513221	rs60196964
18513677	rs1779214
18513698	rs1779213
18513733	rs1779212
18514087	rs78477605
18514120	rs1779211
18514304	rs77999982
18514353	rs78421838
18514369	rs149673821
18514383	rs1539681
18514561	rs1779209
18514731	rs79491610
18514791	rs74551659
18514826	rs11013073
18514999	rs1757223
18515041	rs1779208
18515098	rs151071480
18515301	rs11013076
18515788	rs57748809
18515834	rs1613804
18515862	rs10828326
18515966	rs1779207
18515980	rs57557931
18516255	rs74614006
18516295	rs11013081
18516411	rs1757224
18516574	rs11814908
18516925	rs1757225
18517019	rs1757226
18517047	rs2250996
18517084	rs2250999
18517216	rs116898814
18517644	rs2482111
18517749	rs2482110
18517764	rs139399047
18518070	rs80255463
18518195	rs11013089
18518219	rs78575987
18518619	rs17680760
18518876	rs11013092
18518934	rs11013093
18519046	rs11013094
18519223	rs74117923
18519612	rs1277744
18519641	rs1277745
18519967	rs61261116
18519994	rs1277746
18520485	rs1277747
18520535	rs1277748
18520966	rs1277749
18521001	rs74756266
18521368	rs17607485
18521702	rs12354884
18521891	rs76761898
18521961	rs1277750
18522109	rs12359226
18522285	rs59462087
18522475	rs1277752
18522975	rs1277753
18523028	rs12146379
18523329	rs1277754
18523511	rs74967009
18524294	rs11013115
18524627	rs73597550
18524652	rs36055159
18524852	rs76377192
18524918	rs60070848
18525036	rs7082483
18525170	rs2482109
18525289	rs76306051
18525290	rs2489199
18525400	rs16917080
18526110	rs7098242
18526346	rs147614897
18526451	rs1757234
18526707	rs80167292
18526796	rs10828333
18526850	rs11013119
18527039	rs1757235
18527093	rs78522306
18527276	rs78227925
18527454	rs1757236
18527649	rs117252503
18527867	rs1779230
18527870	rs7898536
18527947	rs139033083
18528245	rs11013126
18528868	rs1892008
18528881	rs75503774
18528982	rs77624100
18528998	rs148738370
18529076	rs11597670
18529329	rs112252058
18529419	rs1779229
18529560	rs914363
18529646	rs11816378
18529720	rs2255266
18529765	rs184067968
18530043	rs79142133
18530538	rs11013133
18530799	rs11013134
18530839	rs7920645
18530909	rs78274108
18530914	rs11818904
18531266	rs138463596
18531534	rs77208930
18531619	rs11013137
18532229	rs11812617
18532469	rs139820070
18532478	rs2489197
18532672	rs1331328
18532686	rs76584316
18532998	rs76552117
18533367	rs79161397
18533377	rs16917091
18533494	rs1757199
18533628	rs145332690
18534283	rs11013147
18534850	rs1757214
18535000	rs7071122
18535012	rs1757222
18535064	rs7082041
18535435	rs78470934
18535616	rs12359413
18536053	rs11013154
18536192	rs146441288
18536226	rs73597562
18536423	rs1034139
18536511	rs12269200
18536727	rs1331329
18536841	rs17608196
18537013	rs72784212
18537267	rs56074042
18537594	rs1757213
18538332	rs10828358
18538613	rs74117931
18538659	rs12245847
18538669	rs12241085
18538747	rs112444227
18538763	rs76892998
18539795	rs993864
18539860	rs58689896
18540104	rs993865
18540122	rs58703423
18541100	rs11013184
18541727	rs111234103
18542025	rs7902194
18542045	rs77236924
18542093	rs56090723
18542339	rs17681709
18542413	rs77221359
18543429	rs993103
18543557	rs11013199
18543846	rs10764365
18544254	rs7923996
18544923	rs74117933
18545452	rs116984108
18545690	rs10764368
18546474	rs2357927
18546480	rs56886916
18546624	rs7085933
18546645	rs72784216
18546705	rs57205757
18546988	rs7069292
18547331	rs2482107
18547378	rs2489221
18547395	rs59713597
18547783	rs10828387
18548637	rs11013221
18549016	rs7099380
18549115	rs1106380
18549641	rs2357928
18549889	rs73601548
18550296	rs145811885
18550450	rs951046
18550496	rs61844245
18550887	rs12261375
18551154	rs10764369
18551226	rs61844246
18551998	rs2489220
18552276	rs2489219
18552938	rs138706501
18552947	rs72784221
18553164	rs7098208
18553245	rs1277721
18553665	rs10764373
18553968	rs10828399
18554587	rs1277722
18554588	rs1857423
18554623	rs1277723
18555241	rs78399549
18555510	rs12254400
18555583	rs58090855
18555584	rs78611159
18555854	rs16917120
18555987	rs16917121
18556091	rs78219843
18556883	rs76663952
18557119	rs78819239
18557547	rs17682059
18557946	rs2489218
18558088	rs2489217
18558130	rs2482106
18558523	rs1277743
18558798	rs1411930
18558836	rs1277742
18558867	rs1411929
18559186	rs79982748
18559210	rs1277741
18559240	rs1277740
18559313	rs61844249
18559668	rs2185981
18559707	rs2482104
18561134	rs1295882
18561206	rs10508560
18561515	rs11013287
18562538	rs1277733
18563533	rs1277732
18563985	rs1277731
18564095	rs16917138
18564128	rs17682394
18564858	rs61842671
18564922	rs9633646
18565470	rs9633647
18565634	rs9633626
18566032	rs12772624
18566389	rs2482098
18566529	rs1295881
18566622	rs11013303
18567275	rs117090315
18567397	rs10741019
18567426	rs117750283
18567464	rs10741020
18567615	rs11013304
18567616	rs11013305
18567678	rs10764392
18567693	rs11013306
18568048	rs1419250
18568080	rs79902748
18568626	rs74452900
18568777	rs11013308
18568957	rs1277739
18569671	rs7097680
18569899	rs61842672
18570293	rs73601575
18570490	rs7906604
18570666	rs7897882
18570839	rs6482258
18571215	rs7072759
18571251	rs56278429
18571411	rs11013317
18571488	rs11013319
18571491	rs111794484
18571506	rs11013320
18571608	rs12784081
18572087	rs75404998
18572142	rs11013321
18572281	rs117352681
18572304	rs9731688
18572631	rs139610324
18573654	rs72784229
18573772	rs72784231
18573974	rs76304907
18574101	rs11013339
18574171	rs7923738
18574312	rs1277738
18574511	rs1277737
18574670	rs118067107
18574735	rs144043720
18574829	rs28756165
18574980	rs1277736
18575118	rs192759813
18575309	rs113491314
18575339	rs190277537
18575371	rs182042537
18575418	rs190165514
18575930	rs116948795
18576743	rs117147414
18577360	rs79489737
18577425	rs7914038
18577835	rs1277735
18577847	rs1277734
18577912	rs111287406
18578080	rs11013360
18578570	rs78842177
18578725	rs9417384
18579096	rs7909722
18579322	rs78834161
18579737	rs10828424
18579862	rs7083373
18580014	rs74440383
18580022	rs112395507
18580223	rs72784236
18580346	rs117942795
18581049	rs79845832
18581361	rs4443967
18581488	rs112475399
18581958	rs16917145
18582286	rs181881573
18582514	rs16917151
18582971	rs190636060
18583840	rs79666207
18584436	rs118042536
18584792	rs7912454
18584837	rs75863847
18584970	rs6482265
18585219	rs7089228
18585358	rs17609633
18585920	rs7910756
18586119	rs117108914
18586231	rs150682619
18586478	rs186420066
18586483	rs11013413
18586735	rs11013415
18586768	rs139610857
18587035	rs56152004
18587068	rs11013416
18587146	rs56364834
18587223	rs138004338
18587324	rs17682871
18587629	rs7099246
18587820	rs17682889
18587968	rs12414996
18588285	rs11013421
18588658	rs139652906
18588940	rs7087852
18589129	rs11013428
18589202	rs145664101
18589535	rs61566389
18589971	rs76373827
18590131	rs4335446
18590272	rs117570391
18590452	rs111619892
18590534	rs144817021
18590865	rs11013438
18590868	rs75422267
18591021	rs74491282
18591090	rs11013444
18591226	rs113955098
18591380	rs1419252
18591423	rs4747339
18591562	rs1419251
18591861	rs4748447
18592154	rs147808414
18592341	rs4747340
18592450	rs10828452
18593125	rs72786006
18593138	rs111449941
18594578	rs78087290
18594604	rs4748448
18594798	rs72786007
18595314	rs58065366
18595406	rs16917166
18596252	rs113551694
18596339	rs75113019
18596488	rs79500087
18596862	rs61842674
18597112	rs77952637
18597193	rs143870127
18597229	rs61842675
18597330	rs61842676
18597351	rs117959347
18597598	rs61842677
18597666	rs16917167
18597958	rs7896848
18598390	rs55857419
18598710	rs74229407
18599137	rs1972396
18599333	rs143216794
18599679	rs111786492
18599864	rs61842678
18599947	rs116871633
18600195	rs117780128
18600263	rs1547168
18600346	rs148124556
18600905	rs1750477
18600922	rs17683046
18601763	rs7895345
18601928	rs2799573
18602097	rs79748748
18602417	rs2489214
18603007	rs76096342
18603219	rs1750478
18603288	rs78834171
18603738	rs77874307
18604400	rs2489213
18604860	rs76191935
18605752	rs1000266
18605768	rs78357670
18605942	rs10828479
18605948	rs138688801
18606031	rs114558332
18606183	rs4747341
18606260	rs67427028
18606656	rs11814504
18606792	rs78393647
18607245	rs112475801
18607914	rs143871712
18607927	rs148601027
18608335	rs142983126
18608470	rs1969897
18608471	rs9787537
18609325	rs1013232
18609784	rs17610035
18609967	rs17610062
18610468	rs11013596
18610942	rs66483306
18611677	rs41383652
18611723	rs59042995
18611964	rs59473151
18612741	rs73603722
18613416	rs76105158
18614066	rs11599327
18614236	rs11013615
18614296	rs11013616
18614864	rs60859849
18614995	rs11013624
18616083	rs78303166
18616167	rs67241225
18617051	rs17610159
18617121	rs150030791
18617178	rs7894306
18617179	rs77970529
18617264	rs11013640
18617582	rs4146986
18617629	rs11013641
18618034	rs17610248
18618917	rs10828528
18619746	rs113261455
18619763	rs12258323
18619782	rs4747342
18619886	rs149271745
18619977	rs137925813
18620071	rs12269065
18620113	rs61839206
18620340	rs116089221
18620934	rs56346389
18620950	rs9645525
18621630	rs17610275
18622937	rs114639408
18622939	rs115311046
18623187	rs79395114
18623313	rs77614786
18623315	rs75405946
18623463	rs7093791
18623479	rs79606845
18623643	rs78417590
18623696	rs56177813
18624077	rs56346888
18624476	rs7092002
18624826	rs77705610
18624884	rs111553025
18624893	rs7087460
18625195	rs10828533
18625399	rs11013691
18625524	rs10828534
18626010	rs77592653
18626216	rs11013698
18626340	rs74494383
18626566	rs11013700
18627285	rs10828542
18627445	rs79917259
18627501	rs78025279
18627717	rs76172908
18627858	rs116550339
18628399	rs147600044
18629158	rs76772953
18629602	rs117558767
18629603	rs10828545
18630649	rs12573736
18630884	rs10458703
18631215	rs61839208
18631385	rs12572465
18631445	rs7083127
18632601	rs11013723
18632762	rs74117955
18632799	rs4453118
18632925	rs11592650
18633232	rs11013731
18633239	rs11013732
18633256	rs146892396
18633315	rs577111185
18633388	rs11013733
18633622	rs1277843
18633649	rs77827377
18633670	rs76385396
18633777	rs7919793
18634862	rs11013738
18635056	rs1277844
18635090	rs4748451
18635187	rs4748452
18635356	rs11819342
18635363	rs139091271
18636321	rs76981819
18636423	rs74667294
18636568	rs2489198
18636762	rs75152088
18636887	rs10764427
18636891	rs113173677
18637162	rs55757115
18637232	rs12240995
18637655	rs2489196
18637763	rs112361257
18637838	rs2489195
18637864	rs2489194
18638267	rs111934395
18638273	rs7896075
18639242	rs11013768
18639462	rs1290126
18640306	rs17683651
18641407	rs78737394
18641481	rs77141557
18641841	rs1277840
18642068	rs1277841
18642078	rs1277842
18642107	rs112819895
18642730	rs11594922
18643513	rs1298103
18643581	rs2357929
18644612	rs9629911
18644811	rs112701401
18644913	rs2799571
18644921	rs140566120
18645086	rs61839209
18645447	rs16917194
18645779	rs113128938
18646272	rs80119850
18646374	rs1750479
18646780	rs61418170
18646986	rs4748453
18647059	rs4748454
18647504	rs12356676
18647836	rs11593936
18648119	rs11595359
18648270	rs4748456
18648363	rs145611198
18648417	rs113099917
18648463	rs61839211
18648505	rs10764437
18648606	rs7080181
18649399	rs7921548
18649635	rs10764440
18649694	rs16917197
18650131	rs76307280
18650201	rs112428623
18650209	rs112681817
18650354	rs7894616
18650360	rs11013834
18650587	rs11013835
18650745	rs116259164
18650863	rs11013839
18651275	rs113034425
18651348	rs10764443
18651548	rs11013845
18651598	rs112097498
18651735	rs148533722
18651744	rs112192284
18651747	rs117246203
18651762	rs111346321
18651860	rs6482355
18651910	rs6482356
18652077	rs11013849
18652290	rs11013850
18652359	rs2148186
18652575	rs2148185
18652912	rs7919691
18652913	rs11013851
18652984	rs7919809
18653085	rs139338937
18653107	rs7898684
18653192	rs7907743
18653195	rs115185209
18653521	rs12254796
18653821	rs118086164
18653861	rs7898858
18653986	rs11013859
18654027	rs11013860
18654086	rs12572782
18654172	rs78908666
18654203	rs113040847
18654275	rs77757894
18654811	rs7904974
18654824	rs11013862
18654871	rs7923885
18655118	rs7911542
18655221	rs148903371
18655497	rs10828592
18656165	rs11013865
18656895	rs6482360
18656940	rs141168355
18656953	rs7901640
18656963	rs7920123
18657089	rs80139106
18657105	rs16917211
18657181	rs1325995
18657334	rs17684025
18657521	rs1325994
18657757	rs137859149
18657835	rs79400969
18658133	rs79909319
18658168	rs12262563
18658707	rs7072277
18658791	rs7072399
18658961	rs7099729
18659143	rs17539088
18659205	rs16917217
18659214	rs61839222
18659330	rs11013889
18659376	rs11013890
18659517	rs10828598
18659816	rs10741039
18659885	rs10741040
18660182	rs187975725
18660292	rs118042763
18660471	rs7082391
18661404	rs7901058
18661421	rs7911051
18661537	rs111911289
18661677	rs17611161
18661781	rs10741041
18662006	rs10741042
18662204	rs10764447
18662696	rs1926028
18662768	rs1325993
18662873	rs1325992
18663002	rs1325991
18663129	rs74395904
18663142	rs11013908
18663147	rs61839224
18663370	rs11013910
18663383	rs6482368
18663446	rs7085825
18663611	rs17684350
18663728	rs78909139
18663998	rs10734050
18664036	rs116873136
18664162	rs10734051
18664854	rs117800563
18665187	rs57494713
18665698	rs10828605
18665710	rs10828606
18665726	rs10828607
18666030	rs10828608
18667085	rs7913836
18667473	rs2031571
18667599	rs2031570
18667657	rs111289622
18667897	rs117463179
18668475	rs7908718
18668503	rs11013933
18668624	rs7908876
18668956	rs75937466
18669271	rs11013938
18669631	rs61839226
18669892	rs113059465
18670017	rs10828616
18670159	rs74707569
18670205	rs10828617
18670401	rs76884243
18670528	rs111542606
18670649	rs74229417
18670685	rs61839227
18670717	rs11013950
18670996	rs7908976
18671718	rs150738818
18671921	rs17611556
18671971	rs4747344
18672145	rs4748457
18672295	rs1409207
18672884	rs141588346
18673065	rs16917243
18673100	rs17611696
18673228	rs77599739
18674224	rs4748458
18674591	rs58941357
18674640	rs7090503
18674765	rs79586955
18674891	rs61839228
18675097	rs16917244
18675148	rs7078741
18675302	rs186677779
18675514	rs56194607
18676022	rs117455966
18676487	rs7074429
18676691	rs371726801
18676897	rs7074171
18678101	rs147933516
18678987	rs12780039
18679164	rs117369996
18679200	rs150191673
18680670	rs10764459
18680837	rs61839230
18680935	rs10828623
18680963	rs2148184
18681166	rs1012227
18681496	rs61839231
18681614	rs16917251
18681659	rs11014012
18682015	rs11014016
18682233	rs11014021
18682539	rs10828625
18682662	rs145287589
18682996	rs148743928
18683267	rs7069531
18683293	rs16917257
18683342	rs11014026
18684926	rs11014036
18685005	rs113862204
18685014	rs112483873
18685031	rs4748459
18685041	rs111646368
18685765	rs1570940
18685781	rs12258178
18685891	rs1570939
18686265	rs35241357
18686267	rs6482384
18686452	rs11014049
18687297	rs12358055
18687643	rs912984
18687678	rs912985
18688348	rs75133047
18688883	rs6482385
18689638	rs61839258
18689836	rs140007845
18690668	rs3829133
18691018	rs3750592
18691153	rs3750591
18691531	rs10828650
18692365	rs75420886
18692597	rs11014084
18693013	rs12355091
18693019	rs75159173
18693057	rs77018321
18693174	rs7096168
18693495	rs34740546
18694223	rs79253631
18694461	rs67008723
18694911	rs12763280
18695273	rs36095580
18695681	rs112133583
18695709	rs4293031
18695759	rs7477742
18695892	rs7909027
18695894	rs7905106
18696005	rs75346736
18696029	rs11014092
18696297	rs10828653
18696386	rs12780808
18697293	rs76031173
18697349	rs11014101
18697359	rs11014102
18697657	rs11819196
18697682	rs16917281
18698109	rs77572542
18698339	rs7084123
18698493	rs75935235
18698640	rs67117524
18698752	rs74117987
18698996	rs55988124
18699023	rs59167174
18699073	rs77829924
18699259	rs59779524
18699404	rs7075571
18699410	rs61368411
18699528	rs60090882
18699706	rs145109067
18699711	rs7079457
18699740	rs112364560
18699756	rs183033527
18699866	rs111358714
18699968	rs138165620
18699979	rs79576525
18699991	rs74117988
18700078	rs16917288
18700191	rs113085015
18700219	rs12267833
18700276	rs12247217
18700316	rs76927382
18700341	rs76422526
18700676	rs7070430
18700719	rs75679864
18700750	rs74117989
18700760	rs116771224
18700763	rs114765485
18700784	rs79615672
18700881	rs78183760
18701166	rs78276141
18701167	rs57285503
18701320	rs16917298
18701657	rs145823436
18701678	rs17690664
18701691	rs11815316
18701804	rs17690724
18701811	rs12772024
18701835	rs11014125
18701836	rs11812630
18702073	rs75380606
18702252	rs16917309
18702269	rs77325396
18702824	rs10734052
18703097	rs10828662
18703895	rs997264
18704124	rs10828666
18704136	rs998229
18704240	rs12049663
18704458	rs16917315
18704550	rs16917320
18704632	rs6482397
18704776	rs11014144
18704932	rs117667929
18704955	rs76763559
18705035	rs2182346
18705074	rs976785
18705120	rs11593522
18705288	rs76606350
18705336	rs67744136
18705408	rs185080593
18705654	rs147882825
18706059	rs75724947
18706100	rs12783774
18706480	rs11014156
18706638	rs16917323
18706746	rs182777553
18707048	rs66677106
18707143	rs7074324
18707149	rs10764476
18707296	rs982003
18707352	rs1325990
18707441	rs111609298
18707448	rs1813353
18707803	rs117865332
18707995	rs6482406
18708325	rs7079485
18708415	rs78188412
18708563	rs61841960
18708639	rs111550800
18708798	rs11014166
18708936	rs116925906
18709435	rs117272223
18709577	rs7908861
18709580	rs7912753
18709596	rs141725549
18709808	rs10828677
18710168	rs11014167
18710698	rs983048
18710991	rs11014170
18711046	rs16917330
18711195	rs11014171
18711288	rs10828679
18711712	rs7091067
18711996	rs113479298
18712250	rs4748463
18712258	rs4748464
18712285	rs11014175
18712352	rs4747345
18712393	rs4748465
18713130	rs7083121
18713206	rs72786085
18713339	rs76909702
18713425	rs10764481
18713570	rs7074010
18713906	rs12765367
18714347	rs11014185
18714383	rs61841962
18714473	rs11014186
18714508	rs11014187
18714546	rs11014188
18714592	rs61841963
18714705	rs1575836
18715104	rs117605949
18715168	rs6415973
18715226	rs77499115
18715259	rs6415974
18715540	rs6482408
18715589	rs6482409
18715610	rs6482410
18715753	rs192204152
18715941	rs6482411
18715942	rs150446556
18715961	rs111427805
18716084	rs149205336
18716145	rs10741058
18716346	rs10764483
18716531	rs11014193
18716779	rs181333405
18716867	rs4548524
18717348	rs7077127
18717682	rs2209590
18717819	rs2209589
18717884	rs2209588
18717909	rs2209587
18717945	rs58561149
18718052	rs4145903
18718137	rs11014196
18719031	rs16917341
18719079	rs6482412
18719677	rs17613287
18719941	rs11014200
18720097	rs77212700
18720109	rs34195643
18720845	rs11014204
18720877	rs10741059
18721065	rs10734054
18721071	rs10741060
18721204	rs10741061
18721381	rs61841998
18721946	rs10764487
18721957	rs10828689
18721966	rs11014208
18721986	rs10734056
18722091	rs11014210
18722168	rs11014211
18722363	rs7080623
18722759	rs3908476
18723124	rs72786093
18723306	rs7897101
18723829	rs149993424
18723867	rs11014216
18724250	rs80064030
18725053	rs6482423
18725099	rs72786094
18725659	rs1926026
18725848	rs61841999
18725985	rs7095057
18726054	rs7070847
18726218	rs7071123
18726326	rs6482437
18726418	rs6482438
18727251	rs67214975
18727901	rs7923191
18727919	rs7917206
18727959	rs12258967
18727999	rs10764493
18728169	rs61842000
18728328	rs11818244
18728482	rs140074895
18728998	rs72786097
18729432	rs59261128
18729855	rs72786098
18730071	rs149539772
18730118	rs6482444
18730310	rs76466243
18730368	rs7069923
18730712	rs59515030
18731093	rs7081068
18731165	rs117724939
18731193	rs61842001
18731784	rs113940691
18732074	rs7099509
18732142	rs76932265
18732282	rs74121221
18732302	rs74121223
18732385	rs4747346
18732515	rs77378663
18732762	rs10764499
18733281	rs7090956
18733293	rs4748466
18733555	rs7091297
18733562	rs7091299
18733661	rs4748467
18734013	rs16917357
18734235	rs10508561
18734311	rs9299787
18734824	rs56949798
18734965	rs11014256
18734976	rs10828704
18735355	rs10828705
18735381	rs12262789
18735382	rs10828706
18735395	rs10828707
18735948	rs11014261
18735997	rs55793979
18736363	rs12220716
18736474	rs11014262
18736499	rs75580483
18736836	rs10828711
18736902	rs11014266
18736974	rs11014267
18737135	rs116936375
18737302	rs11014270
18737344	rs12221045
18737815	rs16917367
18737870	rs16917369
18737895	rs148087583
18738073	rs184708522
18738607	rs79917876
18738935	rs117758233
18739366	rs16917375
18739390	rs75889336
18739755	rs148400819
18740084	rs11014284
18740355	rs75746894
18740426	rs79658539
18740502	rs78571445
18740529	rs75117968
18740606	rs1325988
18740632	rs12243859
18740871	rs1325989
18741274	rs747296
18741794	rs729245
18741885	rs188714608
18742210	rs1001485
18742254	rs4748468
18742477	rs1001486
18742489	rs74618636
18742581	rs144309742
18742590	rs61839262
18742627	rs113948011
18742976	rs75212981
18743060	rs11813051
18743437	rs11014299
18743460	rs148368185
18743467	rs912983
18743645	rs11014301
18743801	rs78683661
18743866	rs11014302
18744005	rs12774837
18744719	rs7923938
18744948	rs10828726
18745105	rs7893279
18745174	rs11014313
18745202	rs10764512
18745581	rs11014316
18745595	rs11014317
18745800	rs76875326
18746088	rs111939849
18746965	rs10741073
18747868	rs12765646
18747874	rs111399237
18748065	rs148731680
18748368	rs77973690
18748417	rs117943270
18748850	rs117586854
18749229	rs75692302
18749240	rs75689771
18749624	rs117632060
18750043	rs116880013
18750045	rs12256244
18750094	rs11014337
18750095	rs12247582
18750415	rs116948859
18750451	rs4448592
18750617	rs55761512
18750657	rs12761917
18750788	rs17692465
18750924	rs149780845
18751103	rs1998820
18751242	rs1998821
18751426	rs77017981
18751891	rs12784686
18752212	rs4748469
18752218	rs74807441
18752642	rs72787908
18753019	rs117543919
18753893	rs146025695
18753980	rs12782993
18754045	rs113779616
18754238	rs117583381
18754495	rs11014358
18754671	rs11014359
18755081	rs12257502
18755423	rs74420980
18755609	rs12219393
18755664	rs1998822
18755840	rs7918142
18755942	rs7070582
18755989	rs11596252
18756881	rs10828749
18756956	rs79252432
18757216	rs11014369
18757239	rs12777225
18757719	rs112571313
18758140	rs139386514
18758481	rs10764520
18758893	rs1570937
18759047	rs11595529
18759348	rs7098844
18759505	rs28437427
18759537	rs7076100
18759574	rs12767311
18759629	rs7076247
18759681	rs150373360
18759699	rs117141756
18760635	rs11598027
18761153	rs11014398
18761235	rs28422908
18761276	rs140192425
18761315	rs143967773
18761474	rs34372664
18761705	rs11014399
18762077	rs11014400
18762948	rs7895467
18763194	rs71497246
18763343	rs71497247
18763386	rs71497248
18763600	rs75254867
18763683	rs1409202
18763706	rs1409203
18763822	rs1409204
18763854	rs4418698
18763872	rs12766343
18764075	rs1409205
18764588	rs35482639
18764721	rs112147825
18764840	rs113117863
18764861	rs4424572
18765345	rs11014422
18765353	rs11014423
18765372	rs71497249
18765378	rs142220999
18765437	rs71497250
18765504	rs36043776
18765673	rs7900405
18765709	rs118105130
18765810	rs113506213
18765836	rs7897506
18766168	rs11599318
18766640	rs3899908
18766713	rs984206
18767151	rs11014429
18767247	rs377245682
18767256	rs57039030
18767532	rs2148182
18767561	rs2182345
18767794	rs4488087
18767834	rs1113372
18767901	rs3905378
18768178	rs4129877
18768236	rs7069147
18768344	rs11014432
18768395	rs4748471
18768742	rs10764523
18769203	rs4545438
18769793	rs6482471
18769904	rs11592092
18770059	rs11014442
18770063	rs11592112
18770076	rs7921738
18770653	rs10828764
18770882	rs147160940
18770950	rs7096526
18770991	rs116878285
18771223	rs79360953
18771308	rs7097047
18771314	rs7069894
18771564	rs11014446
18771570	rs7084044
18771736	rs7073796
18771940	rs188758263
18772085	rs7067620
18772225	rs7067797
18772382	rs150757464
18772429	rs139142287
18772499	rs117057316
18772901	rs12243784
18773002	rs10828765
18773696	rs7476477
18773750	rs10828766
18773785	rs7097315
18774007	rs12246028
18774097	rs7077250
18774722	rs7076562
18774727	rs7090112
18774989	rs11014455
18775255	rs7097430
18775957	rs80228059
18776000	rs112402751
18776197	rs4748472
18776260	rs7893853
18776361	rs117261556
18776545	rs139500147
18776690	rs144272932
18776891	rs16917387
18776928	rs117543533
18776991	rs148748523
18777201	rs113696199
18777396	rs142383184
18778018	rs141100641
18778071	rs12765864
18778134	rs59027704
18779046	rs112077723
18779324	rs11014484
18779572	rs150618004
18779709	rs11014485
18780013	rs60758986
18780284	rs113367034
18780568	rs77564668
18780705	rs11014494
18781040	rs9943388
18781135	rs112117221
18781151	rs113042155
18781163	rs10828771
18781265	rs71497251
18781284	rs11014496
18781803	rs117482742
18782264	rs138091154
18782375	rs117087373
18782532	rs11014500
18782696	rs74840474
18782777	rs35255141
18782880	rs8181477
18783325	rs10828773
18783402	rs191131842
18783418	rs11014502
18783988	rs11014504
18784295	rs147301321
18785057	rs149849586
18785935	rs117624222
18786853	rs117866664
18787195	rs11014511
18787821	rs10828779
18788158	rs76933945
18788273	rs10828784
18788280	rs11014515
18788284	rs7070952
18788298	rs111535062
18788342	rs7080574
18788357	rs144963887
18788390	rs10828786
18788413	rs11014517
18788878	rs142365419
18789075	rs12416030
18789267	rs12416052
18789298	rs11014520
18789498	rs10764540
18789665	rs77537106
18789724	rs4485000
18790142	rs10734060
18790265	rs11014523
18790503	rs12257556
18790620	rs4748473
18790704	rs61839302
18790727	rs4748474
18790858	rs10741083
18790906	rs61839303
18790980	rs4748475
18791327	rs10764542
18791390	rs61839304
18791401	rs554599786
18791529	rs12776325
18791538	rs12771084
18791753	rs114371022
18791789	rs79031586
18791922	rs7085332
18792089	rs7085587
18792105	rs7078884
18792197	rs75903178
18792292	rs61839305
18792385	rs7090293
18792398	rs7086034
18792637	rs77610370
18792639	rs79093865
18792875	rs4748476
18793021	rs74926423
18793069	rs79190343
18793463	rs77354702
18793528	rs61066999
18793577	rs117819731
18793719	rs11014544
18793723	rs12355360
18793956	rs10741086
18794073	rs10828803
18794249	rs75413292
18794489	rs75070986
18795055	rs4747348
18795596	rs10741088
18795708	rs12772518
18795725	rs77974581
18795813	rs114761230
18795845	rs10741090
18796133	rs76676593
18796583	rs4402184
18796611	rs4514309
18796693	rs12354739
18796825	rs4335438
18796992	rs4350266
18797684	rs7092620
18798203	rs4237348
18798319	rs4748477
18798349	rs112692462
18798525	rs112119263
18798528	rs117051761
18798590	rs4748478
18798755	rs17620201
18798835	rs117945867
18798999	rs74739177
18799224	rs12764916
18799409	rs112938922
18799890	rs4628581
18800125	rs11014577
18800315	rs16917404
18800411	rs12772058
18801014	rs7898513
18801234	rs4747349
18801237	rs4748479
18801618	rs146917221
18801647	rs4748480
18801761	rs7073651
18801853	rs11014582
18802307	rs10741091
18802554	rs12777508
18802698	rs10400076
18802901	rs78940411
18803338	rs12357063
18804094	rs7088091
18804458	rs11014594
18804523	rs75251137
18804689	rs12784387
18805478	rs16917412
18805506	rs10508562
18806363	rs7918933
18807057	rs7910506
18807644	rs12356533
18808363	rs77004774
18808801	rs77728096
18809517	rs140133688
18809737	rs12357123
18809748	rs79233510
18810674	rs10764566
18811131	rs12358173
18811611	rs11014634
18812434	rs10828834
18812436	rs10828835
18812549	rs17693549
18812591	rs10508563
18812697	rs7100884
18812720	rs74454088
18813277	rs7081811
18813741	rs116856086
18814756	rs76199682
18815426	rs7099975
18815719	rs17693687
18815986	rs76553931
18816007	rs4748481
18816236	rs4748482
18816483	rs150371055
18816565	rs76956014
18816633	rs4314963
18817083	rs7922550
18817113	rs1917823
18817177	rs11014660
18817217	rs143103350
18817374	rs7922829
18818071	rs10764578
18818638	rs117266229
18819782	rs17621077
18819822	rs56386348
18819869	rs4747350
18820341	rs10741099
18820454	rs10741100
18820626	rs12764398
18820656	rs7895235
18820815	rs12774593
18820848	rs7917584
18821074	rs12779641
18821185	rs10828851
18822342	rs10828859
18822667	rs4748483
18823279	rs10764582
18823314	rs117182357
18823420	rs10828866
18823639	rs10741101
18823721	rs11014721
18824436	rs138488415
18824736	rs116957158
18825363	rs117995836
18825694	rs7082235
18826157	rs59368188
18826219	rs77082067
18826435	rs117392961
18826813	rs10828870
18826974	rs2272274
18827555	rs80340019
18827779	rs10828871
18827828	rs6482515
18827829	rs11014733
18827886	rs76540339
18828371	rs2228645
18828464	rs34503140
18828486	rs61733968
18828635	rs58225473
18830318	rs80130376
18830618	rs10828872
18830669	rs7079776
18830814	rs45615535
18831304	rs7904365
18831697	rs7911922
18832560	rs1917209
18832637	rs75858343
18833812	rs10764583
18833841	rs12764334
18835325	rs10764584
18835354	rs10828879
18836817	rs143843865
18836931	rs3765181
18836957	rs4747353
18837285	rs3817494
18837537	rs77757904
18837656	rs72787951
18837677	rs11014797
18837830	rs10764587
18838046	rs11014800
18838193	rs80247227
18838266	rs11014805
18838293	rs77193833
18838854	rs10828896
18839176	rs12569474
18839350	rs6482516
18839748	rs4328135
18839779	rs7901598
18839902	rs11014825
18839971	rs7097001
18840427	rs12775446
18840433	rs11014830
18840510	rs11014831
18840919	rs12767546
18841090	rs10828901
18841640	rs139720667
18841795	rs10828906
18841887	rs62648395
18842107	rs144974510
18842336	rs11014852
18842595	rs12765362
18843358	rs10828911
18843638	rs117022702
18843797	rs148605133
18843830	rs111068265
18844014	rs11014860
18844045	rs10828914
18844232	rs62648411
18844773	rs12355426
18845179	rs111071794
18845496	rs150026807
18845516	rs117171246
18845710	rs118102228
18846206	rs7071192
18846312	rs7080903
18846521	rs116919605
18846543	rs117539117
18846578	rs7101269
18846760	rs12217176
18846876	rs12217191
18847182	rs116962294
18847184	rs117994979
18847451	rs117861699
18847481	rs142374679
18847720	rs12569760
18847859	rs12570585
18848369	rs28970502
18848767	rs142301667
18848840	rs28970736
18849088	rs28971465
18849148	rs116720172
18850008	rs183617827
18850968	rs61727658
18851090	rs11014892
18852059	rs189930064
18852116	rs144502113
18852243	rs117221367
18852539	rs62636215
18852685	rs62648429
18852958	rs115582618
18853252	rs111064011
18853351	rs115101482
18854084	rs117508183
18854147	rs147422176
18854167	rs111068279
18854517	rs62648430
18854833	rs62648434
18854881	rs62634837
18854884	rs62634838
18855189	rs111068281
18855247	rs62648437
18855334	rs62648438
18855442	rs62648439
18856135	rs117956847
18856334	rs146319391
18856823	rs62648441
18856993	rs111217327
18857003	rs111217461
18857169	rs11816948
18857401	rs117505500
18857553	rs61724306
18857816	rs61722434
18857853	rs111217727
18857860	rs4747355
18857862	rs4748487
18858258	rs62648445
18858898	rs147767341
18859087	rs11818093
18859159	rs117797186
18859611	rs117154761
18859742	rs12358984
18859853	rs62648447
18859992	rs62648448
18860022	rs12359027
18860469	rs7079325
18860594	rs7068575
18860659	rs7075304
18860759	rs111071804
18860951	rs117837566
18861275	rs11819185
18861563	rs116906191
18862211	rs7908550
18862244	rs62636218
18862380	rs57579336
18862431	rs12781038
18862549	rs75531151
18862728	rs4748488
18862854	rs113014090
18862970	rs4748489
18863199	rs11014961
18863372	rs113639577
18863630	rs4748490
18863690	rs12359508
18863983	rs7917217
18864223	rs6482529
18864597	rs111797840
18864958	rs11511084
18865212	rs11516859
18865534	rs4748491
18865935	rs7091578
18865962	rs7077722
18865975	rs116366425
18866005	rs7082094
18866104	rs4748492
18866331	rs145697480
18866868	rs12772534
18867047	rs115824374
18867249	rs141550616
18867564	rs144069647
18867786	rs12220279
18867816	rs11014981
18867838	rs6482533
18868070	rs6482534
18868171	rs111563590
18868564	rs7092437
18868671	rs77490468
18868799	rs7919487
18868801	rs146621140
18868840	rs4634984
18868844	rs4570480
18868982	rs78496751
18869086	rs143801577
18869172	rs11014985
18869256	rs75416381
18869336	rs76586515
18869921	rs117823144
18870101	rs11014990
18870387	rs4484992
18870482	rs12775419
18870561	rs140411482
18870710	rs142441952
18871449	rs12360345
18871450	rs12355452
18872699	rs7081271
18872858	rs7895775
18872872	rs7895784
18873152	rs12770851
18873290	rs12766314
18873663	rs11015001
18874103	rs7075678
18874206	rs74868477
18874639	rs111680375
18875109	rs12772522
18875337	rs56410858
18875484	rs61298471
18875549	rs147225258
18875602	rs112978115
18875636	rs117547645
18875787	rs140680786
18876084	rs4445544
18876154	rs7093907
18876339	rs79603376
18876408	rs7905365
18876793	rs117612148
18876822	rs117326495
18876987	rs11015020
18877157	rs7085318
18877453	rs116995400
18877511	rs6482545
18877557	rs6482546
18877602	rs112257239
18878180	rs11593617
18878252	rs11015022
18878334	rs10764600
18878424	rs139272543
18878881	rs10828965
18879041	rs186387333
18879183	rs11525266
18879449	rs11511205
18879828	rs11815228
18879944	rs113131069
18880360	rs7904016
18880525	rs7904263
18880759	rs151136822
18880785	rs11492557
18880868	rs188415559
18880902	rs7907891
18881281	rs78492763
18882040	rs7075151
18882195	rs11015033
18882208	rs11015034
18882366	rs149319966
18882432	rs10828967
18882543	rs10430567
18883026	rs114162309
18883032	rs117205226
18883053	rs140075498
18883140	rs74317943
18883224	rs72787963
18883441	rs12779694
18883475	rs10828970
18883614	rs10764601
18883665	rs7071300
18883707	rs7074644
18883858	rs10764602
18883867	rs10764603
18883877	rs74688143
18883940	rs10764604
18883974	rs116566852
18884052	rs7075135
18884437	rs7098721
18884543	rs10764605
18884681	rs142054550
18884814	rs10828973
18884992	rs78634075
18885467	rs11015046
18885689	rs10741108
18885862	rs138088331
18885883	rs78708363
18885887	rs11015048
18886261	rs10828975
18886370	rs76903906
18886390	rs10828976
18886556	rs4475829
18886680	rs7093454
18886724	rs4475830
18886761	rs7086757
18887151	rs184440390
18887182	rs10734062
18887211	rs12765238
18887705	rs11015060
18887709	rs7894016
18888369	rs11015065
18888475	rs11015066
18888982	rs75243216
18889275	rs4497294
18889313	rs10828983
18889399	rs4466722
18889653	rs10828984
18889744	rs11015077
18890087	rs76147210
18890365	rs74600292
18891010	rs117065711
18891093	rs11015089
18891168	rs12773254
18891460	rs149913760
18891714	rs34237250
18892056	rs11015091
18892125	rs7920997
18892382	rs7077786
18892555	rs12411654
18892710	rs143655478
18892834	rs148098447
18892861	rs113131914
18893108	rs7477076
18893611	rs11015099
18893640	rs193202013
18893687	rs11015100
18893740	rs113426282
18893826	rs189981856
18893908	rs11015104
18894285	rs9731044
18894289	rs10828991
18894551	rs186442211
18895123	rs143377499
18895322	rs61840846
18895412	rs7902450
18895544	rs5022622
18896035	rs7081972
18896528	rs12772009
18896923	rs11812341
18897422	rs4606373
18897544	rs4279920
18897551	rs11597110
18898434	rs10764625
18898701	rs4748493
18898960	rs4748494
18899231	rs7909814
18899494	rs146721333
18899604	rs111363531
18899659	rs142664846
18899798	rs17622004
18899868	rs10829009
18899936	rs140915162
18900147	rs12778992
18900169	rs12785031
18900475	rs7090926
18900593	rs6482565
18900775	rs61840847
18900799	rs7905730
18900925	rs7081461
18901089	rs77670603
18901123	rs1880681
18901770	rs7099307
18901945	rs141600343
18902316	rs7073004
18902367	rs7100144
18902802	rs1650
18903605	rs4636555
18903769	rs10741111
18904057	rs10829017
18904598	rs74664444
18904638	rs17622211
18904903	rs45611834
18905039	rs45452100
18905665	rs7923480
18905695	rs4456162
18905733	rs10829022
18905852	rs61840848
18905935	rs7895709
18906507	rs7100880
18906876	rs4748495
18906957	rs4748496
18907034	rs4748497
18907053	rs4748498
18907541	rs145219574
18907751	rs12767923
18907927	rs12356125
18908024	rs115224397
18908257	rs11015180
18908531	rs79322364
18908643	rs4578284
18908815	rs75612042
18909286	rs374685784
18909336	rs7909552
18909495	rs61840849
18909573	rs11015185
18909660	rs12781208
18909805	rs61840850
18910370	rs4748499
18910643	rs75391234
18911074	rs79257059
18911114	rs12769425
18911412	rs12356286
18911846	rs7088214
18912400	rs76568788
18912402	rs7089083
18912702	rs7099423
18912766	rs12778035
18913344	rs11015196
18913462	rs7904949
18913866	rs12357491
18914007	rs58857018
18914096	rs2691159
18914138	rs117437985
18914175	rs7921366
18914267	rs118186979
18914719	rs10829037
18914789	rs6482567
18914931	rs10829038
18915139	rs12784986
18915159	rs10829039
18915307	rs10741115
18915760	rs10734063
18915890	rs150156493
18915902	rs10732437
18916114	rs186204646
18916288	rs115317810
18916351	rs146299657
18916380	rs55927700
18916398	rs61663155
18917292	rs4573590
18917453	rs4316423
18917617	rs4575162
18917771	rs139144321
18917801	rs145582784
18918541	rs373010483
18919706	rs183421033
18920994	rs199701394
18921520	rs58356588
18922357	rs144777190
18922472	rs7077692
18922557	rs7098313
18922567	rs7084525
18922659	rs4468242
18922831	rs4237349
18923226	rs78196526
18923340	rs189716553
18923503	rs145031767
18923982	rs149702383
18924659	rs34359432
18925165	rs189575073
18925361	rs141456462
18925490	rs11015259
18925493	rs12774519
18925775	rs11015263
18925952	rs7905432
18927068	rs144094101
18927325	rs141097706
18927439	rs144911456
18927519	rs7097524
18927602	rs12764299
18927937	rs7101352
18928055	rs10829058
18928093	rs377055357
18928162	rs7097534
18928169	rs10829060
18928274	rs7077637
18928287	rs10764640
18928418	rs118130351
18928686	rs72775118
18929101	rs111653526
18929138	rs12219183
18929180	rs12762481
18929465	rs76745126
18929476	rs143296451
18929681	rs1352655
18929762	rs72775119
18929856	rs12768464
18929872	rs138358329
18929992	rs10741120
18930918	rs7081977
18931155	rs10829067
18931512	rs7907153
18931547	rs75385946
18931580	rs7897159
18931864	rs12360352
18932172	rs1880682
18932297	rs17622520
18932306	rs10829070
18932702	rs11015306
18932743	rs11015307
18932953	rs11015312
18933505	rs143791550
18933802	rs7071897
18934261	rs150714587
18934390	rs12768372
18935116	rs12359758
18935165	rs144574120
18935341	rs7099260
18935528	rs1968961
18935906	rs2171922
18935961	rs4748502
18936079	rs4748503
18936959	rs147903599
18937722	rs3740104
18938234	rs7923072
18938943	rs7070695
18939070	rs7095070
18939467	rs7095666
18939676	rs1971272
18940157	rs3740102
18940797	rs4748504
18941263	rs11015366
18941614	rs12780652
18941670	rs10829133
18942806	rs74638896
18943043	rs10829135
18943413	rs142927328
18943680	rs139264653
18943773	rs7898781
18943906	rs7899017
18944897	rs12780826
18944975	rs10829139
18945208	rs143795129
18945260	rs142053619
18945380	rs12412484
18945443	rs61842187
18945606	rs10829140
18945939	rs11015411
18946297	rs11015416
18946483	rs2035752
18946745	rs11015421
18947379	rs2130531
18947446	rs45580334
18947476	rs10829148
18947800	rs117263453
18947947	rs10764661
18948025	rs61839371
18948072	rs11015435
18948212	rs112027388
18948841	rs10829151
18949120	rs7093518
18949837	rs4747356
18949934	rs191886525
18950555	rs10829156
18950859	rs12762752
18951085	rs17622920
18951087	rs77827646
18951463	rs10829157
18951486	rs75899367
18951628	rs148812312
18951639	rs142504308
18951696	rs138903949
18951933	rs118150698
18951967	rs7917323
18952006	rs115871704
18952563	rs7098826
18952698	rs187746998
18953088	rs4748505
18953399	rs11015454
18953420	rs7922241
18953857	rs17695669
18954937	rs45593736
18955701	rs17623007
18956249	rs150993025
18956340	rs7081435
18956560	rs79757361
18956643	rs10764666
18957647	rs10741127
18957766	rs4748506
18957811	rs144325371
18957845	rs4748507
18957900	rs141556469
18958317	rs117074093
18958646	rs4748508
18959086	rs61839375
18959091	rs11597737
18959486	rs139542874
18959791	rs11015514
18959794	rs7072624
18960064	rs7072963
18960080	rs7086911
18960201	rs11015519
18960550	rs12784555
18960554	rs79621038
18960592	rs12784711
18960903	rs4747357
18961024	rs149404464
18961900	rs11015533
18962183	rs7082880
18962193	rs139545633
18962409	rs75531914
18962416	rs11015540
18962437	rs7096923
18962541	rs10829186
18962639	rs183755914
18962780	rs7087030
18963038	rs78279905
18963514	rs116988237
18963551	rs11812501
18963787	rs12767046
18963995	rs45466995
18964097	rs12359433
18964840	rs6482597
18964911	rs4310518
18964939	rs41305695
18965160	rs12571687
18965960	rs12098599
18966142	rs41282212
18966490	rs12765026
18966498	rs140906921
18966741	rs1055114
18966867	rs1055116
18966907	rs10741129
18967103	rs138454626
18967314	rs142539185
18967608	rs45499092
18967618	rs8181345
18967803	rs141600070
18967941	rs10829199
18968668	rs12779018
18968736	rs11015583
18968890	rs41282230
18969276	rs11015592
18969348	rs117648795
18969696	rs144089142
18969812	rs11540309
18970007	rs12782882
18970125	rs11540308
18970314	rs79974970
18971121	rs1027193
18971265	rs1027194
18971664	rs80311769
18971789	rs12355670
18972059	rs10741131
18972354	rs142487726
18972378	rs7896918
18972401	rs80162025
18972469	rs139577428
18972474	rs7922005
18972571	rs10741132
18972804	rs4748509
18973339	rs10829213
18973521	rs7070044
18973625	rs140553856
18973795	rs7073751
18973797	rs11595491
18973827	rs7084709
18974011	rs10764691
18974267	rs77657954
18974334	rs12357594
18974351	rs7909570
18974546	rs7909845
18974637	rs111648476
18974707	rs7910902
18974824	rs12355664
18974966	rs12359572
18974986	rs12359581
18975149	rs7094245
18975192	rs10159584
18975248	rs7094376
18975462	rs143757407
18975561	rs7074671
18975731	rs117857507
18976314	rs76127331
18976659	rs7079742
18976861	rs78278528
18977139	rs7069955
18977879	rs7067650
18977967	rs140710258
18978245	rs11015631
18978711	rs111472693
18978822	rs117318095
18978909	rs79127399
18979235	rs143538295
18979469	rs11015633
18979559	rs11015634
18979794	rs112524451
18979972	rs11015641
18980014	rs10829230
18980019	rs11015645
18980060	rs10829232
18980735	rs112684783
18981103	rs4477355
18981153	rs57368216
18981156	rs59092695
18981553	rs112098779
18981744	rs111831430
18981850	rs10829237
18981863	rs146881154
18981915	rs11015683
18981934	rs7073513
18982031	rs4488098
18982244	rs4293025
18982667	rs11015693
18982679	rs185070848
18982716	rs8181418
18982965	rs6482617
18983174	rs79210830
18983182	rs16917646
18983720	rs10829239
18984199	rs11597091
18984553	rs117965369
18984571	rs9633629
18984666	rs11015702
18984687	rs10829245
18984869	rs111277570
18984983	rs11015706
18985088	rs11814951
18985129	rs11815673
18985211	rs4748510
18985337	rs192549133
18985340	rs10741133
18985547	rs11015708
18985714	rs1490197
18985840	rs1490196
18986052	rs10829247
18986325	rs59250370
18986460	rs113591324
18986822	rs76046289
18987158	rs7092524
18987251	rs76851532
18987717	rs113977809
18987773	rs10829249
18987813	rs7901566
18987822	rs72775129
18988372	rs144364113
18988546	rs12219622
18988807	rs984292
18989189	rs10508565
18989610	rs11015731
18989801	rs117607218
18990315	rs1542727
18990440	rs112881858
18990816	rs12266596
18991177	rs10829255
18991288	rs11015741
18991380	rs10741134
18991623	rs7082751
18991696	rs7086190
18991757	rs10829257
18991894	rs77700257
18992258	rs142581315
18992509	rs57795290
18993063	rs117208695
18993221	rs373135968
18993303	rs10764694
18994199	rs118080938
18994583	rs11015781
18994655	rs4276995
18994804	rs58272255
18995233	rs75309736
18995250	rs78034092
18995363	rs12571697
18995894	rs10829260
18995964	rs35818823
18996101	rs112089971
18996317	rs117075583
18996761	rs12573176
18996795	rs4748511
18997520	rs11015799
18997606	rs11015801
18998273	rs4445548
18998473	rs28476586
18999055	rs7090623
18999233	rs12570093
18999317	rs148023535
18999511	rs17702272
18999678	rs113296527
18999976	rs10829262
19000055	rs11015818
19000074	rs11015819
19000114	rs11015820
19000173	rs12767230
19000186	rs113628447
19000271	rs61839394
19000366	rs78094408
19000677	rs11015824
19000781	rs117762166
19000958	rs114870765
19001224	rs7917321
19001727	rs10829264
19002336	rs17702308
19002450	rs11015831
19002550	rs7098949
19002657	rs75398350
19002710	rs16917693
19002796	rs58453840
19002803	rs61839395
19002887	rs11015839
19002969	rs11015841
19003071	rs1387836
19003093	rs1387837
19003265	rs2009241
19003295	rs1844549
19003430	rs1844550
19003598	rs112839024
19003680	rs116921298
19004071	rs72775133
19004536	rs7095167
19004596	rs61839396
19004637	rs7095319
19004705	rs117840555
19004939	rs61033847
19004952	rs4748512
19005039	rs11015860
19005058	rs55931411
19005168	rs144467002
19005544	rs182180443
19005644	rs10764702
19005800	rs7894191
19005836	rs35840835
19006075	rs112290318
19006511	rs10764710
19006824	rs10829276
19007149	rs11819657
19007170	rs143757357
19007178	rs117602476
19007261	rs10764711
19007270	rs72775137
19007478	rs10829277
19007487	rs112906386
19007587	rs10829278
19007616	rs112571450
19007717	rs77743255
19007722	rs7087861
19007819	rs10829279
19007844	rs10829280
19007922	rs10764712
19008134	rs12570499
19008185	rs4622154
19008258	rs1907042
19008280	rs1907041
19008309	rs117412763
19008500	rs2358186
19008594	rs113854251
19008675	rs4576719
19008943	rs140869126
19009056	rs111476374
19009398	rs7093661
19009698	rs7097370
19009759	rs12245924
19009967	rs7912040
19010142	rs7077466
19010143	rs7097952
19010309	rs7077749
19010469	rs7921519
19011015	rs768844
19011083	rs138973611
19011205	rs1817765
19011640	rs12254388
19012114	rs4628590
19012159	rs1552609
19012472	rs2358185
19012514	rs7098497
19012560	rs7074230
19012747	rs12780353
19012876	rs12258053
19012890	rs12413511
19012913	rs12260934
19013062	rs12260987
19013150	rs12258198
19013396	rs11015915
19013738	rs7894279
19013798	rs11015917
19013970	rs10829297
19015070	rs111851126
19015486	rs11015929
19015556	rs117168459
19015868	rs113671794
19016990	rs149713514
19017114	rs75871259
19017942	rs11015939
19018969	rs10829307
19019201	rs10764727
19019297	rs144051475
19019535	rs12413861
19019540	rs111249354
19020040	rs12359830
19020066	rs10508566
19020845	rs74418544
19020881	rs12220519
19021051	rs10829308
19021052	rs78932680
19021057	rs10829309
19021183	rs11015955
19021387	rs10508567
19021464	rs61839415
19022510	rs10764728
19022657	rs113736173
19022840	rs10764729
19023126	rs11015970
19023165	rs11015971
19023241	rs11015972
19023660	rs10734067
19023871	rs12355074
19024006	rs61839416
19024154	rs186393687
19024164	rs11015976
19024172	rs11015977
19024177	rs11015978
19024227	rs11015979
19024443	rs10829313
19024448	rs11015982
19025197	rs11593491
19025299	rs4748513
19025442	rs117028789
19026068	rs7895597
19026307	rs16917736
19026383	rs7897030
19026607	rs11006702
19026671	rs80108322
19026704	rs12776080
19026841	rs7096907
19026886	rs7074856
19027335	rs7076492
19027478	rs16917742
19027547	rs72775153
19027696	rs16917745
19028594	rs117210698
19028815	rs11006711
19029262	rs77019111
19029312	rs11006713
19029796	rs11006716
19029856	rs12267486
19030208	rs11592086
19030261	rs118155790
19030604	rs7091386
19030727	rs11006721
19030728	rs117553694
19030931	rs11006722
19031175	rs76037486
19031470	rs11006724
19031707	rs113849787
19031912	rs10763621
19031990	rs11006726
19032354	rs11006727
19032455	rs11591419
19032482	rs74888612
19032528	rs12241053
19032579	rs61839418
19032680	rs113493854
19032763	rs76423794
19032804	rs12354939
19032885	rs10826350
19033528	rs59365425
19033761	rs10763624
19033920	rs7899514
19034071	rs76562799
19034170	rs11006735
19034276	rs7901044
19034342	rs12266986
19034388	rs10826351
19034662	rs79471412
19034671	rs140808908
19034951	rs10763625
19035465	rs17703211
19035977	rs112616963
19036257	rs10826353
19036286	rs11006743
19036553	rs12360128
19036723	rs60472070
19036966	rs6481489
19037210	rs7910183
19037318	rs7922117
19037343	rs7910310
19037740	rs7474720
19038014	rs2884402
19038100	rs77925468
19038316	rs2104700
19038322	rs183338213
19038457	rs113116257
19038485	rs61839419
19038569	rs2094646
19038598	rs111794562
19038650	rs11006754
19039461	rs56370304
19039494	rs61839421
19039750	rs11006757
19039764	rs10763630
19040829	rs11006763
19040958	rs4748514
19041003	rs10826361
19041071	rs112755376
19042094	rs1873313
19042263	rs7911964
19042489	rs9919358
19043029	rs4748515
19043168	rs963383
19043546	rs12252990
19043635	rs4748516
19043678	rs4748517
19043714	rs11006773
19043965	rs11595362
19043992	rs9919430
19044206	rs146374968
19044470	rs112547234
19044717	rs16917752
19044816	rs12247246
19044914	rs12252470
19045112	rs10826369
19045354	rs10826371
19045369	rs10826372
19045471	rs11006780
19045589	rs1994607
19045878	rs76581133
19046654	rs4748518
19046689	rs10826375
19046719	rs113566945
19047191	rs10826378
19047401	rs1854469
19047592	rs72775164
19047674	rs74526980
19047992	rs11595053
19048133	rs57542548
19048382	rs1490194
19048581	rs78256143
19048747	rs2039130
19049305	rs11006792
19049891	rs138825089
19049934	rs16917771
19050072	rs10763631
19050431	rs1329219
19051314	rs141583142
19051497	rs11006795
19051549	rs12358235
19051603	rs12356693
19051607	rs12358248
19051644	rs61839445
19051782	rs192536331
19052107	rs61839446
19052123	rs12098652
19052264	rs111486900
19052382	rs117441197
19052399	rs10826381
19052600	rs10826382
19052666	rs72777127
19052707	rs12263712
19053003	rs2094647
19053477	rs12359416
19053551	rs12359075
19053827	rs12359725
19053896	rs1844548
19053951	rs1490193
19053990	rs1490192
19054403	rs12257144
19054421	rs2495840
19054555	rs12098594
19054576	rs2495839
19054816	rs16917787
19054895	rs61839447
19055000	rs61839448
19055291	rs2451505
19055572	rs16917789
19055655	rs118041524
19055784	rs2480312
19056311	rs7070661
19056366	rs7071665
19057003	rs76642275
19057122	rs117096031
19057210	rs7920515
19057452	rs7900461
19057575	rs60581802
19057577	rs2451506
19057868	rs2495838
19057928	rs117688533
19057973	rs61839450
19058292	rs76804927
19058636	rs72777141
19058672	rs76082698
19058760	rs2451507
19058917	rs2451508
19059481	rs1410916
19059501	rs146254014
19059576	rs1831252
19059581	rs1831253
19059660	rs139372011
19059708	rs12258183
19059813	rs9787683
19059820	rs9787684
19059845	rs148115520
19059957	rs145759770
19060014	rs137904410
19060077	rs117293047
19060340	rs7089902
19060436	rs61839451
19061392	rs11591274
19061623	rs2451509
19061889	rs16917797
19061898	rs17703879
19062222	rs2451510
19062256	rs2493624
19062350	rs111940349
19062351	rs11006878
19062352	rs146234485
19062390	rs72777149
19062527	rs11006879
19062636	rs61839453
19062809	rs16917798
19063251	rs112503195
19063418	rs2451511
19063797	rs2480313
19063941	rs12413388
19064202	rs117555739
19064408	rs61839454
19064724	rs113364383
19064736	rs2480336
19064739	rs2493623
19065081	rs2493622
19065279	rs2480309
19066165	rs2493621
19066273	rs2493620
19066455	rs149327910
19066855	rs2493619
19067110	rs2451512
19067289	rs2493618
19067813	rs1329223
19068981	rs2495836
19069048	rs2495835
19069850	rs113442301
19070264	rs16917807
19070335	rs16917808
19070688	rs2493617
19070775	rs111980018
19070828	rs2451522
19071035	rs7896207
19071251	rs2480338
19071649	rs2493616
19071656	rs2480340
19071664	rs11814689
19071761	rs2495834
19072263	rs2480343
19072625	rs74958073
19072752	rs111545114
19072980	rs7093424
19073631	rs1329236
19073844	rs1329235
19073973	rs2495833
19074236	rs2480344
19074251	rs79975549
19074461	rs2495832
19074770	rs1410921
19074958	rs16917823
19075032	rs188637877
19075309	rs61839455
19075443	rs181086594
19075872	rs9663531
19076636	rs2451515
19076845	rs9416775
19077101	rs1928355
19077216	rs182503643
19077299	rs1928358
19078445	rs111765057
19078873	rs10826440
19079333	rs2493615
19079338	rs118048762
19080647	rs2451519
19081085	rs2493614
19081595	rs2451518
19081599	rs77481166
19081778	rs12573426
19081842	rs111353701
19081864	rs2495830
19081881	rs2495829
19082041	rs139046659
19082294	rs74703178
19082797	rs2451517
19082976	rs79309409
19083423	rs111343458
19083500	rs11007019
19083596	rs7906282
19083830	rs2493611
19084533	rs76574257
19084607	rs116989840
19084616	rs79929402
19084905	rs1556112
19085342	rs7908403
19085407	rs2495828
19085424	rs2495827
19085518	rs7912006
19085862	rs2480311
19086041	rs2495826
19086148	rs2495825
19086205	rs117420069
19086209	rs2451514
19086816	rs111888944
19086833	rs7899447
19086919	rs113665730
19087334	rs2493610
19087367	rs2451513
19087376	rs7477705
19087431	rs72777171
19087450	rs2495824
19087524	rs61839457
19087644	rs79976008
19087670	rs117056022
19087853	rs72777173
19088072	rs10826460
19088161	rs2493627
19088452	rs72777176
19088718	rs139330724
19088937	rs117256846
19089081	rs7908741
19089303	rs149260485
19089316	rs72777177
19089680	rs112996188
19089844	rs4747359
19090128	rs2495823
19090565	rs11007082
19090812	rs913655
19090908	rs913654
19090952	rs913653
19091389	rs7082839
19092008	rs10763663
19092205	rs1952474
19092435	rs1844544
19092506	rs147935490
19092510	rs1844545
19092550	rs1844546
19092551	rs1928359
19092987	rs2451504
19093021	rs12415799
19093101	rs61841863
19093405	rs2480316
19093431	rs116990135
19093543	rs6481522
19093747	rs4447064
19094749	rs17631849
19094931	rs7087681
19094941	rs79244436
19095147	rs4748522
19095446	rs4748523
19095467	rs2480317
19095846	rs61841864
19096597	rs7094458
19097042	rs17631990
19097776	rs2480318
19098082	rs1360122
19099292	rs2480319
19099297	rs149854676
19099319	rs2495822
19099454	rs7915766
19099641	rs7899884
19099913	rs113847596
19100089	rs118124357
19100162	rs72779340
19100223	rs113939140
19100327	rs111899127
19100509	rs72779342
19100552	rs112041846
19100572	rs2183180
19100573	rs72779344
19100681	rs2480322
19100693	rs2495821
19100869	rs1576316
19101028	rs1159000
19101571	rs111672547
19101710	rs2495820
19101956	rs2987831
19102096	rs2480325
19102100	rs2480326
19102525	rs2480327
19102720	rs1329243
19102817	rs2495819
19102856	rs2480328
19103029	rs111515359
19103123	rs1590828
19103304	rs1581939
19103472	rs2480331
19103580	rs78762463
19103590	rs2480332
19103717	rs2495818
19103954	rs1116767
19104653	rs113026517
19104657	rs61841866
19105032	rs2480334
19105226	rs1329234
19105244	rs1329233
19105439	rs1329232
19105811	rs12571516
19105919	rs11007147
19106051	rs112729549
19106225	rs10826478
19106327	rs35712032
19106381	rs11007148
19106902	rs76747749
19108456	rs11815132
19108780	rs12246296
19108781	rs2480335
19108845	rs11007151
19108871	rs60747791
19109187	rs11007153
19109217	rs79369918
19109229	rs11007154
19109986	rs951828
19110057	rs11007155
19110331	rs870770
19110347	rs870771
19110355	rs870772
19110499	rs118104476
19110944	rs977016
19111022	rs72779359
19111035	rs1329225
19111230	rs977015
19111428	rs977014
19111532	rs7073042
19111726	rs7901495
19111883	rs140889736
19112615	rs1329224
19112748	rs138371174
19112954	rs111818556
19113155	rs61841888
19113171	rs7069228
19113195	rs61841889
19113402	rs111780194
19113410	rs7099842
19113897	rs16917869
19114014	rs4748528
19114132	rs4748529
19114175	rs147372365
19114249	rs74378665
19115153	rs1329237
19115197	rs1329238
19115566	rs10826480
19115637	rs16917873
19115942	rs117478997
19116011	rs12572254
19116024	rs12774392
19116304	rs1329240
19116610	rs1329241
19117208	rs76882024
19117575	rs7097608
19117819	rs12360239
19118287	rs11007193
19118376	rs72779363
19118563	rs3930255
19119018	rs2031927
19119654	rs11007195
19120158	rs112363144
19120169	rs7073789
19120422	rs7089776
19121070	rs75221921
19121271	rs7095160
19121547	rs10826498
19121597	rs112743023
19121922	rs4747361
19122016	rs7083302
19122262	rs61841890
19122272	rs6481535
19123123	rs16917878
19123371	rs10763667
19123761	rs11007211
19123809	rs12775126
19123912	rs12266498
19124910	rs2358244
19125181	rs2358245
19125235	rs1410922
19125313	rs951130
19125367	rs951129
19125491	rs6481537
19125639	rs117527827
19125732	rs7910779
19125864	rs1410923
19126178	rs1410924
19126732	rs2495846
19126895	rs2480337
19126957	rs6481538
19127427	rs182263734
19127544	rs117837587
19127973	rs2495845
19128191	rs1556113
19128597	rs2495844
19128721	rs4748531
19128927	rs10508568
19130053	rs139279919
19130308	rs11007242
19130317	rs4748532
19130362	rs1928360
19130438	rs4748533
19131478	rs1329244
19131493	rs79124000
19131560	rs6481543
19131616	rs6481544
19131698	rs61641517
19131790	rs72779373
19132548	rs1410925
19132571	rs2209975
19132682	rs77285452
19133713	rs1329245
19134122	rs1329246
19134236	rs1028923
19134461	rs12218717
19134481	rs1028924
19135361	rs2209976
19135570	rs111818008
19135597	rs1576311
19135623	rs1576312
19135695	rs1576313
19136166	rs79945206
19136317	rs1952475
19136407	rs75069859
19136838	rs11599671
19136969	rs78945324
19137079	rs76612964
19137100	rs7080850
19137326	rs11007271
19137408	rs11593006
19137652	rs1576314
19137660	rs1576315
19138002	rs12241535
19138060	rs1590829
19138314	rs1410926
19138527	rs1410927
19138583	rs143570298
19138877	rs61851128
19139099	rs7094084
19139142	rs2480341
19139178	rs7073098
19139585	rs56153239
19139708	rs1590830
19139771	rs1590831
19139879	rs1590832
19140688	rs2183181
19141012	rs144349046
19141091	rs187214031
19141127	rs6481550
19141327	rs76958695
19141347	rs117332273
19141695	rs112538324
19142348	rs1329217
19142509	rs61851129
19142870	rs72779383
19143017	rs72779385
19143156	rs7914831
19143281	rs77731317
19143293	rs928062
19143791	rs1410914
19144318	rs2495843
19144465	rs2358247
19144517	rs16917910
19144538	rs76625072
19144748	rs1928354
19144939	rs1928353
19145037	rs4748535
19145163	rs117543479
19145482	rs145197949
19145657	rs2104699
19145994	rs11007325
19146547	rs1536835
19146810	rs118015677
19146837	rs139026604
19147190	rs6481555
19147337	rs6481556
19147497	rs2495842
19147583	rs77190461
19147660	rs7086703
19148753	rs112986173
19149960	rs75014648
19150064	rs7911338
19150390	rs77298686
19151534	rs142757030
19151542	rs1329218
19152254	rs1556114
19152290	rs185122708
19152335	rs148695291
19152528	rs1556115
19152718	rs116878364
19153046	rs113114589
19153192	rs4748536
19153339	rs1360120
19153523	rs1360121
19154397	rs113699381
19154402	rs11007397
19154479	rs6481563
19154636	rs7085337
19154694	rs113736750
19154861	rs11007401
19154865	rs117334691
19155081	rs1556116
19155177	rs1556117
19155290	rs118131738
19155690	rs78099582
19155774	rs117450061
19155908	rs75959698
19155924	rs7910920
19156046	rs147751848
19156406	rs74852778
19156472	rs112535401
19157078	rs2480310
19157366	rs7899842
19157376	rs61851130
19157431	rs7898985
19157473	rs11007418
19157627	rs113706331
19158268	rs1952473
19158274	rs1952472
19158647	rs2495841
19158712	rs1410915
19159016	rs116852777
19159486	rs76995341
19159847	rs871986
19159984	rs913651
19160029	rs16917919
19160284	rs4145025
19160529	rs150846212
19160657	rs10763689
19160706	rs10763690
19160986	rs4748537
19162180	rs77817809
19163243	rs1928363
19163463	rs1928362
19163500	rs1928361
19164005	rs76687974
19165024	rs113790076
19165190	rs11007446
19165913	rs79033141
19166079	rs7900792
19166160	rs7916006
19166214	rs144039920
19166630	rs4443968
19166695	rs61851149
19167329	rs12763998
19167340	rs12764009
19167536	rs10826577
19167560	rs12783508
19167775	rs112098554
19167942	rs1329221
19167959	rs1329222
19169219	rs111591021
19169229	rs7071978
19169676	rs7917968
19169862	rs7921382
19170023	rs11007459
19170218	rs7901570
19170286	rs58061419
19170502	rs112939710
19171033	rs2884417
19172869	rs4747363
19173229	rs139113963
19173273	rs113671273
19173334	rs1339060
19173531	rs928061
19173550	rs928060
19173605	rs928059
19173833	rs12779288
19173892	rs117669598
19174084	rs16917922
19174240	rs1796718
19174304	rs12358682
19174363	rs7905160
19174427	rs7908637
19174469	rs7908654
19174603	rs13377052
19174610	rs7908908
19174661	rs113732059
19174691	rs61851150
19174747	rs12359880
19174910	rs12776470
19174999	rs16917924
19175310	rs75856818
19175480	rs11007481
19175583	rs1028926
19175590	rs10508569
19176047	rs113736044
19176184	rs149940258
19176286	rs147633134
19176367	rs2358252
19176431	rs41448847
19176488	rs60795661
19176670	rs11007487
19176810	rs928058
19177181	rs1576310
19177468	rs11814870
19177674	rs883039
19177892	rs913650
19178326	rs7358085
19178653	rs113673383
19178772	rs63328961
19178881	rs72781262
19178947	rs963105
19179379	rs74850127
19179653	rs13328790
19179947	rs12356022
19179956	rs12356023
19180129	rs12356042
19180138	rs11007511
19180440	rs112278856
19180494	rs61851151
19180575	rs12761510
19180663	rs1796717
19180717	rs2358254
19180765	rs11598199
19180788	rs2358255
19180855	rs4293026
19180911	rs75426702
19180913	rs4460714
19180915	rs11007517
19180919	rs1796716
19181104	rs4607963
19181172	rs4465267
19181241	rs11598310
19181467	rs7071565
19181539	rs9787596
19181708	rs112186812
19181848	rs75573933
19182620	rs11817173
19182721	rs10740799
19183328	rs7921494
19183417	rs9733813
19183950	rs75529439
19183957	rs7908404
19184203	rs61851163
19184241	rs77881328
19184313	rs61851164
19184354	rs10826609
19184403	rs7898119
19184591	rs111505751
19184862	rs1572721
19185052	rs6415945
19185414	rs76137897
19185452	rs11007534
19185614	rs75759193
19186096	rs1119480
19186157	rs1119481
19186274	rs1119482
19186385	rs117255615
19186431	rs1119483
19186956	rs1796715
19186970	rs9417692
19187198	rs4145925
19187239	rs7915717
19187410	rs61851165
19188143	rs61580588
19188570	rs10508570
19188774	rs79664991
19188903	rs12255512
19189434	rs984340
19189443	rs12769511
19189459	rs984341
19189530	rs984342
19189745	rs984343
19189913	rs11007552
19190079	rs9417699
19190257	rs10763713
19190678	rs147768820
19191128	rs61851168
19191145	rs35721668
19191573	rs181205818
19191604	rs7902612
19191647	rs6481583
19192119	rs7920556
19192361	rs10763715
19192418	rs11007564
19192812	rs3847371
19192853	rs3847372
19193957	rs10826618
19194099	rs2358256
19194504	rs140778842
19195423	rs77198855
19195492	rs7086992
19195530	rs117220298
19195718	rs17635177
19196269	rs140059850
19196306	rs17713260
19196749	rs61851172
19197015	rs118010763
19197138	rs10826626
19197265	rs1339061
19197290	rs58314964
19198258	rs10826628
19198427	rs3737265
19198569	rs3737264
19198833	rs3737263
19199405	rs1999958
19199671	rs946397
19199896	rs946396
19200582	rs11007623
19200730	rs111976375
19200786	rs7068983
19201549	rs11007630
19201562	rs1854470
19201675	rs17713607
19201699	rs12571013
19201744	rs75095925
19201869	rs11007632
19201980	rs77713489
19202082	rs61851173
19202257	rs12256565
19202480	rs991640
19202491	rs991641
19202731	rs61851174
19203300	rs75258188
19203799	rs1890506
19203814	rs34796131
19204242	rs11007642
19204859	rs11814999
19205103	rs2031928
19206243	rs78546402
19206506	rs372133775
19207073	rs56314234
19207446	rs1887924
19207493	rs72781290
19207542	rs1887923
19207765	rs138455305
19208515	rs7913804
19208534	rs7913808
19208566	rs11815393
19208749	rs7917242
19208835	rs11815790
19208856	rs6481617
19208896	rs12357474
19208904	rs11007659
19208922	rs12358497
19209038	rs12358506
19209094	rs12357490
19209132	rs11007660
19209159	rs11007661
19209184	rs1329231
19209432	rs1329230
19209449	rs192756710
19209456	rs1329229
19209464	rs7082964
19209497	rs7083085
19209516	rs7079419
19209639	rs1329228
19209690	rs10826664
19209717	rs10826665
19210120	rs10763729
19210655	rs115480566
19210751	rs12257274
19210836	rs7069490
19210902	rs7070698
19211214	rs12249985
19211659	rs118044901
19211773	rs10826671
19211904	rs11007668
19212041	rs11007670
19212255	rs9888119
19212287	rs9888029
19212326	rs9888030
19212492	rs9888031
19212500	rs9888032
19212675	rs12782215
19212763	rs9888044
19212949	rs9888126
19213206	rs10763730
19213219	rs10763731
19213262	rs10763732
19213268	rs10763733
19213358	rs10763734
19213372	rs138421612
19213548	rs10047399
19213779	rs80080672
19213876	rs147391145
19214155	rs28491607
19214157	rs12770718
19214324	rs55665210
19214413	rs7084729
19214460	rs11007674
19214619	rs2225258
19214651	rs2209974
19214665	rs2209973
19214920	rs12219283
19214967	rs11007679
19215104	rs78304507
19215127	rs76874829
19215261	rs142249381
19215521	rs1329227
19215628	rs1329226
19216293	rs141331490
19216547	rs75699168
19216735	rs145120064
19216749	rs10826672
19216796	rs118119820
19216847	rs182477893
19217066	rs75886563
19217103	rs77707017
19217199	rs149009332
19217273	rs143840923
19217402	rs148192901
19217748	rs80020625
19217846	rs77125758
19217861	rs74965642
19217998	rs185473665
19218108	rs147194256
19218206	rs12780574
19218272	rs139589547
19218453	rs80204471
19218484	rs144637592
19218488	rs11007691
19218522	rs144210384
19218688	rs80269468
19218736	rs1538465
19219130	rs1538464
19219338	rs145426288
19219347	rs141090251
19219422	rs116908282
19219509	rs78347341
19219532	rs80144751
19219565	rs4326693
19219814	rs4255444
19219840	rs4619042
19219913	rs4633353
19220096	rs1538461
19220146	rs74803387
19220172	rs1538462
19220323	rs117502755
19220399	rs1538463
19220555	rs1416462
19220624	rs145905425
19220631	rs118028218
19220680	rs1416463
19221125	rs1934048
19221158	rs141276475
19221213	rs1339058
19221378	rs1339059
19221571	rs10763736
19221728	rs7097679
19222044	rs142715252
19222197	rs146063022
19222276	rs547174893
19222335	rs4622157
19222423	rs5018912
19222424	rs11819712
19223062	rs11007711
19223084	rs186220009
19223121	rs75034473
19223193	rs182698619
19223279	rs77178449
19223292	rs187902331
19223794	rs144988797
19223944	rs7073660
19223964	rs148868975
19223972	rs7094786
19223984	rs113644780
19224056	rs7094929
19224075	rs7073925
19224086	rs7095029
19224110	rs111636262
19224308	rs146914920
19224323	rs192340982
19224434	rs7095499
19224446	rs150842483
19224539	rs11516774
19224599	rs11516775
19224648	rs4298796
19224815	rs2358271
19224833	rs117004092
19224846	rs2358272
19225075	rs141923921
19225077	rs34289237
19225439	rs117662132
19225562	rs7098083
19225596	rs11593185
19226046	rs79575739
19226179	rs183317537
19226186	rs139559020
```
