## Supplementary material for "Characterization of shared and ancestry-specific signals driving complex traits using multi-ancestry fine-mapping": susiex_nc1.cs80.cs

```
CS_ID	SNP	BP	REF_ALLELE	ALT_ALLELE	REF_FRQ	BETA	SE	-LOG10P	CS_PIP	OVRL_PIP
1	chr10:49152178:G:A	49152178	A,A	G,G	1,1	inf,inf	inf,inf	10.5364,0.73718	0.0683407	0.0683407
1	chr10:49053835:C:T	49053835	T,T	C,C	1,1	inf,inf	inf,inf	10.7924,0.110128	0.0557327	0.0557327
1	chr10:49093847:A:G	49093847	G,G	A,A	1,1	inf,-inf	inf,inf	10.7341,0.223565	0.0536033	0.0536033
1	chr10:49090014:G:A	49090014	A,A	G,G	1,1	inf,-inf	inf,inf	10.7404,0.0164673	0.047936	0.047936
1	chr10:49090146:G:T	49090146	T,T	G,G	1,1	inf,-inf	inf,inf	10.7268,0.00801882	0.0464885	0.0464885
1	chr10:49053732:T:G	49053732	G,G	T,T	1,1	inf,inf	inf,inf	10.7067,0.116352	0.0462986	0.0462986
1	chr10:49055831:G:A	49055831	A,A	G,G	1,1	inf,inf	inf,inf	10.6576,0.132502	0.041992	0.041992
1	chr10:49056985:C:T	49056985	T,T	C,C	1,1	inf,inf	inf,inf	10.6415,0.126253	0.0403561	0.0403561
1	chr10:49056159:C:G	49056159	G,G	C,C	1,1	inf,inf	inf,inf	10.6389,0.128842	0.0401934	0.0401934
1	chr10:49079527:A:G	49079527	G,G	A,A	1,1	inf,inf	inf,inf	10.6,0.0986368	0.0362066	0.0362066
1	chr10:49058885:G:T	49058885	T,T	G,G	1,1	inf,inf	inf,inf	10.5691,0.142826	0.034794	0.034794
1	chr10:49127796:C:T	49127796	T,T	C,C	1,1	inf,inf	inf,inf	10.191,0.761822	0.0331541	0.0331541
1	chr10:49141334:A:G	49141334	G,G	A,A	1,1	inf,inf	inf,inf	10.2124,0.730329	0.0330879	0.0330879
1	chr10:49140816:G:A	49140816	A,A	G,G	1,1	inf,inf	inf,inf	10.1562,0.709948	0.0283284	0.0283284
1	chr10:49139195:T:C	49139195	C,C	T,T	1,1	inf,inf	inf,inf	10.152,0.70883	0.0280195	0.0280195
1	chr10:49130937:C:T	49130937	T,T	C,C	1,1	inf,inf	inf,inf	10.1042,0.709742	0.0252571	0.0252571
1	chr10:49069540:C:T	49069540	T,T	C,C	1,1	inf,inf	inf,inf	10.3384,0.322629	0.0248608	0.0248608
1	chr10:49069530:G:T	49069530	T,T	G,G	1,1	inf,inf	inf,inf	10.3296,0.322629	0.0243812	0.0243812
1	chr10:49074184:A:G	49074184	G,G	A,A	1,1	inf,inf	inf,inf	10.3589,0.257359	0.024224	0.024224
1	chr10:49101804:A:G	49101804	G,G	A,A	1,1	inf,inf	inf,inf	10.4206,0.0806652	0.0241482	0.0241482
1	chr10:49047523:T:G	49047523	G,G	T,T	1,1	inf,inf	inf,inf	10.3864,0.165355	0.0236569	0.0236569
1	chr10:49072747:C:T	49072747	T,T	C,C	1,1	inf,inf	inf,inf	10.3221,0.262187	0.0224464	0.0224464
```
