## Supplementary material for "Characterization of shared and ancestry-specific signals driving complex traits using multi-ancestry fine-mapping": susiex_nc1.cs80.snp

```
BP	SNP	PIP(CS1)	LogBF(CS1,Pop1)	LogBF(CS1,Pop2)
48554667	chr10:48554667:G:A	7.46109e-11	-1.61436	0.316878
48554713	chr10:48554713:C:T	2.29834e-10	-2.30037e-10	-0.172416
48554750	chr10:48554750:C:A	2.04768e-10	0.825697	-1.11359
48554762	chr10:48554762:G:A	2.05139e-10	0.850245	-1.13633
48554838	chr10:48554838:C:T	2.02774e-10	-2.30037e-10	-0.297682
48555121	chr10:48555121:T:C	1.76878e-11	-1.68829	-1.04861
48555202	chr10:48555202:A:G	1.83629e-11	-1.69261	-1.00683
48555373	chr10:48555373:GAGGAGTGTCACGA:G	1.88679e-11	-1.79046	-0.88185
48555573	chr10:48555573:C:T	1.35875e-11	-1.81517	-1.18545
48555632	chr10:48555632:A:C	1.36796e-11	-1.80582	-1.18804
48555672	chr10:48555672:C:T	1.36334e-11	-1.81112	-1.18613
48555749	chr10:48555749:T:C	1.48035e-10	-2.30037e-10	-0.612322
48555773	chr10:48555773:A:C	1.34086e-11	-1.82087	-1.19301
48556005	chr10:48556005:A:C	3.47436e-11	-1.39775	-0.664031
48556016	chr10:48556016:A:T	1.34684e-11	-1.81337	-1.19606
48556086	chr10:48556086:G:A	1.35689e-11	-1.80691	-1.19507
48556285	chr10:48556285:G:GACACTAACTC	1.35336e-11	-1.81029	-1.1943
48556372	chr10:48556372:C:A	1.35834e-11	-1.81123	-1.1897
48556629	chr10:48556629:G:A	1.35743e-11	-1.81327	-1.18832
48556775	chr10:48556775:A:G	1.34496e-11	-1.82198	-1.18884
48557018	chr10:48557018:C:T	1.33373e-11	-1.81854	-1.20067
48557024	chr10:48557024:T:G	2.1951e-10	-2.30037e-10	-0.218374
48557225	chr10:48557225:C:T	2.00868e-10	-2.30037e-10	-0.307123
48557241	chr10:48557241:G:A	2.96154e-11	-1.07708	-1.1444
48557256	chr10:48557256:T:A	7.6246e-11	-1.11844	-0.157366
48557292	chr10:48557292:A:G	1.3271e-11	-1.83498	-1.18921
48557337	chr10:48557337:G:A	5.82755e-09	2.97895	0.0816242
48557347	chr10:48557347:A:G	1.31896e-11	-1.83484	-1.19551
48557529	chr10:48557529:A:G	1.34597e-11	-1.8238	-1.18627
48558021	chr10:48558021:G:A	2.67835e-11	-1.16181	-1.16017
48558022	chr10:48558022:T:C	1.32299e-11	-1.82737	-1.19992
48558428	chr10:48558428:T:G	1.84032e-10	-2.30037e-10	-0.394666
48558431	chr10:48558431:T:C	1.92054e-09	-2.30037e-10	1.95059
48558586	chr10:48558586:C:T	6.62386e-11	-1.48764	0.0711346
48558732	chr10:48558732:A:G	1.31965e-11	-1.8377	-1.19212
48558840	chr10:48558840:A:G	5.23179e-09	2.80208	0.150657
48558904	chr10:48558904:A:G	1.33633e-11	-1.82643	-1.19084
48559058	chr10:48559058:C:T	1.33868e-11	-1.83837	-1.17713
48559060	chr10:48559060:C:T	8.52734e-11	-2.30037e-10	-1.16391
48559201	chr10:48559201:C:T	1.32156e-11	-1.8397	-1.18867
48559298	chr10:48559298:G:T	2.70147e-11	-1.15909	-1.1543
48559324	chr10:48559324:G:A	1.37458e-11	-1.81314	-1.1759
48559501	chr10:48559501:T:C	2.36019e-11	-1.28571	-1.16273
48559704	chr10:48559704:A:G	9.03102e-11	-2.30037e-10	-1.10652
48559756	chr10:48559756:A:T	1.10706e-10	-2.30037e-10	-0.902894
48559788	chr10:48559788:A:C	1.10634e-10	-2.30037e-10	-0.903546
48559954	chr10:48559954:T:C	2.46339e-11	-1.23528	-1.17037
48560113	chr10:48560113:T:C	2.36576e-11	-1.27552	-1.17057
48560245	chr10:48560245:A:G	1.38687e-09	1.62503	-2.51468e-10
48560369	chr10:48560369:A:G	1.0901e-10	-2.30037e-10	-0.91833
48560387	chr10:48560387:T:G	9.15688e-11	-1.06634	-0.0263453
48560563	chr10:48560563:A:G	1.4734e-10	-2.30037e-10	-0.617033
48560735	chr10:48560735:C:T	1.02715e-10	-2.30037e-10	-0.977818
48560776	chr10:48560776:C:T	1.46679e-10	-2.30037e-10	-0.621527
48560848	chr10:48560848:C:T	2.41355e-11	-1.25652	-1.16957
48560968	chr10:48560968:T:C	2.45199e-11	-1.25392	-1.15637
48561070	chr10:48561070:A:G	1.44206e-10	-2.30037e-10	-0.63853
48561361	chr10:48561361:T:A	1.25501e-11	-1.90399	-1.17605
48561482	chr10:48561482:T:A	2.40609e-11	-1.26817	-1.16101
48561687	chr10:48561687:A:G	2.31619e-11	-1.30082	-1.16645
48561704	chr10:48561704:T:C	7.77555e-11	-1.2562	-2.51468e-10
48561867	chr10:48561867:A:G	1.69518e-09	-2.30037e-10	1.82577
48561952	chr10:48561952:A:G	7.06413e-10	2.08093	-1.13051
48562596	chr10:48562596:A:G	8.22139e-11	-2.30037e-10	-1.20045
48562771	chr10:48562771:T:C	1.42894e-11	-1.74979	-1.20047
48562779	chr10:48562779:T:A	1.04118e-10	-2.30037e-10	-0.964249
48563071	chr10:48563071:G:A	1.95195e-09	3.15573	-1.18892
48563105	chr10:48563105:A:G	1.40182e-11	-1.85642	-1.11299
48564021	chr10:48564021:T:C	1.20451e-09	2.6568	-1.17275
48564042	chr10:48564042:G:A	2.12658e-10	-2.30037e-10	-0.250089
48564080	chr10:48564080:C:T	9.84034e-11	-2.30037e-10	-1.0207
48564159	chr10:48564159:A:G	1.33029e-09	2.75302	-1.16965
48564219	chr10:48564219:TC:T	1.02665e-10	-2.30037e-10	-0.978305
48564458	chr10:48564458:A:G	7.90457e-10	2.23973	-1.17689
48564521	chr10:48564521:C:T	9.68634e-11	-2.30037e-10	-1.03647
48564574	chr10:48564574:A:G	1.25461e-11	-1.89847	-1.18189
48564612	chr10:48564612:T:A	4.16607e-10	-2.30037e-10	0.422371
48564652	chr10:48564652:C:T	5.01003e-11	-1.69575	-2.51468e-10
48564744	chr10:48564744:C:G	1.30847e-10	-2.30037e-10	-0.735744
48565140	chr10:48565140:G:A	2.59448e-11	-1.15631	-1.19749
48565167	chr10:48565167:G:GAC	1.71764e-11	-1.61527	-1.15097
48565250	chr10:48565250:C:T	2.91792e-11	-1.07587	-1.16045
48565444	chr10:48565444:A:G	1.51239e-11	-1.91862	-0.974879
48565471	chr10:48565471:A:G	2.03322e-10	-2.30037e-10	-0.294981
48565625	chr10:48565625:G:A	1.23394e-11	-1.89825	-1.19872
48566092	chr10:48566092:T:A	1.25709e-11	-1.91856	-1.15983
48566164	chr10:48566164:A:G	1.26e-11	-1.91832	-1.15776
48566244	chr10:48566244:C:T	1.25753e-11	-1.91855	-1.15949
48566311	chr10:48566311:C:T	1.20411e-10	-2.30037e-10	-0.818866
48566588	chr10:48566588:C:T	3.03189e-11	-1.54522	-0.652781
48566847	chr10:48566847:C:G	8.27297e-11	-2.30037e-10	-1.1942
48566874	chr10:48566874:T:C	1.25738e-11	-1.91598	-1.16217
48566879	chr10:48566879:T:G	1.26026e-11	-1.91831	-1.15756
48566881	chr10:48566881:T:C	1.21215e-11	-1.91535	-1.19944
48566975	chr10:48566975:C:T	1.26239e-11	-1.91868	-1.1555
48567121	chr10:48567121:A:T	1.26202e-11	-1.91848	-1.15599
48567158	chr10:48567158:C:T	1.85035e-11	-1.77336	-0.91845
48567216	chr10:48567216:C:T	4.52196e-11	-1.01839	-0.779855
48567328	chr10:48567328:C:T	1.26843e-11	-1.91727	-1.15214
48567999	chr10:48567999:G:A	1.25493e-11	-1.9183	-1.16182
48568021	chr10:48568021:A:G	1.2512e-11	-1.91858	-1.16451
48568052	chr10:48568052:A:T	2.75162e-11	-1.11291	-1.18209
48568083	chr10:48568083:G:A	1.25891e-11	-1.91835	-1.15859
48568108	chr10:48568108:C:G	1.25289e-11	-1.9027	-1.17904
48568244	chr10:48568244:T:C	9.68857e-11	-2.30037e-10	-1.03624
48568295	chr10:48568295:T:C	1.72044e-11	-1.80198	-0.962634
48568478	chr10:48568478:C:A	1.19674e-10	-2.30037e-10	-0.825004
48568525	chr10:48568525:A:G	1.21407e-11	-1.91572	-1.19749
48568531	chr10:48568531:A:G	1.21117e-11	-1.91641	-1.19919
48568558	chr10:48568558:G:T	4.58602e-10	-2.30037e-10	0.518409
48568839	chr10:48568839:G:T	1.21386e-11	-1.91564	-1.19774
48568914	chr10:48568914:A:T	1.21124e-11	-1.91592	-1.19963
48569028	chr10:48569028:T:C	1.21149e-11	-1.91523	-1.2001
48569735	chr10:48569735:A:G	1.21343e-11	-1.91351	-1.20022
48569770	chr10:48569770:C:T	1.05974e-10	-2.30037e-10	-0.946576
48569828	chr10:48569828:T:C	9.18427e-11	-2.30037e-10	-1.0897
48569900	chr10:48569900:A:G	1.26377e-11	-1.91862	-1.15447
48570192	chr10:48570192:T:TA	1.3182e-11	-1.91695	-1.11397
48570352	chr10:48570352:G:A	3.48383e-10	-2.30037e-10	0.24353
48570377	chr10:48570377:T:C	8.53617e-10	2.3306	-1.19089
48570479	chr10:48570479:C:T	1.68433e-10	-2.30037e-10	-0.483238
48570693	chr10:48570693:C:A	1.26147e-11	-1.91876	-1.15615
48570890	chr10:48570890:G:T	8.2884e-11	-2.30037e-10	-1.19233
48570923	chr10:48570923:G:A	4.49382e-11	-1.80449	-2.51468e-10
48571072	chr10:48571072:G:A	4.73029e-10	-2.30037e-10	0.549383
48571121	chr10:48571121:T:C	4.54899e-10	-2.30037e-10	0.510301
48571221	chr10:48571221:C:T	1.16478e-10	-2.30037e-10	-0.852067
48571844	chr10:48571844:A:G	1.2609e-11	-1.91875	-1.15662
48571846	chr10:48571846:T:C	1.26227e-11	-1.91878	-1.1555
48572059	chr10:48572059:A:T	1.25761e-11	-1.91861	-1.15936
48572183	chr10:48572183:TCCAA:T	1.26076e-11	-1.91877	-1.15671
48572324	chr10:48572324:C:T	1.25455e-11	-1.91876	-1.16165
48572436	chr10:48572436:A:C	1.25685e-11	-1.91877	-1.15981
48572444	chr10:48572444:G:T	1.25498e-11	-1.91877	-1.1613
48572520	chr10:48572520:G:A	1.25524e-11	-1.91874	-1.16112
48572531	chr10:48572531:A:G	9.61417e-11	-2.30037e-10	-1.04395
48572556	chr10:48572556:G:A	1.25544e-11	-1.91848	-1.16123
48573131	chr10:48573131:C:T	2.82057e-10	-2.30037e-10	0.0323354
48573148	chr10:48573148:C:T	4.01094e-11	-1.91816	-2.51468e-10
48573296	chr10:48573296:A:G	1.26077e-11	-1.91874	-1.15672
48573467	chr10:48573467:G:A	2.95283e-10	-2.30037e-10	0.0781597
48573938	chr10:48573938:T:C	9.15769e-11	-2.30037e-10	-1.09259
48574057	chr10:48574057:TAAAC:T	1.25188e-11	-1.91874	-1.1638
48574120	chr10:48574120:A:G	9.19887e-10	2.40423	-1.18975
48574142	chr10:48574142:C:A	1.26377e-11	-1.9177	-1.15539
48574307	chr10:48574307:C:T	2.24747e-10	-2.30037e-10	-0.194796
48574372	chr10:48574372:T:C	2.71327e-11	-1.38563	-0.923406
48574588	chr10:48574588:G:A	6.21147e-11	-1.48079	-2.51468e-10
48575159	chr10:48575159:G:A	1.30109e-11	-1.86197	-1.18202
48575200	chr10:48575200:C:T	2.69454e-11	-1.73598	-0.579977
48575313	chr10:48575313:G:C	1.39153e-11	-1.91867	-1.05812
48575386	chr10:48575386:G:C	2.08658e-10	-2.30037e-10	-0.269076
48575388	chr10:48575388:G:A	8.47843e-11	-2.30037e-10	-1.16966
48575452	chr10:48575452:C:T	1.30236e-11	-1.91239	-1.13062
48575495	chr10:48575495:T:C	1.4846e-11	-1.89795	-1.01409
48575814	chr10:48575814:G:A	2.83128e-11	-1.70357	-0.562892
48576056	chr10:48576056:T:C	4.78659e-11	-1.05157	-0.6898
48576061	chr10:48576061:G:C	1.48344e-10	-2.30037e-10	-0.610241
48576098	chr10:48576098:T:A	1.6745e-11	-1.87562	-0.916053
48576118	chr10:48576118:G:A	4.09679e-11	-1.89699	-2.51468e-10
48576175	chr10:48576175:A:G	1.87619e-11	-1.86574	-0.812207
48576468	chr10:48576468:G:A	1.45971e-11	-1.88539	-1.04356
48576557	chr10:48576557:C:T	1.45208e-11	-1.87966	-1.05453
48576861	chr10:48576861:G:A	1.46212e-11	-1.88417	-1.04313
48576866	chr10:48576866:T:C	8.82801e-11	-2.30037e-10	-1.12926
48577013	chr10:48577013:G:T	1.48393e-11	-1.86075	-1.05175
48577129	chr10:48577129:A:G	1.40915e-11	-1.87742	-1.08678
48577432	chr10:48577432:C:T	9.79864e-11	-2.30037e-10	-1.02494
48577435	chr10:48577435:C:T	1.73146e-11	-1.79244	-0.965783
48577621	chr10:48577621:C:T	6.74034e-11	-1.39908	-2.51468e-10
48577664	chr10:48577664:A:G	4.42775e-10	-2.30037e-10	0.483289
48577705	chr10:48577705:TAC:T	1.56348e-11	-1.77903	-1.08124
48577919	chr10:48577919:C:T	2.83651e-11	-1.29026	-0.974355
48578371	chr10:48578371:T:C	2.24513e-10	0.990493	-1.18633
48578398	chr10:48578398:C:T	1.27109e-11	-1.87187	-1.19544
48578777	chr10:48578777:G:C	1.50556e-11	-1.87611	-1.02191
48578791	chr10:48578791:G:A	1.88128e-10	0.807484	-1.18014
48579000	chr10:48579000:T:C	1.4645e-11	-1.89003	-1.03564
48579033	chr10:48579033:C:T	2.33826e-11	-1.40797	-1.04981
48579176	chr10:48579176:C:T	2.67264e-11	-1.44283	-0.881295
48579579	chr10:48579579:T:C	1.27822e-11	-1.8927	-1.16902
48579628	chr10:48579628:G:T	3.16419e-11	-1.274	-0.881292
48579764	chr10:48579764:C:T	1.39638e-10	-2.30037e-10	-0.670719
48579771	chr10:48579771:G:C	3.39056e-11	-1.22963	-0.856565
48579791	chr10:48579791:CT:C	1.88948e-10	0.810391	-1.17869
48579940	chr10:48579940:G:A	2.21484e-11	-1.41106	-1.10095
48580318	chr10:48580318:G:A	1.07486e-10	-2.30037e-10	-0.932415
48580731	chr10:48580731:T:C	2.46184e-10	-2.30037e-10	-0.103694
48580837	chr10:48580837:G:A	3.63601e-11	-1.18207	-0.834233
48580868	chr10:48580868:AC:A	3.45494e-11	-1.24301	-0.824376
48580904	chr10:48580904:C:T	8.2832e-11	-2.30037e-10	-1.19296
48581042	chr10:48581042:G:C	2.19899e-11	-1.4213	-1.09788
48581091	chr10:48581091:C:T	3.26e-11	-1.27376	-0.851697
48581185	chr10:48581185:T:C	3.17695e-11	-1.25175	-0.899511
48581258	chr10:48581258:C:T	3.45568e-11	-1.25997	-0.807198
48581410	chr10:48581410:T:G	3.23277e-11	-1.24652	-0.887325
48581508	chr10:48581508:C:G	1.25168e-10	-2.30037e-10	-0.780114
48581661	chr10:48581661:T:C	2.56967e-10	-2.30037e-10	-0.0608266
48581896	chr10:48581896:A:G	2.16443e-11	-1.53584	-0.999192
48581934	chr10:48581934:T:C	3.50213e-11	-0.853841	-1.19998
48582505	chr10:48582505:A:T	2.68827e-11	-1.12043	-1.19786
48582683	chr10:48582683:A:G	4.06362e-11	-0.748715	-1.1564
48582927	chr10:48582927:C:T	1.53088e-11	-1.74755	-1.13379
48583362	chr10:48583362:G:A	2.24608e-11	-1.29868	-1.19933
48583429	chr10:48583429:A:G	2.42774e-11	-1.22278	-1.19744
48583986	chr10:48583986:G:T	2.3892e-11	-1.24132	-1.19491
48584052	chr10:48584052:T:G	1.56664e-11	-1.83729	-1.02096
48584337	chr10:48584337:C:T	1.43446e-11	-1.75402	-1.19238
48584589	chr10:48584589:G:A	9.33423e-11	-2.30037e-10	-1.0735
48584723	chr10:48584723:G:A	6.7612e-11	-0.487322	-0.908665
48584765	chr10:48584765:C:T	2.45525e-11	-1.21415	-1.19481
48584811	chr10:48584811:G:A	2.75409e-11	-1.09442	-1.19968
48584950	chr10:48584950:C:T	8.84797e-11	-0.99584	-0.13116
48585296	chr10:48585296:G:GT	2.38852e-11	-1.2419	-1.19461
48585346	chr10:48585346:C:A	2.0304e-11	-1.61921	-0.979745
48585351	chr10:48585351:A:G	2.39309e-11	-1.23508	-1.19952
48585352	chr10:48585352:C:T	2.38336e-11	-1.24169	-1.19699
48585470	chr10:48585470:T:C	5.58845e-11	-0.62696	-0.959526
48585509	chr10:48585509:T:C	2.37107e-11	-1.24589	-1.19796
48585632	chr10:48585632:T:G	3.1413e-10	-2.30037e-10	0.140033
48585649	chr10:48585649:C:T	1.93046e-10	-2.30037e-10	-0.346847
48586000	chr10:48586000:A:C	2.44592e-11	-1.21323	-1.19954
48586007	chr10:48586007:C:A	1.25751e-10	-2.30037e-10	-0.77547
48586054	chr10:48586054:T:C	1.36394e-10	-2.30037e-10	-0.694228
48586436	chr10:48586436:A:G	5.32003e-11	-0.624775	-1.01093
48586457	chr10:48586457:G:A	2.58317e-10	-2.30037e-10	-0.0555865
48586533	chr10:48586533:G:A	2.37259e-11	-1.2439	-1.19931
48586539	chr10:48586539:C:T	2.72692e-10	-2.30037e-10	-0.00142931
48586565	chr10:48586565:T:C	4.82957e-11	-0.736583	-0.995848
48586568	chr10:48586568:C:T	2.44684e-11	-1.21368	-1.19871
48586673	chr10:48586673:C:T	2.24145e-11	-1.33003	-1.17004
48586907	chr10:48586907:C:T	3.1562e-11	-1.08407	-1.07376
48587131	chr10:48587131:G:T	2.46877e-11	-1.20492	-1.19855
48587215	chr10:48587215:A:G	1.97011e-10	-2.30037e-10	-0.326515
48587521	chr10:48587521:G:A	2.47238e-11	-1.20357	-1.19843
48587528	chr10:48587528:TTGTTTCCCC:T	2.4652e-11	-1.20734	-1.19758
48587591	chr10:48587591:T:C	1.20876e-11	-1.9186	-1.19898
48587755	chr10:48587755:TACA:T	2.35634e-11	-1.25161	-1.19847
48587865	chr10:48587865:A:G	2.34081e-11	-1.25968	-1.19701
48588450	chr10:48588450:C:T	2.26971e-11	-1.28701	-1.20053
48588553	chr10:48588553:G:C	2.54873e-11	-1.30852	-1.06307
48588864	chr10:48588864:T:C	1.7394e-11	-1.571	-1.18265
48588878	chr10:48588878:C:T	1.46312e-11	-1.72595	-1.20067
48589028	chr10:48589028:C:T	1.11606e-10	-2.30037e-10	-0.8948
48589171	chr10:48589171:C:T	1.78028e-11	-1.54471	-1.18571
48589346	chr10:48589346:G:T	3.25362e-11	-1.27199	-0.855429
48589427	chr10:48589427:G:T	2.99358e-11	-1.36357	-0.847148
48589442	chr10:48589442:G:A	3.91726e-10	-2.30037e-10	0.360789
48589683	chr10:48589683:A:T	1.75088e-11	-1.58412	-1.16295
48589988	chr10:48589988:C:T	1.49563e-11	-1.80781	-1.09682
48590173	chr10:48590173:C:G	1.54411e-11	-1.72292	-1.14981
48590472	chr10:48590472:C:T	6.97066e-11	-1.29542	-0.0700615
48590559	chr10:48590559:C:A	8.78917e-11	-2.30037e-10	-1.13367
48590592	chr10:48590592:A:G	2.94094e-11	-1.33856	-0.889903
48590607	chr10:48590607:T:C	3.09933e-11	-0.986053	-1.18995
48591366	chr10:48591366:G:A	9.94864e-11	-2.30037e-10	-1.00975
48591408	chr10:48591408:T:C	2.09841e-11	-1.45168	-1.11433
48591435	chr10:48591435:A:G	1.49927e-10	-2.30037e-10	-0.599624
48591470	chr10:48591470:T:A	1.95808e-10	-2.30037e-10	-0.332638
48591546	chr10:48591546:C:T	1.52815e-10	-2.30037e-10	-0.580547
48591603	chr10:48591603:T:C	9.81857e-11	-2.30037e-10	-1.02291
48591881	chr10:48591881:C:A	1.8818e-11	-1.57111	-1.10385
48591903	chr10:48591903:A:G	1.94711e-10	-2.30037e-10	-0.338259
48591919	chr10:48591919:C:T	9.11288e-11	-2.30037e-10	-1.0975
48592288	chr10:48592288:C:T	2.10637e-10	-2.30037e-10	-0.259638
48592382	chr10:48592382:G:A	3.55465e-11	-1.20334	-0.835588
48592396	chr10:48592396:C:T	4.1365e-11	-1.88734	-2.51468e-10
48592865	chr10:48592865:G:C	2.27003e-11	-1.90009	-0.587307
48593101	chr10:48593101:T:A	1.00598e-10	-2.30037e-10	-0.998637
48593194	chr10:48593194:C:T	3.54254e-11	-0.869495	-1.17285
48593367	chr10:48593367:T:C	1.35554e-10	-2.30037e-10	-0.700405
48593831	chr10:48593831:A:G	4.17457e-11	-1.87818	-2.51468e-10
48593844	chr10:48593844:T:C	1.29738e-10	-2.30037e-10	-0.74426
48594126	chr10:48594126:C:T	1.33042e-10	-2.30037e-10	-0.71911
48594407	chr10:48594407:G:A	8.407e-11	-2.30037e-10	-1.17812
48594891	chr10:48594891:C:A	8.6788e-11	-2.30037e-10	-1.14631
48594894	chr10:48594894:C:T	8.85436e-11	-2.30037e-10	-1.12628
48595075	chr10:48595075:T:C	8.34758e-11	-2.30037e-10	-1.18522
48595080	chr10:48595080:A:G	1.05787e-10	-2.30037e-10	-0.948344
48595560	chr10:48595560:A:G	8.2896e-11	-2.30037e-10	-1.19219
48596314	chr10:48596314:GAC:G	4.49021e-11	-1.80529	-2.51468e-10
48596696	chr10:48596696:A:G	1.03736e-10	-2.30037e-10	-0.967926
48597147	chr10:48597147:A:G	1.01222e-10	-2.30037e-10	-0.992455
48597171	chr10:48597171:T:C	8.82475e-11	-2.30037e-10	-1.12963
48597323	chr10:48597323:A:G	1.40437e-10	-1.8385	1.17349
48597466	chr10:48597466:T:C	8.24791e-11	-1.71122	0.513988
48597560	chr10:48597560:G:A	1.08123e-10	-2.30037e-10	-0.9265
48597625	chr10:48597625:T:C	6.66928e-11	-1.74508	0.335402
48597649	chr10:48597649:C:G	4.05631e-11	-1.90692	-2.51468e-10
48598124	chr10:48598124:A:G	1.05813e-10	-2.30037e-10	-0.948102
48598187	chr10:48598187:T:C	8.8884e-11	-1.74224	0.619797
48598223	chr10:48598223:G:A	4.85163e-11	-1.5945	-0.133374
48598629	chr10:48598629:C:T	8.21977e-11	-2.30037e-10	-1.20065
48598813	chr10:48598813:T:A	8.29893e-11	-2.30037e-10	-1.19106
48598821	chr10:48598821:T:A	4.11383e-11	-1.89283	-2.51468e-10
48599018	chr10:48599018:C:T	4.61634e-11	-1.61024	-0.167341
48599099	chr10:48599099:C:A	7.77544e-11	-1.67125	0.415034
48599218	chr10:48599218:T:G	8.35735e-11	-2.30037e-10	-1.18405
48599226	chr10:48599226:T:C	1.20857e-10	-2.30037e-10	-0.815162
48599346	chr10:48599346:A:C	2.08571e-11	-1.86506	-0.707017
48599501	chr10:48599501:C:T	6.03084e-11	-1.88426	0.37396
48599586	chr10:48599586:C:A	3.46322e-11	-0.865431	-1.19956
48599808	chr10:48599808:C:T	1.39787e-11	-1.8892	-1.08304
48599967	chr10:48599967:C:T	9.64777e-11	-2.30037e-10	-1.04046
48600353	chr10:48600353:G:T	4.37025e-11	-1.83237	-2.51468e-10
48600363	chr10:48600363:G:A	1.23747e-10	-2.30037e-10	-0.791535
48600636	chr10:48600636:A:G	4.28424e-11	-1.85225	-2.51468e-10
48600801	chr10:48600801:C:T	1.90308e-11	-1.47513	-1.18858
48600856	chr10:48600856:G:C	1.182e-10	-2.30037e-10	-0.837392
48600993	chr10:48600993:T:C	1.81297e-10	-2.30037e-10	-0.409635
48601160	chr10:48601160:G:A	8.81833e-11	-2.30037e-10	-1.13036
48601464	chr10:48601464:A:G	8.61584e-11	-2.30037e-10	-1.15359
48601962	chr10:48601962:G:A	2.56659e-10	-2.30037e-10	-0.0620259
48602030	chr10:48602030:C:T	1.08187e-10	-2.30037e-10	-0.925909
48602451	chr10:48602451:C:A	5.45104e-11	-1.6541	0.0427231
48602802	chr10:48602802:T:C	2.71686e-10	-2.30037e-10	-0.00512738
48602872	chr10:48602872:C:T	4.16081e-11	-1.48954	-0.391936
48602943	chr10:48602943:T:C	1.77173e-11	-1.86049	-0.874738
48603321	chr10:48603321:A:G	1.75701e-11	-1.85925	-0.884318
48603499	chr10:48603499:T:A	2.71284e-10	-2.30037e-10	-0.00660684
48603917	chr10:48603917:T:C	4.28356e-10	-2.30037e-10	0.450183
48604872	chr10:48604872:T:C	2.52904e-11	-1.18145	-1.1979
48605426	chr10:48605426:A:C	2.45327e-10	-0.107179	-2.51468e-10
48606012	chr10:48606012:C:T	4.0543e-11	-1.90741	-2.51468e-10
48606422	chr10:48606422:G:A	1.86744e-11	-1.91867	-0.763953
48606664	chr10:48606664:C:G	3.12001e-11	-1.91156	-0.257795
48607357	chr10:48607357:C:T	3.43821e-10	-2.30037e-10	0.230347
48607591	chr10:48607591:G:A	1.03464e-10	-0.970553	-2.51468e-10
48608144	chr10:48608144:G:A	2.84756e-11	-1.08918	-1.17155
48608617	chr10:48608617:C:T	5.01821e-11	-1.69412	-2.51468e-10
48608951	chr10:48608951:T:C	3.74028e-10	-2.30037e-10	0.314556
48609359	chr10:48609359:T:C	9.36675e-11	-2.30037e-10	-1.07002
48610279	chr10:48610279:C:T	3.79873e-11	-1.91832	-0.054197
48610396	chr10:48610396:C:T	1.17894e-10	0.304898	-1.14489
48610576	chr10:48610576:T:C	9.42464e-11	-2.30037e-10	-1.06386
48610623	chr10:48610623:G:A	1.40099e-10	0.528355	-1.19578
48610624	chr10:48610624:G:A	9.47412e-11	-2.30037e-10	-1.05862
48610946	chr10:48610946:C:T	1.36555e-10	-2.30037e-10	-0.693049
48611021	chr10:48611021:T:G	8.4576e-11	-2.30037e-10	-1.17212
48611275	chr10:48611275:T:C	4.3885e-11	-1.8282	-2.51468e-10
48611332	chr10:48611332:A:G	3.86198e-10	1.39325	-1.04667
48611477	chr10:48611477:C:A	4.22957e-11	-0.918299	-0.946788
48611648	chr10:48611648:T:A	1.3438e-11	-1.90977	-1.10192
48611969	chr10:48611969:C:T	2.31719e-11	-1.29733	-1.1695
48612085	chr10:48612085:T:C	8.51182e-11	-2.30037e-10	-1.16573
48612431	chr10:48612431:G:C	2.7443e-11	-1.22013	-1.07753
48612608	chr10:48612608:G:A	2.70314e-11	-1.21703	-1.09574
48612708	chr10:48612708:G:A	1.21796e-10	-0.807428	-2.51468e-10
48613128	chr10:48613128:T:C	1.639e-11	-1.62511	-1.18799
48613385	chr10:48613385:T:C	5.16515e-11	-1.3049	-0.360351
48613756	chr10:48613756:C:T	1.11483e-10	-2.30037e-10	-0.895906
48613807	chr10:48613807:A:G	1.19491e-10	-2.30037e-10	-0.826531
48613956	chr10:48613956:T:C	1.06006e-10	-2.30037e-10	-0.946275
48614028	chr10:48614028:G:T	3.43896e-11	-0.873008	-1.19901
48614054	chr10:48614054:A:G	1.70676e-11	-1.57213	-1.20046
48614055	chr10:48614055:T:G	1.00395e-10	-2.30037e-10	-1.00066
48614462	chr10:48614462:A:T	1.65744e-11	-1.90228	-0.899637
48614469	chr10:48614469:T:C	9.70466e-11	-2.30037e-10	-1.03458
48614752	chr10:48614752:T:C	1.37869e-10	-2.30037e-10	-0.683469
48614756	chr10:48614756:A:G	1.34786e-11	-1.85005	-1.15861
48614912	chr10:48614912:A:C	1.97001e-11	-1.59146	-1.03769
48615304	chr10:48615304:G:A	1.36612e-11	-1.85673	-1.13849
48615448	chr10:48615448:T:C	1.3391e-11	-1.87139	-1.1438
48615663	chr10:48615663:T:C	9.27232e-11	-2.30037e-10	-1.08015
48615773	chr10:48615773:G:A	8.50509e-11	-2.30037e-10	-1.16652
48615815	chr10:48615815:T:C	1.33933e-11	-1.86585	-1.14917
48616173	chr10:48616173:C:T	1.29232e-11	-1.91474	-1.136
48616207	chr10:48616207:T:C	2.24775e-10	-2.30037e-10	-0.194673
48616392	chr10:48616392:T:C	8.97376e-11	-2.30037e-10	-1.11288
48616547	chr10:48616547:A:T	1.28769e-10	-2.30037e-10	-0.751754
48616802	chr10:48616802:T:C	1.01822e-10	-2.30037e-10	-0.986542
48617123	chr10:48617123:G:A	1.47687e-11	-1.8725	-1.04476
48617293	chr10:48617293:T:A	1.27941e-11	-1.88545	-1.17534
48617439	chr10:48617439:C:T	1.90766e-11	-1.59169	-1.06962
48617554	chr10:48617554:T:G	1.465e-11	-1.85611	-1.06922
48617662	chr10:48617662:A:T	1.38072e-10	-2.30037e-10	-0.681996
48617663	chr10:48617663:C:A	1.3872e-10	-2.30037e-10	-0.677316
48617831	chr10:48617831:A:G	8.23309e-11	-2.30037e-10	-1.19903
48618065	chr10:48618065:C:G	2.32451e-11	-1.80549	-0.65819
48618463	chr10:48618463:C:T	1.48415e-11	-1.87114	-1.0412
48619103	chr10:48619103:A:G	1.92794e-11	-1.53931	-1.11143
48619466	chr10:48619466:G:C	1.08205e-10	-2.30037e-10	-0.925741
48619770	chr10:48619770:T:C	1.89013e-10	-2.30037e-10	-0.367958
48620073	chr10:48620073:A:G	1.01415e-10	-2.30037e-10	-0.990554
48620198	chr10:48620198:G:T	1.02864e-10	-2.30037e-10	-0.97637
48620567	chr10:48620567:A:G	1.03205e-10	-2.30037e-10	-0.97306
48620639	chr10:48620639:C:A	1.46344e-11	-1.87422	-1.05218
48620715	chr10:48620715:T:C	5.6409e-11	-1.57714	-2.51468e-10
48620757	chr10:48620757:A:G	1.02237e-10	-2.30037e-10	-0.982482
48620847	chr10:48620847:A:ACT	1.02764e-10	-2.30037e-10	-0.977334
48621050	chr10:48621050:G:A	8.96879e-11	-2.30037e-10	-1.11344
48621227	chr10:48621227:ATTTC:A	1.44939e-11	-1.86917	-1.06687
48621615	chr10:48621615:C:T	1.02015e-10	-2.30037e-10	-0.984655
48621632	chr10:48621632:G:A	1.89046e-11	-1.52461	-1.14576
48621709	chr10:48621709:G:A	1.02854e-10	-2.30037e-10	-0.976459
48621752	chr10:48621752:A:G	1.03746e-10	-2.30037e-10	-0.967828
48621938	chr10:48621938:T:C	1.9954e-11	-1.43056	-1.18578
48622116	chr10:48622116:G:A	1.28872e-10	-2.30037e-10	-0.750956
48622189	chr10:48622189:T:C	9.28062e-11	-2.30037e-10	-1.07926
48622450	chr10:48622450:A:G	1.00859e-10	-2.30037e-10	-0.996049
48622668	chr10:48622668:C:A	2.31469e-10	-2.30037e-10	-0.165326
48624193	chr10:48624193:C:T	1.90549e-10	-0.359865	-2.51468e-10
48624471	chr10:48624471:A:G	9.09829e-11	-2.30037e-10	-1.0991
48624658	chr10:48624658:T:G	3.71139e-11	-1.4503	-0.545483
48624852	chr10:48624852:T:C	9.97031e-11	-2.30037e-10	-1.00758
48624903	chr10:48624903:C:T	3.39298e-10	-2.30037e-10	0.217106
48624920	chr10:48624920:G:C	8.44765e-11	-2.30037e-10	-1.1733
48625183	chr10:48625183:G:A	9.60694e-11	-2.30037e-10	-1.0447
48625567	chr10:48625567:C:T	8.84622e-11	-2.30037e-10	-1.1272
48625629	chr10:48625629:G:C	1.01076e-10	-2.30037e-10	-0.993897
48625790	chr10:48625790:G:T	8.60227e-11	-2.30037e-10	-1.15516
48626281	chr10:48626281:G:T	3.88408e-11	-1.52586	-0.424437
48626534	chr10:48626534:C:T	8.453e-11	-2.30037e-10	-1.17267
48626764	chr10:48626764:T:G	7.35948e-11	-1.3112	-2.51468e-10
48626988	chr10:48626988:T:C	2.82559e-10	-2.30037e-10	0.0341133
48627000	chr10:48627000:T:C	2.98107e-10	-2.30037e-10	0.0876779
48627007	chr10:48627007:C:G	2.96859e-10	-2.30037e-10	0.0834846
48628063	chr10:48628063:A:G	3.01405e-10	-2.30037e-10	0.0986824
48628379	chr10:48628379:A:G	8.41506e-11	-2.30037e-10	-1.17716
48628425	chr10:48628425:A:T	1.07191e-10	-2.30037e-10	-0.935165
48628624	chr10:48628624:C:T	1.18227e-10	-0.83717	-2.51468e-10
48628782	chr10:48628782:C:T	2.73806e-10	-2.30037e-10	0.00264776
48628878	chr10:48628878:T:C	9.15912e-11	-2.30037e-10	-1.09244
48628898	chr10:48628898:C:T	3.98952e-11	-0.723322	-1.20019
48629734	chr10:48629734:T:C	4.87496e-11	-1.72308	-2.51468e-10
48629772	chr10:48629772:A:G	1.39314e-10	-2.30037e-10	-0.673041
48630146	chr10:48630146:C:A	1.04865e-10	-2.30037e-10	-0.957096
48630202	chr10:48630202:C:T	5.39852e-11	-1.62106	-2.51468e-10
48631225	chr10:48631225:TTG:T	2.18885e-11	-1.64826	-0.875555
48631337	chr10:48631337:A:C	1.72748e-10	-2.30037e-10	-0.457938
48631512	chr10:48631512:CT:C	1.11507e-10	-2.30037e-10	-0.89569
48632023	chr10:48632023:G:A	9.47989e-11	-2.30037e-10	-1.05801
48632234	chr10:48632234:C:T	8.2196e-11	-2.30037e-10	-1.20067
48632384	chr10:48632384:G:C	3.11949e-10	-2.30037e-10	0.133067
48632601	chr10:48632601:T:C	1.74387e-11	-1.6733	-1.07778
48632706	chr10:48632706:C:T	9.78381e-11	-2.30037e-10	-1.02646
48633007	chr10:48633007:C:A	1.47395e-10	-2.30037e-10	-0.616659
48633012	chr10:48633012:C:T	8.90157e-11	-2.30037e-10	-1.12096
48634025	chr10:48634025:T:C	9.56529e-11	-2.30037e-10	-1.04905
48634134	chr10:48634134:C:T	1.63577e-10	-0.512488	-2.51468e-10
48634504	chr10:48634504:A:G	2.26313e-10	-2.30037e-10	-0.187853
48634610	chr10:48634610:C:T	3.11242e-11	-1.47688	-0.694905
48634976	chr10:48634976:C:G	1.42114e-11	-1.91804	-1.03769
48635151	chr10:48635151:A:G	2.14992e-11	-1.58066	-0.961096
48635426	chr10:48635426:G:A	1.15148e-10	-2.30037e-10	-0.863553
48635973	chr10:48635973:A:G	1.65736e-10	-2.30037e-10	-0.499379
48636070	chr10:48636070:A:G	8.32594e-11	-2.30037e-10	-1.18781
48636313	chr10:48636313:C:A	2.01816e-10	0.637553	-0.939969
48636413	chr10:48636413:T:C	3.63391e-11	-1.46534	-0.551541
48636530	chr10:48636530:G:A	1.05949e-10	-2.30037e-10	-0.946817
48637103	chr10:48637103:G:A	1.98505e-10	-2.30037e-10	-0.318958
48637508	chr10:48637508:A:G	1.85194e-10	-2.30037e-10	-0.388369
48637900	chr10:48637900:C:T	2.88061e-11	-1.09592	-1.15326
48638450	chr10:48638450:G:T	1.43059e-10	-2.30037e-10	-0.646519
48638721	chr10:48638721:C:T	4.00857e-11	-1.91875	-2.51468e-10
48639113	chr10:48639113:T:C	1.69793e-10	-2.30037e-10	-0.475192
48639384	chr10:48639384:T:C	3.26098e-11	-0.987761	-1.1374
48639552	chr10:48639552:C:T	8.22579e-11	-2.30037e-10	-1.19991
48639924	chr10:48639924:T:C	8.22247e-11	-2.30037e-10	-1.20032
48640031	chr10:48640031:T:C	8.22542e-11	-2.30037e-10	-1.19996
48640048	chr10:48640048:G:T	3.326e-11	-1.17417	-0.931246
48640813	chr10:48640813:G:T	5.45443e-11	-1.61076	-2.51468e-10
48641151	chr10:48641151:T:C	8.22248e-11	-2.30037e-10	-1.20032
48641182	chr10:48641182:G:A	8.22429e-11	-2.30037e-10	-1.2001
48641279	chr10:48641279:C:A	1.56384e-11	-1.7902	-1.06985
48641514	chr10:48641514:C:T	8.23229e-11	-2.30037e-10	-1.19912
48641664	chr10:48641664:A:G	8.85242e-11	-2.30037e-10	-1.1265
48641935	chr10:48641935:C:A	1.76168e-10	-2.30037e-10	-0.438337
48641944	chr10:48641944:T:C	1.06188e-10	-2.30037e-10	-0.944558
48641966	chr10:48641966:T:A	2.80326e-11	-1.73104	-0.545367
48641991	chr10:48641991:C:T	1.03096e-10	-2.30037e-10	-0.974115
48642216	chr10:48642216:T:G	8.23714e-11	-2.30037e-10	-1.19853
48642380	chr10:48642380:C:T	1.50834e-10	-2.30037e-10	-0.59359
48642995	chr10:48642995:T:A	1.56004e-10	-2.30037e-10	-0.559889
48643116	chr10:48643116:T:C	1.00954e-10	-2.30037e-10	-0.99511
48643157	chr10:48643157:C:T	1.41587e-11	-1.899	-1.06045
48643255	chr10:48643255:T:C	8.76299e-11	-2.30037e-10	-1.13665
48643295	chr10:48643295:A:G	8.26878e-11	-2.30037e-10	-1.1947
48643300	chr10:48643300:A:G	1.07176e-10	-2.30037e-10	-0.935297
48643344	chr10:48643344:G:A	9.31728e-11	-2.30037e-10	-1.07532
48643449	chr10:48643449:T:C	8.86628e-11	-2.30037e-10	-1.12493
48643460	chr10:48643460:G:T	1.07204e-10	-2.30037e-10	-0.935037
48643540	chr10:48643540:C:T	8.7307e-11	-2.30037e-10	-1.14034
48643607	chr10:48643607:T:G	8.25394e-11	-2.30037e-10	-1.1965
48643731	chr10:48643731:A:AC	3.19253e-11	-1.21252	-0.93386
48643905	chr10:48643905:G:T	3.16999e-11	-1.19624	-0.957217
48643945	chr10:48643945:T:C	8.22695e-11	-2.30037e-10	-1.19977
48644010	chr10:48644010:G:A	8.22538e-11	-2.30037e-10	-1.19996
48644011	chr10:48644011:G:T	8.22674e-11	-2.30037e-10	-1.1998
48645229	chr10:48645229:T:C	3.02492e-11	-1.19627	-1.00404
48645514	chr10:48645514:T:C	3.12284e-11	-1.16966	-0.998782
48645659	chr10:48645659:AG:A	1.56544e-10	-2.30037e-10	-0.556437
48645765	chr10:48645765:C:T	8.83174e-11	-2.30037e-10	-1.12884
48646120	chr10:48646120:C:G	7.03171e-11	-1.35676	-2.51468e-10
48646524	chr10:48646524:C:T	9.21634e-11	-2.30037e-10	-1.08621
48646619	chr10:48646619:C:T	8.44689e-11	-2.30037e-10	-1.17339
48646834	chr10:48646834:T:C	4.46706e-11	-0.756577	-1.05388
48646846	chr10:48646846:C:A	1.60155e-10	-2.30037e-10	-0.533632
48647178	chr10:48647178:A:C	3.57325e-11	-0.838025	-1.19569
48647420	chr10:48647420:G:C	1.0861e-10	-2.30037e-10	-0.922007
48647437	chr10:48647437:T:A	1.16098e-10	-2.30037e-10	-0.855341
48647477	chr10:48647477:C:G	8.96336e-11	-2.30037e-10	-1.11404
48647585	chr10:48647585:GTA:G	2.67222e-11	-1.66004	-0.664244
48648001	chr10:48648001:A:G	9.00597e-11	-2.30037e-10	-1.1093
48648304	chr10:48648304:A:G	2.30325e-11	-1.8694	-0.603466
48648393	chr10:48648393:C:A	1.2063e-10	-2.30037e-10	-0.817044
48648699	chr10:48648699:C:T	4.00867e-11	-1.91873	-2.51468e-10
48648701	chr10:48648701:G:A	1.27628e-10	-2.30037e-10	-0.760652
48648782	chr10:48648782:G:A	1.99684e-11	-1.70617	-0.909455
48649046	chr10:48649046:G:A	1.48993e-10	-2.30037e-10	-0.605875
48649132	chr10:48649132:G:A	1.57531e-10	-2.30037e-10	-0.550151
48649152	chr10:48649152:G:C	6.06882e-11	-1.57919	0.0751692
48649309	chr10:48649309:T:A	2.94416e-10	0.0752189	-2.51468e-10
48649516	chr10:48649516:C:T	1.24712e-10	-2.30037e-10	-0.783765
48649986	chr10:48649986:G:A	8.22708e-11	-2.30037e-10	-1.19976
48650703	chr10:48650703:A:C	2.32427e-11	-1.8888	-0.574978
48650958	chr10:48650958:C:T	8.24247e-11	-2.30037e-10	-1.19789
48651026	chr10:48651026:T:C	3.83823e-11	-0.817792	-1.14438
48652072	chr10:48652072:C:T	8.29586e-11	-2.30037e-10	-1.19143
48652085	chr10:48652085:G:C	2.96254e-11	-1.35395	-0.867195
48652213	chr10:48652213:A:G	3.18441e-11	-1.31537	-0.833551
48652402	chr10:48652402:G:T	2.58992e-10	-2.30037e-10	-0.0529764
48652598	chr10:48652598:G:A	1.0849e-10	-2.30037e-10	-0.923119
48652632	chr10:48652632:T:C	8.23429e-11	-2.30037e-10	-1.19888
48652755	chr10:48652755:A:T	1.80976e-10	-2.30037e-10	-0.41141
48653014	chr10:48653014:T:C	2.94538e-11	-1.05293	-1.17402
48653029	chr10:48653029:C:A	1.51255e-10	-2.30037e-10	-0.590803
48653111	chr10:48653111:T:C	1.09367e-10	-2.30037e-10	-0.915066
48653205	chr10:48653205:C:G	1.42325e-10	-2.30037e-10	-0.651657
48653233	chr10:48653233:C:A	9.39583e-11	-2.30037e-10	-1.06692
48653413	chr10:48653413:G:A	1.05257e-10	-2.30037e-10	-0.953366
48653423	chr10:48653423:G:T	1.864e-11	-1.89316	-0.791303
48653973	chr10:48653973:T:C	1.05214e-10	-2.30037e-10	-0.953775
48654297	chr10:48654297:A:G	3.33465e-11	-1.81966	-0.28316
48654537	chr10:48654537:G:C	9.07128e-11	-2.30037e-10	-1.10207
48654607	chr10:48654607:T:C	2.19907e-11	-1.91798	-0.601179
48654988	chr10:48654988:C:T	1.5533e-10	-2.30037e-10	-0.564222
48655152	chr10:48655152:T:TG	1.32088e-11	-1.90309	-1.1258
48656538	chr10:48656538:T:C	2.09545e-10	-2.30037e-10	-0.264835
48656570	chr10:48656570:G:T	1.20919e-11	-1.9174	-1.19984
48656573	chr10:48656573:G:A	1.21111e-11	-1.91699	-1.19866
48657006	chr10:48657006:A:G	2.07043e-10	-2.30037e-10	-0.276847
48657422	chr10:48657422:G:C	1.689e-10	-2.30037e-10	-0.480464
48657438	chr10:48657438:ACTTCTTAGCCGGGTCTCTAGGGGGCTCAGAGAGCCTGAGCCCCCTTC:A	1.21968e-11	-1.91045	-1.19815
48657560	chr10:48657560:C:T	8.32651e-11	-2.30037e-10	-1.18774
48657682	chr10:48657682:C:T	1.22252e-11	-1.91878	-1.1875
48657826	chr10:48657826:TC:T	1.16641e-10	-2.30037e-10	-0.850675
48658287	chr10:48658287:T:G	9.01086e-11	-2.30037e-10	-1.10876
48658408	chr10:48658408:A:G	4.01777e-11	-1.87639	-0.0400711
48658564	chr10:48658564:T:C	9.42945e-11	-2.30037e-10	-1.06335
48658766	chr10:48658766:G:A	4.23513e-11	-1.86378	-2.51468e-10
48658865	chr10:48658865:A:G	2.88783e-11	-1.19795	-1.04874
48659064	chr10:48659064:A:AG	8.87348e-11	-2.30037e-10	-1.12412
48659102	chr10:48659102:A:G	2.46628e-11	-1.30981	-1.09466
48659282	chr10:48659282:G:A	3.50817e-11	-1.04219	-1.00991
48659510	chr10:48659510:A:G	1.38001e-11	-1.89087	-1.09423
48659808	chr10:48659808:A:G	8.28781e-11	-2.30037e-10	-1.1924
48659990	chr10:48659990:C:A	2.38136e-11	-1.52831	-0.911207
48660116	chr10:48660116:G:A	1.15682e-10	-2.30037e-10	-0.858927
48660271	chr10:48660271:GA:G	9.02312e-11	-2.30037e-10	-1.1074
48660286	chr10:48660286:T:C	1.17613e-10	-2.30037e-10	-0.842373
48660434	chr10:48660434:G:T	8.58925e-11	-2.30037e-10	-1.15668
48660591	chr10:48660591:T:C	1.42597e-10	-2.30037e-10	-0.64975
48660664	chr10:48660664:G:A	8.49703e-11	-2.30037e-10	-1.16747
48660835	chr10:48660835:C:T	8.38649e-11	-2.30037e-10	-1.18057
48661020	chr10:48661020:T:C	9.71592e-11	-2.30037e-10	-1.03342
48661746	chr10:48661746:C:T	8.28092e-11	-2.30037e-10	-1.19323
48661870	chr10:48661870:G:C	5.57089e-11	-1.58963	-2.51468e-10
48661894	chr10:48661894:T:C	8.22812e-11	-2.30037e-10	-1.19963
48661955	chr10:48661955:T:C	2.06505e-11	-1.90109	-0.680945
48661974	chr10:48661974:T:C	3.27889e-11	-1.42884	-0.690838
48661978	chr10:48661978:C:T	1.83708e-10	-2.30037e-10	-0.396424
48662113	chr10:48662113:G:A	9.11382e-11	-2.30037e-10	-1.0974
48662123	chr10:48662123:T:C	1.15516e-10	-2.30037e-10	-0.860365
48662528	chr10:48662528:A:G	8.29464e-11	-2.30037e-10	-1.19158
48662555	chr10:48662555:A:G	5.82546e-11	-1.54495	-2.51468e-10
48663354	chr10:48663354:T:C	1.37924e-10	-2.30037e-10	-0.683071
48663395	chr10:48663395:A:G	2.96877e-11	-1.40817	-0.81087
48663451	chr10:48663451:C:T	2.68417e-11	-1.22676	-1.09306
48663572	chr10:48663572:A:G	3.08589e-11	-1.41742	-0.762926
48663860	chr10:48663860:T:C	1.42613e-11	-1.88487	-1.06735
48663980	chr10:48663980:A:G	2.17667e-10	-0.226805	-2.51468e-10
48664027	chr10:48664027:A:C	8.48011e-11	-2.30037e-10	-1.16946
48664367	chr10:48664367:GGCCA:G	9.32301e-11	-2.30037e-10	-1.0747
48664423	chr10:48664423:A:G	3.02209e-11	-1.42651	-0.77473
48664679	chr10:48664679:C:A	5.86479e-11	-1.30082	-0.237403
48664868	chr10:48664868:C:T	9.31521e-11	-2.30037e-10	-1.07554
48664885	chr10:48664885:G:T	8.38673e-11	-2.30037e-10	-1.18054
48665054	chr10:48665054:C:T	8.92886e-11	-2.30037e-10	-1.1179
48665285	chr10:48665285:T:G	9.48755e-11	-2.30037e-10	-1.05721
48665532	chr10:48665532:C:T	2.31765e-11	-1.52008	-0.946554
48665798	chr10:48665798:C:T	2.20948e-11	-1.69413	-0.820298
48666325	chr10:48666325:T:A	9.32106e-11	-2.30037e-10	-1.07491
48666756	chr10:48666756:C:T	4.24782e-11	-1.86078	-2.51468e-10
48666929	chr10:48666929:C:T	8.88332e-11	-2.30037e-10	-1.12301
48667543	chr10:48667543:A:C	5.29142e-11	-1.84545	0.204343
48667668	chr10:48667668:G:A	1.25292e-10	-2.30037e-10	-0.779127
48668477	chr10:48668477:T:C	2.30612e-11	-1.50574	-0.965885
48668648	chr10:48668648:A:G	8.90514e-11	-2.30037e-10	-1.12056
48668796	chr10:48668796:A:G	8.29364e-11	-2.30037e-10	-1.1917
48668819	chr10:48668819:A:C	8.25567e-11	-2.30037e-10	-1.19629
48668928	chr10:48668928:TTATC:T	1.29233e-10	0.323494	-1.07165
48669228	chr10:48669228:C:A	2.7044e-11	-1.44722	-0.865085
48669785	chr10:48669785:A:G	1.21558e-11	-1.9113	-1.20067
48669838	chr10:48669838:G:A	1.38944e-10	-2.30037e-10	-0.675705
48669888	chr10:48669888:G:A	1.27245e-11	-1.88965	-1.17659
48669986	chr10:48669986:C:T	8.75595e-11	-0.708567	-0.428888
48670042	chr10:48670042:T:C	1.48516e-11	-1.75173	-1.15993
48670091	chr10:48670091:A:G	8.28663e-11	-2.30037e-10	-1.19255
48670540	chr10:48670540:T:C	8.25949e-11	-2.30037e-10	-1.19583
48670909	chr10:48670909:T:C	8.40573e-11	-2.30037e-10	-1.17827
48670916	chr10:48670916:A:T	1.76173e-11	-1.5799	-1.16099
48671672	chr10:48671672:G:A	3.92648e-11	-1.8095	-0.129944
48671700	chr10:48671700:G:A	1.38937e-11	-1.90834	-1.07
48671767	chr10:48671767:G:A	5.94978e-10	-2.30037e-10	0.778751
48672186	chr10:48672186:C:T	1.93629e-10	-2.30037e-10	-0.343828
48672340	chr10:48672340:C:T	3.49232e-11	-1.81113	-0.245492
48672529	chr10:48672529:G:A	3.61288e-11	-1.52028	-0.502405
48673493	chr10:48673493:A:G	2.33352e-11	-1.90236	-0.55745
48673696	chr10:48673696:A:G	3.93547e-10	-2.30037e-10	0.365428
48673791	chr10:48673791:T:C	8.24659e-11	-2.30037e-10	-1.19739
48673943	chr10:48673943:T:C	5.00697e-10	0.606228	-2.51468e-10
48673988	chr10:48673988:G:A	1.62642e-10	-2.30037e-10	-0.518219
48674484	chr10:48674484:T:C	1.09675e-10	-2.30037e-10	-0.912251
48675231	chr10:48675231:T:G	2.31436e-11	-1.90371	-0.564345
48675464	chr10:48675464:T:C	1.23357e-10	-2.30037e-10	-0.794693
48675542	chr10:48675542:A:G	1.6695e-11	-1.59452	-1.20014
48675639	chr10:48675639:A:G	8.77752e-11	-2.30037e-10	-1.13499
48675837	chr10:48675837:T:C	1.06188e-10	-2.30037e-10	-0.944562
48676114	chr10:48676114:C:G	4.36686e-11	-1.71618	-0.116963
48676909	chr10:48676909:A:C	9.79983e-11	-2.30037e-10	-1.02482
48676943	chr10:48676943:A:G	2.96612e-11	-1.85793	-0.361999
48677036	chr10:48677036:G:A	1.27109e-10	-2.30037e-10	-0.764727
48677087	chr10:48677087:G:A	1.39748e-11	-1.85509	-1.11742
48677505	chr10:48677505:G:A	5.41716e-10	-2.30037e-10	0.684968
48677536	chr10:48677536:A:T	1.33747e-11	-1.85761	-1.1588
48678267	chr10:48678267:G:T	9.67002e-11	-2.30037e-10	-1.03816
48678295	chr10:48678295:A:T	8.9126e-11	-2.30037e-10	-1.11972
48678451	chr10:48678451:A:T	1.07553e-10	-2.30037e-10	-0.931789
48678768	chr10:48678768:C:T	5.61541e-11	-1.79585	0.214176
48678925	chr10:48678925:T:G	1.17473e-10	-2.30037e-10	-0.843561
48679141	chr10:48679141:C:T	3.99768e-10	-2.30037e-10	0.381112
48679348	chr10:48679348:T:C	8.44695e-11	-2.30037e-10	-1.17338
48679482	chr10:48679482:G:A	1.56166e-11	-1.79661	-1.06483
48679528	chr10:48679528:G:A	4.0396e-11	-1.91104	-2.51468e-10
48680513	chr10:48680513:A:G	3.57468e-11	-1.8469	-0.186407
48680878	chr10:48680878:A:C	8.79531e-11	-2.30037e-10	-1.13297
48681229	chr10:48681229:C:T	1.83839e-11	-1.90596	-0.792331
48682366	chr10:48682366:A:G	8.29088e-11	-2.30037e-10	-1.19203
48682413	chr10:48682413:C:A	1.51942e-10	-2.30037e-10	-0.586275
48682552	chr10:48682552:T:A	1.49241e-11	-1.88889	-1.01791
48682648	chr10:48682648:C:T	3.49248e-11	-1.84179	-0.214785
48682830	chr10:48682830:A:C	1.38818e-11	-1.78222	-1.19698
48683056	chr10:48683056:G:C	2.45105e-11	-1.90709	-0.503583
48683120	chr10:48683120:G:A	9.53037e-11	-2.30037e-10	-1.0527
48683290	chr10:48683290:T:C	5.5631e-11	-1.77793	0.186899
48683354	chr10:48683354:A:T	3.20855e-11	-1.85266	-0.288711
48684121	chr10:48684121:C:A	1.37585e-11	-1.7948	-1.19332
48684396	chr10:48684396:GAC:G	1.48871e-11	-1.78003	-1.12925
48684399	chr10:48684399:TCCC:T	1.4845e-11	-1.78286	-1.12925
48684588	chr10:48684588:G:A	1.93713e-10	-2.30037e-10	-0.343393
48684657	chr10:48684657:G:T	1.06552e-10	-2.30037e-10	-0.941141
48684899	chr10:48684899:G:A	8.80933e-11	-2.30037e-10	-1.13138
48684924	chr10:48684924:C:T	3.15583e-11	-1.69317	-0.464771
48685161	chr10:48685161:G:C	1.93413e-10	-2.30037e-10	-0.344944
48685751	chr10:48685751:AC:A	1.47305e-11	-1.85426	-1.06559
48686256	chr10:48686256:A:G	5.38394e-11	-1.74748	0.123714
48687097	chr10:48687097:T:G	1.51123e-10	-2.30037e-10	-0.591678
48687124	chr10:48687124:A:G	1.52292e-10	-2.30037e-10	-0.583976
48687813	chr10:48687813:G:A	2.83285e-11	-1.66788	-0.598027
48687858	chr10:48687858:T:C	8.26541e-11	-2.30037e-10	-1.19511
48687977	chr10:48687977:T:A	1.76479e-11	-1.84771	-0.891449
48688552	chr10:48688552:A:T	2.94566e-11	-1.83866	-0.388193
48688630	chr10:48688630:A:G	3.58266e-11	-1.77884	-0.252239
48689174	chr10:48689174:C:A	2.83031e-11	-1.82801	-0.438797
48689390	chr10:48689390:A:T	2.79962e-11	-1.83853	-0.439175
48689612	chr10:48689612:G:T	4.67993e-11	-1.75734	-0.00656745
48689709	chr10:48689709:G:C	3.74285e-10	-2.30037e-10	0.315246
48689782	chr10:48689782:A:G	1.17834e-10	-2.30037e-10	-0.8405
48690257	chr10:48690257:A:G	2.68224e-11	-1.85492	-0.465616
48690421	chr10:48690421:G:A	1.71344e-11	-1.88008	-0.888607
48690536	chr10:48690536:A:G	2.08011e-11	-1.83609	-0.738679
48690676	chr10:48690676:G:T	3.99005e-10	-2.30037e-10	0.379202
48691040	chr10:48691040:T:C	5.32988e-11	-1.76581	0.131947
48691487	chr10:48691487:G:A	2.3456e-11	-1.72682	-0.727823
48691719	chr10:48691719:T:C	8.24746e-11	-2.30037e-10	-1.19728
48691744	chr10:48691744:A:C	1.66316e-10	-2.30037e-10	-0.495887
48691917	chr10:48691917:TG:T	1.31285e-10	-2.30037e-10	-0.732401
48692339	chr10:48692339:C:T	8.31755e-11	-2.30037e-10	-1.18882
48692917	chr10:48692917:G:A	8.28056e-11	-2.30037e-10	-1.19328
48693061	chr10:48693061:G:A	1.34706e-10	-2.30037e-10	-0.70668
48693444	chr10:48693444:C:T	9.55773e-11	-2.30037e-10	-1.04984
48693765	chr10:48693765:C:CTCTT	5.38321e-11	-1.91464	0.290742
48693906	chr10:48693906:C:T	1.29474e-11	-1.85594	-1.19294
48693973	chr10:48693973:A:T	4.5319e-11	-1.79605	-2.51468e-10
48694080	chr10:48694080:C:A	1.91168e-10	-1.74886	1.39224
48694357	chr10:48694357:A:G	1.79168e-11	-1.52838	-1.19565
48694377	chr10:48694377:C:G	2.30685e-11	-1.84478	-0.626521
48694708	chr10:48694708:C:T	8.99095e-11	-2.30037e-10	-1.11097
48694868	chr10:48694868:C:T	8.22201e-11	-2.30037e-10	-1.20037
48695190	chr10:48695190:T:C	1.01166e-10	-2.30037e-10	-0.993013
48695876	chr10:48695876:G:A	1.75669e-11	-1.91108	-0.832679
48696138	chr10:48696138:C:A	9.13889e-11	-2.30037e-10	-1.09465
48696230	chr10:48696230:G:A	8.22749e-11	-2.30037e-10	-1.19971
48696661	chr10:48696661:T:C	1.52916e-10	-2.30037e-10	-0.579887
48696785	chr10:48696785:A:G	1.00335e-10	-2.30037e-10	-1.00126
48697163	chr10:48697163:G:T	3.65764e-11	-0.854153	-1.15622
48697269	chr10:48697269:C:T	1.38473e-10	-2.30037e-10	-0.679101
48697337	chr10:48697337:G:A	1.5461e-11	-1.91365	-0.957805
48697346	chr10:48697346:C:T	1.16758e-10	-2.30037e-10	-0.849673
48697347	chr10:48697347:C:A	5.95693e-10	1.09528	-0.315329
48697403	chr10:48697403:A:G	8.29069e-11	-2.30037e-10	-1.19205
48697528	chr10:48697528:C:T	4.5707e-11	-1.78752	-2.51468e-10
48697975	chr10:48697975:C:T	8.42263e-11	-2.30037e-10	-1.17627
48698046	chr10:48698046:C:T	2.73437e-11	-1.11106	-1.19022
48698347	chr10:48698347:A:G	1.24609e-11	-1.91863	-1.16855
48698436	chr10:48698436:G:T	1.2855e-11	-1.91769	-1.13835
48698702	chr10:48698702:A:G	9.66506e-11	-2.30037e-10	-1.03867
48698705	chr10:48698705:T:G	1.20111e-10	-2.30037e-10	-0.821357
48698987	chr10:48698987:C:G	1.16937e-10	-2.30037e-10	-0.848141
48699024	chr10:48699024:G:T	4.3681e-11	-0.857491	-0.975368
48699058	chr10:48699058:C:T	1.73786e-11	-1.87923	-0.875301
48699198	chr10:48699198:T:C	1.40024e-09	1.12426	0.510367
48699534	chr10:48699534:T:C	2.224e-10	-2.30037e-10	-0.205296
48699547	chr10:48699547:A:C	8.63549e-11	-2.30037e-10	-1.15131
48700006	chr10:48700006:G:A	1.01795e-10	0.159877	-1.14669
48700300	chr10:48700300:G:A	1.24805e-11	-1.91795	-1.16765
48700354	chr10:48700354:T:C	8.34893e-11	-2.30037e-10	-1.18505
48700455	chr10:48700455:T:C	1.26436e-10	-2.30037e-10	-0.770041
48700703	chr10:48700703:G:A	1.68333e-11	-1.91861	-0.867808
48700739	chr10:48700739:C:T	1.18274e-10	0.329354	-1.16612
48700948	chr10:48700948:G:A	6.1427e-10	1.14777	-0.33711
48701071	chr10:48701071:C:T	1.31017e-10	0.431038	-1.16548
48701108	chr10:48701108:G:A	9.27791e-11	-2.30037e-10	-1.07955
48701120	chr10:48701120:A:T	1.28327e-11	-1.91819	-1.13959
48701166	chr10:48701166:G:A	8.22428e-11	-2.30037e-10	-1.2001
48701241	chr10:48701241:G:A	1.7657e-11	-1.91878	-0.819862
48701302	chr10:48701302:C:T	8.36037e-11	-2.30037e-10	-1.18369
48701400	chr10:48701400:C:A	8.37488e-11	-2.30037e-10	-1.18195
48701409	chr10:48701409:A:G	5.4361e-11	-1.61413	-2.51468e-10
48701601	chr10:48701601:A:T	1.34914e-10	-2.30037e-10	-0.705138
48701892	chr10:48701892:G:A	8.44362e-11	-2.30037e-10	-1.17378
48701914	chr10:48701914:C:T	1.24755e-11	-1.91851	-1.16749
48702165	chr10:48702165:A:G	1.22575e-11	-1.91298	-1.19066
48702504	chr10:48702504:C:T	1.8293e-10	-0.400668	-2.51468e-10
48702554	chr10:48702554:T:C	5.09273e-11	-1.67937	-2.51468e-10
48702586	chr10:48702586:G:A	8.90365e-11	-2.30037e-10	-1.12073
48702713	chr10:48702713:T:C	2.82454e-10	1.20536	-1.17162
48702789	chr10:48702789:TC:T	2.1966e-11	-1.52093	-0.999345
48702936	chr10:48702936:A:G	1.42161e-11	-1.89417	-1.06122
48703087	chr10:48703087:G:A	5.66485e-11	-1.57291	-2.51468e-10
48703203	chr10:48703203:C:T	8.43524e-11	0.0169825	-1.19175
48703312	chr10:48703312:G:A	7.11513e-11	-1.34496	-2.51468e-10
48703656	chr10:48703656:G:A	2.93811e-10	1.10405	-1.03088
48703692	chr10:48703692:T:C	1.8792e-10	0.819128	-1.19289
48704014	chr10:48704014:A:G	8.55382e-11	-2.30037e-10	-1.16081
48704475	chr10:48704475:G:A	1.40955e-10	-0.0531633	-0.60817
48704684	chr10:48704684:G:C	9.17014e-11	-2.30037e-10	-1.09124
48704958	chr10:48704958:TG:T	2.06864e-10	0.913358	-1.19107
48705054	chr10:48705054:C:T	8.26442e-11	-2.30037e-10	-1.19523
48705748	chr10:48705748:C:T	1.11712e-10	-2.30037e-10	-0.893846
48705894	chr10:48705894:G:A	5.6252e-11	-0.37949	-1.20044
48705943	chr10:48705943:A:T	9.93408e-11	-2.30037e-10	-1.01122
48705967	chr10:48705967:A:G	4.11924e-11	-1.89152	-2.51468e-10
48706171	chr10:48706171:A:G	1.44934e-10	-2.30037e-10	-0.633493
48706393	chr10:48706393:T:C	8.35706e-11	-2.30037e-10	-1.18408
48706833	chr10:48706833:C:T	2.17452e-10	0.955797	-1.18359
48707193	chr10:48707193:G:A	6.91565e-11	-1.3734	-2.51468e-10
48707352	chr10:48707352:C:A	9.91995e-11	-2.30037e-10	-1.01264
48707611	chr10:48707611:C:T	1.36686e-10	0.0847271	-0.776816
48707775	chr10:48707775:G:C	3.71035e-10	1.31562	-1.00909
48707787	chr10:48707787:G:A	1.0164e-10	-2.30037e-10	-0.988333
48707807	chr10:48707807:G:A	9.13424e-11	0.100273	-1.19543
48707987	chr10:48707987:G:A	2.09183e-10	0.920796	-1.18736
48708093	chr10:48708093:G:A	1.44835e-11	-1.89779	-1.03897
48708340	chr10:48708340:G:C	1.2105e-11	-1.91786	-1.1983
48708471	chr10:48708471:C:T	1.28825e-11	-1.86055	-1.19335
48708486	chr10:48708486:G:A	8.51703e-11	-2.30037e-10	-1.16512
48709653	chr10:48709653:A:C	2.73559e-10	-2.30037e-10	0.00174256
48710016	chr10:48710016:C:T	8.59873e-11	-2.30037e-10	-1.15557
48710245	chr10:48710245:A:G	9.86343e-11	-2.30037e-10	-1.01835
48710542	chr10:48710542:A:G	1.31466e-11	-1.86026	-1.17335
48710932	chr10:48710932:T:C	8.9061e-11	0.0779977	-1.19845
48711455	chr10:48711455:C:A	1.86499e-10	-0.381345	-2.51468e-10
48711522	chr10:48711522:G:A	2.91842e-11	-1.04761	-1.18853
48711756	chr10:48711756:C:T	7.50171e-11	-0.091702	-1.20036
48711986	chr10:48711986:T:A	7.79048e-11	-0.0582147	-1.19607
48712075	chr10:48712075:C:G	9.29427e-11	-2.30037e-10	-1.07779
48712077	chr10:48712077:T:A	1.01719e-10	-2.30037e-10	-0.987555
48712252	chr10:48712252:A:G	1.32517e-11	-1.87966	-1.14599
48712638	chr10:48712638:G:A	1.90834e-10	-0.358368	-2.51468e-10
48712641	chr10:48712641:G:A	1.00958e-10	-2.30037e-10	-0.995067
48712833	chr10:48712833:AT:A	1.32314e-11	-1.87517	-1.15201
48713258	chr10:48713258:A:T	1.24303e-11	-1.91083	-1.1788
48713501	chr10:48713501:C:T	1.09117e-10	-0.0899426	-0.827412
48713704	chr10:48713704:C:T	2.27047e-11	-1.2923	-1.1949
48714342	chr10:48714342:G:A	9.60977e-11	-2.30037e-10	-1.04441
48714367	chr10:48714367:G:C	9.14283e-11	-2.30037e-10	-1.09422
48714946	chr10:48714946:C:T	3.36018e-11	-0.894779	-1.20042
48714953	chr10:48714953:G:A	8.59643e-11	-2.30037e-10	-1.15584
48715086	chr10:48715086:C:T	3.328e-11	-0.905952	-1.19886
48715284	chr10:48715284:TA:T	3.07635e-11	-1.50615	-0.677298
48715359	chr10:48715359:G:A	7.85392e-11	-0.0501226	-1.19605
48715774	chr10:48715774:G:A	2.42017e-11	-1.29701	-1.12634
48715941	chr10:48715941:G:A	1.25591e-11	-1.87882	-1.20051
48716025	chr10:48716025:T:C	3.11507e-10	-0.197874	0.329524
48716249	chr10:48716249:G:A	8.7458e-11	-2.30037e-10	-1.13861
48716422	chr10:48716422:G:T	1.4232e-10	-0.056252	-0.59544
48716551	chr10:48716551:A:G	1.26945e-11	-1.88848	-1.18012
48716748	chr10:48716748:G:A	8.2694e-11	-2.30037e-10	-1.19463
48716874	chr10:48716874:C:A	4.23145e-11	-1.86464	-2.51468e-10
48717096	chr10:48717096:G:A	1.21699e-11	-1.91781	-1.193
48717244	chr10:48717244:G:A	9.30749e-10	2.41728	-1.19107
48717378	chr10:48717378:C:A	1.32954e-11	-1.8262	-1.19616
48717471	chr10:48717471:C:T	8.74798e-11	-2.30037e-10	-1.13837
48717566	chr10:48717566:C:T	3.5602e-11	-1.35311	-0.684263
48717696	chr10:48717696:A:G	1.23619e-11	-1.90052	-1.19464
48717699	chr10:48717699:C:A	1.28754e-11	-1.85674	-1.19772
48717715	chr10:48717715:T:C	9.06014e-11	0.0943769	-1.19768
48717854	chr10:48717854:G:T	3.7364e-11	-1.34738	-0.641682
48717889	chr10:48717889:G:A	8.7344e-11	-2.30037e-10	-1.13992
48718211	chr10:48718211:A:G	1.23522e-11	-1.90476	-1.19118
48718577	chr10:48718577:G:A	1.24151e-10	0.411688	-1.19996
48718670	chr10:48718670:C:T	3.66887e-11	-0.810686	-1.19662
48719009	chr10:48719009:T:G	7.25318e-11	-1.32575	-2.51468e-10
48719077	chr10:48719077:AGATT:A	1.26133e-10	-2.30037e-10	-0.772437
48719118	chr10:48719118:A:T	3.66123e-11	-0.809806	-1.19958
48719157	chr10:48719157:ACAAACT:A	1.78469e-10	-2.30037e-10	-0.425356
48719526	chr10:48719526:C:A	5.16868e-11	-0.475054	-1.18952
48719582	chr10:48719582:C:T	8.45122e-11	0.0161051	-1.18898
48719640	chr10:48719640:G:A	4.98522e-11	-1.01801	-0.682699
48720597	chr10:48720597:A:T	5.99162e-11	-1.51683	-2.51468e-10
48721239	chr10:48721239:T:A	8.72196e-11	-2.30037e-10	-1.14134
48721924	chr10:48721924:C:T	2.49542e-10	0.650864	-0.74101
48722004	chr10:48722004:A:T	1.56448e-11	-1.67331	-1.18633
48722313	chr10:48722313:T:C	1.85919e-10	-0.965803	0.581339
48722496	chr10:48722496:G:A	1.65309e-11	-1.86833	-0.936216
48722543	chr10:48722543:C:T	6.7824e-11	-0.837591	-0.555266
48722664	chr10:48722664:C:T	6.95775e-11	-0.846194	-0.521137
48722810	chr10:48722810:G:A	1.59762e-11	-1.71953	-1.11914
48722927	chr10:48722927:T:C	4.55541e-10	1.41676	-0.905044
48722969	chr10:48722969:G:T	9.21958e-11	-2.30037e-10	-1.08586
48723104	chr10:48723104:G:A	2.39639e-11	-1.81364	-0.619587
48723227	chr10:48723227:A:G	1.17571e-10	-2.30037e-10	-0.842735
48723395	chr10:48723395:C:T	1.46151e-10	-2.30037e-10	-0.625136
48723570	chr10:48723570:G:A	9.05897e-11	-2.30037e-10	-1.10343
48724283	chr10:48724283:C:T	1.20067e-10	-2.30037e-10	-0.82172
48725133	chr10:48725133:G:A	2.87372e-11	-1.51436	-0.737226
48725170	chr10:48725170:A:AT	1.25278e-11	-1.88355	-1.19828
48725374	chr10:48725374:A:G	1.93902e-10	-2.30037e-10	-0.342419
48725929	chr10:48725929:T:C	2.34157e-11	-1.49113	-0.965234
48726226	chr10:48726226:C:T	1.90895e-11	-1.82658	-0.834055
48726301	chr10:48726301:T:C	8.82222e-11	-2.30037e-10	-1.12991
48726614	chr10:48726614:G:A	5.05881e-11	-1.25132	-0.434737
48726736	chr10:48726736:C:T	1.82998e-10	-2.30037e-10	-0.400296
48726797	chr10:48726797:A:G	9.14425e-11	-2.30037e-10	-1.09406
48726843	chr10:48726843:A:G	1.10231e-10	-2.30037e-10	-0.907197
48727092	chr10:48727092:C:A	8.45859e-11	-2.30037e-10	-1.17201
48727237	chr10:48727237:C:A	8.7415e-11	-2.30037e-10	-1.13911
48727394	chr10:48727394:G:A	9.8937e-11	-2.30037e-10	-1.01529
48727856	chr10:48727856:G:T	1.38354e-11	-1.81236	-1.17019
48728292	chr10:48728292:G:A	9.13744e-11	-2.30037e-10	-1.09481
48728373	chr10:48728373:C:G	1.16396e-10	-2.30037e-10	-0.852772
48728526	chr10:48728526:C:T	8.25253e-11	-2.30037e-10	-1.19667
48728551	chr10:48728551:G:T	4.96868e-11	-1.70403	-2.51468e-10
48728641	chr10:48728641:A:T	8.63841e-11	-2.30037e-10	-1.15097
48728695	chr10:48728695:A:G	1.62972e-10	-2.30037e-10	-0.516197
48728841	chr10:48728841:G:A	1.23584e-10	-2.30037e-10	-0.79285
48729255	chr10:48729255:T:G	1.01956e-10	-2.30037e-10	-0.985233
48729780	chr10:48729780:ACT:A	1.39818e-10	-2.30037e-10	-0.669428
48730006	chr10:48730006:T:C	1.45386e-11	-1.80986	-1.1231
48730059	chr10:48730059:T:C	8.25782e-11	-2.30037e-10	-1.19603
48730140	chr10:48730140:C:T	1.47668e-11	-1.80883	-1.10856
48730240	chr10:48730240:A:C	4.46571e-11	-1.81076	-2.51468e-10
48730479	chr10:48730479:T:C	7.37042e-11	-0.545613	-0.764101
48731032	chr10:48731032:T:A	1.84252e-11	-1.72981	-0.966239
48731040	chr10:48731040:A:G	1.58885e-10	-2.30037e-10	-0.54159
48731094	chr10:48731094:T:A	1.78135e-11	-1.52915	-1.20067
48731943	chr10:48731943:C:T	7.62993e-11	-1.27511	-2.51468e-10
48731972	chr10:48731972:G:C	1.23749e-10	-2.30037e-10	-0.791521
48732085	chr10:48732085:C:A	1.69878e-11	-1.58352	-1.19376
48732268	chr10:48732268:G:A	8.24931e-11	-2.30037e-10	-1.19706
48732344	chr10:48732344:C:A	8.24082e-11	-2.30037e-10	-1.19809
48733022	chr10:48733022:A:G	1.63187e-11	-1.61693	-1.20053
48733077	chr10:48733077:C:T	1.55231e-11	-1.77382	-1.09362
48733762	chr10:48733762:C:A	8.68417e-11	-2.30037e-10	-1.14569
48734005	chr10:48734005:A:T	4.22803e-11	-1.86545	-2.51468e-10
48734043	chr10:48734043:T:A	8.68075e-11	-2.30037e-10	-1.14608
48734330	chr10:48734330:A:C	1.13528e-10	-2.30037e-10	-0.877724
48734370	chr10:48734370:G:A	2.06965e-11	-1.39044	-1.18936
48734372	chr10:48734372:G:A	2.06076e-11	-1.39545	-1.18866
48734725	chr10:48734725:G:T	1.56184e-11	-1.74355	-1.11777
48734992	chr10:48734992:T:C	8.81359e-11	-2.30037e-10	-1.13089
48735402	chr10:48735402:C:G	1.98293e-11	-1.43306	-1.18955
48735428	chr10:48735428:A:G	8.58478e-11	-2.30037e-10	-1.1572
48736204	chr10:48736204:C:T	1.83268e-11	-1.50711	-1.1943
48736210	chr10:48736210:G:A	8.9495e-11	-2.30037e-10	-1.11559
48736301	chr10:48736301:C:T	8.37701e-11	-2.30037e-10	-1.1817
48736489	chr10:48736489:C:T	1.42911e-11	-1.83777	-1.11236
48736725	chr10:48736725:G:A	1.72741e-11	-1.56239	-1.19818
48736940	chr10:48736940:G:A	1.01987e-10	-2.30037e-10	-0.984927
48737192	chr10:48737192:C:T	8.29791e-11	-2.30037e-10	-1.19118
48737347	chr10:48737347:G:C	4.58399e-11	-1.78462	-2.51468e-10
48737360	chr10:48737360:A:G	1.09809e-10	-2.30037e-10	-0.911029
48737549	chr10:48737549:A:G	1.41023e-11	-1.76769	-1.19575
48737755	chr10:48737755:G:A	9.1548e-11	-2.30037e-10	-1.09291
48738061	chr10:48738061:G:A	8.84737e-11	-2.30037e-10	-1.12707
48738273	chr10:48738273:T:G	1.34355e-11	-1.82963	-1.18225
48738698	chr10:48738698:T:C	8.25186e-11	-2.30037e-10	-1.19675
48739140	chr10:48739140:T:C	8.41894e-11	-2.30037e-10	-1.1767
48739177	chr10:48739177:A:T	5.47404e-10	0.695414	-2.51468e-10
48739438	chr10:48739438:T:C	2.39046e-11	-1.28946	-1.14625
48739966	chr10:48739966:G:A	1.49954e-11	-1.75458	-1.14745
48740222	chr10:48740222:C:T	8.21986e-11	-2.30037e-10	-1.20063
48740257	chr10:48740257:G:A	8.41165e-11	-0.229577	-0.947994
48740605	chr10:48740605:G:T	8.61748e-11	-2.30037e-10	-1.1534
48740751	chr10:48740751:C:T	1.19039e-10	-2.30037e-10	-0.830321
48740752	chr10:48740752:G:A	8.92798e-11	-2.30037e-10	-1.118
48741124	chr10:48741124:GA:G	1.34454e-11	-1.82041	-1.19073
48741583	chr10:48741583:G:A	2.12247e-11	-1.85005	-0.704555
48741651	chr10:48741651:G:A	1.38674e-11	-1.87104	-1.10919
48741652	chr10:48741652:G:A	8.26029e-11	-2.30037e-10	-1.19573
48741754	chr10:48741754:C:T	8.91625e-11	-2.30037e-10	-1.11931
48741839	chr10:48741839:G:A	1.32503e-11	-1.88012	-1.14563
48741911	chr10:48741911:G:T	1.34829e-11	-1.83204	-1.1763
48741912	chr10:48741912:A:T	1.36223e-11	-1.83163	-1.16644
48742012	chr10:48742012:C:T	6.51851e-11	-0.506059	-0.926483
48742101	chr10:48742101:G:T	1.34439e-11	-1.83154	-1.17971
48742196	chr10:48742196:T:G	8.81079e-11	-2.30037e-10	-1.13121
48742291	chr10:48742291:T:C	1.62886e-11	-1.64443	-1.17488
48742465	chr10:48742465:T:C	4.09241e-11	-1.89805	-2.51468e-10
48742583	chr10:48742583:G:A	6.21874e-11	-1.47962	-2.51468e-10
48742756	chr10:48742756:G:A	9.24084e-11	-2.30037e-10	-1.08356
48744146	chr10:48744146:A:T	8.9248e-11	-2.30037e-10	-1.11835
48744631	chr10:48744631:T:C	1.0548e-10	-2.30037e-10	-0.951253
48745559	chr10:48745559:C:T	1.42053e-11	-1.75655	-1.19961
48745575	chr10:48745575:A:C	1.99531e-10	-2.30037e-10	-0.313804
48745881	chr10:48745881:C:T	1.48546e-11	-1.84008	-1.07138
48746350	chr10:48746350:A:G	9.40198e-11	-2.30037e-10	-1.06627
48746360	chr10:48746360:G:A	9.99632e-11	-2.30037e-10	-1.00497
48746405	chr10:48746405:C:T	4.64814e-11	-1.77072	-2.51468e-10
48746549	chr10:48746549:C:A	4.36017e-11	-1.83468	-2.51468e-10
48746663	chr10:48746663:A:T	4.79725e-11	-0.543791	-1.19536
48746749	chr10:48746749:G:A	1.04354e-10	-2.30037e-10	-0.96198
48746922	chr10:48746922:A:G	1.03076e-10	-2.30037e-10	-0.974305
48747185	chr10:48747185:A:C	4.05922e-11	-1.9062	-2.51468e-10
48747216	chr10:48747216:G:A	9.75837e-11	-2.30037e-10	-1.02906
48747221	chr10:48747221:T:C	9.13001e-11	-2.30037e-10	-1.09562
48747310	chr10:48747310:C:T	8.22227e-11	-2.30037e-10	-1.20034
48747776	chr10:48747776:A:G	1.77565e-11	-1.54404	-1.18899
48747833	chr10:48747833:G:C	1.35659e-11	-1.85683	-1.14539
48747975	chr10:48747975:C:T	9.60301e-11	-2.30037e-10	-1.04511
48748080	chr10:48748080:C:A	6.30058e-11	-0.266285	-1.20026
48748115	chr10:48748115:C:T	1.31138e-11	-1.84228	-1.19383
48748117	chr10:48748117:T:C	9.22026e-11	-2.30037e-10	-1.08578
48748302	chr10:48748302:C:T	8.23557e-11	-2.30037e-10	-1.19873
48748455	chr10:48748455:A:G	8.25657e-11	-2.30037e-10	-1.19618
48748467	chr10:48748467:G:A	8.4037e-11	0.0217244	-1.20024
48748490	chr10:48748490:T:C	6.31508e-11	-0.399446	-1.0648
48748800	chr10:48748800:G:A	1.58311e-11	-1.7007	-1.1471
48748818	chr10:48748818:G:A	2.04498e-11	-1.40024	-1.19156
48748820	chr10:48748820:G:A	1.47098e-10	-2.30037e-10	-0.618676
48748835	chr10:48748835:G:A	1.76374e-11	-1.55421	-1.18554
48749008	chr10:48749008:T:G	1.19436e-10	-2.30037e-10	-0.826995
48749032	chr10:48749032:A:G	1.22015e-10	-2.30037e-10	-0.805629
48749274	chr10:48749274:C:G	8.68239e-11	-2.30037e-10	-1.14589
48749363	chr10:48749363:C:T	1.56763e-11	-1.70531	-1.15231
48749424	chr10:48749424:TACAC:T	5.74012e-11	-1.55971	-2.51468e-10
48749565	chr10:48749565:A:G	1.0533e-10	-2.30037e-10	-0.952671
48749572	chr10:48749572:G:A	8.2541e-11	-2.30037e-10	-1.19648
48749738	chr10:48749738:G:A	6.59294e-11	-0.369124	-1.05206
48749828	chr10:48749828:C:G	8.23557e-11	-2.30037e-10	-1.19873
48750038	chr10:48750038:G:A	8.25265e-11	-2.30037e-10	-1.19665
48751316	chr10:48751316:A:G	1.54291e-10	-2.30037e-10	-0.570936
48751600	chr10:48751600:T:G	4.65446e-11	-0.575809	-1.19355
48752260	chr10:48752260:A:G	1.34408e-11	-1.86931	-1.14217
48752261	chr10:48752261:C:A	9.68516e-11	-2.30037e-10	-1.03659
48752402	chr10:48752402:G:C	8.68002e-11	-2.30037e-10	-1.14616
48752602	chr10:48752602:T:C	8.30435e-11	-2.30037e-10	-1.19041
48752782	chr10:48752782:G:C	1.70379e-11	-1.58047	-1.19387
48752881	chr10:48752881:T:C	8.7821e-11	-2.30037e-10	-1.13447
48753069	chr10:48753069:C:T	4.78275e-11	-0.542883	-1.19929
48753127	chr10:48753127:G:A	1.03157e-10	-2.30037e-10	-0.973525
48753177	chr10:48753177:G:A	8.85466e-11	-2.30037e-10	-1.12624
48753181	chr10:48753181:A:G	9.77047e-11	-2.30037e-10	-1.02782
48753211	chr10:48753211:G:T	1.32202e-11	-1.83407	-1.19396
48753401	chr10:48753401:G:A	5.30352e-11	-0.440045	-1.19877
48753513	chr10:48753513:A:G	1.53155e-10	-2.30037e-10	-0.578322
48753976	chr10:48753976:G:A	4.03009e-10	-2.30037e-10	0.389185
48754328	chr10:48754328:T:C	8.22178e-11	-2.30037e-10	-1.2004
48754448	chr10:48754448:G:A	8.59774e-11	-2.30037e-10	-1.15569
48754509	chr10:48754509:A:G	2.08848e-11	-1.91805	-0.6527
48755023	chr10:48755023:C:T	5.49907e-11	-0.401988	-1.20062
48755038	chr10:48755038:G:A	5.47672e-11	-0.406037	-1.20064
48755086	chr10:48755086:A:G	1.95248e-11	-1.90531	-0.732778
48755434	chr10:48755434:G:C	6.24444e-11	-0.294686	-1.18081
48755624	chr10:48755624:T:C	1.03193e-10	-2.30037e-10	-0.973174
48756052	chr10:48756052:A:G	8.22059e-11	-2.30037e-10	-1.20055
48756137	chr10:48756137:T:C	8.77998e-11	-2.30037e-10	-1.13471
48756357	chr10:48756357:G:A	1.44023e-10	-2.30037e-10	-0.639799
48756576	chr10:48756576:T:C	4.48377e-11	-0.617707	-1.18902
48756958	chr10:48756958:G:A	8.68619e-11	-2.30037e-10	-1.14545
48757775	chr10:48757775:T:C	1.25782e-10	-2.30037e-10	-0.77522
48757882	chr10:48757882:G:A	1.28413e-11	-1.86624	-1.19086
48758021	chr10:48758021:A:G	1.02781e-10	-2.30037e-10	-0.977169
48759224	chr10:48759224:A:G	1.74684e-11	-1.56734	-1.18204
48760040	chr10:48760040:C:T	7.34407e-11	-1.31329	-2.51468e-10
48760045	chr10:48760045:G:A	8.84241e-11	-2.30037e-10	-1.12763
48760152	chr10:48760152:G:A	4.26049e-11	-1.8578	-2.51468e-10
48760603	chr10:48760603:C:T	1.4771e-11	-1.72225	-1.19486
48761070	chr10:48761070:A:G	1.03193e-10	-2.30037e-10	-0.973174
48761088	chr10:48761088:G:A	4.24335e-11	-0.668935	-1.1929
48761192	chr10:48761192:C:T	9.96911e-11	-2.30037e-10	-1.0077
48761383	chr10:48761383:T:A	1.31822e-11	-1.85576	-1.17515
48761466	chr10:48761466:G:A	1.66847e-11	-1.6092	-1.18608
48761479	chr10:48761479:G:A	4.42798e-11	-1.81925	-2.51468e-10
48761511	chr10:48761511:G:T	1.29223e-11	-1.86562	-1.1852
48761672	chr10:48761672:G:A	8.72885e-11	-2.30037e-10	-1.14055
48761941	chr10:48761941:A:T	5.71459e-11	-0.375938	-1.18823
48762181	chr10:48762181:G:A	2.69759e-11	-1.14517	-1.16966
48762673	chr10:48762673:C:T	9.47571e-11	-2.30037e-10	-1.05846
48762676	chr10:48762676:G:A	8.55497e-11	-2.30037e-10	-1.16068
48762764	chr10:48762764:G:A	8.5999e-11	-2.30037e-10	-1.15544
48762813	chr10:48762813:C:G	1.01391e-10	-2.30037e-10	-0.990784
48763324	chr10:48763324:G:A	8.62781e-11	-2.30037e-10	-1.1522
48764300	chr10:48764300:C:T	6.49063e-11	-0.801632	-0.635197
48764542	chr10:48764542:C:T	1.92888e-11	-1.55274	-1.09751
48764660	chr10:48764660:CAG:C	8.28136e-11	-2.30037e-10	-1.19318
48764990	chr10:48764990:G:C	8.90225e-11	-2.30037e-10	-1.12088
48765108	chr10:48765108:A:G	1.41401e-11	-1.7602	-1.20056
48765116	chr10:48765116:T:C	8.26446e-11	-2.30037e-10	-1.19522
48765278	chr10:48765278:A:G	1.56318e-11	-1.83567	-1.0248
48765378	chr10:48765378:A:T	4.01024e-11	-1.91834	-2.51468e-10
48765713	chr10:48765713:A:G	1.22172e-11	-1.90665	-1.20027
48765813	chr10:48765813:A:G	1.5197e-11	-1.72142	-1.16725
48766103	chr10:48766103:C:T	1.65689e-11	-1.66687	-1.13537
48766140	chr10:48766140:TA:T	3.83647e-11	-0.804509	-1.15813
48766435	chr10:48766435:A:T	1.57341e-11	-1.67027	-1.18367
48766586	chr10:48766586:C:T	3.85543e-11	-0.762455	-1.19525
48766847	chr10:48766847:A:G	1.40952e-10	-2.30037e-10	-0.661354
48766875	chr10:48766875:A:G	1.21122e-11	-1.91863	-1.19693
48767184	chr10:48767184:T:C	1.53332e-11	-1.87409	-1.00567
48767380	chr10:48767380:T:C	1.55123e-10	-2.30037e-10	-0.565552
48767628	chr10:48767628:G:A	2.69781e-10	-2.30037e-10	-0.0121613
48767895	chr10:48767895:T:C	7.20946e-11	-0.305652	-1.02614
48768021	chr10:48768021:C:A	1.77449e-11	-1.69505	-1.03863
48768184	chr10:48768184:T:C	1.83832e-11	-1.50579	-1.19254
48768290	chr10:48768290:T:C	1.78157e-11	-1.57229	-1.15741
48768317	chr10:48768317:G:A	1.64633e-11	-1.65718	-1.15145
48768569	chr10:48768569:T:C	9.17324e-11	-2.30037e-10	-1.0909
48768632	chr10:48768632:A:G	8.61616e-11	-2.30037e-10	-1.15355
48768699	chr10:48768699:G:A	8.36861e-11	-2.30037e-10	-1.1827
48768962	chr10:48768962:T:C	1.13817e-10	-2.30037e-10	-0.875182
48769240	chr10:48769240:T:C	1.46332e-11	-1.7433	-1.18318
48769461	chr10:48769461:A:T	8.22481e-11	-2.30037e-10	-1.20003
48769463	chr10:48769463:G:T	8.22481e-11	-2.30037e-10	-1.20003
48769701	chr10:48769701:T:C	1.64308e-11	-1.61601	-1.1946
48769899	chr10:48769899:T:A	4.01922e-11	-1.9161	-2.51468e-10
48769928	chr10:48769928:C:A	1.64535e-11	-1.61221	-1.19703
48770029	chr10:48770029:A:G	1.62272e-11	-1.62534	-1.19774
48770068	chr10:48770068:C:T	1.68464e-11	-1.66111	-1.12453
48770192	chr10:48770192:C:T	8.99521e-11	-0.144845	-0.965651
48770195	chr10:48770195:G:A	1.26193e-11	-1.8812	-1.19335
48770230	chr10:48770230:A:G	8.52649e-11	-2.30037e-10	-1.16401
48770269	chr10:48770269:A:T	1.63202e-11	-1.61932	-1.19805
48770497	chr10:48770497:T:C	1.15515e-10	-2.30037e-10	-0.860374
48770614	chr10:48770614:TA:T	4.39478e-11	-0.666506	-1.16026
48770651	chr10:48770651:A:G	9.27276e-11	-0.102404	-0.977703
48770667	chr10:48770667:G:A	8.46051e-11	-2.30037e-10	-1.17178
48770745	chr10:48770745:C:T	1.67989e-11	-1.58926	-1.1992
48770793	chr10:48770793:C:T	8.32417e-11	-2.30037e-10	-1.18802
48771481	chr10:48771481:A:G	1.08065e-10	-2.30037e-10	-0.927042
48771551	chr10:48771551:C:T	1.16086e-10	-2.30037e-10	-0.855439
48771589	chr10:48771589:CT:C	8.68887e-11	-2.30037e-10	-1.14514
48771654	chr10:48771654:T:C	2.41889e-11	-1.25208	-1.1718
48771737	chr10:48771737:T:A	8.53456e-11	-2.30037e-10	-1.16306
48771788	chr10:48771788:C:T	1.3883e-11	-1.85699	-1.12212
48771810	chr10:48771810:T:A	1.88791e-11	-1.67741	-0.994304
48772244	chr10:48772244:G:A	3.42255e-11	-0.8991	-1.1777
48772313	chr10:48772313:G:A	8.26547e-11	-2.30037e-10	-1.1951
48772403	chr10:48772403:G:A	1.02693e-10	-2.30037e-10	-0.978028
48772464	chr10:48772464:G:A	1.37171e-11	-1.89557	-1.09555
48772955	chr10:48772955:T:A	3.24011e-11	-1.08054	-1.05104
48773013	chr10:48773013:G:A	8.3499e-11	-2.30037e-10	-1.18494
48773364	chr10:48773364:C:T	1.44678e-11	-1.76644	-1.1714
48773391	chr10:48773391:A:G	1.56207e-11	-1.91597	-0.945202
48773658	chr10:48773658:C:G	1.02688e-10	-2.30037e-10	-0.97808
48774604	chr10:48774604:C:T	1.40753e-10	-2.30037e-10	-0.662766
48774782	chr10:48774782:G:A	8.26906e-11	-2.30037e-10	-1.19467
48775006	chr10:48775006:G:A	8.30247e-11	-2.30037e-10	-1.19064
48775127	chr10:48775127:A:G	1.42923e-11	-1.8383	-1.11176
48775461	chr10:48775461:A:G	1.68855e-11	-1.74395	-1.03937
48775748	chr10:48775748:G:A	8.68351e-11	-2.30037e-10	-1.14576
48775774	chr10:48775774:C:T	9.83597e-11	-2.30037e-10	-1.02114
48776008	chr10:48776008:C:G	2.96579e-11	-1.0194	-1.20065
48776257	chr10:48776257:T:C	1.57917e-11	-1.91632	-0.933968
48776464	chr10:48776464:CA:C	1.00578e-10	-2.30037e-10	-0.998838
48776493	chr10:48776493:C:G	2.88133e-11	-1.05134	-1.1976
48776520	chr10:48776520:A:G	8.3554e-11	-2.30037e-10	-1.18428
48776645	chr10:48776645:G:A	2.87505e-11	-1.05767	-1.19345
48776680	chr10:48776680:GGTTA:G	6.15979e-11	-1.48914	-2.51468e-10
48776685	chr10:48776685:T:C	6.15367e-11	-1.49014	-2.51468e-10
48776687	chr10:48776687:G:GC	6.20759e-11	-1.48142	-2.51468e-10
48776692	chr10:48776692:AAGCG:A	6.15427e-11	-1.49004	-2.51468e-10
48777065	chr10:48777065:C:T	1.45706e-11	-1.76103	-1.16974
48777126	chr10:48777126:G:A	8.22395e-11	-2.30037e-10	-1.20014
48777192	chr10:48777192:G:T	1.68387e-11	-1.74649	-1.0396
48777984	chr10:48777984:G:A	9.15557e-11	-2.30037e-10	-1.09283
48778880	chr10:48778880:T:C	8.27835e-11	-2.30037e-10	-1.19354
48778975	chr10:48778975:T:C	1.13081e-10	-2.30037e-10	-0.881672
48779258	chr10:48779258:C:T	2.94668e-11	-1.03274	-1.19377
48779449	chr10:48779449:C:T	8.50487e-11	-2.30037e-10	-1.16655
48779549	chr10:48779549:G:A	8.21957e-11	-2.30037e-10	-1.20067
48779569	chr10:48779569:G:A	8.48443e-11	-2.30037e-10	-1.16896
48779752	chr10:48779752:G:A	1.29908e-11	-1.87275	-1.17278
48779876	chr10:48779876:C:G	8.55245e-11	-2.30037e-10	-1.16097
48780198	chr10:48780198:CTA:C	2.34453e-10	-2.30037e-10	-0.152517
48780573	chr10:48780573:G:A	8.22155e-11	-2.30037e-10	-1.20043
48780867	chr10:48780867:A:C	1.75475e-10	-2.30037e-10	-0.442279
48780994	chr10:48780994:C:T	1.85407e-11	-1.79362	-0.896191
48780999	chr10:48780999:T:C	1.85459e-11	-1.79635	-0.893178
48781154	chr10:48781154:A:G	1.77464e-11	-1.71488	-1.01871
48781331	chr10:48781331:T:A	8.88486e-11	-2.30037e-10	-1.12284
48781374	chr10:48781374:G:A	2.78676e-11	-1.08181	-1.2005
48781399	chr10:48781399:C:T	8.84564e-11	-2.30037e-10	-1.12726
48781437	chr10:48781437:C:G	1.0265e-10	-2.30037e-10	-0.978445
48781531	chr10:48781531:G:A	1.15342e-10	-2.30037e-10	-0.861874
48781703	chr10:48781703:C:T	1.1825e-10	-2.30037e-10	-0.836968
48781747	chr10:48781747:T:G	2.9392e-11	-1.0293	-1.19975
48782127	chr10:48782127:G:A	1.63596e-11	-1.91116	-0.903791
48782356	chr10:48782356:G:T	1.54733e-11	-1.91857	-0.952091
48782545	chr10:48782545:A:G	1.55923e-11	-1.91848	-0.944517
48783204	chr10:48783204:C:T	6.57665e-11	-1.42366	-2.51468e-10
48783603	chr10:48783603:A:G	8.27905e-11	-2.30037e-10	-1.19346
48783842	chr10:48783842:A:G	1.10546e-09	-2.30037e-10	1.39824
48784644	chr10:48784644:T:C	5.04239e-11	-0.505684	-1.18362
48784748	chr10:48784748:G:T	1.21449e-10	-2.30037e-10	-0.810278
48784760	chr10:48784760:T:C	8.55602e-11	-2.30037e-10	-1.16055
48784935	chr10:48784935:A:G	8.26744e-11	-2.30037e-10	-1.19486
48785026	chr10:48785026:G:T	1.24887e-11	-1.91501	-1.16994
48785036	chr10:48785036:T:A	5.09401e-11	-0.569658	-1.10946
48785161	chr10:48785161:T:C	8.31712e-11	-2.30037e-10	-1.18887
48785250	chr10:48785250:A:T	8.53898e-11	-2.30037e-10	-1.16255
48785539	chr10:48785539:A:T	1.22297e-11	-1.91687	-1.18903
48785636	chr10:48785636:G:A	6.20286e-11	-1.48218	-2.51468e-10
48785903	chr10:48785903:T:G	8.22444e-11	-2.30037e-10	-1.20008
48786004	chr10:48786004:T:C	8.53385e-11	-2.30037e-10	-1.16315
48786050	chr10:48786050:T:C	8.2618e-11	-2.30037e-10	-1.19555
48786064	chr10:48786064:A:G	1.64682e-11	-1.91841	-0.889937
48786225	chr10:48786225:A:G	1.47096e-11	-1.82932	-1.09196
48787105	chr10:48787105:G:A	1.00037e-10	-2.30037e-10	-1.00423
48787338	chr10:48787338:T:C	8.54857e-11	-2.30037e-10	-1.16142
48787388	chr10:48787388:C:G	1.63642e-11	-1.73821	-1.07647
48787459	chr10:48787459:G:A	2.15989e-10	-1.31238	1.07784
48787503	chr10:48787503:G:A	1.63781e-11	-1.74164	-1.07219
48787711	chr10:48787711:G:A	6.4072e-11	-1.44977	-2.51468e-10
48787766	chr10:48787766:GTT:G	1.77873e-11	-1.80559	-0.925693
48788332	chr10:48788332:G:A	1.66125e-11	-1.75813	-1.04149
48788743	chr10:48788743:T:A	8.5511e-11	-2.30037e-10	-1.16113
48789227	chr10:48789227:A:G	4.39448e-11	-0.734062	-1.09278
48789424	chr10:48789424:C:T	2.81838e-11	-1.09341	-1.17761
48789591	chr10:48789591:C:T	4.24593e-11	-1.86123	-2.51468e-10
48789835	chr10:48789835:C:T	8.27835e-11	-2.30037e-10	-1.19354
48789836	chr10:48789836:A:G	1.67223e-11	-1.73577	-1.05726
48790018	chr10:48790018:G:A	1.64234e-11	-1.75554	-1.05553
48790524	chr10:48790524:T:G	2.81543e-11	-1.07374	-1.19833
48790662	chr10:48790662:C:T	1.25878e-11	-1.90667	-1.17037
48790667	chr10:48790667:A:C	1.26471e-11	-1.91004	-1.16231
48790779	chr10:48790779:C:T	1.25232e-11	-1.90617	-1.17602
48791107	chr10:48791107:G:A	9.04743e-11	-2.30037e-10	-1.10471
48791137	chr10:48791137:G:A	8.88453e-11	-2.30037e-10	-1.12288
48791330	chr10:48791330:A:T	8.27835e-11	-2.30037e-10	-1.19354
48791341	chr10:48791341:A:G	4.05361e-11	-0.789177	-1.1184
48791613	chr10:48791613:G:C	8.22055e-11	-2.30037e-10	-1.20055
48791635	chr10:48791635:C:T	1.67839e-11	-1.91773	-0.871626
48791767	chr10:48791767:G:T	1.67002e-11	-1.7266	-1.06775
48792501	chr10:48792501:T:C	1.2123e-11	-1.91606	-1.19861
48792520	chr10:48792520:G:T	8.27835e-11	-2.30037e-10	-1.19354
48792863	chr10:48792863:T:C	2.75125e-11	-1.0954	-1.19973
48792889	chr10:48792889:G:A	8.21967e-11	-2.30037e-10	-1.20066
48793228	chr10:48793228:G:T	8.27835e-11	-2.30037e-10	-1.19354
48793279	chr10:48793279:T:C	1.02184e-10	-2.30037e-10	-0.982998
48793487	chr10:48793487:C:T	2.97271e-11	-1.04253	-1.17519
48793699	chr10:48793699:A:T	8.21999e-11	-2.30037e-10	-1.20062
48794060	chr10:48794060:G:C	4.72404e-11	-1.75452	-2.51468e-10
48794177	chr10:48794177:A:G	3.78645e-11	-0.916764	-1.059
48794235	chr10:48794235:G:A	8.50708e-11	-2.30037e-10	-1.16629
48794368	chr10:48794368:C:T	1.28682e-11	-1.90459	-1.15043
48794400	chr10:48794400:T:C	1.28208e-11	-1.85927	-1.19943
48794754	chr10:48794754:TAAAG:T	4.16258e-11	-1.88105	-2.51468e-10
48794783	chr10:48794783:C:T	1.28847e-11	-1.90767	-1.14607
48794860	chr10:48794860:G:A	1.68518e-11	-1.91843	-0.866886
48794920	chr10:48794920:T:C	7.80004e-11	-1.25306	-2.51468e-10
48795175	chr10:48795175:G:A	8.23164e-11	-2.30037e-10	-1.1992
48795328	chr10:48795328:T:C	8.32379e-11	-2.30037e-10	-1.18807
48795363	chr10:48795363:CTGAG:C	8.23179e-11	-2.30037e-10	-1.19918
48795390	chr10:48795390:G:A	2.97236e-11	-1.03869	-1.17914
48795554	chr10:48795554:G:A	8.43021e-11	-1.17537	-2.51468e-10
48795636	chr10:48795636:A:G	1.29044e-11	-1.91865	-1.13355
48795754	chr10:48795754:G:A	8.24248e-11	-2.30037e-10	-1.19789
48795826	chr10:48795826:A:G	1.88931e-11	-1.75329	-0.917684
48795876	chr10:48795876:A:C	1.24346e-11	-1.88875	-1.20054
48795912	chr10:48795912:G:A	1.30346e-11	-1.9158	-1.12637
48796161	chr10:48796161:T:C	4.06647e-11	-1.90441	-2.51468e-10
48796327	chr10:48796327:C:T	1.58324e-11	-1.89439	-0.95333
48796447	chr10:48796447:C:T	8.22928e-11	-2.30037e-10	-1.19949
48796495	chr10:48796495:G:A	9.62791e-11	-2.30037e-10	-1.04252
48797018	chr10:48797018:C:G	1.33266e-11	-1.82421	-1.1958
48797789	chr10:48797789:A:G	8.65799e-11	-2.30037e-10	-1.14871
48797918	chr10:48797918:C:T	8.52164e-11	-2.30037e-10	-1.16458
48798043	chr10:48798043:G:A	8.5339e-11	-2.30037e-10	-1.16314
48798213	chr10:48798213:G:A	1.30199e-11	-1.84269	-1.2006
48798349	chr10:48798349:G:A	1.51929e-11	-1.77855	-1.11039
48798380	chr10:48798380:C:T	3.65881e-11	-0.811245	-1.19881
48798704	chr10:48798704:A:G	8.51644e-11	-2.30037e-10	-1.16519
48798720	chr10:48798720:G:T	1.54475e-11	-1.7225	-1.14983
48799352	chr10:48799352:TGTTTCCCAAATGTCATGTTCTGCCTACACCAAGTAAAG:T	9.98361e-11	-2.30037e-10	-1.00624
48799403	chr10:48799403:T:A	1.7637e-11	-1.73934	-1.00044
48799533	chr10:48799533:A:G	4.05788e-11	-1.90653	-2.51468e-10
48799934	chr10:48799934:G:A	1.78252e-10	-2.30037e-10	-0.426573
48800068	chr10:48800068:T:C	8.24986e-11	-1.19699	-2.51468e-10
48800163	chr10:48800163:C:T	1.71384e-11	-1.70992	-1.05853
48800326	chr10:48800326:G:A	4.98771e-11	-1.70021	-2.51468e-10
48800344	chr10:48800344:G:A	8.52938e-11	-2.30037e-10	-1.16367
48801198	chr10:48801198:C:G	1.80161e-11	-1.77848	-0.940032
48801246	chr10:48801246:C:T	1.25066e-11	-1.91792	-1.1656
48801687	chr10:48801687:T:C	1.54388e-11	-1.71078	-1.16211
48801973	chr10:48801973:C:T	3.70665e-11	-0.842498	-1.15456
48802164	chr10:48802164:C:G	1.80636e-11	-1.76092	-0.954953
48802169	chr10:48802169:A:G	3.49938e-11	-0.867609	-1.18699
48802403	chr10:48802403:G:T	1.24912e-10	-2.30037e-10	-0.782161
48802579	chr10:48802579:AG:A	4.67775e-11	-0.648944	-1.11543
48802587	chr10:48802587:G:C	8.265e-11	-2.30037e-10	-1.19516
48803008	chr10:48803008:C:A	4.92021e-11	-0.578991	-1.13485
48803046	chr10:48803046:GA:G	4.6855e-11	-1.76272	-2.51468e-10
48803049	chr10:48803049:C:T	4.68305e-11	-1.76324	-2.51468e-10
48803217	chr10:48803217:C:A	8.50376e-11	-1.16668	-2.51468e-10
48803415	chr10:48803415:A:T	1.74175e-11	-1.67579	-1.07651
48803673	chr10:48803673:C:T	8.68687e-11	-2.30037e-10	-1.14538
48804061	chr10:48804061:C:T	1.79954e-11	-1.66307	-1.05659
48804127	chr10:48804127:G:A	8.32055e-11	-2.30037e-10	-1.18846
48804271	chr10:48804271:T:C	1.08376e-10	-2.30037e-10	-0.924164
48804278	chr10:48804278:C:T	1.56597e-11	-1.7048	-1.15388
48804293	chr10:48804293:T:C	8.68365e-11	-2.30037e-10	-1.14575
48804330	chr10:48804330:G:T	1.1999e-10	-2.30037e-10	-0.822364
48804427	chr10:48804427:C:T	8.51602e-11	-2.30037e-10	-1.16524
48805184	chr10:48805184:A:C	8.57279e-11	-2.30037e-10	-1.15859
48805486	chr10:48805486:A:G	1.61244e-11	-1.70788	-1.12156
48805501	chr10:48805501:C:T	5.15638e-11	-1.66695	-2.51468e-10
48805535	chr10:48805535:C:T	1.74639e-11	-1.65566	-1.09398
48805549	chr10:48805549:C:T	2.95038e-11	-1.02468	-1.20057
48805630	chr10:48805630:A:G	8.50893e-11	-2.30037e-10	-1.16607
48805702	chr10:48805702:C:G	1.08907e-10	-2.30037e-10	-0.919281
48805797	chr10:48805797:T:C	1.16728e-10	-2.30037e-10	-0.849923
48805822	chr10:48805822:G:A	2.37133e-11	-1.54417	-0.899571
48806283	chr10:48806283:A:G	1.43045e-11	-1.75935	-1.18985
48806387	chr10:48806387:T:C	1.00562e-10	-2.30037e-10	-0.998999
48806872	chr10:48806872:T:C	6.14619e-11	-0.807548	-0.683807
48807052	chr10:48807052:T:C	5.6872e-11	-0.767144	-0.801825
48807108	chr10:48807108:G:A	1.39161e-10	-2.30037e-10	-0.674142
48807166	chr10:48807166:T:G	3.35227e-11	-1.68052	-0.417026
48807570	chr10:48807570:A:G	5.007e-11	-1.69635	-2.51468e-10
48807710	chr10:48807710:G:A	8.33621e-11	-2.30037e-10	-1.18658
48807797	chr10:48807797:C:T	8.22606e-11	-2.30037e-10	-1.19988
48807856	chr10:48807856:T:C	1.05877e-10	-2.30037e-10	-0.947498
48808333	chr10:48808333:G:A	1.02895e-10	-2.30037e-10	-0.976064
48808479	chr10:48808479:C:T	8.52363e-11	-2.30037e-10	-1.16435
48808755	chr10:48808755:G:C	9.32335e-11	-2.30037e-10	-1.07467
48808913	chr10:48808913:G:T	4.8591e-11	-1.72634	-2.51468e-10
48810120	chr10:48810120:T:C	1.58157e-11	-1.65101	-1.19776
48810429	chr10:48810429:G:A	9.15654e-11	-2.30037e-10	-1.09272
48810720	chr10:48810720:G:A	4.26902e-11	-1.8558	-2.51468e-10
48810785	chr10:48810785:T:A	8.75959e-11	-2.30037e-10	-1.13704
48811054	chr10:48811054:G:C	5.98957e-11	-0.996777	-0.520392
48811203	chr10:48811203:T:C	9.21435e-11	-2.30037e-10	-1.08643
48811309	chr10:48811309:A:G	1.08656e-10	-2.30037e-10	-0.92159
48811390	chr10:48811390:T:C	4.52438e-11	-1.79771	-2.51468e-10
48811695	chr10:48811695:T:C	8.95423e-11	-2.30037e-10	-1.11506
48812128	chr10:48812128:C:A	9.51712e-11	-2.30037e-10	-1.0541
48812278	chr10:48812278:T:C	2.36628e-11	-1.69808	-0.747787
48812281	chr10:48812281:C:A	6.16053e-11	-1.48902	-2.51468e-10
48813001	chr10:48813001:C:T	5.09789e-11	-1.67836	-2.51468e-10
48813303	chr10:48813303:C:T	1.18215e-10	-2.30037e-10	-0.83727
48813496	chr10:48813496:G:A	2.26921e-11	-1.35061	-1.13714
48813869	chr10:48813869:C:A	9.27062e-11	-2.30037e-10	-1.08034
48813995	chr10:48813995:G:A	2.70427e-11	-1.25046	-1.0619
48814437	chr10:48814437:A:G	8.24149e-11	-2.30037e-10	-1.19801
48814671	chr10:48814671:T:C	8.48757e-11	-2.30037e-10	-1.16858
48814761	chr10:48814761:A:T	8.22281e-11	-2.30037e-10	-1.20028
48815233	chr10:48815233:C:CT	1.12045e-10	-2.30037e-10	-0.890875
48815305	chr10:48815305:A:G	2.57759e-11	-1.22186	-1.13848
48815756	chr10:48815756:G:A	1.34315e-11	-1.90543	-1.10674
48815985	chr10:48815985:C:T	3.88135e-11	-1.05992	-0.891081
48816578	chr10:48816578:G:A	8.23841e-11	-2.30037e-10	-1.19838
48816591	chr10:48816591:A:T	8.73377e-11	-2.30037e-10	-1.13999
48816650	chr10:48816650:T:A	1.70358e-10	-2.30037e-10	-0.471869
48817292	chr10:48817292:C:T	8.24881e-11	-2.30037e-10	-1.19712
48817319	chr10:48817319:C:T	1.63214e-10	-2.30037e-10	-0.514711
48817351	chr10:48817351:G:A	2.05922e-11	-1.91847	-0.666391
48817401	chr10:48817401:GC:TC	1.55183e-11	-1.76776	-1.09999
48817498	chr10:48817498:C:A	1.38386e-10	-2.30037e-10	-0.679726
48817559	chr10:48817559:C:T	3.56573e-11	-1.24447	-0.791345
48817651	chr10:48817651:A:C	5.58326e-11	-1.58742	-2.51468e-10
48817975	chr10:48817975:A:G	2.37891e-11	-1.82678	-0.613763
48818123	chr10:48818123:G:C	8.22873e-11	-2.30037e-10	-1.19956
48818202	chr10:48818202:G:A	1.39037e-11	-1.90153	-1.07609
48818443	chr10:48818443:G:A	5.55481e-11	-1.59252	-2.51468e-10
48818564	chr10:48818564:G:T	1.58062e-11	-1.65281	-1.19656
48818637	chr10:48818637:G:A	1.71219e-10	-2.30037e-10	-0.466832
48819018	chr10:48819018:C:G	8.38003e-11	-2.30037e-10	-1.18134
48819109	chr10:48819109:C:T	8.49418e-11	-2.30037e-10	-1.16781
48819171	chr10:48819171:A:G	7.73122e-11	-0.409076	-0.852845
48819208	chr10:48819208:G:T	8.57224e-11	-2.30037e-10	-1.15866
48819284	chr10:48819284:G:T	8.4326e-11	-2.30037e-10	-1.17508
48819289	chr10:48819289:A:G	2.126e-11	-1.50456	-1.04838
48819725	chr10:48819725:C:T	1.24988e-10	-1.18544	0.40389
48819774	chr10:48819774:G:A	8.26195e-11	-2.30037e-10	-1.19553
48819795	chr10:48819795:T:A	9.24689e-11	-2.30037e-10	-1.0829
48820061	chr10:48820061:A:G	6.87107e-11	-0.516704	-0.863163
48820123	chr10:48820123:C:T	8.88819e-11	-2.30037e-10	-1.12247
48820186	chr10:48820186:G:A	8.44187e-11	-2.30037e-10	-1.17398
48820211	chr10:48820211:G:A	8.40111e-11	-2.30037e-10	-1.17882
48820238	chr10:48820238:T:C	8.39942e-11	-2.30037e-10	-1.17903
48820773	chr10:48820773:T:G	1.78935e-11	-1.5326	-1.19274
48820797	chr10:48820797:G:A	1.52471e-11	-1.69289	-1.19249
48820918	chr10:48820918:GC:G	1.53196e-10	-0.578054	-2.51468e-10
48820956	chr10:48820956:C:G	8.40111e-11	-2.30037e-10	-1.17882
48821017	chr10:48821017:C:T	8.49724e-11	-2.30037e-10	-1.16745
48821076	chr10:48821076:C:T	4.11776e-11	-1.89188	-2.51468e-10
48821165	chr10:48821165:C:T	1.17958e-10	-2.30037e-10	-0.839447
48821193	chr10:48821193:G:A	9.60986e-11	-2.30037e-10	-1.0444
48821535	chr10:48821535:G:A	8.46328e-11	-2.30037e-10	-1.17145
48821660	chr10:48821660:A:G	2.93783e-11	-1.75286	-0.476662
48821837	chr10:48821837:T:C	8.40111e-11	-2.30037e-10	-1.17882
48821978	chr10:48821978:G:A	1.05735e-10	-1.06251	0.113672
48822072	chr10:48822072:A:G	1.02525e-10	-1.1443	0.164634
48822197	chr10:48822197:G:C	9.88206e-11	-1.0883	0.0718295
48822264	chr10:48822264:A:G	8.39939e-11	-2.30037e-10	-1.17903
48822775	chr10:48822775:C:T	9.75849e-11	-2.30037e-10	-1.02905
48822887	chr10:48822887:A:G	2.05524e-11	-1.88323	-0.703568
48823100	chr10:48823100:A:G	1.9287e-11	-1.4508	-1.19955
48823305	chr10:48823305:G:A	1.57958e-11	-1.69037	-1.15966
48823427	chr10:48823427:C:T	1.68553e-11	-1.59408	-1.19103
48823456	chr10:48823456:C:T	1.00921e-10	-1.14511	0.149683
48823730	chr10:48823730:G:A	1.17171e-10	0.134515	-0.980651
48824161	chr10:48824161:G:A	1.09707e-10	-2.30037e-10	-0.911959
48824328	chr10:48824328:G:A	3.04654e-11	-1.44267	-0.750508
48824611	chr10:48824611:T:A	9.44832e-11	-2.30037e-10	-1.06135
48824622	chr10:48824622:A:T	2.88231e-11	-1.37252	-0.876079
48824653	chr10:48824653:A:G	1.98596e-11	-1.6191	-1.00198
48824670	chr10:48824670:CT:C	5.47696e-11	-1.60664	-2.51468e-10
48824677	chr10:48824677:C:T	2.92772e-11	-1.38054	-0.852422
48824735	chr10:48824735:G:A	2.02697e-11	-1.45623	-1.14442
48824888	chr10:48824888:T:G	1.92692e-10	-2.30037e-10	-0.348682
48824942	chr10:48824942:A:G	1.15001e-10	-2.30037e-10	-0.864836
48824997	chr10:48824997:C:T	3.01429e-11	-1.35668	-0.847146
48825236	chr10:48825236:T:G	2.93401e-11	-1.35981	-0.871008
48825315	chr10:48825315:T:G	8.35562e-11	-2.30037e-10	-1.18425
48825422	chr10:48825422:G:A	1.59774e-10	-2.30037e-10	-0.536013
48825508	chr10:48825508:A:G	2.90103e-11	-1.39077	-0.851349
48825647	chr10:48825647:T:C	1.06577e-10	-0.0365407	-0.904368
48825712	chr10:48825712:T:C	2.75908e-11	-1.39907	-0.893223
48825839	chr10:48825839:G:A	3.39222e-11	-1.28116	-0.804542
48826048	chr10:48826048:G:A	8.30482e-11	-2.30037e-10	-1.19035
48826339	chr10:48826339:T:C	1.01016e-10	-0.111234	-0.883261
48826590	chr10:48826590:T:A	1.74942e-11	-1.59175	-1.15616
48826788	chr10:48826788:G:A	2.84343e-11	-1.37166	-0.890515
48826941	chr10:48826941:TGGTGGTCCATG:T	2.54262e-11	-1.44489	-0.929109
48827000	chr10:48827000:T:G	9.18344e-11	-2.30037e-10	-1.08979
48827239	chr10:48827239:G:A	1.85688e-11	-1.64304	-1.04525
48827418	chr10:48827418:T:C	2.42565e-11	-1.41643	-1.00466
48827659	chr10:48827659:G:T	1.06282e-10	-2.30037e-10	-0.943677
48827916	chr10:48827916:A:G	2.74473e-11	-1.39074	-0.906769
48827979	chr10:48827979:A:G	2.6836e-11	-1.41938	-0.900651
48828063	chr10:48828063:A:C	9.44364e-11	-2.30037e-10	-1.06185
48828385	chr10:48828385:G:A	1.88056e-11	-1.51354	-1.16208
48828487	chr10:48828487:T:C	3.06939e-11	-1.40796	-0.777752
48828501	chr10:48828501:T:C	2.66837e-11	-1.41339	-0.91233
48828542	chr10:48828542:A:C	1.08789e-10	0.015973	-0.93634
48828559	chr10:48828559:A:T	8.32173e-11	-2.30037e-10	-1.18832
48828971	chr10:48828971:G:C	8.22946e-11	-2.30037e-10	-1.19947
48829171	chr10:48829171:G:A	8.44275e-11	-2.30037e-10	-1.17388
48829197	chr10:48829197:G:C	8.25326e-11	-2.30037e-10	-1.19658
48829537	chr10:48829537:G:T	1.91774e-11	-1.81313	-0.84291
48829829	chr10:48829829:G:A	1.89869e-11	-1.82351	-0.842515
48829878	chr10:48829878:G:A	8.48893e-11	-2.30037e-10	-1.16842
48829929	chr10:48829929:G:A	3.23527e-11	-1.85382	-0.279255
48830240	chr10:48830240:G:A	1.68536e-10	-0.232911	-0.249716
48830755	chr10:48830755:A:G	3.37104e-11	-1.8494	-0.242564
48830899	chr10:48830899:C:T	8.39691e-11	-2.30037e-10	-1.17932
48830929	chr10:48830929:C:T	1.71219e-10	-2.30037e-10	-0.466832
48831483	chr10:48831483:C:T	1.93616e-10	-0.204905	-0.138991
48832031	chr10:48832031:G:A	3.24194e-11	-1.83584	-0.295179
48832032	chr10:48832032:T:C	1.31611e-10	-0.189852	-0.54007
48832724	chr10:48832724:C:T	1.27784e-10	-2.30037e-10	-0.759433
48832933	chr10:48832933:C:T	2.00304e-10	-2.30037e-10	-0.309936
48833078	chr10:48833078:A:G	2.13141e-10	-0.105763	-0.142056
48833087	chr10:48833087:T:C	1.33971e-10	-0.712148	-2.51468e-10
48833131	chr10:48833131:G:A	2.20844e-10	-0.0684425	-0.143873
48833176	chr10:48833176:A:T	7.7117e-11	-1.26445	-2.51468e-10
48833231	chr10:48833231:G:A	2.40585e-11	-1.8918	-0.537489
48833418	chr10:48833418:T:C	1.886e-10	-0.140806	-0.229337
48833615	chr10:48833615:C:A	1.24403e-11	-1.91088	-1.17795
48833684	chr10:48833684:C:A	1.86482e-10	-0.203879	-0.17756
48833689	chr10:48833689:C:G	1.74787e-11	-1.88527	-0.863517
48834274	chr10:48834274:A:G	2.00827e-10	-0.115017	-0.192313
48834534	chr10:48834534:T:C	1.82422e-10	-0.151321	-0.252129
48834741	chr10:48834741:C:T	8.22069e-11	-2.30037e-10	-1.20053
48834751	chr10:48834751:C:T	8.22075e-11	-2.30037e-10	-1.20053
48834879	chr10:48834879:T:C	8.41247e-11	-2.30037e-10	-1.17747
48834906	chr10:48834906:A:G	2.85726e-10	-0.276573	0.321833
48835218	chr10:48835218:A:G	8.79179e-11	-2.30037e-10	-1.13337
48835691	chr10:48835691:A:C	1.14581e-10	-2.30037e-10	-0.868491
48835721	chr10:48835721:A:G	2.65919e-10	0.0178177	-0.0444006
48835812	chr10:48835812:T:C	3.33469e-10	0.208247	-0.00847121
48835862	chr10:48835862:T:C	2.41873e-10	0.0752286	-0.196587
48836039	chr10:48836039:C:T	1.96198e-11	-1.70057	-0.932667
48836591	chr10:48836591:C:T	3.33732e-11	-0.94322	-1.1588
48836902	chr10:48836902:C:T	1.03163e-10	-2.30037e-10	-0.973467
48836976	chr10:48836976:G:C	2.20724e-11	-1.8854	-0.630046
48837292	chr10:48837292:G:GC	1.11374e-10	-2.30037e-10	-0.896881
48837411	chr10:48837411:T:G	1.75681e-11	-1.87175	-0.87194
48837426	chr10:48837426:C:T	1.48089e-10	-0.191005	-0.420955
48837787	chr10:48837787:G:A	1.27975e-10	0.232562	-0.990501
48837882	chr10:48837882:G:A	4.59613e-11	-1.78197	-2.51468e-10
48837955	chr10:48837955:G:T	1.09523e-10	-2.30037e-10	-0.913641
48837981	chr10:48837981:T:C	8.41162e-11	-2.30037e-10	-1.17757
48837986	chr10:48837986:T:TC	1.10625e-10	-2.30037e-10	-0.903625
48838075	chr10:48838075:T:C	1.44792e-10	-0.106518	-0.527959
48838121	chr10:48838121:G:A	8.22745e-11	-2.30037e-10	-1.19971
48838244	chr10:48838244:T:C	1.62221e-11	-1.84748	-0.975919
48838278	chr10:48838278:C:T	1.62986e-10	-0.0421273	-0.473984
48838279	chr10:48838279:A:G	1.58441e-10	-0.0540626	-0.490331
48838280	chr10:48838280:A:G	8.2476e-11	-2.30037e-10	-1.19727
48838342	chr10:48838342:G:A	8.67297e-11	-2.30037e-10	-1.14698
48838579	chr10:48838579:T:A	9.53778e-11	-2.30037e-10	-1.05193
48838600	chr10:48838600:C:T	1.58971e-10	-0.0445178	-0.496535
48838647	chr10:48838647:C:T	1.03466e-10	-2.30037e-10	-0.970527
48839196	chr10:48839196:G:T	1.0711e-10	-2.30037e-10	-0.935921
48839229	chr10:48839229:T:C	1.45096e-10	-0.131334	-0.501046
48839579	chr10:48839579:GA:G	1.07298e-10	-2.30037e-10	-0.934165
48839586	chr10:48839586:G:A	1.29879e-10	-2.30037e-10	-0.743169
48839744	chr10:48839744:G:A	1.06986e-10	-2.30037e-10	-0.937073
48839776	chr10:48839776:G:A	1.07173e-10	-2.30037e-10	-0.935327
48839863	chr10:48839863:T:C	1.03557e-10	-2.30037e-10	-0.969653
48839917	chr10:48839917:G:A	1.02037e-10	-2.30037e-10	-0.984434
48839965	chr10:48839965:A:G	1.00187e-10	-2.30037e-10	-1.00273
48839999	chr10:48839999:T:C	1.07356e-10	-2.30037e-10	-0.933626
48840010	chr10:48840010:A:T	1.06982e-10	-2.30037e-10	-0.937113
48840188	chr10:48840188:G:A	5.05408e-11	-1.68699	-2.51468e-10
48840514	chr10:48840514:T:C	1.06667e-10	-2.30037e-10	-0.940058
48840527	chr10:48840527:A:C	1.06461e-10	-2.30037e-10	-0.941992
48841188	chr10:48841188:T:C	9.92203e-11	-2.30037e-10	-1.01243
48841281	chr10:48841281:T:C	1.02154e-10	-2.30037e-10	-0.983291
48841619	chr10:48841619:A:C	1.06593e-10	-2.30037e-10	-0.940759
48841628	chr10:48841628:C:T	1.09476e-10	-2.30037e-10	-0.914065
48841840	chr10:48841840:G:C	1.06816e-10	-2.30037e-10	-0.938664
48842272	chr10:48842272:C:T	1.07369e-10	-2.30037e-10	-0.933499
48842276	chr10:48842276:A:C	1.02271e-10	-2.30037e-10	-0.982146
48842324	chr10:48842324:C:T	1.11489e-10	-2.30037e-10	-0.895849
48842362	chr10:48842362:A:G	1.04614e-10	-2.30037e-10	-0.959497
48842451	chr10:48842451:A:C	1.0733e-10	-2.30037e-10	-0.933869
48842966	chr10:48842966:G:A	1.54799e-11	-1.74334	-1.12689
48843766	chr10:48843766:C:A	1.52836e-11	-1.7351	-1.14789
48844029	chr10:48844029:C:T	9.28632e-11	-2.30037e-10	-1.07865
48844079	chr10:48844079:T:C	1.07317e-10	-2.30037e-10	-0.933984
48844095	chr10:48844095:G:A	8.29581e-11	-2.30037e-10	-1.19144
48844563	chr10:48844563:G:C	1.75785e-10	-2.30037e-10	-0.440512
48844596	chr10:48844596:C:A	1.4475e-11	-1.91877	-1.01858
48844626	chr10:48844626:G:A	1.0611e-10	-2.30037e-10	-0.945293
48844632	chr10:48844632:G:A	1.04885e-10	-2.30037e-10	-0.956906
48844824	chr10:48844824:G:C	1.08735e-10	-2.30037e-10	-0.920861
48844899	chr10:48844899:A:T	1.10871e-10	-2.30037e-10	-0.901409
48845057	chr10:48845057:C:G	1.30892e-11	-1.86427	-1.17372
48845067	chr10:48845067:G:A	1.14264e-10	-2.30037e-10	-0.871259
48845070	chr10:48845070:G:A	1.20797e-10	-2.30037e-10	-0.815663
48845106	chr10:48845106:G:T	1.06877e-10	-2.30037e-10	-0.938093
48845322	chr10:48845322:C:T	4.74489e-11	-1.75012	-2.51468e-10
48845745	chr10:48845745:A:T	1.38268e-10	-2.30037e-10	-0.680579
48845778	chr10:48845778:G:A	1.45752e-11	-1.91795	-1.0125
48845823	chr10:48845823:TACAG:T	1.45518e-10	-0.742737	0.113265
48845832	chr10:48845832:T:TAAAG	1.05181e-10	-2.30037e-10	-0.954091
48845910	chr10:48845910:T:C	1.08632e-10	-2.30037e-10	-0.921807
48846089	chr10:48846089:T:C	1.08859e-10	-2.30037e-10	-0.91972
48846118	chr10:48846118:G:C	1.08791e-10	-2.30037e-10	-0.920344
48846277	chr10:48846277:G:A	8.28436e-11	-2.30037e-10	-1.19282
48846522	chr10:48846522:T:C	1.0843e-10	-2.30037e-10	-0.923667
48847171	chr10:48847171:T:C	1.42187e-11	-1.91577	-1.03944
48847335	chr10:48847335:T:C	1.75847e-11	-1.89804	-0.8447
48847456	chr10:48847456:T:C	1.57686e-10	-2.30037e-10	-0.549168
48847568	chr10:48847568:T:C	8.8963e-11	-2.30037e-10	-1.12155
48847940	chr10:48847940:C:T	8.22212e-11	-2.30037e-10	-1.20036
48847955	chr10:48847955:TTGTTTGTC:T	1.19418e-10	-2.30037e-10	-0.827143
48848162	chr10:48848162:G:C	1.3021e-10	-0.740627	-2.51468e-10
48848165	chr10:48848165:C:T	1.36739e-10	-2.30037e-10	-0.691698
48848403	chr10:48848403:G:A	7.75722e-11	-0.644387	-0.614177
48848558	chr10:48848558:AT:A	1.07981e-10	-2.30037e-10	-0.927816
48848774	chr10:48848774:G:A	6.20545e-11	-1.48176	-2.51468e-10
48848883	chr10:48848883:C:T	9.68293e-11	-2.30037e-10	-1.03682
48849280	chr10:48849280:C:T	9.36038e-11	-0.498477	-0.572225
48849393	chr10:48849393:A:G	2.65787e-10	-2.30037e-10	-0.0270781
48849732	chr10:48849732:A:G	8.58764e-11	-2.30037e-10	-1.15686
48849738	chr10:48849738:C:T	8.94161e-11	-2.30037e-10	-1.11647
48850040	chr10:48850040:C:T	1.07872e-10	-2.30037e-10	-0.928831
48850504	chr10:48850504:TCTC:T	1.03434e-10	-0.0658805	-0.904959
48850693	chr10:48850693:G:A	1.12456e-10	-2.30037e-10	-0.887215
48850986	chr10:48850986:G:A	9.6309e-11	-0.779587	-0.262625
48851238	chr10:48851238:G:C	1.13776e-10	-0.0046248	-0.870919
48851846	chr10:48851846:A:G	1.05108e-10	-2.30037e-10	-0.954782
48852383	chr10:48852383:T:C	9.32595e-11	-2.30037e-10	-1.07439
48852457	chr10:48852457:G:A	7.87646e-11	-0.535592	-0.707717
48852808	chr10:48852808:C:A	4.67601e-11	-1.76474	-2.51468e-10
48853199	chr10:48853199:T:C	1.04738e-10	-2.30037e-10	-0.958315
48853892	chr10:48853892:AGT:A	1.06288e-10	-2.30037e-10	-0.943623
48853933	chr10:48853933:A:G	1.09747e-10	-0.911591	-2.51468e-10
48853979	chr10:48853979:G:A	1.08038e-10	0.000810049	-0.928097
48854334	chr10:48854334:C:T	1.42285e-10	-2.30037e-10	-0.65194
48854361	chr10:48854361:G:A	1.54358e-10	-2.30037e-10	-0.570497
48854935	chr10:48854935:T:G	1.04966e-10	-2.30037e-10	-0.956138
48855958	chr10:48855958:A:G	1.01805e-10	-2.30037e-10	-0.986715
48856262	chr10:48856262:G:A	9.37563e-11	-2.30037e-10	-1.06907
48856386	chr10:48856386:T:C	1.52552e-11	-1.70572	-1.17913
48856522	chr10:48856522:T:C	9.31766e-11	-2.30037e-10	-1.07528
48856559	chr10:48856559:G:A	8.3112e-11	-2.30037e-10	-1.18958
48856923	chr10:48856923:C:G	1.06356e-10	-2.30037e-10	-0.942986
48857048	chr10:48857048:A:G	8.60595e-11	-2.30037e-10	-1.15473
48857414	chr10:48857414:T:C	2.41949e-11	-1.4619	-0.961736
48857545	chr10:48857545:G:A	1.35198e-11	-1.91706	-1.08856
48858176	chr10:48858176:A:G	1.22555e-10	-2.30037e-10	-0.801211
48858559	chr10:48858559:A:G	9.26734e-11	-2.30037e-10	-1.08069
48858735	chr10:48858735:G:A	9.27774e-11	-2.30037e-10	-1.07957
48859171	chr10:48859171:G:A	5.9989e-11	-0.920821	-0.594791
48859359	chr10:48859359:G:A	1.79675e-10	-2.30037e-10	-0.418623
48860356	chr10:48860356:C:T	1.66406e-10	-2.30037e-10	-0.49534
48860370	chr10:48860370:C:T	1.7535e-11	-1.73935	-1.00623
48860486	chr10:48860486:G:A	9.16584e-11	-2.30037e-10	-1.0917
48860621	chr10:48860621:G:C	8.24405e-11	-2.30037e-10	-1.1977
48860983	chr10:48860983:T:C	9.12898e-11	-2.30037e-10	-1.09573
48861001	chr10:48861001:G:C	8.24444e-11	-2.30037e-10	-1.19765
48861156	chr10:48861156:C:T	9.78372e-11	-2.30037e-10	-1.02647
48861350	chr10:48861350:G:A	1.64087e-11	-1.91707	-0.894892
48861572	chr10:48861572:A:C	8.35732e-11	-2.30037e-10	-1.18405
48861827	chr10:48861827:C:A	9.24617e-11	-2.30037e-10	-1.08298
48861877	chr10:48861877:A:AT	5.43558e-11	-1.61422	-2.51468e-10
48862208	chr10:48862208:C:T	9.33384e-11	-2.30037e-10	-1.07354
48862280	chr10:48862280:A:G	6.97841e-11	-0.900115	-0.464253
48863764	chr10:48863764:G:A	8.25793e-11	-2.30037e-10	-1.19601
48864029	chr10:48864029:C:T	1.60191e-11	-1.80697	-1.02902
48864057	chr10:48864057:G:A	1.87413e-11	-1.90546	-0.773582
48864452	chr10:48864452:A:G	1.2522e-10	-2.30037e-10	-0.779698
48864656	chr10:48864656:G:C	1.12284e-10	0.308026	-1.19676
48865034	chr10:48865034:A:G	1.02367e-10	-0.0355079	-0.945702
48865038	chr10:48865038:G:C	4.01737e-11	-1.91656	-2.51468e-10
48865191	chr10:48865191:T:C	9.08669e-11	-2.30037e-10	-1.10038
48865314	chr10:48865314:C:T	1.22033e-10	0.392176	-1.19766
48865445	chr10:48865445:T:C	1.60975e-11	-1.91604	-0.915066
48866722	chr10:48866722:A:G	1.93572e-11	-1.64341	-1.0033
48866944	chr10:48866944:A:G	1.85801e-10	-2.30037e-10	-0.385096
48867416	chr10:48867416:G:A	6.91117e-11	-0.88815	-0.4859
48867429	chr10:48867429:C:T	1.32301e-10	-2.30037e-10	-0.724695
48867430	chr10:48867430:G:A	9.9353e-11	-2.30037e-10	-1.01109
48867645	chr10:48867645:C:G	1.01038e-10	-2.30037e-10	-0.994274
48868117	chr10:48868117:C:T	1.05466e-10	-2.30037e-10	-0.951384
48868118	chr10:48868118:G:A	1.5588e-11	-1.91544	-0.947827
48868229	chr10:48868229:G:T	7.14468e-11	-0.861444	-0.479376
48868280	chr10:48868280:T:G	1.75294e-11	-1.58876	-1.15713
48868430	chr10:48868430:T:C	1.55448e-11	-1.91828	-0.947772
48869158	chr10:48869158:T:A	1.69813e-11	-1.91774	-0.859917
48869269	chr10:48869269:G:A	9.51141e-11	-2.30037e-10	-1.0547
48869441	chr10:48869441:G:C	1.01993e-10	-2.30037e-10	-0.984868
48869481	chr10:48869481:A:G	8.55821e-11	-2.30037e-10	-1.1603
48869662	chr10:48869662:T:C	8.55056e-11	-2.30037e-10	-1.16119
48869792	chr10:48869792:T:C	8.74614e-11	-2.30037e-10	-1.13858
48870072	chr10:48870072:G:A	7.2588e-11	-0.591102	-0.733871
48870098	chr10:48870098:A:G	8.61601e-11	-2.30037e-10	-1.15357
48870926	chr10:48870926:G:T	8.71138e-11	-2.30037e-10	-1.14256
48871119	chr10:48871119:A:T	8.43408e-11	-2.30037e-10	-1.17491
48871137	chr10:48871137:G:A	1.11034e-10	-2.30037e-10	-0.899934
48871177	chr10:48871177:C:T	8.43359e-11	-2.30037e-10	-1.17497
48871230	chr10:48871230:T:C	8.44945e-11	-2.30037e-10	-1.17309
48871234	chr10:48871234:C:T	1.55974e-10	0.625183	-1.18527
48871394	chr10:48871394:T:C	7.54111e-10	-2.30037e-10	1.01577
48871524	chr10:48871524:A:G	8.31668e-11	-2.30037e-10	-1.18892
48871605	chr10:48871605:A:G	6.73792e-11	-0.489085	-0.910352
48871971	chr10:48871971:T:G	8.5332e-11	-2.30037e-10	-1.16322
48872225	chr10:48872225:A:G	6.75811e-10	-2.30037e-10	0.90614
48872266	chr10:48872266:A:G	2.24373e-11	-1.79131	-0.707739
48872280	chr10:48872280:A:G	1.46306e-10	0.57361	-1.19768
48872405	chr10:48872405:G:A	1.74587e-10	-2.30037e-10	-0.447348
48872568	chr10:48872568:C:G	8.51335e-11	-2.30037e-10	-1.16555
48872576	chr10:48872576:G:T	8.49836e-11	-2.30037e-10	-1.16732
48872610	chr10:48872610:C:A	1.11454e-10	-2.30037e-10	-0.896159
48872624	chr10:48872624:G:A	8.02385e-11	-1.15945	-0.0653188
48872921	chr10:48872921:T:A	8.46229e-11	-2.30037e-10	-1.17157
48873033	chr10:48873033:T:C	2.0965e-10	0.934246	-1.19858
48873187	chr10:48873187:T:A	1.55253e-11	-1.91772	-0.949576
48873815	chr10:48873815:A:G	1.88978e-10	-2.30037e-10	-0.368141
48873900	chr10:48873900:A:G	4.35049e-11	-1.8369	-2.51468e-10
48873913	chr10:48873913:C:A	8.3434e-11	-2.30037e-10	-1.18572
48874037	chr10:48874037:G:A	9.16897e-11	-2.30037e-10	-1.09136
48874063	chr10:48874063:C:T	1.29751e-10	0.444154	-1.18831
48874153	chr10:48874153:A:G	8.33916e-11	-2.30037e-10	-1.18623
48874262	chr10:48874262:A:G	6.47948e-11	-1.43855	-2.51468e-10
48874263	chr10:48874263:G:A	1.13897e-10	-2.30037e-10	-0.874475
48874294	chr10:48874294:C:T	8.63519e-11	-2.30037e-10	-1.15134
48874826	chr10:48874826:C:T	8.53233e-11	-2.30037e-10	-1.16333
48875066	chr10:48875066:T:C	7.3647e-11	-0.456897	-0.853594
48875259	chr10:48875259:C:T	8.47422e-11	-2.30037e-10	-1.17016
48876481	chr10:48876481:T:C	6.32237e-11	-0.756428	-0.706665
48876647	chr10:48876647:A:C	9.09843e-11	-2.30037e-10	-1.09909
48876711	chr10:48876711:A:G	4.74108e-11	-0.963681	-0.787243
48876712	chr10:48876712:G:T	4.82536e-11	-1.7333	-2.51468e-10
48876861	chr10:48876861:T:C	1.01675e-10	-2.30037e-10	-0.987987
48877383	chr10:48877383:A:G	4.30171e-11	-1.04791	-0.800266
48877503	chr10:48877503:T:G	8.85703e-11	-2.30037e-10	-1.12598
48877975	chr10:48877975:C:T	9.54841e-11	-2.30037e-10	-1.05081
48878197	chr10:48878197:C:T	9.264e-11	-2.30037e-10	-1.08105
48878206	chr10:48878206:C:T	8.50997e-11	-2.30037e-10	-1.16595
48878363	chr10:48878363:G:A	1.9211e-11	-1.78545	-0.868835
48878522	chr10:48878522:C:T	5.25497e-11	-1.64801	-2.51468e-10
48878636	chr10:48878636:C:T	8.36871e-11	-2.30037e-10	-1.18269
48878658	chr10:48878658:TG:T	9.93659e-11	-2.30037e-10	-1.01096
48878899	chr10:48878899:G:A	8.77351e-11	0.0414163	-1.17687
48878956	chr10:48878956:T:C	5.48311e-11	-0.842692	-0.762822
48878988	chr10:48878988:A:G	1.49506e-11	-1.90396	-1.00106
48879042	chr10:48879042:C:T	1.00455e-10	-2.30037e-10	-1.00006
48879201	chr10:48879201:G:A	1.64836e-10	-2.30037e-10	-0.504824
48879252	chr10:48879252:G:A	1.02555e-10	-2.30037e-10	-0.979373
48879285	chr10:48879285:G:A	1.17776e-10	-2.30037e-10	-0.840985
48879413	chr10:48879413:C:T	6.34127e-11	-0.8303	-0.62981
48879468	chr10:48879468:A:G	9.23305e-11	-2.30037e-10	-1.0844
48879727	chr10:48879727:T:C	6.18271e-11	-0.750271	-0.735161
48879821	chr10:48879821:C:A	1.43657e-10	-2.30037e-10	-0.642346
48879960	chr10:48879960:C:T	8.56885e-11	-2.30037e-10	-1.15905
48880199	chr10:48880199:G:A	1.59414e-11	-1.81602	-1.02483
48880569	chr10:48880569:C:T	8.28904e-11	-2.30037e-10	-1.19225
48880673	chr10:48880673:C:T	1.26023e-10	-2.30037e-10	-0.77331
48881024	chr10:48881024:C:A	8.25497e-11	-2.30037e-10	-1.19637
48881190	chr10:48881190:G:GC	8.59444e-11	-2.30037e-10	-1.15607
48881252	chr10:48881252:C:T	1.80525e-10	-0.413906	-2.51468e-10
48881824	chr10:48881824:T:G	1.00253e-10	-0.09226	-0.909811
48882105	chr10:48882105:T:C	1.26129e-10	0.37739	-1.14985
48882209	chr10:48882209:C:T	9.94807e-11	-2.30037e-10	-1.00981
48882499	chr10:48882499:T:A	1.28471e-10	0.391685	-1.14575
48882565	chr10:48882565:C:T	1.98877e-10	-0.317088	-2.51468e-10
48882741	chr10:48882741:G:A	8.9429e-11	-2.30037e-10	-1.11633
48882867	chr10:48882867:C:T	1.17732e-10	0.300931	-1.1423
48883000	chr10:48883000:T:C	1.04372e-10	-0.564279	-0.397529
48883117	chr10:48883117:T:G	2.83555e-11	-1.72833	-0.536625
48883169	chr10:48883169:T:C	1.19576e-10	0.318592	-1.14441
48883631	chr10:48883631:G:A	1.86444e-10	0.716873	-1.09852
48883692	chr10:48883692:G:A	9.05012e-11	-2.30037e-10	-1.10441
48883715	chr10:48883715:G:C	8.48271e-11	-2.30037e-10	-1.16916
48884088	chr10:48884088:T:G	8.89128e-11	-2.30037e-10	-1.12212
48884349	chr10:48884349:A:C	1.01649e-10	-0.572568	-0.415683
48884408	chr10:48884408:T:C	9.01073e-11	-2.30037e-10	-1.10877
48884655	chr10:48884655:A:G	9.08983e-11	-2.30037e-10	-1.10003
48884780	chr10:48884780:C:T	1.22496e-10	-0.801693	-2.51468e-10
48884883	chr10:48884883:G:A	2.12806e-10	0.861669	-1.11106
48885010	chr10:48885010:AAATG:A	8.47969e-11	-2.30037e-10	-1.16951
48885097	chr10:48885097:C:T	8.41528e-11	-2.30037e-10	-1.17714
48885105	chr10:48885105:G:A	1.1798e-10	0.184509	-1.02377
48885141	chr10:48885141:A:G	8.22002e-11	-2.30037e-10	-1.20062
48885215	chr10:48885215:G:A	9.01551e-11	-2.30037e-10	-1.10824
48885899	chr10:48885899:C:A	2.05407e-10	0.846333	-1.13111
48886578	chr10:48886578:G:A	8.28282e-11	-2.30037e-10	-1.193
48886672	chr10:48886672:C:T	1.23294e-10	-0.445798	-0.349404
48886956	chr10:48886956:A:T	1.12386e-10	0.152524	-1.04035
48886983	chr10:48886983:T:C	8.93979e-11	-2.30037e-10	-1.11668
48887374	chr10:48887374:G:A	1.09105e-10	0.083543	-1.001
48887545	chr10:48887545:A:G	1.16684e-10	0.182978	-1.03328
48887550	chr10:48887550:G:A	8.26931e-11	-2.30037e-10	-1.19464
48887640	chr10:48887640:G:A	8.36835e-11	-2.30037e-10	-1.18273
48887679	chr10:48887679:T:C	2.36174e-11	-1.91794	-0.529855
48887833	chr10:48887833:AT:A	8.8294e-11	-2.30037e-10	-1.1291
48888358	chr10:48888358:T:C	8.89543e-11	-2.30037e-10	-1.12165
48888441	chr10:48888441:C:T	1.45173e-10	-2.30037e-10	-0.631848
48888553	chr10:48888553:A:G	1.40557e-10	0.471671	-1.13583
48888870	chr10:48888870:G:A	8.21995e-11	-2.30037e-10	-1.20062
48888935	chr10:48888935:G:A	8.86614e-11	-2.30037e-10	-1.12495
48889327	chr10:48889327:G:A	1.25735e-11	-1.90904	-1.16914
48889647	chr10:48889647:T:C	1.04935e-10	-2.30037e-10	-0.956434
48889761	chr10:48889761:A:AT	5.53726e-11	-1.91872	0.323036
48889774	chr10:48889774:G:A	2.03049e-11	-1.69786	-0.901048
48889848	chr10:48889848:G:A	9.03385e-11	-2.30037e-10	-1.10621
48890295	chr10:48890295:G:A	8.64346e-11	-2.30037e-10	-1.15039
48890364	chr10:48890364:G:C	1.84739e-10	-2.30037e-10	-0.390828
48890430	chr10:48890430:T:C	2.23669e-10	0.368238	-0.567842
48890521	chr10:48890521:C:T	1.71754e-10	0.703003	-1.16671
48890694	chr10:48890694:G:C	2.64412e-11	-1.31159	-1.02326
48890911	chr10:48890911:G:A	8.25991e-11	-2.30037e-10	-1.19577
48891084	chr10:48891084:C:T	1.2422e-10	-2.30037e-10	-0.787718
48891160	chr10:48891160:G:A	1.35912e-10	-2.30037e-10	-0.697765
48891201	chr10:48891201:G:C	8.3998e-11	-2.30037e-10	-1.17898
48891423	chr10:48891423:G:A	5.36745e-11	-1.91526	0.28842
48891447	chr10:48891447:G:A	1.43998e-10	-2.30037e-10	-0.639971
48891521	chr10:48891521:G:T	1.00388e-10	-2.30037e-10	-1.00073
48891553	chr10:48891553:C:T	1.44892e-10	-2.30037e-10	-0.633783
48891731	chr10:48891731:G:A	8.33343e-11	-2.30037e-10	-1.18691
48891810	chr10:48891810:A:G	8.32794e-11	-2.30037e-10	-1.18757
48892389	chr10:48892389:T:C	1.27418e-11	-1.91127	-1.15361
48892844	chr10:48892844:A:C	4.41471e-11	-1.76104	-0.0612088
48893246	chr10:48893246:A:G	8.76044e-11	-2.30037e-10	-1.13694
48893852	chr10:48893852:C:T	2.1447e-11	-1.34875	-1.19543
48893932	chr10:48893932:A:G	5.68059e-11	-1.90208	0.331946
48893985	chr10:48893985:A:G	9.06881e-11	-2.30037e-10	-1.10235
48894049	chr10:48894049:C:T	1.24584e-11	-1.89122	-1.19617
48894363	chr10:48894363:C:T	1.62476e-10	-2.30037e-10	-0.519242
48894562	chr10:48894562:A:G	4.23611e-11	-1.86354	-2.51468e-10
48894591	chr10:48894591:A:G	1.42846e-11	-1.91757	-1.03303
48894705	chr10:48894705:G:A	8.97671e-11	-2.30037e-10	-1.11255
48894711	chr10:48894711:C:T	3.62967e-11	-1.81257	-0.205475
48894910	chr10:48894910:A:G	1.30164e-10	-2.30037e-10	-0.740975
48894918	chr10:48894918:A:G	1.30071e-10	-2.30037e-10	-0.741692
48895027	chr10:48895027:A:G	8.65334e-11	-2.30037e-10	-1.14924
48895183	chr10:48895183:C:T	2.80833e-09	-1.03304	3.36361
48895270	chr10:48895270:A:T	1.87483e-10	-2.30037e-10	-0.376084
48895523	chr10:48895523:A:G	8.51905e-11	-2.30037e-10	-1.16488
48895751	chr10:48895751:C:T	1.04308e-10	-0.962428	-2.51468e-10
48895757	chr10:48895757:C:T	4.64067e-10	-2.30037e-10	0.530256
48895811	chr10:48895811:T:C	8.78421e-11	-2.30037e-10	-1.13423
48896554	chr10:48896554:C:A	8.73022e-11	-2.30037e-10	-1.1404
48896570	chr10:48896570:C:A	3.12427e-11	-1.72655	-0.441433
48897242	chr10:48897242:C:T	8.58315e-11	-2.30037e-10	-1.15739
48897426	chr10:48897426:G:A	1.50519e-10	-2.30037e-10	-0.595682
48897552	chr10:48897552:G:A	8.22679e-11	-2.30037e-10	-1.19979
48898257	chr10:48898257:G:C	1.60929e-10	-2.30037e-10	-0.528808
48898471	chr10:48898471:G:A	8.93208e-11	-2.30037e-10	-1.11754
48898783	chr10:48898783:A:G	1.9059e-10	-2.30037e-10	-0.359651
48898834	chr10:48898834:G:A	8.70118e-11	-2.30037e-10	-1.14373
48898847	chr10:48898847:T:G	2.13084e-11	-1.57461	-0.976056
48899487	chr10:48899487:C:T	9.45135e-11	-2.30037e-10	-1.06103
48899492	chr10:48899492:T:C	4.56758e-11	-1.84101	0.0528093
48899513	chr10:48899513:T:A	6.51179e-11	-0.259097	-1.17448
48899899	chr10:48899899:T:C	4.18222e-11	-1.87635	-2.51468e-10
48899909	chr10:48899909:G:C	1.37555e-11	-1.87612	-1.11222
48900100	chr10:48900100:G:C	9.72192e-11	-2.30037e-10	-1.0328
48900326	chr10:48900326:CCTT:C	1.97899e-10	-2.30037e-10	-0.322018
48900838	chr10:48900838:T:C	1.30259e-10	-2.30037e-10	-0.740245
48900983	chr10:48900983:C:G	1.55681e-10	0.632833	-1.1948
48901066	chr10:48901066:C:T	8.23642e-11	-2.30037e-10	-1.19862
48901191	chr10:48901191:A:G	2.01174e-10	-2.30037e-10	-0.305605
48901257	chr10:48901257:C:T	4.00998e-11	-1.9184	-2.51468e-10
48901541	chr10:48901541:G:A	1.6253e-10	0.68176	-1.20067
48901668	chr10:48901668:C:T	4.05069e-11	-1.9083	-2.51468e-10
48901857	chr10:48901857:G:A	8.90423e-11	-2.30037e-10	-1.12066
48902056	chr10:48902056:A:T	1.70498e-10	0.724997	-1.19605
48902105	chr10:48902105:G:A	1.71168e-11	-1.91827	-0.851443
48902326	chr10:48902326:A:G	1.71628e-10	0.733038	-1.19748
48902714	chr10:48902714:A:G	1.72206e-10	-2.30037e-10	-0.461079
48902824	chr10:48902824:A:T	1.7141e-10	0.734711	-1.20043
48903089	chr10:48903089:G:A	8.24631e-11	-2.30037e-10	-1.19742
48903301	chr10:48903301:G:A	1.55209e-11	-1.91846	-0.949127
48903390	chr10:48903390:G:A	1.09921e-10	-0.688789	-0.221223
48903465	chr10:48903465:T:A	8.32112e-11	-0.62328	-0.565111
48903742	chr10:48903742:G:A	8.84231e-11	-2.30037e-10	-1.12764
48903908	chr10:48903908:C:T	1.42857e-11	-1.90646	-1.04406
48903995	chr10:48903995:A:G	1.65413e-10	0.694114	-1.19544
48904926	chr10:48904926:T:G	8.23523e-11	-2.30037e-10	-1.19877
48905013	chr10:48905013:C:T	8.68577e-11	-2.30037e-10	-1.1455
48905097	chr10:48905097:T:G	7.12791e-11	-0.150741	-1.19243
48905281	chr10:48905281:G:A	1.55385e-10	0.636368	-1.20023
48905464	chr10:48905464:T:A	4.809e-11	-1.7367	-2.51468e-10
48905541	chr10:48905541:T:C	1.8549e-10	0.802571	-1.18934
48906095	chr10:48906095:A:G	8.85071e-11	-2.30037e-10	-1.12669
48906174	chr10:48906174:G:A	1.99359e-10	0.881431	-1.1961
48906331	chr10:48906331:G:GT	7.60559e-11	-0.0820961	-1.19621
48906448	chr10:48906448:C:T	8.22639e-11	-2.30037e-10	-1.19984
48906548	chr10:48906548:C:T	1.37345e-11	-1.81342	-1.17644
48906581	chr10:48906581:G:A	1.68546e-10	0.718103	-1.20067
48906769	chr10:48906769:G:A	1.39228e-11	-1.8028	-1.17345
48907086	chr10:48907086:C:T	5.75513e-11	-0.974387	-0.582708
48907216	chr10:48907216:C:T	8.27824e-11	-2.30037e-10	-1.19356
48907346	chr10:48907346:C:T	1.96784e-11	-1.88595	-0.744302
48907370	chr10:48907370:T:A	1.69518e-10	0.723275	-1.20009
48907461	chr10:48907461:G:A	8.23562e-11	-2.30037e-10	-1.19872
48907592	chr10:48907592:A:G	8.84235e-11	-2.30037e-10	-1.12764
48907945	chr10:48907945:G:A	4.73452e-11	-0.886231	-0.866078
48908030	chr10:48908030:G:T	2.25444e-11	-1.8998	-0.594487
48908042	chr10:48908042:C:A	3.60793e-11	-1.8606	-0.163458
48908499	chr10:48908499:G:C	8.225e-11	-2.30037e-10	-1.20001
48908675	chr10:48908675:A:C	8.80376e-11	-2.30037e-10	-1.13201
48908704	chr10:48908704:C:T	1.93828e-10	-2.30037e-10	-0.342803
48908911	chr10:48908911:C:G	2.35876e-10	1.04836	-1.19482
48909016	chr10:48909016:G:T	1.74637e-10	0.712951	-1.16001
48909140	chr10:48909140:A:T	8.63341e-11	-2.30037e-10	-1.15155
48909229	chr10:48909229:A:G	1.97858e-10	-2.30037e-10	-0.322226
48909237	chr10:48909237:C:T	1.90854e-10	0.838168	-1.19643
48909487	chr10:48909487:T:TAA	1.24481e-11	-1.91019	-1.17802
48909495	chr10:48909495:A:G	1.67149e-10	0.707803	-1.19869
48909539	chr10:48909539:G:A	8.33561e-11	-2.30037e-10	-1.18665
48909818	chr10:48909818:A:G	8.02004e-11	-0.187425	-1.03782
48909855	chr10:48909855:C:T	1.86325e-10	-2.30037e-10	-0.38228
48909954	chr10:48909954:G:A	1.44055e-10	-2.30037e-10	-0.63958
48910428	chr10:48910428:T:A	4.0551e-11	-1.90721	-2.51468e-10
48910881	chr10:48910881:A:G	1.49121e-11	-1.88498	-1.02262
48911071	chr10:48911071:T:C	1.08327e-10	-0.924622	-2.51468e-10
48911104	chr10:48911104:T:C	8.39925e-11	-1.17905	-2.51468e-10
48911334	chr10:48911334:T:C	8.15728e-10	-1.55646	2.65076
48911932	chr10:48911932:T:C	5.6041e-11	-0.743773	-0.839916
48912050	chr10:48912050:C:T	3.66731e-11	-0.95536	-1.05237
48912107	chr10:48912107:T:C	1.69494e-10	0.721092	-1.19805
48912133	chr10:48912133:G:T	1.66706e-10	0.707115	-1.20066
48912316	chr10:48912316:T:C	1.40123e-11	-1.88169	-1.08815
48912344	chr10:48912344:G:A	1.56818e-10	0.645026	-1.19971
48912434	chr10:48912434:C:G	1.40981e-10	0.53759	-1.19874
48912521	chr10:48912521:A:G	8.73972e-11	-2.30037e-10	-1.13931
48912662	chr10:48912662:T:C	1.86585e-11	-1.91871	-0.764768
48912684	chr10:48912684:C:T	1.15385e-10	-2.30037e-10	-0.861502
48912782	chr10:48912782:A:G	5.94241e-11	-1.52507	-2.51468e-10
48912811	chr10:48912811:T:C	8.31582e-11	-2.30037e-10	-1.18903
48912936	chr10:48912936:C:T	2.09066e-10	-2.30037e-10	-0.267125
48913115	chr10:48913115:G:C	1.98845e-11	-1.56029	-1.05955
48913142	chr10:48913142:C:G	3.8e-11	-0.92152	-1.05067
48913170	chr10:48913170:T:A	3.76216e-11	-0.937827	-1.04437
48913277	chr10:48913277:G:A	3.6328e-11	-1.82852	-0.188665
48913380	chr10:48913380:G:C	1.70829e-10	0.726341	-1.19545
48913409	chr10:48913409:G:A	1.8572e-11	-1.57531	-1.1128
48913470	chr10:48913470:G:A	8.68114e-11	-2.30037e-10	-1.14604
48913676	chr10:48913676:G:A	1.55549e-10	0.611435	-1.17425
48913739	chr10:48913739:T:C	2.23335e-11	-1.86698	-0.6367
48913919	chr10:48913919:G:A	1.35067e-11	-1.87613	-1.13046
48914136	chr10:48914136:C:A	4.34669e-11	-0.849166	-0.988607
48914182	chr10:48914182:G:A	8.22402e-11	-2.30037e-10	-1.20013
48914402	chr10:48914402:A:C	8.72674e-11	-2.30037e-10	-1.1408
48914444	chr10:48914444:T:C	1.36963e-10	-2.30037e-10	-0.690063
48914564	chr10:48914564:C:T	8.55449e-11	-2.30037e-10	-1.16073
48914781	chr10:48914781:C:T	1.21087e-10	0.366476	-1.17974
48914861	chr10:48914861:G:A	2.55126e-10	-2.30037e-10	-0.0680147
48915056	chr10:48915056:G:C	1.54759e-10	0.616492	-1.1844
48915130	chr10:48915130:C:T	8.27066e-11	-2.30037e-10	-1.19447
48915141	chr10:48915141:A:G	2.86479e-11	-1.13963	-1.11506
48915201	chr10:48915201:T:C	1.37365e-11	-1.91034	-1.07937
48915423	chr10:48915423:T:A	4.06006e-11	-1.90599	-2.51468e-10
48915529	chr10:48915529:G:C	4.26037e-11	-1.85783	-2.51468e-10
48915616	chr10:48915616:T:C	8.22246e-11	-2.30037e-10	-1.20032
48915621	chr10:48915621:G:A	2.73312e-11	-1.74687	-0.554878
48915737	chr10:48915737:G:A	1.40185e-10	-2.30037e-10	-0.666811
48916035	chr10:48916035:C:A	1.69265e-11	-1.64768	-1.13321
48916042	chr10:48916042:A:G	8.24378e-11	-2.30037e-10	-1.19773
48916174	chr10:48916174:T:G	8.38242e-11	-2.30037e-10	-1.18105
48916679	chr10:48916679:G:A	2.51908e-11	-1.29515	-1.08814
48916744	chr10:48916744:T:A	1.872e-11	-1.91855	-0.761634
48916827	chr10:48916827:ACC:A	5.0689e-11	-1.68406	-2.51468e-10
48917463	chr10:48917463:G:T	8.22199e-11	-2.30037e-10	-1.20038
48917927	chr10:48917927:C:T	3.00468e-11	-1.1552	-1.05182
48917961	chr10:48917961:G:T	4.1478e-11	-0.684669	-1.19994
48918100	chr10:48918100:G:A	6.51894e-11	-1.86034	0.427868
48918181	chr10:48918181:G:A	1.16475e-10	0.271768	-1.12387
48918472	chr10:48918472:G:T	5.83584e-11	-0.3425	-1.20067
48918493	chr10:48918493:T:C	9.89871e-11	-2.30037e-10	-1.01478
48918799	chr10:48918799:A:T	1.79847e-11	-1.91512	-0.805132
48918830	chr10:48918830:C:T	4.693e-11	-0.580831	-1.18029
48918854	chr10:48918854:C:T	1.35964e-10	0.257955	-0.955339
48918961	chr10:48918961:C:T	1.21732e-10	0.177148	-0.985104
48919008	chr10:48919008:C:T	1.17951e-10	0.159616	-0.999124
48919091	chr10:48919091:G:A	1.30995e-10	0.236458	-0.97107
48919322	chr10:48919322:C:T	1.52358e-11	-1.80375	-1.08237
48919337	chr10:48919337:G:A	4.04221e-11	-1.9104	-2.51468e-10
48919636	chr10:48919636:G:A	1.50233e-11	-1.76608	-1.1341
48919730	chr10:48919730:T:A	1.29611e-10	0.231847	-0.977079
48919900	chr10:48919900:G:T	1.58417e-11	-1.74703	-1.10009
48920066	chr10:48920066:A:G	1.88741e-11	-1.90437	-0.767609
48920087	chr10:48920087:C:A	8.70896e-11	-2.30037e-10	-1.14284
48920341	chr10:48920341:G:A	9.55182e-11	-1.05046	-2.51468e-10
48920880	chr10:48920880:A:G	8.21972e-11	-2.30037e-10	-1.20065
48920993	chr10:48920993:A:G	1.47214e-11	-1.78538	-1.13509
48921224	chr10:48921224:A:G	1.07474e-10	-2.30037e-10	-0.932524
48921479	chr10:48921479:G:A	1.50303e-11	-1.77028	-1.12942
48921726	chr10:48921726:A:T	2.14478e-11	-1.90766	-0.636494
48921897	chr10:48921897:G:T	2.59446e-11	-1.75194	-0.601872
48921977	chr10:48921977:G:A	8.34682e-11	-2.30037e-10	-1.18531
48922055	chr10:48922055:G:A	6.6045e-11	-0.219741	-1.1997
48922199	chr10:48922199:T:C	1.54166e-11	-1.83477	-1.03955
48922457	chr10:48922457:T:A	1.51057e-11	-1.77058	-1.12412
48922544	chr10:48922544:G:A	1.23509e-11	-1.90761	-1.18843
48922577	chr10:48922577:G:A	3.11103e-10	0.66852	-0.53817
48922657	chr10:48922657:G:A	1.68523e-10	0.717203	-1.1999
48922736	chr10:48922736:C:T	2.12835e-10	0.950595	-1.19985
48922837	chr10:48922837:C:T	1.28224e-11	-1.86534	-1.19324
48923165	chr10:48923165:A:G	1.00661e-10	-2.30037e-10	-0.99801
48923201	chr10:48923201:G:A	1.7203e-11	-1.79183	-0.972859
48923285	chr10:48923285:A:G	3.09504e-10	0.691615	-0.566417
48923352	chr10:48923352:G:C	1.84663e-10	0.808503	-1.19975
48923650	chr10:48923650:G:A	1.17965e-10	-2.30037e-10	-0.839383
48924014	chr10:48924014:G:T	8.22228e-11	-2.30037e-10	-1.20034
48924110	chr10:48924110:G:A	1.00006e-10	-2.30037e-10	-1.00454
48924272	chr10:48924272:T:C	5.11655e-11	-1.67471	-2.51468e-10
48924729	chr10:48924729:T:G	8.46783e-11	-2.30037e-10	-1.17091
48925397	chr10:48925397:G:T	1.74768e-11	-1.55096	-1.19794
48925591	chr10:48925591:G:A	1.73905e-11	-1.88458	-0.869267
48926135	chr10:48926135:C:T	2.03067e-10	0.894055	-1.19029
48926221	chr10:48926221:C:T	8.13565e-10	1.12177	-0.0301197
48926253	chr10:48926253:T:C	2.80703e-11	-1.91318	-0.361885
48926463	chr10:48926463:A:G	1.9489e-10	-0.934941	0.597604
48926900	chr10:48926900:G:A	8.8644e-11	-2.30037e-10	-1.12514
48927057	chr10:48927057:G:C	1.02897e-10	-2.30037e-10	-0.976041
48927062	chr10:48927062:A:T	1.8423e-11	-1.90508	-0.79109
48927113	chr10:48927113:A:G	3.18218e-11	-1.17222	-0.977404
48927460	chr10:48927460:T:C	8.23249e-11	-2.30037e-10	-1.1991
48927684	chr10:48927684:C:T	1.03613e-10	-2.30037e-10	-0.969112
48927697	chr10:48927697:A:C	1.13936e-10	-2.30037e-10	-0.874138
48927789	chr10:48927789:A:G	8.57214e-11	-2.30037e-10	-1.15867
48927878	chr10:48927878:A:G	8.59775e-11	-2.30037e-10	-1.15569
48927913	chr10:48927913:T:C	1.26224e-11	-1.8744	-1.1999
48928033	chr10:48928033:G:A	1.04908e-10	-2.30037e-10	-0.956693
48928052	chr10:48928052:C:T	3.77557e-11	-0.814154	-1.16448
48928058	chr10:48928058:A:C	9.46929e-11	-2.30037e-10	-1.05913
48928128	chr10:48928128:G:A	1.6745e-11	-1.62622	-1.16546
48928497	chr10:48928497:T:C	4.88687e-11	-1.72064	-2.51468e-10
48928735	chr10:48928735:C:T	4.3024e-10	-2.30037e-10	0.454571
48928923	chr10:48928923:G:T	3.53078e-11	-0.854875	-1.19079
48928931	chr10:48928931:G:C	8.5138e-11	-2.30037e-10	-1.1655
48929132	chr10:48929132:G:A	1.66015e-11	-1.61072	-1.18956
48929305	chr10:48929305:G:T	7.77331e-11	-0.387312	-0.869179
48929420	chr10:48929420:A:T	1.32103e-10	-2.30037e-10	-0.726193
48929457	chr10:48929457:A:G	8.28871e-11	-2.30037e-10	-1.19229
48929468	chr10:48929468:A:G	2.38151e-11	-1.28687	-1.15259
48929504	chr10:48929504:G:A	1.33576e-10	-2.30037e-10	-0.715099
48929632	chr10:48929632:C:T	2.15869e-11	-1.41762	-1.12006
48929640	chr10:48929640:C:T	9.91723e-11	-2.30037e-10	-1.01291
48930105	chr10:48930105:A:C	2.83904e-11	-1.17518	-1.08854
48930286	chr10:48930286:T:C	3.25547e-11	-1.06265	-1.0642
48930414	chr10:48930414:C:T	4.08317e-11	-0.936238	-0.964077
48930710	chr10:48930710:C:T	5.56719e-11	-0.416477	-1.17382
48930748	chr10:48930748:G:A	2.39861e-11	-1.27345	-1.15884
48930886	chr10:48930886:T:G	8.77515e-11	-2.30037e-10	-1.13526
48930890	chr10:48930890:A:G	2.64172e-11	-1.17867	-1.15709
48930962	chr10:48930962:G:C	1.42604e-11	-1.82005	-1.13224
48931170	chr10:48931170:G:A	8.59168e-11	0.0415432	-1.19794
48931399	chr10:48931399:G:A	5.33724e-11	-0.632234	-1.00025
48931442	chr10:48931442:C:T	4.70981e-11	-0.731532	-1.02601
48931490	chr10:48931490:G:A	2.37034e-11	-1.63889	-0.80526
48931582	chr10:48931582:G:T	2.18194e-11	-1.78446	-0.742508
48931810	chr10:48931810:G:T	2.67528e-11	-1.17782	-1.14531
48931813	chr10:48931813:T:C	2.69306e-11	-1.1712	-1.14531
48932063	chr10:48932063:A:G	2.0995e-11	-1.83449	-0.730995
48932543	chr10:48932543:G:A	4.4865e-11	-0.873994	-0.932121
48932828	chr10:48932828:C:T	4.67339e-11	-1.34002	-0.42528
48933101	chr10:48933101:A:G	8.56941e-11	-2.30037e-10	-1.15899
48933103	chr10:48933103:G:A	4.38234e-11	-1.82961	-2.51468e-10
48933230	chr10:48933230:AG:A	8.36454e-11	-2.30037e-10	-1.18319
48933242	chr10:48933242:C:T	9.77602e-11	-2.30037e-10	-1.02726
48933287	chr10:48933287:G:A	1.5555e-11	-1.88483	-0.980557
48933359	chr10:48933359:G:A	8.23316e-11	-2.30037e-10	-1.19902
48933374	chr10:48933374:G:A	9.42694e-11	-2.30037e-10	-1.06362
48933853	chr10:48933853:G:A	2.96324e-11	-1.76839	-0.452512
48933893	chr10:48933893:A:G	8.41662e-11	-2.30037e-10	-1.17698
48934066	chr10:48934066:A:G	8.25931e-11	-2.30037e-10	-1.19585
48934406	chr10:48934406:G:A	2.19438e-11	-1.37527	-1.14602
48934725	chr10:48934725:G:A	1.0214e-10	-2.30037e-10	-0.983427
48934761	chr10:48934761:G:A	8.29988e-11	-2.30037e-10	-1.19095
48934884	chr10:48934884:A:C	8.31898e-11	-2.30037e-10	-1.18865
48935062	chr10:48935062:C:T	4.1032e-11	-1.89542	-2.51468e-10
48935332	chr10:48935332:A:G	8.80985e-11	-0.106457	-1.02486
48935394	chr10:48935394:T:C	8.36938e-11	-2.30037e-10	-1.18261
48935575	chr10:48935575:G:A	8.42601e-11	-2.30037e-10	-1.17586
48936083	chr10:48936083:A:C	1.03336e-10	-2.30037e-10	-0.971784
48936242	chr10:48936242:T:G	1.03507e-10	-2.30037e-10	-0.97013
48936292	chr10:48936292:T:C	1.11417e-10	-2.30037e-10	-0.896491
48936543	chr10:48936543:T:C	1.25888e-10	-2.30037e-10	-0.774379
48936605	chr10:48936605:AAG:A	7.89555e-11	-0.239923	-1.00097
48936621	chr10:48936621:AG:A	4.19129e-11	-1.87418	-2.51468e-10
48936665	chr10:48936665:G:A	8.58879e-11	-2.30037e-10	-1.15673
48936770	chr10:48936770:A:G	1.0883e-10	-2.30037e-10	-0.919983
48936915	chr10:48936915:A:T	9.82882e-11	-2.30037e-10	-1.02187
48936928	chr10:48936928:TG:T	2.25098e-11	-1.29538	-1.20045
48937009	chr10:48937009:T:C	1.12486e-10	-2.30037e-10	-0.886943
48937136	chr10:48937136:C:T	1.90315e-10	-2.30037e-10	-0.361093
48937185	chr10:48937185:T:C	1.0864e-10	-2.30037e-10	-0.921733
48937364	chr10:48937364:G:C	1.56854e-10	-2.30037e-10	-0.554457
48937388	chr10:48937388:T:C	2.06433e-11	-1.39504	-1.18735
48937443	chr10:48937443:G:A	9.68748e-11	-2.30037e-10	-1.03635
48937573	chr10:48937573:C:T	4.03084e-11	-1.91321	-2.51468e-10
48937669	chr10:48937669:G:A	1.02256e-10	-2.30037e-10	-0.982289
48937684	chr10:48937684:A:T	1.38563e-10	-2.30037e-10	-0.67845
48937685	chr10:48937685:C:T	4.66539e-10	1.04039	-0.504825
48937775	chr10:48937775:G:A	5.47479e-10	1.17743	-0.481879
48938116	chr10:48938116:T:C	4.01873e-11	-1.91622	-2.51468e-10
48938287	chr10:48938287:T:C	8.37581e-11	-2.30037e-10	-1.18184
48938292	chr10:48938292:T:C	8.56275e-11	-2.30037e-10	-1.15977
48938303	chr10:48938303:A:G	8.86451e-11	-2.30037e-10	-1.12513
48938976	chr10:48938976:A:G	1.1041e-10	-2.30037e-10	-0.905577
48938979	chr10:48938979:C:T	1.77759e-11	-1.59307	-1.13886
48939037	chr10:48939037:T:C	2.02755e-11	-1.40823	-1.19213
48939191	chr10:48939191:AG:A	1.96825e-10	-2.30037e-10	-0.32746
48939452	chr10:48939452:A:G	1.10312e-10	-2.30037e-10	-0.906458
48939516	chr10:48939516:G:A	1.74079e-11	-1.55932	-1.19353
48939740	chr10:48939740:T:A	1.12343e-10	-2.30037e-10	-0.888217
48939906	chr10:48939906:G:A	1.10552e-10	-2.30037e-10	-0.904285
48940504	chr10:48940504:C:G	8.42442e-11	-2.30037e-10	-1.17605
48940760	chr10:48940760:G:T	1.11706e-10	-2.30037e-10	-0.893898
48941163	chr10:48941163:A:G	1.01724e-10	-2.30037e-10	-0.987509
48941277	chr10:48941277:A:G	9.44886e-11	-2.30037e-10	-1.06129
48941403	chr10:48941403:T:C	1.03577e-10	-2.30037e-10	-0.96946
48941517	chr10:48941517:A:G	5.90325e-11	-1.53169	-2.51468e-10
48941537	chr10:48941537:C:T	1.46764e-10	-0.62095	-2.51468e-10
48941577	chr10:48941577:C:T	6.16492e-11	-1.48831	-2.51468e-10
48941629	chr10:48941629:A:G	8.27282e-11	-2.30037e-10	-1.19421
48941973	chr10:48941973:TA:T	2.18901e-10	-2.30037e-10	-0.221154
48941976	chr10:48941976:TTC:T	2.32384e-10	-2.30037e-10	-0.161382
48942402	chr10:48942402:G:A	1.26883e-10	-2.30037e-10	-0.766511
48942460	chr10:48942460:C:T	2.13378e-10	-2.30037e-10	-0.246709
48943272	chr10:48943272:T:C	2.2319e-10	-2.30037e-10	-0.201749
48943533	chr10:48943533:C:T	4.01274e-11	-1.91771	-2.51468e-10
48943571	chr10:48943571:G:A	1.17195e-10	-2.30037e-10	-0.845937
48943933	chr10:48943933:C:G	1.35371e-10	0.450919	-1.15267
48944257	chr10:48944257:G:A	1.31672e-10	-0.074795	-0.654664
48944430	chr10:48944430:G:A	8.79946e-11	-2.30037e-10	-1.1325
48944925	chr10:48944925:T:C	1.96534e-11	-1.53034	-1.10118
48945066	chr10:48945066:T:G	1.97288e-10	-2.30037e-10	-0.325109
48945464	chr10:48945464:A:G	8.38765e-11	-2.30037e-10	-1.18043
48945556	chr10:48945556:C:T	9.05412e-11	-2.30037e-10	-1.10397
48945666	chr10:48945666:T:A	8.57042e-11	-2.30037e-10	-1.15887
48945864	chr10:48945864:T:C	8.21964e-11	-2.30037e-10	-1.20066
48945869	chr10:48945869:G:A	1.81602e-10	-2.30037e-10	-0.407957
48945950	chr10:48945950:C:T	8.42442e-11	-2.30037e-10	-1.17605
48946696	chr10:48946696:T:C	8.22149e-11	-2.30037e-10	-1.20044
48946834	chr10:48946834:C:G	8.32212e-11	-2.30037e-10	-1.18827
48947085	chr10:48947085:C:T	1.30704e-10	0.135844	-0.872682
48947133	chr10:48947133:C:T	8.22296e-11	-2.30037e-10	-1.20026
48948283	chr10:48948283:A:C	9.56784e-11	-2.30037e-10	-1.04878
48948315	chr10:48948315:A:C	8.67079e-11	-2.30037e-10	-1.14723
48948418	chr10:48948418:C:T	1.56393e-11	-1.91687	-0.943111
48948422	chr10:48948422:A:G	9.32107e-11	-2.30037e-10	-1.07491
48948550	chr10:48948550:A:G	2.14401e-10	-2.30037e-10	-0.241926
48949239	chr10:48949239:T:C	8.76659e-11	-2.30037e-10	-1.13624
48949313	chr10:48949313:G:C	8.22162e-11	-2.30037e-10	-1.20042
48949478	chr10:48949478:T:C	8.69733e-11	-2.30037e-10	-1.14417
48949507	chr10:48949507:T:C	1.49696e-10	0.393157	-0.994326
48949525	chr10:48949525:A:G	8.79974e-11	-2.30037e-10	-1.13247
48949714	chr10:48949714:G:A	9.56784e-11	-2.30037e-10	-1.04878
48949801	chr10:48949801:C:T	1.03454e-10	-2.30037e-10	-0.970644
48949854	chr10:48949854:C:T	9.05578e-11	-2.30037e-10	-1.10379
48950449	chr10:48950449:C:T	1.94626e-11	-1.49668	-1.1446
48950659	chr10:48950659:A:G	9.56784e-11	-2.30037e-10	-1.04878
48950983	chr10:48950983:G:T	1.10469e-10	-2.30037e-10	-0.905042
48951190	chr10:48951190:T:C	2.0458e-11	-1.4543	-1.1371
48951253	chr10:48951253:T:G	1.03018e-10	-2.30037e-10	-0.974868
48951457	chr10:48951457:C:CA	8.79739e-11	-2.30037e-10	-1.13273
48951601	chr10:48951601:AAAAC:A	7.22938e-11	-1.32903	-2.51468e-10
48951628	chr10:48951628:A:AG	8.74966e-11	-2.30037e-10	-1.13817
48951655	chr10:48951655:G:A	1.81874e-10	-2.30037e-10	-0.406457
48951749	chr10:48951749:G:A	4.01239e-11	-1.9178	-2.51468e-10
48952119	chr10:48952119:G:A	1.3792e-10	-2.30037e-10	-0.683102
48952248	chr10:48952248:C:T	1.22825e-10	-2.30037e-10	-0.799011
48952435	chr10:48952435:A:G	1.02553e-10	-2.30037e-10	-0.979391
48952553	chr10:48952553:C:T	1.7615e-11	-1.5962	-1.14482
48952638	chr10:48952638:G:A	8.79946e-11	-2.30037e-10	-1.1325
48953468	chr10:48953468:C:A	8.99982e-11	-2.30037e-10	-1.10998
48953585	chr10:48953585:C:T	4.40916e-11	-1.8235	-2.51468e-10
48953745	chr10:48953745:G:A	1.76869e-10	-2.30037e-10	-0.434363
48953988	chr10:48953988:A:G	1.07191e-10	-2.30037e-10	-0.935158
48954668	chr10:48954668:AC:A	8.57534e-11	-2.30037e-10	-1.1583
48954764	chr10:48954764:T:G	6.53373e-11	-0.230107	-1.2001
48955129	chr10:48955129:T:A	1.04754e-10	-2.30037e-10	-0.958158
48955256	chr10:48955256:G:C	4.27649e-11	-1.85405	-2.51468e-10
48955310	chr10:48955310:T:C	1.75594e-10	0.75825	-1.19985
48955337	chr10:48955337:G:A	8.73569e-11	-2.30037e-10	-1.13977
48955427	chr10:48955427:C:T	8.56871e-11	-2.30037e-10	-1.15907
48955575	chr10:48955575:TTGCCCCAGTTC:T	8.50488e-11	-2.30037e-10	-1.16655
48955611	chr10:48955611:T:G	8.30519e-11	-2.30037e-10	-1.19031
48955705	chr10:48955705:T:A	9.11169e-11	-2.30037e-10	-1.09763
48955930	chr10:48955930:A:C	7.36152e-11	-0.32166	-0.989261
48956430	chr10:48956430:C:G	8.252e-11	-2.30037e-10	-1.19673
48957083	chr10:48957083:G:A	6.30038e-11	-0.377889	-1.08869
48957213	chr10:48957213:G:A	8.63693e-11	-2.30037e-10	-1.15114
48957366	chr10:48957366:T:C	7.73455e-11	-0.296785	-0.964705
48957502	chr10:48957502:G:A	1.1435e-10	0.0688875	-0.939401
48957696	chr10:48957696:C:T	8.28003e-11	-2.30037e-10	-1.19334
48958099	chr10:48958099:C:T	1.71051e-10	-2.30037e-10	-0.467812
48958171	chr10:48958171:C:T	2.03121e-11	-1.4604	-1.13816
48958174	chr10:48958174:G:T	1.4762e-10	-2.30037e-10	-0.615131
48958239	chr10:48958239:C:T	6.2823e-11	-0.380821	-1.08863
48958379	chr10:48958379:A:AGGGAG	2.08203e-11	-1.45791	-1.11594
48958404	chr10:48958404:C:T	8.4159e-11	-2.30037e-10	-1.17707
48958492	chr10:48958492:G:A	6.04809e-11	-1.50745	-2.51468e-10
48958496	chr10:48958496:C:T	8.22019e-11	-2.30037e-10	-1.20059
48958953	chr10:48958953:G:T	5.97539e-11	-0.318965	-1.20057
48959576	chr10:48959576:A:G	1.17662e-10	0.321795	-1.16375
48959742	chr10:48959742:G:A	1.07837e-10	-2.30037e-10	-0.929153
48959923	chr10:48959923:C:T	8.22497e-11	-2.30037e-10	-1.20001
48960352	chr10:48960352:T:C	1.30042e-10	0.424365	-1.16628
48960386	chr10:48960386:G:T	1.94703e-11	-1.49747	-1.14341
48960519	chr10:48960519:T:A	3.24145e-09	-2.30037e-10	2.474
48960677	chr10:48960677:G:T	1.01379e-10	-2.30037e-10	-0.990907
48961186	chr10:48961186:T:C	8.2411e-11	-2.30037e-10	-1.19805
48961310	chr10:48961310:C:T	4.0504e-11	-1.90837	-2.51468e-10
48961401	chr10:48961401:T:C	1.67969e-10	-2.30037e-10	-0.485995
48961620	chr10:48961620:T:C	1.27272e-10	0.363006	-1.12646
48962214	chr10:48962214:G:A	1.54648e-10	-2.30037e-10	-0.568619
48962347	chr10:48962347:C:T	8.28833e-11	-2.30037e-10	-1.19234
48962449	chr10:48962449:C:G	4.27977e-11	-1.85329	-2.51468e-10
48963033	chr10:48963033:G:A	1.91978e-11	-1.50178	-1.15319
48963649	chr10:48963649:C:G	8.29609e-11	-2.30037e-10	-1.1914
48963904	chr10:48963904:C:T	2.0162e-11	-1.45973	-1.14624
48964331	chr10:48964331:C:T	1.28321e-10	-2.30037e-10	-0.755238
48964578	chr10:48964578:C:T	6.54488e-11	-1.4285	-2.51468e-10
48964664	chr10:48964664:T:C	1.11324e-10	0.262343	-1.15967
48965368	chr10:48965368:A:G	8.98271e-11	-2.30037e-10	-1.11189
48965422	chr10:48965422:A:G	1.16756e-10	0.327776	-1.17747
48965506	chr10:48965506:T:C	1.19686e-10	0.375575	-1.20048
48965659	chr10:48965659:G:A	1.84333e-10	-2.30037e-10	-0.393032
48965693	chr10:48965693:CT:C	8.95322e-10	2.38092	-1.19351
48965976	chr10:48965976:A:G	1.91898e-11	-1.59369	-1.06171
48966134	chr10:48966134:A:G	1.9233e-11	-1.56361	-1.08954
48966365	chr10:48966365:G:A	1.26663e-10	-2.30037e-10	-0.768246
48966779	chr10:48966779:G:A	4.67664e-10	-2.30037e-10	0.537977
48966815	chr10:48966815:C:G	1.05061e-10	-2.30037e-10	-0.955231
48967559	chr10:48967559:G:A	9.17947e-11	-1.09022	-2.51468e-10
48967776	chr10:48967776:A:C	5.36065e-11	-0.719547	-0.908556
48968174	chr10:48968174:C:T	3.34572e-11	-1.75611	-0.343399
48968362	chr10:48968362:T:C	1.86503e-11	-1.48696	-1.19695
48968743	chr10:48968743:G:T	1.13481e-10	-2.30037e-10	-0.878141
48969011	chr10:48969011:G:A	1.42317e-10	-2.30037e-10	-0.651714
48969375	chr10:48969375:C:A	2.84145e-10	1.10518	-1.06547
48969461	chr10:48969461:G:T	1.70864e-10	-2.30037e-10	-0.468907
48969807	chr10:48969807:C:T	8.62988e-11	-2.30037e-10	-1.15196
48969953	chr10:48969953:G:A	4.07992e-11	-1.90111	-2.51468e-10
48970083	chr10:48970083:T:C	3.15327e-11	-1.14071	-1.01804
48970332	chr10:48970332:G:C	4.4313e-10	0.484091	-2.51468e-10
48970440	chr10:48970440:A:G	1.28167e-11	-1.90836	-1.15066
48970942	chr10:48970942:A:G	1.48653e-11	-1.7612	-1.14954
48971156	chr10:48971156:C:T	1.44678e-11	-1.79931	-1.13854
48971220	chr10:48971220:T:C	8.52882e-11	-2.30037e-10	-1.16374
48971420	chr10:48971420:C:T	1.40059e-11	-1.81627	-1.15403
48971884	chr10:48971884:G:A	1.15458e-10	-0.98522	0.124357
48972420	chr10:48972420:T:C	6.20966e-11	-1.48108	-2.51468e-10
48972628	chr10:48972628:G:A	5.12097e-11	-1.67384	-2.51468e-10
48972667	chr10:48972667:T:G	8.36087e-11	-2.30037e-10	-1.18363
48972683	chr10:48972683:C:T	1.42442e-10	-2.30037e-10	-0.650837
48973160	chr10:48973160:T:A	8.43493e-11	-2.30037e-10	-1.17481
48973332	chr10:48973332:C:T	4.01069e-11	-1.91822	-2.51468e-10
48973401	chr10:48973401:T:C	2.46959e-10	-2.30037e-10	-0.100549
48973559	chr10:48973559:G:A	4.39545e-11	-1.82662	-2.51468e-10
48973810	chr10:48973810:A:T	5.44953e-11	-1.01281	-0.598846
48974117	chr10:48974117:C:T	1.44974e-11	-1.78534	-1.15046
48974153	chr10:48974153:A:G	8.71114e-11	-2.30037e-10	-1.14259
48974777	chr10:48974777:A:G	1.74888e-11	-1.54948	-1.19874
48975059	chr10:48975059:C:T	8.43836e-11	-2.30037e-10	-1.1744
48975066	chr10:48975066:C:T	1.0704e-10	-2.30037e-10	-0.93657
48975571	chr10:48975571:A:C	5.96887e-11	-0.941396	-0.579235
48975876	chr10:48975876:G:T	2.25851e-10	-2.30037e-10	-0.189896
48976064	chr10:48976064:G:A	1.62597e-11	-1.6796	-1.14149
48976221	chr10:48976221:G:A	1.38804e-10	-2.30037e-10	-0.67671
48976345	chr10:48976345:A:C	8.47081e-11	-2.30037e-10	-1.17056
48976356	chr10:48976356:A:G	1.07943e-10	-2.30037e-10	-0.928166
48976438	chr10:48976438:T:A	1.96985e-10	-2.30037e-10	-0.326648
48976493	chr10:48976493:T:G	3.84823e-10	0.343011	-2.51468e-10
48976625	chr10:48976625:T:C	8.48083e-11	-2.30037e-10	-1.16938
48976705	chr10:48976705:A:G	1.45659e-10	-2.30037e-10	-0.628504
48976778	chr10:48976778:G:A	9.11009e-11	-1.0978	-2.51468e-10
48976904	chr10:48976904:C:T	2.74977e-11	-1.1883	-1.10737
48977010	chr10:48977010:G:A	3.69739e-10	0.303025	-2.51468e-10
48977300	chr10:48977300:C:T	8.66204e-11	-2.30037e-10	-1.14824
48977397	chr10:48977397:C:T	1.78925e-11	-1.52622	-1.19918
48977925	chr10:48977925:G:A	3.31062e-10	0.192533	-2.51468e-10
48978075	chr10:48978075:T:C	1.62635e-11	-1.66924	-1.15161
48978272	chr10:48978272:G:A	4.8891e-11	-1.09977	-0.620413
48978285	chr10:48978285:A:T	1.61056e-10	-2.30037e-10	-0.528022
48978340	chr10:48978340:T:C	1.15727e-10	-2.30037e-10	-0.858541
48978590	chr10:48978590:C:T	1.63073e-11	-1.68044	-1.13772
48978712	chr10:48978712:T:G	8.43727e-11	-2.30037e-10	-1.17453
48979515	chr10:48979515:T:C	5.12077e-11	-1.10334	-0.570538
48979645	chr10:48979645:G:A	8.51161e-11	-2.30037e-10	-1.16576
48980346	chr10:48980346:C:T	8.50359e-11	-2.30037e-10	-1.1667
48980382	chr10:48980382:A:G	7.58718e-11	-0.867408	-0.413321
48980392	chr10:48980392:C:T	8.2199e-11	-2.30037e-10	-1.20063
48980923	chr10:48980923:G:A	3.07828e-11	-1.09161	-1.09121
48981157	chr10:48981157:A:G	1.53759e-11	-1.72776	-1.14921
48981320	chr10:48981320:C:T	8.22439e-11	-2.30037e-10	-1.20008
48981904	chr10:48981904:G:T	3.94386e-11	-0.957186	-0.977842
48982165	chr10:48982165:A:C	1.43141e-11	-1.76972	-1.17881
48982374	chr10:48982374:C:T	5.00963e-11	-1.69583	-2.51468e-10
48982754	chr10:48982754:C:T	1.6736e-11	-1.61509	-1.17712
48982977	chr10:48982977:A:C	1.37662e-10	-2.30037e-10	-0.684974
48983044	chr10:48983044:G:A	5.41033e-11	-1.61888	-2.51468e-10
48983179	chr10:48983179:C:A	4.69412e-11	-1.76088	-2.51468e-10
48983295	chr10:48983295:C:T	1.15653e-10	-1.39993	0.540751
48983472	chr10:48983472:G:A	8.44424e-11	-2.30037e-10	-1.1737
48984075	chr10:48984075:A:C	5.36285e-11	-1.55029	-0.0773975
48984267	chr10:48984267:G:A	2.80136e-11	-1.13587	-1.14122
48984309	chr10:48984309:C:A	8.21957e-11	-2.30037e-10	-1.20067
48984675	chr10:48984675:C:T	1.64727e-10	-2.30037e-10	-0.505484
48984695	chr10:48984695:G:C	8.27006e-11	-2.30037e-10	-1.19455
48984940	chr10:48984940:G:GACA	1.06665e-10	-2.30037e-10	-0.940078
48985007	chr10:48985007:T:C	1.87009e-11	-1.80267	-0.878526
48985341	chr10:48985341:C:T	8.35372e-11	-2.30037e-10	-1.18448
48985610	chr10:48985610:C:T	8.22369e-11	-2.30037e-10	-1.20017
48985739	chr10:48985739:G:A	9.09839e-11	-2.30037e-10	-1.09909
48985775	chr10:48985775:G:A	8.75332e-11	-2.30037e-10	-1.13776
48986027	chr10:48986027:G:A	1.78541e-10	-2.30037e-10	-0.424952
48986319	chr10:48986319:T:G	1.46217e-10	-2.30037e-10	-0.624679
48986363	chr10:48986363:C:T	4.20347e-11	-0.897563	-0.973716
48986486	chr10:48986486:T:G	1.5123e-10	-2.30037e-10	-0.590973
48986870	chr10:48986870:C:T	1.25496e-10	-2.30037e-10	-0.777496
48986943	chr10:48986943:G:A	1.38114e-10	-2.30037e-10	-0.681692
48986948	chr10:48986948:G:A	8.55671e-11	-2.30037e-10	-1.16047
48987050	chr10:48987050:T:C	1.26695e-10	-2.30037e-10	-0.767988
48987432	chr10:48987432:C:T	8.98659e-11	-2.30037e-10	-1.11145
48987546	chr10:48987546:A:G	8.60165e-11	-2.30037e-10	-1.15523
48987650	chr10:48987650:G:C	8.52036e-11	-2.30037e-10	-1.16473
48987776	chr10:48987776:G:A	4.23036e-11	-1.8649	-2.51468e-10
48988014	chr10:48988014:G:A	1.29136e-10	-2.30037e-10	-0.748906
48988177	chr10:48988177:G:T	4.72827e-11	-1.13058	-0.623046
48988604	chr10:48988604:C:T	8.6188e-11	-2.30037e-10	-1.15324
48988802	chr10:48988802:C:T	5.06014e-11	-1.0608	-0.624995
48989154	chr10:48989154:A:C	1.64865e-11	-1.64679	-1.16044
48989390	chr10:48989390:G:T	4.99568e-11	-1.07971	-0.618906
48989419	chr10:48989419:C:T	1.27176e-10	-2.30037e-10	-0.764205
48989439	chr10:48989439:G:A	1.59964e-10	-2.30037e-10	-0.534825
48989465	chr10:48989465:CCA:C	8.44209e-11	-2.30037e-10	-1.17396
48989652	chr10:48989652:C:T	8.73736e-11	-2.30037e-10	-1.13958
48989949	chr10:48989949:C:A	4.91289e-11	-1.48664	-0.228684
48990138	chr10:48990138:C:A	1.3926e-10	-2.30037e-10	-0.673432
48990437	chr10:48990437:A:T	8.26917e-11	-2.30037e-10	-1.19465
48990453	chr10:48990453:C:G	1.26812e-10	-2.30037e-10	-0.767068
48990655	chr10:48990655:A:G	1.65766e-11	-1.61098	-1.19081
48990883	chr10:48990883:T:C	9.25904e-11	-2.30037e-10	-1.08159
48990890	chr10:48990890:C:A	9.6378e-11	-2.30037e-10	-1.04149
48991162	chr10:48991162:C:T	4.00847e-11	-1.91878	-2.51468e-10
48991450	chr10:48991450:A:C	1.66084e-10	-2.30037e-10	-0.497281
48991764	chr10:48991764:C:T	4.50842e-11	-1.80124	-2.51468e-10
48991772	chr10:48991772:C:T	3.31067e-10	0.192546	-2.51468e-10
48992043	chr10:48992043:C:A	8.70388e-11	-2.30037e-10	-1.14342
48992514	chr10:48992514:G:C	1.76031e-11	-1.5709	-1.1708
48992622	chr10:48992622:C:G	1.77118e-11	-1.55756	-1.17798
48992698	chr10:48992698:T:A	8.5788e-11	-2.30037e-10	-1.15789
48992728	chr10:48992728:T:C	1.31779e-10	-2.30037e-10	-0.728645
48992791	chr10:48992791:T:C	1.27816e-10	-2.30037e-10	-0.75918
48992792	chr10:48992792:C:T	1.25527e-10	-2.30037e-10	-0.777254
48993114	chr10:48993114:A:G	4.14523e-11	-1.88523	-2.51468e-10
48993750	chr10:48993750:T:C	2.16006e-11	-1.40203	-1.13502
48994139	chr10:48994139:A:C	8.57716e-11	-2.30037e-10	-1.15809
48994195	chr10:48994195:G:T	1.5278e-10	-2.30037e-10	-0.580772
48994221	chr10:48994221:C:T	5.49408e-11	-0.919453	-0.684063
48994832	chr10:48994832:G:A	1.61383e-10	-2.30037e-10	-0.525993
48995381	chr10:48995381:T:A	1.39088e-10	-2.30037e-10	-0.674667
48995450	chr10:48995450:C:A	1.57475e-11	-1.65559	-1.19751
48995963	chr10:48995963:C:T	1.08991e-10	-2.30037e-10	-0.918504
48996296	chr10:48996296:G:T	2.10573e-10	-2.30037e-10	-0.259939
48996512	chr10:48996512:G:A	1.04654e-10	-2.30037e-10	-0.959109
48996911	chr10:48996911:T:A	6.26145e-11	-1.47265	-0.000129767
48996950	chr10:48996950:T:C	1.899e-11	-1.50826	-1.1576
48997036	chr10:48997036:A:G	9.21523e-11	-2.30037e-10	-1.08633
48997037	chr10:48997037:C:G	8.51733e-11	-2.30037e-10	-1.16508
48997621	chr10:48997621:G:T	9.13709e-11	-2.30037e-10	-1.09485
48997622	chr10:48997622:A:G	1.25967e-10	-2.30037e-10	-0.773751
48998255	chr10:48998255:T:C	8.22472e-11	-2.30037e-10	-1.20004
48998688	chr10:48998688:C:T	1.76034e-11	-1.59438	-1.1473
48998735	chr10:48998735:A:G	1.5318e-10	-2.30037e-10	-0.578159
48998808	chr10:48998808:C:T	1.20073e-10	-2.30037e-10	-0.821676
48999227	chr10:48999227:T:C	8.6768e-11	-2.30037e-10	-1.14654
48999253	chr10:48999253:T:C	8.4827e-11	-2.30037e-10	-1.16916
48999254	chr10:48999254:A:G	1.7131e-11	-1.59305	-1.17583
48999370	chr10:48999370:G:T	7.04153e-11	-1.04519	-0.310168
48999443	chr10:48999443:A:C	1.39923e-10	-2.30037e-10	-0.668683
48999594	chr10:48999594:A:G	3.88166e-11	-1.14515	-0.805771
48999964	chr10:48999964:T:C	8.43434e-11	-2.30037e-10	-1.17488
49000101	chr10:49000101:G:T	1.63156e-10	0.604889	-1.11995
49000249	chr10:49000249:T:C	9.1378e-11	-2.30037e-10	-1.09477
49000355	chr10:49000355:G:A	1.13377e-10	-2.30037e-10	-0.879057
49000427	chr10:49000427:TC:T	8.41851e-11	-2.30037e-10	-1.17676
49000538	chr10:49000538:A:G	2.46172e-10	1.09692	-1.20066
49000754	chr10:49000754:C:T	4.05717e-11	-1.40573	-0.500971
49000955	chr10:49000955:T:A	1.14801e-10	-2.30037e-10	-0.866576
49001076	chr10:49001076:C:A	4.34772e-11	-0.905719	-0.931817
49001396	chr10:49001396:G:A	2.33679e-11	-1.76867	-0.689737
49002097	chr10:49002097:C:G	1.4832e-10	-2.30037e-10	-0.610403
49002588	chr10:49002588:C:T	2.07171e-11	-1.5041	-1.07472
49002665	chr10:49002665:T:C	3.28265e-05	12.6838	-0.98683
49002774	chr10:49002774:A:G	1.94588e-11	-1.45833	-1.18314
49003053	chr10:49003053:G:A	9.33169e-11	-2.30037e-10	-1.07377
49003086	chr10:49003086:G:T	1.97897e-11	-1.55865	-1.06596
49003125	chr10:49003125:T:C	1.98604e-11	-1.53919	-1.08185
49003182	chr10:49003182:G:A	2.08019e-11	-1.38246	-1.19227
49003229	chr10:49003229:A:T	1.24196e-11	-1.91179	-1.17872
49003469	chr10:49003469:C:T	8.32089e-11	-1.46685	0.27843
49003541	chr10:49003541:G:A	8.45077e-11	-2.30037e-10	-1.17293
49003566	chr10:49003566:A:G	9.10028e-11	-2.30037e-10	-1.09888
49003700	chr10:49003700:A:G	1.88882e-05	12.1399	-0.995609
49004179	chr10:49004179:T:A	8.57196e-10	-2.30037e-10	1.14389
49004190	chr10:49004190:A:T	9.28411e-11	-2.30037e-10	-1.07888
49004941	chr10:49004941:G:A	1.99152e-11	-1.55288	-1.06541
49005013	chr10:49005013:G:A	8.65283e-11	-2.30037e-10	-1.1493
49005080	chr10:49005080:G:A	2.02346e-11	-1.54309	-1.05929
49005145	chr10:49005145:C:T	1.70685e-10	-2.30037e-10	-0.469951
49005305	chr10:49005305:T:C	1.72835e-10	-2.30037e-10	-0.457437
49005619	chr10:49005619:C:CA	1.62646e-10	-2.30037e-10	-0.518197
49005669	chr10:49005669:C:T	1.24719e-11	-1.89995	-1.18634
49005818	chr10:49005818:T:C	1.87424e-11	-1.59885	-1.08013
49006158	chr10:49006158:C:T	1.06209e-10	-2.30037e-10	-0.944363
49006221	chr10:49006221:T:C	1.57742e-11	-1.72326	-1.12814
49006295	chr10:49006295:C:T	1.93369e-11	-1.47794	-1.16982
49006503	chr10:49006503:A:G	1.66716e-05	12.1765	-1.15703
49006744	chr10:49006744:T:C	8.22315e-11	-2.30037e-10	-1.20023
49006847	chr10:49006847:A:T	8.05014e-11	-0.321354	-0.900144
49006855	chr10:49006855:G:A	3.37689e-10	1.40551	-1.19316
49006959	chr10:49006959:ATGGATGGCAGAGG:A	1.44039e-11	-1.90837	-1.03391
49007053	chr10:49007053:T:A	3.76891e-10	-2.30037e-10	0.322182
49007365	chr10:49007365:T:G	9.10962e-11	-0.0852017	-1.01266
49007416	chr10:49007416:C:T	9.72021e-11	-0.0623316	-0.970649
49008082	chr10:49008082:C:T	1.16211e-10	-2.30037e-10	-0.854365
49008145	chr10:49008145:C:T	8.55768e-11	-2.30037e-10	-1.16036
49008278	chr10:49008278:C:G	5.69571e-11	-0.50871	-1.05877
49008528	chr10:49008528:C:A	4.02246e-11	-1.91529	-2.51468e-10
49008797	chr10:49008797:C:A	1.30437e-10	-2.30037e-10	-0.738887
49008889	chr10:49008889:G:A	5.2266e-10	0.649158	-2.51468e-10
49008940	chr10:49008940:TAATG:T	2.49192e-10	0.63769	-0.72924
49008953	chr10:49008953:G:T	8.46354e-11	-2.30037e-10	-1.17142
49009075	chr10:49009075:C:T	2.94098e-10	1.11982	-1.04568
49009393	chr10:49009393:T:C	4.01952e-10	1.53099	-1.14443
49009477	chr10:49009477:T:C	1.34088e-11	-1.89579	-1.11807
49009918	chr10:49009918:C:T	3.13857e-10	1.18102	-1.04186
49009959	chr10:49009959:C:T	4.7772e-10	1.52285	-0.9636
49010047	chr10:49010047:A:G	1.69185e-05	12.1776	-1.14347
49010065	chr10:49010065:AAGTAACTGGGCCTTCC:A	1.40747e-10	-2.30037e-10	-0.662811
49010073	chr10:49010073:G:A	1.53575e-11	-1.90826	-0.969907
49010139	chr10:49010139:A:G	1.61929e-11	-1.81746	-1.00774
49010517	chr10:49010517:C:T	8.73916e-11	-2.30037e-10	-1.13937
49010768	chr10:49010768:T:C	2.78069e-10	1.07562	-1.05753
49010798	chr10:49010798:A:C	2.96781e-10	-2.30037e-10	0.0832225
49011080	chr10:49011080:G:A	1.31655e-11	-1.87651	-1.15566
49011144	chr10:49011144:G:A	8.52591e-11	-2.30037e-10	-1.16408
49011171	chr10:49011171:A:G	3.00056e-10	1.16316	-1.06896
49011186	chr10:49011186:C:T	1.38352e-11	-1.89935	-1.0832
49011457	chr10:49011457:G:A	8.6685e-11	-2.30037e-10	-1.14749
49011494	chr10:49011494:TA:T	1.28338e-10	0.379434	-1.13454
49011531	chr10:49011531:G:A	8.66713e-11	-2.30037e-10	-1.14765
49011590	chr10:49011590:C:T	1.26884e-11	-1.88793	-1.18115
49011932	chr10:49011932:C:T	2.83338e-10	0.753837	-0.716968
49011948	chr10:49011948:A:G	5.23262e-11	-1.65228	-2.51468e-10
49011966	chr10:49011966:G:A	3.06415e-10	1.16625	-1.05109
49012289	chr10:49012289:G:A	3.14312e-10	1.17553	-1.03492
49012612	chr10:49012612:A:G	8.21998e-11	-2.30037e-10	-1.20062
49012652	chr10:49012652:C:T	3.54176e-10	1.20585	-0.945825
49012826	chr10:49012826:C:T	1.28044e-10	-2.30037e-10	-0.757401
49013332	chr10:49013332:C:T	1.19726e-10	-2.30037e-10	-0.824566
49013838	chr10:49013838:C:T	6.55708e-11	-1.42664	-2.51468e-10
49013839	chr10:49013839:G:A	2.73353e-10	-2.30037e-10	0.000991886
49014382	chr10:49014382:T:C	1.23532e-11	-1.91113	-1.18473
49014540	chr10:49014540:G:T	2.24344e-10	0.936305	-1.1329
49014724	chr10:49014724:T:G	1.31183e-11	-1.88798	-1.14779
49014953	chr10:49014953:G:A	1.08905e-10	-2.30037e-10	-0.919298
49015020	chr10:49015020:A:G	8.65004e-11	-2.30037e-10	-1.14962
49015368	chr10:49015368:G:A	1.22905e-10	-2.30037e-10	-0.79836
49015411	chr10:49015411:G:A	3.94684e-10	0.368313	-2.51468e-10
49015569	chr10:49015569:G:A	2.80049e-10	1.13103	-1.10584
49015792	chr10:49015792:G:A	8.88124e-11	-2.30037e-10	-1.12325
49015851	chr10:49015851:C:T	1.54778e-10	-2.30037e-10	-0.56778
49016721	chr10:49016721:C:T	1.393e-10	0.455498	-1.12864
49016811	chr10:49016811:C:T	4.2294e-10	1.51784	-1.08038
49016989	chr10:49016989:C:G	1.43307e-11	-1.91876	-1.0286
49017018	chr10:49017018:T:C	3.11986e-10	0.806027	-0.672841
49017425	chr10:49017425:A:G	3.11907e-10	0.803867	-0.670936
49017598	chr10:49017598:G:C	8.78474e-11	-2.30037e-10	-1.13417
49017690	chr10:49017690:G:A	1.36455e-10	0.450651	-1.14443
49017709	chr10:49017709:C:T	6.64031e-10	1.53128	-0.642726
49017829	chr10:49017829:T:C	4.09038e-11	-1.89855	-2.51468e-10
49017834	chr10:49017834:T:C	4.625e-10	0.526874	-2.51468e-10
49018289	chr10:49018289:T:G	1.35753e-10	0.44642	-1.14536
49018549	chr10:49018549:A:G	1.04391e-10	-2.30037e-10	-0.961626
49018673	chr10:49018673:CA:C	1.44937e-10	-2.30037e-10	-0.633472
49018807	chr10:49018807:T:C	1.39409e-11	-1.91001	-1.06493
49019084	chr10:49019084:C:T	4.68235e-10	1.6417	-1.1025
49019470	chr10:49019470:C:T	3.47296e-10	1.42349	-1.18308
49019825	chr10:49019825:C:T	1.38192e-11	-1.91197	-1.07175
49019882	chr10:49019882:C:A	8.29178e-11	-2.30037e-10	-1.19192
49020530	chr10:49020530:AC:A	1.94866e-11	-1.91788	-0.72216
49020871	chr10:49020871:G:A	1.38016e-10	0.462009	-1.14441
49020877	chr10:49020877:T:C	1.33136e-10	0.41719	-1.13559
49021445	chr10:49021445:A:T	1.01921e-10	-2.30037e-10	-0.985573
49021493	chr10:49021493:A:C	1.64655e-11	-1.91457	-0.893938
49021593	chr10:49021593:T:A	1.37912e-10	0.471387	-1.15455
49021717	chr10:49021717:A:G	9.96234e-11	-2.30037e-10	-1.00838
49021921	chr10:49021921:T:C	8.45033e-11	-2.30037e-10	-1.17298
49022118	chr10:49022118:TTTA:T	7.55136e-11	-0.277816	-1.00764
49022195	chr10:49022195:T:C	8.90232e-11	-2.30037e-10	-1.12088
49022302	chr10:49022302:A:T	8.32317e-05	13.7481	-1.12071
49023509	chr10:49023509:T:C	8.57029e-11	-2.30037e-10	-1.15889
49023795	chr10:49023795:C:T	1.69217e-10	0.622315	-1.10091
49023827	chr10:49023827:G:A	9.42175e-11	-2.30037e-10	-1.06417
49023835	chr10:49023835:G:A	8.93964e-11	-2.30037e-10	-1.11669
49024135	chr10:49024135:A:G	1.37719e-11	-1.88978	-1.09736
49024195	chr10:49024195:CT:C	8.39003e-11	-2.30037e-10	-1.18014
49024241	chr10:49024241:T:C	1.60454e-10	0.633585	-1.16535
49024959	chr10:49024959:T:C	1.31207e-11	-1.91808	-1.11751
49025076	chr10:49025076:C:T	1.49048e-10	0.544529	-1.15004
49025429	chr10:49025429:T:C	2.57858e-11	-1.91738	-0.442566
49025524	chr10:49025524:C:T	8.33637e-11	-2.30037e-10	-1.18656
49025932	chr10:49025932:C:T	7.08147e-10	1.58725	-0.634367
49026034	chr10:49026034:C:T	6.28668e-10	-2.30037e-10	0.83383
49026300	chr10:49026300:C:T	1.71319e-10	0.728864	-1.19511
49026355	chr10:49026355:T:C	9.97817e-10	2.33619	-1.0404
49026376	chr10:49026376:T:C	7.62154e-11	-0.106413	-1.1698
49026618	chr10:49026618:G:T	9.25766e-11	-1.08174	-2.51468e-10
49026841	chr10:49026841:C:T	1.09487e-10	-2.30037e-10	-0.913966
49026990	chr10:49026990:A:C	8.67372e-11	-2.30037e-10	-1.14689
49027290	chr10:49027290:G:A	1.66598e-10	0.702417	-1.19661
49027574	chr10:49027574:C:T	7.45514e-11	-0.121891	-1.17639
49027590	chr10:49027590:C:T	2.95671e-10	1.2745	-1.19502
49027653	chr10:49027653:A:G	3.06571e-10	1.30356	-1.18789
49027670	chr10:49027670:A:C	8.2699e-11	-2.30037e-10	-1.19457
49027786	chr10:49027786:C:T	3.54626e-10	1.44529	-1.184
49028036	chr10:49028036:C:T	2.52601e-10	-2.30037e-10	-0.0779623
49028435	chr10:49028435:C:A	1.08944e-09	2.33908	-0.955428
49028534	chr10:49028534:T:C	1.70953e-11	-1.83549	-0.935479
49028584	chr10:49028584:T:A	1.72855e-10	0.7372	-1.19452
49028644	chr10:49028644:T:C	8.7021e-11	-2.30037e-10	-1.14362
49028847	chr10:49028847:T:G	1.72565e-10	0.7326	-1.1916
49029562	chr10:49029562:C:T	8.51428e-11	-2.30037e-10	-1.16544
49029739	chr10:49029739:C:T	0.000125369	14.0596	-1.02259
49030072	chr10:49030072:G:A	1.07836e-09	2.34263	-0.969201
49030227	chr10:49030227:C:T	1.70788e-10	0.726915	-1.19626
49030234	chr10:49030234:C:A	5.63679e-10	0.724711	-2.51468e-10
49030310	chr10:49030310:A:G	1.75379e-10	0.751286	-1.19411
49030408	chr10:49030408:A:G	1.13775e-10	0.313341	-1.18889
49030525	chr10:49030525:C:T	4.07158e-10	1.15101	-0.751579
49030618	chr10:49030618:C:T	8.58805e-11	-2.30037e-10	-1.15682
49031008	chr10:49031008:T:C	2.75333e-10	1.07927	-1.07107
49031116	chr10:49031116:T:C	1.09884e-09	2.36431	-0.972075
49031200	chr10:49031200:C:G	8.41541e-11	-2.30037e-10	-1.17712
49031891	chr10:49031891:A:G	1.42169e-10	0.54363	-1.19639
49031952	chr10:49031952:C:G	9.69409e-10	2.26501	-0.998094
49032120	chr10:49032120:A:C	1.45295e-11	-1.91774	-1.01585
49032163	chr10:49032163:C:T	1.43623e-11	-1.91826	-1.0269
49032234	chr10:49032234:C:T	5.07808e-11	-1.68226	-2.51468e-10
49032264	chr10:49032264:G:A	2.37557e-11	-1.91862	-0.523333
49032316	chr10:49032316:T:C	1.02436e-09	-2.30037e-10	1.32205
49032517	chr10:49032517:G:A	1.2806e-09	-2.30037e-10	1.54531
49032909	chr10:49032909:G:A	8.69577e-11	-2.30037e-10	-1.14435
49033277	chr10:49033277:A:G	2.53071e-11	-1.91543	-0.463255
49033359	chr10:49033359:T:C	1.28758e-10	-0.751841	-2.51468e-10
49033893	chr10:49033893:C:T	9.45303e-10	2.12888	-0.887142
49033970	chr10:49033970:A:T	8.83767e-10	2.16897	-0.99455
49034190	chr10:49034190:CCACCATCAT:C	1.80652e-10	0.783237	-1.19644
49034349	chr10:49034349:T:A	4.07191e-11	-1.90308	-2.51468e-10
49034362	chr10:49034362:G:A	8.53806e-11	-1.16265	-2.51468e-10
49034404	chr10:49034404:C:G	2.42716e-10	-2.30037e-10	-0.11788
49034462	chr10:49034462:C:T	1.89176e-10	-2.30037e-10	-0.367094
49034465	chr10:49034465:T:A	1.49632e-10	-2.30037e-10	-0.601593
49035066	chr10:49035066:C:T	1.19698e-10	-2.30037e-10	-0.8248
49035067	chr10:49035067:G:A	1.16166e-10	-2.30037e-10	-0.854755
49035192	chr10:49035192:C:T	2.92615e-11	-1.03457	-1.19893
49035254	chr10:49035254:T:A	1.69602e-10	-2.30037e-10	-0.476321
49035291	chr10:49035291:A:C	6.63857e-11	-0.227179	-1.18711
49035346	chr10:49035346:G:T	6.30221e-10	1.93453	-1.09824
49035494	chr10:49035494:C:T	6.57015e-10	1.98371	-1.10577
49035915	chr10:49035915:G:T	7.4921e-11	-0.113364	-1.17997
49036103	chr10:49036103:A:G	6.964e-06	11.3143	-1.16782
49036118	chr10:49036118:C:T	1.37972e-10	-2.30037e-10	-0.682719
49036123	chr10:49036123:A:G	8.22013e-11	-2.30037e-10	-1.2006
49036138	chr10:49036138:G:A	2.55573e-11	-1.33938	-1.02947
49036228	chr10:49036228:C:T	1.1819e-10	-0.837481	-2.51468e-10
49036326	chr10:49036326:G:A	1.24797e-10	-2.30037e-10	-0.783088
49036779	chr10:49036779:G:C	1.35785e-10	-2.30037e-10	-0.698702
49037437	chr10:49037437:A:G	6.75641e-10	-2.30037e-10	0.905889
49037512	chr10:49037512:T:C	3.32327e-05	12.5804	-0.871097
49038021	chr10:49038021:T:C	8.60948e-11	-2.30037e-10	-1.15432
49038476	chr10:49038476:T:C	4.03765e-11	-1.91153	-2.51468e-10
49038793	chr10:49038793:A:T	1.00009e-10	-2.30037e-10	-1.00451
49038965	chr10:49038965:C:G	0.00285383	17.2802	-1.11801
49039206	chr10:49039206:G:A	4.19995e-10	1.62815	-1.19768
49040182	chr10:49040182:C:T	9.22183e-11	-2.30037e-10	-1.08561
49040495	chr10:49040495:G:A	8.81865e-11	-2.30037e-10	-1.13032
49040497	chr10:49040497:G:A	1.64634e-11	-1.89428	-0.914354
49040539	chr10:49040539:G:A	1.57664e-11	-1.90424	-0.947658
49040833	chr10:49040833:C:T	2.6453e-09	3.38826	-1.1175
49040879	chr10:49040879:G:A	0.00360302	16.9687	-0.573432
49040981	chr10:49040981:T:C	3.40463e-10	1.36061	-1.14008
49041033	chr10:49041033:C:A	3.32785e-10	1.35034	-1.15261
49041191	chr10:49041191:G:T	9.90881e-11	-2.30037e-10	-1.01376
49041464	chr10:49041464:T:C	2.53685e-09	3.32572	-1.09681
49041951	chr10:49041951:G:A	9.17685e-11	-2.30037e-10	-1.0905
49042559	chr10:49042559:G:T	4.23897e-10	1.38591	-0.946194
49042855	chr10:49042855:G:A	9.90753e-11	-2.30037e-10	-1.01389
49043620	chr10:49043620:A:G	1.90891e-10	-2.30037e-10	-0.35807
49043851	chr10:49043851:C:T	5.07137e-05	12.1319	-2.51468e-10
49044018	chr10:49044018:G:A	9.57325e-10	-2.30037e-10	1.25437
49044213	chr10:49044213:C:T	0.0177472	17.7462	0.243496
49044407	chr10:49044407:GA:G	1.35818e-10	-2.30037e-10	-0.698459
49044583	chr10:49044583:A:AAAG	0.000750755	16.0264	-1.19959
49044740	chr10:49044740:C:T	0.000857932	16.1373	-1.177
49044813	chr10:49044813:G:A	1.13566e-10	0.318155	-1.19555
49044891	chr10:49044891:G:A	0.0215385	19.3007	-1.11736
49045142	chr10:49045142:C:T	2.66468e-08	5.71741	-1.13676
49045415	chr10:49045415:G:C	3.22925e-10	-2.30037e-10	0.167647
49045623	chr10:49045623:C:T	2.28954e-10	-2.30037e-10	-0.176252
49045666	chr10:49045666:C:T	1.29882e-10	0.446968	-1.19012
49045794	chr10:49045794:C:T	2.41724e-10	-0.121978	-2.51468e-10
49046051	chr10:49046051:G:A	8.22797e-11	-2.30037e-10	-1.19965
49046118	chr10:49046118:A:C	2.9992e-10	1.2942	-1.20046
49046221	chr10:49046221:C:T	2.45817e-08	5.63145	-1.13146
49046335	chr10:49046335:C:T	1.09102e-10	-2.30037e-10	-0.91749
49046602	chr10:49046602:A:T	1.09088e-10	-2.30037e-10	-0.917622
49046894	chr10:49046894:A:G	7.53097e-10	-2.30037e-10	1.01442
49047273	chr10:49047273:TA:T	1.53205e-10	-2.30037e-10	-0.577994
49047523	chr10:49047523:T:G	0.0236569	19.4022	-1.12502
49047878	chr10:49047878:T:C	1.27012e-10	-2.30037e-10	-0.765492
49047920	chr10:49047920:T:C	8.28547e-11	-2.30037e-10	-1.19268
49048025	chr10:49048025:G:A	1.09195e-10	-2.30037e-10	-0.916639
49048067	chr10:49048067:T:C	2.20665e-10	-2.30037e-10	-0.213128
49048189	chr10:49048189:T:C	1.68895e-11	-1.58385	-1.19923
49048209	chr10:49048209:A:G	8.72181e-11	-2.30037e-10	-1.14136
49048833	chr10:49048833:T:G	1.16465e-10	-2.30037e-10	-0.852179
49049280	chr10:49049280:G:A	2.40828e-08	5.58579	-1.10631
49049418	chr10:49049418:G:A	1.09665e-10	-2.30037e-10	-0.912346
49049685	chr10:49049685:C:T	2.6306e-08	5.73334	-1.16556
49050062	chr10:49050062:A:AG	3.05637e-10	1.11529	-1.00267
49050690	chr10:49050690:C:T	3.73139e-08	6.10456	-1.18721
49050947	chr10:49050947:T:C	1.39874e-09	1.01466	0.618898
49051955	chr10:49051955:T:TTG	2.33576e-10	0.921748	-1.07801
49052043	chr10:49052043:G:A	7.64674e-11	-1.27291	-2.51468e-10
49052275	chr10:49052275:C:T	8.24481e-11	-2.30037e-10	-1.1976
49052551	chr10:49052551:GA:G	8.24163e-11	-2.30037e-10	-1.19799
49052693	chr10:49052693:C:T	1.72611e-10	-2.30037e-10	-0.458733
49052831	chr10:49052831:G:A	4.45163e-08	6.01511	-0.921269
49053482	chr10:49053482:C:T	1.3718e-10	-2.30037e-10	-0.68848
49053684	chr10:49053684:G:T	4.13584e-11	-1.8875	-2.51468e-10
49053732	chr10:49053732:T:G	0.0462986	20.1086	-1.16003
49053835	chr10:49053835:C:T	0.0557327	20.2979	-1.16386
49054099	chr10:49054099:T:C	4.51773e-08	6.00274	-0.894159
49054643	chr10:49054643:G:C	9.02756e-11	-2.30037e-10	-1.10691
49054938	chr10:49054938:AG:A	4.53635e-08	6.00698	-0.894288
49055049	chr10:49055049:G:C	8.27348e-10	0.869865	0.238587
49055156	chr10:49055156:A:G	0.00572505	18.037	-1.17869
49055168	chr10:49055168:G:A	5.83215e-11	-1.5438	-2.51468e-10
49055232	chr10:49055232:C:A	8.7183e-11	-2.30037e-10	-1.14176
49055278	chr10:49055278:C:T	1.55536e-10	-2.30037e-10	-0.562895
49055363	chr10:49055363:T:C	4.70037e-11	-1.75955	-2.51468e-10
49055498	chr10:49055498:G:A	8.32979e-11	-0.374307	-0.813043
49055831	chr10:49055831:G:A	0.041992	20.0004	-1.14941
49055871	chr10:49055871:A:G	9.64016e-11	-2.30037e-10	-1.04125
49056159	chr10:49056159:C:G	0.0401934	19.9591	-1.1519
49056350	chr10:49056350:G:A	1.41449e-10	-2.30037e-10	-0.657831
49056985	chr10:49056985:C:T	0.0403561	19.9649	-1.15363
49056986	chr10:49056986:G:A	2.55199e-10	0.96927	-1.037
49057545	chr10:49057545:G:T	1.37568e-10	-2.30037e-10	-0.685657
49058244	chr10:49058244:G:A	4.89397e-08	6.0877	-0.899127
49058589	chr10:49058589:AG:A	1.38765e-10	-2.30037e-10	-0.676991
49058885	chr10:49058885:G:T	0.034794	19.8051	-1.14213
49058905	chr10:49058905:T:C	1.37735e-10	-2.30037e-10	-0.684442
49058937	chr10:49058937:G:T	1.14136e-10	0.318634	-1.19102
49059010	chr10:49059010:C:T	1.45214e-10	-2.30037e-10	-0.631564
49059448	chr10:49059448:A:G	4.93273e-08	6.14303	-0.946564
49059526	chr10:49059526:C:T	8.25228e-11	-2.30037e-10	-1.1967
49059597	chr10:49059597:A:C	8.22407e-11	-2.30037e-10	-1.20012
49059734	chr10:49059734:T:C	1.43293e-11	-1.90244	-1.04502
49059788	chr10:49059788:A:C	1.65275e-10	-2.30037e-10	-0.502162
49060397	chr10:49060397:A:C	1.47238e-09	1.18071	0.504152
49060554	chr10:49060554:T:A	3.00087e-10	1.2238	-1.1295
49060572	chr10:49060572:G:A	2.82864e-10	1.17881	-1.14361
49060718	chr10:49060718:T:C	1.24121e-08	5.01202	-1.19536
49060878	chr10:49060878:A:G	4.11586e-11	-1.89234	-2.51468e-10
49060893	chr10:49060893:T:G	1.78029e-09	1.23624	0.638513
49061238	chr10:49061238:G:A	1.44665e-10	-2.30037e-10	-0.635356
49061442	chr10:49061442:T:G	0.0152585	18.8543	-1.01568
49061556	chr10:49061556:T:G	1.44673e-10	-2.30037e-10	-0.635297
49061639	chr10:49061639:G:A	2.26404e-08	5.30303	-0.885311
49061668	chr10:49061668:A:C	2.21223e-08	5.28696	-0.892395
49062312	chr10:49062312:ATT:A	2.23817e-08	5.2723	-0.866074
49062332	chr10:49062332:T:A	2.20726e-08	5.25935	-0.867031
49062418	chr10:49062418:T:C	2.15492e-08	5.24294	-0.874614
49062965	chr10:49062965:T:C	1.17054e-09	1.45545	-2.51468e-10
49063190	chr10:49063190:T:A	1.39008e-08	5.1283	-1.19837
49063594	chr10:49063594:A:C	9.56153e-11	-2.30037e-10	-1.04944
49063627	chr10:49063627:G:C	8.738e-11	-2.30037e-10	-1.13951
49063755	chr10:49063755:G:A	2.68834e-10	1.11544	-1.13112
49064427	chr10:49064427:T:C	2.5577e-10	1.08334	-1.14883
49066196	chr10:49066196:A:G	1.37613e-08	5.11324	-1.1934
49066553	chr10:49066553:T:C	8.71018e-11	-2.30037e-10	-1.1427
49066628	chr10:49066628:T:A	1.61894e-10	-2.30037e-10	-0.52283
49067014	chr10:49067014:A:G	1.69718e-08	5.00798	-0.878445
49067317	chr10:49067317:T:C	2.78129e-10	-2.30037e-10	0.0183131
49067487	chr10:49067487:T:C	0.0128605	18.7027	-1.03506
49067889	chr10:49067889:T:C	4.08885e-11	-1.89892	-2.51468e-10
49068066	chr10:49068066:A:G	1.48769e-10	-2.30037e-10	-0.607379
49068252	chr10:49068252:A:G	1.76503e-08	5.33633	-1.16759
49068690	chr10:49068690:G:A	1.29069e-11	-1.88154	-1.17047
49069213	chr10:49069213:G:A	8.75709e-11	-2.30037e-10	-1.13732
49069276	chr10:49069276:C:T	1.05968e-10	-2.30037e-10	-0.946639
49069530	chr10:49069530:G:T	0.0243812	19.2767	-0.969407
49069540	chr10:49069540:C:T	0.0248608	19.2962	-0.969407
49069653	chr10:49069653:G:C	2.40681e-08	5.37045	-0.891575
49069684	chr10:49069684:A:G	1.19216e-10	-2.30037e-10	-0.828834
49070346	chr10:49070346:G:A	8.26557e-11	-2.30037e-10	-1.19509
49070489	chr10:49070489:T:C	8.22045e-11	-2.30037e-10	-1.20056
49071882	chr10:49071882:A:T	4.02861e-11	-1.91377	-2.51468e-10
49071994	chr10:49071994:C:T	8.92844e-11	-2.30037e-10	-1.11795
49072747	chr10:49072747:C:T	0.0224464	19.2602	-1.03556
49072882	chr10:49072882:C:A	2.73744e-08	5.57546	-0.967866
49072883	chr10:49072883:A:G	2.78936e-08	5.59446	-0.968079
49073044	chr10:49073044:G:A	3.05911e-08	5.69679	-0.978103
49073311	chr10:49073311:C:T	2.21639e-10	0.956257	-1.16498
49073455	chr10:49073455:C:T	1.29918e-10	-2.30037e-10	-0.742871
49073602	chr10:49073602:C:G	8.28901e-11	-2.30037e-10	-1.19226
49073835	chr10:49073835:A:G	2.98753e-08	5.66977	-0.974753
49073846	chr10:49073846:C:T	4.9923e-11	-1.69929	-2.51468e-10
49073900	chr10:49073900:C:T	1.62574e-10	-2.30037e-10	-0.518637
49073946	chr10:49073946:T:C	7.34848e-11	-1.31269	-2.51468e-10
49074184	chr10:49074184:A:G	0.024224	19.3414	-1.04055
49074727	chr10:49074727:T:G	1.5079e-11	-1.91856	-0.977907
49075109	chr10:49075109:A:G	5.29175e-07	8.39003	-0.820728
49075199	chr10:49075199:T:C	2.9149e-08	5.65644	-0.986036
49075862	chr10:49075862:A:G	3.19646e-08	5.72449	-0.961879
49076109	chr10:49076109:C:T	2.0943e-10	0.868722	-1.1341
49076600	chr10:49076600:A:C	2.90859e-08	5.51305	-0.844816
49077001	chr10:49077001:C:T	0.0185396	19.1075	-1.07409
49077039	chr10:49077039:A:C	2.21669e-09	0.942473	1.15153
49077712	chr10:49077712:G:GA	4.07595e-11	-1.90208	-2.51468e-10
49077861	chr10:49077861:A:G	1.05719e-07	5.53364	0.425128
49078575	chr10:49078575:T:C	1.05671e-07	5.65207	0.306238
49079109	chr10:49079109:G:A	1.40482e-10	-0.664694	-2.51468e-10
49079527	chr10:49079527:A:G	0.0362066	19.8733	-1.17053
49079753	chr10:49079753:G:A	1.83627e-08	5.39397	-1.18567
49079822	chr10:49079822:C:T	1.20003e-07	5.73105	0.354456
49079845	chr10:49079845:AACT:A	2.13975e-10	-2.30037e-10	-0.243914
49080358	chr10:49080358:C:T	8.32636e-11	-2.30037e-10	-1.18776
49080886	chr10:49080886:G:T	9.52866e-08	5.53225	0.322618
49081083	chr10:49081083:A:G	2.19798e-10	-2.30037e-10	-0.217064
49081583	chr10:49081583:C:G	1.03986e-07	5.62797	0.314274
49081940	chr10:49081940:C:T	1.18969e-07	5.70045	0.376394
49082400	chr10:49082400:A:T	1.12111e-10	-2.30037e-10	-0.890284
49082437	chr10:49082437:A:G	1.15516e-07	5.74223	0.305163
49082451	chr10:49082451:G:A	1.17385e-07	5.7303	0.33314
49082473	chr10:49082473:T:G	1.11698e-07	5.69147	0.32231
49082497	chr10:49082497:T:C	9.35064e-11	-2.30037e-10	-1.07174
49082603	chr10:49082603:A:T	1.19013e-07	5.72507	0.352152
49082631	chr10:49082631:T:C	1.07393e-07	5.68326	0.291225
49083806	chr10:49083806:G:A	8.54471e-11	-2.30037e-10	-1.16188
49084401	chr10:49084401:C:T	8.17303e-11	-1.9185	0.712148
49085014	chr10:49085014:A:C	1.08552e-07	5.67197	0.31324
49085213	chr10:49085213:C:T	1.61455e-08	5.26021	-1.18059
49085269	chr10:49085269:C:T	8.63215e-11	-2.30037e-10	-1.15169
49085411	chr10:49085411:A:G	1.87329e-08	5.42676	-1.1985
49085522	chr10:49085522:G:A	2.59468e-09	1.23016	1.02128
49086217	chr10:49086217:C:T	8.60116e-11	-2.30037e-10	-1.15529
49086218	chr10:49086218:A:G	1.48506e-08	5.18339	-1.18737
49086387	chr10:49086387:C:T	2.26594e-10	-2.30037e-10	-0.186613
49086625	chr10:49086625:G:A	2.29353e-08	4.42166	0.00900313
49086630	chr10:49086630:C:T	8.22315e-11	-2.30037e-10	-1.20023
49086860	chr10:49086860:T:C	8.24657e-11	-2.30037e-10	-1.19739
49086966	chr10:49086966:A:C	1.60707e-08	5.27163	-1.19665
49087009	chr10:49087009:C:T	7.38993e-11	-1.91677	0.6097
49087347	chr10:49087347:C:T	2.07709e-10	-2.30037e-10	-0.273636
49087894	chr10:49087894:TTA:T	8.27409e-11	-2.30037e-10	-1.19406
49088481	chr10:49088481:A:G	9.791e-11	-2.30037e-10	-1.02572
49088577	chr10:49088577:G:T	3.59357e-08	6.07375	-1.19403
49088723	chr10:49088723:A:T	3.03763e-10	-2.30037e-10	0.106476
49089104	chr10:49089104:T:C	1.06301e-10	-2.30037e-10	-0.943498
49089265	chr10:49089265:C:G	2.32251e-09	1.19181	0.948823
49089427	chr10:49089427:C:T	1.39774e-11	-1.82409	-1.14825
49089520	chr10:49089520:C:A	2.53623e-09	1.29873	0.92993
49090014	chr10:49090014:G:A	0.047936	20.183	-1.19968
49090146	chr10:49090146:G:T	0.0464885	20.1531	-1.20043
49090429	chr10:49090429:C:T	9.52445e-11	-1.05333	-2.51468e-10
49090476	chr10:49090476:A:G	1.43162e-10	-0.114531	-0.531264
49090494	chr10:49090494:G:A	2.36164e-09	1.2348	0.922539
49090524	chr10:49090524:T:C	9.04663e-11	-2.30037e-10	-1.1048
49090690	chr10:49090690:C:T	2.14683e-09	1.15973	0.90225
49090884	chr10:49090884:C:T	4.52553e-11	-1.79745	-2.51468e-10
49090907	chr10:49090907:G:A	4.67004e-11	-1.76602	-2.51468e-10
49091588	chr10:49091588:A:G	1.2281e-11	-1.90117	-1.20056
49091913	chr10:49091913:G:A	2.53922e-09	1.30024	0.929602
49091975	chr10:49091975:G:A	1.23261e-11	-1.89758	-1.20047
49092134	chr10:49092134:C:A	1.4299e-10	-0.0981391	-0.548863
49092201	chr10:49092201:C:T	1.74136e-08	5.19196	-1.03673
49092348	chr10:49092348:C:T	1.37156e-10	-0.107815	-0.580837
49092968	chr10:49092968:A:T	8.22818e-11	-2.30037e-10	-1.19962
49093032	chr10:49093032:T:C	1.2242e-11	-1.90503	-1.19987
49093330	chr10:49093330:G:T	1.22223e-11	-1.9061	-1.20041
49093620	chr10:49093620:T:C	1.22299e-11	-1.90824	-1.19765
49093847	chr10:49093847:A:G	0.0536033	20.1691	-1.074
49093982	chr10:49093982:C:T	2.28469e-09	1.18392	0.940291
49093989	chr10:49093989:C:T	8.22036e-11	-2.30037e-10	-1.20057
49094135	chr10:49094135:G:A	8.65815e-11	-2.30037e-10	-1.14869
49094223	chr10:49094223:G:A	4.85908e-10	0.576246	-2.51468e-10
49094850	chr10:49094850:A:G	1.51193e-08	5.06687	-1.05292
49094911	chr10:49094911:C:G	1.23101e-11	-1.90005	-1.19931
49095129	chr10:49095129:C:G	9.10752e-10	-0.136289	1.34079
49095321	chr10:49095321:C:G	8.30777e-11	-2.30037e-10	-1.19
49095410	chr10:49095410:C:T	1.25129e-11	-1.88358	-1.19943
49095421	chr10:49095421:G:A	6.98875e-10	-0.232455	1.17215
49095491	chr10:49095491:C:T	0.000388446	14.7429	-0.575003
49095532	chr10:49095532:G:A	2.93397e-10	-2.30037e-10	0.071754
49095588	chr10:49095588:C:T	8.27533e-11	-2.30037e-10	-1.19391
49096334	chr10:49096334:G:A	4.51774e-11	-1.91759	0.11841
49096494	chr10:49096494:A:C	9.78208e-11	-2.30037e-10	-1.02664
49096921	chr10:49096921:A:G	1.36174e-11	-1.83951	-1.15892
49096953	chr10:49096953:A:G	7.38736e-08	6.48579	-0.885457
49096971	chr10:49096971:A:G	2.30716e-11	-1.49618	-0.974992
49097451	chr10:49097451:A:T	4.0086e-11	-1.91875	-2.51468e-10
49097635	chr10:49097635:G:A	1.98961e-10	-2.30037e-10	-0.316666
49097744	chr10:49097744:A:G	1.54179e-10	-2.30037e-10	-0.571659
49097977	chr10:49097977:C:T	0.00327586	17.5007	-1.20067
49098084	chr10:49098084:C:G	1.64003e-11	-1.70697	-1.1055
49098085	chr10:49098085:T:G	1.63921e-11	-1.70747	-1.1055
49098152	chr10:49098152:G:A	1.02881e-10	-2.30037e-10	-0.976197
49098341	chr10:49098341:C:T	0.011314	18.0772	-0.537631
49098603	chr10:49098603:G:A	9.31814e-11	-2.30037e-10	-1.07523
49098691	chr10:49098691:A:T	8.24782e-11	-1.19724	-2.51468e-10
49098703	chr10:49098703:T:C	1.3448e-10	-2.30037e-10	-0.708359
49098778	chr10:49098778:C:T	8.56124e-11	-2.30037e-10	-1.15994
49099072	chr10:49099072:C:G	1.22968e-11	-1.90497	-1.19547
49099202	chr10:49099202:A:C	0.0172769	19.1481	-1.18521
49099241	chr10:49099241:C:T	0.00931459	17.8554	-0.510332
49099264	chr10:49099264:C:T	1.00959e-10	-2.30037e-10	-0.995054
49099416	chr10:49099416:C:T	2.70091e-11	-1.37452	-0.939078
49099431	chr10:49099431:A:G	5.41103e-11	-1.13276	-0.485985
49099898	chr10:49099898:C:T	4.19655e-11	-1.87293	-2.51468e-10
49099971	chr10:49099971:A:G	1.6933e-11	-1.68342	-1.09709
49100072	chr10:49100072:AAGAGATATTATC:A	8.8291e-11	-2.30037e-10	-1.12914
49100142	chr10:49100142:C:T	2.74931e-11	-1.34213	-0.953709
49100446	chr10:49100446:C:T	1.64754e-11	-1.70855	-1.09935
49100475	chr10:49100475:G:A	1.95141e-09	0.283557	1.68298
49101183	chr10:49101183:C:A	2.89865e-11	-1.91638	-0.326564
49101285	chr10:49101285:T:C	2.58423e-11	-1.40949	-0.948271
49101653	chr10:49101653:A:C	4.90422e-11	-1.71709	-2.51468e-10
49101673	chr10:49101673:T:G	4.26709e-11	-1.85626	-2.51468e-10
49101804	chr10:49101804:A:G	0.0241482	19.4775	-1.17983
49101860	chr10:49101860:T:C	1.60364e-09	0.4485	1.32176
49101930	chr10:49101930:T:A	8.7755e-11	-2.30037e-10	-1.13522
49102175	chr10:49102175:AG:A	1.65827e-11	-1.72094	-1.08047
49102206	chr10:49102206:T:C	3.84391e-08	5.92716	-0.980104
49102996	chr10:49102996:G:A	8.64421e-11	-2.30037e-10	-1.1503
49103091	chr10:49103091:T:G	1.08604e-10	-2.30037e-10	-0.922067
49103296	chr10:49103296:A:G	2.63634e-09	-0.296903	2.56428
49103358	chr10:49103358:G:T	1.03216e-10	-0.972945	-2.51468e-10
49104203	chr10:49104203:A:G	2.23071e-10	-2.30037e-10	-0.202285
49104277	chr10:49104277:A:T	1.05113e-07	6.72692	-0.773903
49104307	chr10:49104307:C:T	4.71888e-11	-1.75562	-2.51468e-10
49104464	chr10:49104464:A:G	1.00971e-10	-2.30037e-10	-0.994937
49104522	chr10:49104522:T:A	2.55031e-09	-0.305257	2.53945
49104531	chr10:49104531:G:A	1.42969e-11	-1.91456	-1.03517
49104685	chr10:49104685:G:A	8.85099e-11	-2.30037e-10	-1.12666
49104804	chr10:49104804:TAGAG:T	2.26618e-11	-1.62487	-0.864224
49104962	chr10:49104962:CAG:C	1.57889e-09	0.909758	0.844945
49105067	chr10:49105067:G:A	4.19672e-11	-1.91408	0.0411973
49105576	chr10:49105576:G:A	1.14268e-07	6.78605	-0.749529
49105699	chr10:49105699:G:A	1.71652e-09	0.467692	1.37059
49105807	chr10:49105807:A:C	3.43262e-10	-2.30037e-10	0.22872
49106742	chr10:49106742:C:G	9.48276e-11	-2.30037e-10	-1.05771
49107035	chr10:49107035:C:G	2.40487e-11	-1.34654	-1.08316
49107050	chr10:49107050:T:C	0.00448973	17.0549	-0.439663
49107301	chr10:49107301:G:A	0.00321867	16.7529	-0.470457
49107358	chr10:49107358:G:A	9.09895e-11	-2.30037e-10	-1.09903
49107772	chr10:49107772:G:A	1.53943e-10	-2.30037e-10	-0.573192
49107848	chr10:49107848:A:G	7.32834e-08	6.32508	-0.732767
49108541	chr10:49108541:C:T	4.21904e-11	-0.670753	-1.19683
49109348	chr10:49109348:G:A	1.04302e-10	-2.30037e-10	-0.962481
49109474	chr10:49109474:A:ATG	1.43759e-07	7.4267	-1.16058
49109488	chr10:49109488:A:AT	1.21063e-07	7.18221	-1.08792
49109606	chr10:49109606:A:G	1.42499e-07	7.41398	-1.15666
49109618	chr10:49109618:C:G	8.95289e-11	-2.30037e-10	-1.11521
49109733	chr10:49109733:C:T	1.23804e-07	6.8673	-0.75062
49109810	chr10:49109810:C:T	9.11621e-11	-2.30037e-10	-1.09713
49110064	chr10:49110064:C:G	4.48532e-08	5.96256	-0.86118
49110096	chr10:49110096:C:T	2.01299e-07	7.74761	-1.14483
49110455	chr10:49110455:AT:A	1.0186e-10	-2.30037e-10	-0.986179
49110673	chr10:49110673:G:T	2.46442e-10	-2.30037e-10	-0.102645
49111278	chr10:49111278:C:T	5.07977e-11	-1.68192	-2.51468e-10
49111342	chr10:49111342:G:A	2.47742e-07	7.12043	-0.310057
49111583	chr10:49111583:G:A	3.77803e-10	-0.417543	0.742143
49111831	chr10:49111831:C:T	4.39524e-11	-1.91293	0.0862607
49111883	chr10:49111883:C:T	8.92826e-11	-2.30037e-10	-1.11797
49111919	chr10:49111919:GTGAGCT:G	1.01912e-10	-2.30037e-10	-0.98566
49111920	chr10:49111920:T:G	1.44391e-11	-1.84179	-1.09804
49111995	chr10:49111995:G:A	8.50278e-11	-2.30037e-10	-1.16679
49112236	chr10:49112236:C:T	1.06943e-10	-2.30037e-10	-0.937473
49112466	chr10:49112466:T:C	1.30486e-07	6.99014	-0.820898
49112678	chr10:49112678:T:G	2.06318e-07	7.2931	-0.665704
49112842	chr10:49112842:T:C	1.07196e-10	-2.30037e-10	-0.93511
49112847	chr10:49112847:C:A	8.80114e-11	-2.30037e-10	-1.13231
49113422	chr10:49113422:G:A	0.019734	18.6118	-0.515912
49113787	chr10:49113787:A:G	5.92271e-11	-0.79936	-0.729034
49113873	chr10:49113873:C:T	1.77404e-07	7.11145	-0.635043
49113949	chr10:49113949:G:A	1.47329e-07	7.39344	-1.10279
49114238	chr10:49114238:A:G	2.20872e-07	7.33418	-0.638616
49114413	chr10:49114413:G:T	1.33282e-10	-2.30037e-10	-0.717307
49114434	chr10:49114434:A:T	2.29972e-07	7.44795	-0.712014
49114639	chr10:49114639:G:A	8.49467e-11	-2.30037e-10	-1.16775
49114657	chr10:49114657:G:A	2.33987e-07	7.88713	-1.13389
49114888	chr10:49114888:C:T	1.0014e-10	-2.30037e-10	-1.0032
49115303	chr10:49115303:G:A	3.5854e-11	-1.9122	-0.118122
49115329	chr10:49115329:G:A	1.56385e-10	-2.30037e-10	-0.557451
49115393	chr10:49115393:C:G	9.40711e-11	-2.30037e-10	-1.06572
49115754	chr10:49115754:G:A	9.86822e-11	-2.30037e-10	-1.01787
49115812	chr10:49115812:A:T	1.08282e-10	-2.30037e-10	-0.925036
49116226	chr10:49116226:T:A	2.36044e-10	-0.370405	0.224649
49116629	chr10:49116629:C:T	1.06689e-10	-2.30037e-10	-0.939851
49116640	chr10:49116640:G:T	3.60958e-07	7.36961	-0.182868
49116870	chr10:49116870:A:G	2.39664e-07	7.26145	-0.484231
49116989	chr10:49116989:G:A	1.83951e-11	-1.91055	-0.787136
49117010	chr10:49117010:C:G	2.30427e-07	7.24905	-0.511135
49117101	chr10:49117101:A:C	1.06701e-10	-2.30037e-10	-0.93974
49117274	chr10:49117274:T:C	2.83478e-10	0.0373602	-2.51468e-10
49117485	chr10:49117485:T:C	8.4307e-11	-2.30037e-10	-1.17531
49117527	chr10:49117527:C:T	4.03429e-07	7.45943	-0.161446
49117615	chr10:49117615:G:A	5.66046e-07	6.97966	0.656999
49118079	chr10:49118079:G:A	3.74472e-07	7.44569	-0.222194
49119055	chr10:49119055:T:C	2.53175e-07	7.36629	-0.53423
49119167	chr10:49119167:T:A	9.83321e-11	-2.30037e-10	-1.02142
49119526	chr10:49119526:TC:T	1.07629e-10	-2.30037e-10	-0.931083
49119587	chr10:49119587:A:G	1.14242e-10	-2.30037e-10	-0.871452
49119803	chr10:49119803:A:G	4.41801e-11	-1.91557	0.0940704
49120449	chr10:49120449:A:G	1.13869e-10	-2.30037e-10	-0.874723
49120494	chr10:49120494:G:A	4.56979e-07	6.84837	0.574244
49120587	chr10:49120587:C:G	1.4999e-10	-2.30037e-10	-0.599204
49120590	chr10:49120590:A:G	5.90687e-07	7.06009	0.619176
49120674	chr10:49120674:C:G	9.60981e-11	-2.30037e-10	-1.0444
49120750	chr10:49120750:G:C	1.55445e-11	-1.90563	-0.960432
49120968	chr10:49120968:C:T	3.03201e-11	-1.88879	-0.309178
49121411	chr10:49121411:G:A	1.4699e-11	-1.73271	-1.18928
49121474	chr10:49121474:G:A	8.45791e-11	-2.30037e-10	-1.17209
49121523	chr10:49121523:G:A	6.45246e-11	-1.44273	-2.51468e-10
49121550	chr10:49121550:T:C	1.41509e-10	-2.30037e-10	-0.657412
49121625	chr10:49121625:C:T	9.41004e-11	-2.30037e-10	-1.06541
49121634	chr10:49121634:C:G	8.2672e-11	-2.30037e-10	-1.19489
49121658	chr10:49121658:G:A	8.45548e-11	-2.30037e-10	-1.17237
49121698	chr10:49121698:A:G	1.85476e-11	-1.77817	-0.91127
49121701	chr10:49121701:G:T	3.61466e-11	-1.83323	-0.188955
49122350	chr10:49122350:A:C	1.37829e-11	-1.79941	-1.18693
49122629	chr10:49122629:A:G	2.19663e-11	-1.60732	-0.912941
49122842	chr10:49122842:C:T	3.77308e-11	-1.79887	-0.18043
49123235	chr10:49123235:A:G	1.3487e-11	-1.81532	-1.19273
49123863	chr10:49123863:T:C	8.25357e-11	-2.30037e-10	-1.19654
49123873	chr10:49123873:C:G	2.83197e-10	-2.30037e-10	0.0363684
49124065	chr10:49124065:G:A	1.07569e-09	1.37094	-2.51468e-10
49124112	chr10:49124112:G:A	4.19804e-11	-1.87257	-2.51468e-10
49124153	chr10:49124153:G:A	1.69903e-11	-1.79664	-0.980488
49124242	chr10:49124242:T:G	6.40979e-11	-1.91875	0.469389
49124388	chr10:49124388:G:A	8.2372e-11	-2.30037e-10	-1.19853
49124494	chr10:49124494:T:C	1.87388e-11	-1.87236	-0.806813
49124575	chr10:49124575:C:T	1.55644e-11	-1.91101	-0.953776
49124795	chr10:49124795:T:C	4.52964e-11	-1.79655	-2.51468e-10
49124885	chr10:49124885:G:A	1.36346e-11	-1.80349	-1.19367
49125106	chr10:49125106:C:T	1.59793e-11	-1.81097	-1.02751
49125688	chr10:49125688:A:G	9.1635e-11	-2.30037e-10	-1.09196
49125712	chr10:49125712:GT:G	8.4104e-11	-2.30037e-10	-1.17772
49125835	chr10:49125835:G:T	1.23989e-11	-1.90025	-1.19191
49126181	chr10:49126181:C:T	4.76348e-10	-2.30037e-10	0.556375
49126420	chr10:49126420:G:A	2.82176e-10	-2.30037e-10	0.0327595
49126425	chr10:49126425:G:T	8.45317e-11	-2.30037e-10	-1.17265
49126444	chr10:49126444:C:A	4.05338e-11	-1.90764	-2.51468e-10
49126619	chr10:49126619:A:G	8.34245e-11	-2.30037e-10	-1.18583
49126718	chr10:49126718:T:C	5.39798e-11	-1.62116	-2.51468e-10
49126803	chr10:49126803:G:A	2.15162e-11	-1.66566	-0.875304
49126825	chr10:49126825:C:T	1.1842e-10	-2.30037e-10	-0.835533
49126843	chr10:49126843:T:C	9.61091e-11	-2.30037e-10	-1.04429
49126949	chr10:49126949:T:A	9.33393e-11	-2.30037e-10	-1.07353
49126955	chr10:49126955:T:A	2.34086e-10	-2.30037e-10	-0.154086
49127122	chr10:49127122:C:T	2.0463e-11	-1.84179	-0.749365
49127398	chr10:49127398:C:T	1.10608e-08	4.70573	-1.00433
49127777	chr10:49127777:T:C	1.92327e-11	-1.87553	-0.77763
49127796	chr10:49127796:C:T	0.0331541	18.9713	-0.356619
49127912	chr10:49127912:A:G	2.17901e-11	-1.64956	-0.878762
49128084	chr10:49128084:C:T	3.55976e-11	-1.82553	-0.211963
49128125	chr10:49128125:C:T	3.68923e-11	-1.80446	-0.197306
49128573	chr10:49128573:C:T	9.42867e-11	-2.30037e-10	-1.06343
49128627	chr10:49128627:C:T	2.05037e-11	-1.6539	-0.935269
49128725	chr10:49128725:G:A	6.15678e-11	-1.48963	-2.51468e-10
49128734	chr10:49128734:C:T	8.37258e-11	-2.30037e-10	-1.18223
49128751	chr10:49128751:G:A	8.24447e-11	-2.30037e-10	-1.19765
49128819	chr10:49128819:C:T	1.35797e-11	-1.81751	-1.18369
49129137	chr10:49129137:C:T	4.06091e-11	-1.90578	-2.51468e-10
49129437	chr10:49129437:C:A	8.61999e-11	-2.30037e-10	-1.1531
49129730	chr10:49129730:T:C	8.28473e-11	-2.30037e-10	-1.19277
49129810	chr10:49129810:G:A	4.21144e-11	-1.86938	-2.51468e-10
49130068	chr10:49130068:G:A	8.54153e-11	-2.30037e-10	-1.16225
49130196	chr10:49130196:G:A	1.60976e-11	-1.72226	-1.10885
49130318	chr10:49130318:T:C	8.75407e-07	7.19215	0.880524
49130497	chr10:49130497:C:T	9.57932e-11	-2.30037e-10	-1.04758
49130937	chr10:49130937:C:T	0.0252571	18.78	-0.437383
49130947	chr10:49130947:G:A	3.45864e-11	-1.79727	-0.269039
49130972	chr10:49130972:T:C	5.01529e-09	3.49133	-0.580862
49130987	chr10:49130987:T:C	1.33317e-06	6.90056	1.59273
49131242	chr10:49131242:G:A	5.26186e-09	3.53302	-0.574554
49131499	chr10:49131499:T:TC	2.56931e-09	2.24162	-2.51468e-10
49131880	chr10:49131880:G:A	1.33045e-06	6.90449	1.58676
49132145	chr10:49132145:C:T	9.57932e-11	-2.30037e-10	-1.04758
49132265	chr10:49132265:C:T	2.07288e-10	-2.30037e-10	-0.275663
49132304	chr10:49132304:G:A	8.29426e-11	-2.30037e-10	-1.19162
49132423	chr10:49132423:C:T	3.40083e-10	-2.30037e-10	0.219418
49132533	chr10:49132533:A:C	4.77949e-10	-2.30037e-10	0.559731
49132704	chr10:49132704:T:A	1.83557e-08	4.4276	-0.219675
49132790	chr10:49132790:A:G	8.37155e-11	-2.30037e-10	-1.18235
49133191	chr10:49133191:C:T	8.29369e-11	-2.30037e-10	-1.19169
49133440	chr10:49133440:G:A	5.74408e-10	-2.30037e-10	0.743567
49133526	chr10:49133526:G:A	3.49166e-11	-1.23136	-0.825449
49133728	chr10:49133728:T:C	8.52892e-11	-2.30037e-10	-1.16373
49133785	chr10:49133785:C:T	8.34791e-11	-2.30037e-10	-1.18518
49133909	chr10:49133909:A:G	8.59207e-07	6.56739	1.4866
49133976	chr10:49133976:G:C	1.0428e-10	-2.30037e-10	-0.962698
49134034	chr10:49134034:G:A	2.05979e-11	-1.66353	-0.921047
49134584	chr10:49134584:T:A	8.50557e-07	6.69791	1.34596
49134665	chr10:49134665:C:T	8.29426e-11	-2.30037e-10	-1.19162
49134717	chr10:49134717:A:G	3.47191e-11	-1.85236	-0.210125
49134869	chr10:49134869:C:T	6.50211e-11	-1.91838	0.483314
49135016	chr10:49135016:C:T	8.29498e-11	-2.30037e-10	-1.19154
49135159	chr10:49135159:C:T	2.24164e-11	-1.68382	-0.816161
49135260	chr10:49135260:A:T	8.38493e-11	-2.30037e-10	-1.18075
49135379	chr10:49135379:T:C	2.3543e-10	-0.066567	-0.0817923
49135397	chr10:49135397:A:G	1.02299e-09	-2.30037e-10	1.32071
49135640	chr10:49135640:G:C	9.54978e-11	-2.30037e-10	-1.05067
49136056	chr10:49136056:G:A	8.27793e-11	-2.30037e-10	-1.1936
49136457	chr10:49136457:G:A	2.25147e-08	4.34165	0.0704964
49136514	chr10:49136514:G:A	8.29076e-11	-2.30037e-10	-1.19205
49136627	chr10:49136627:G:A	5.07006e-11	-1.68384	-2.51468e-10
49136792	chr10:49136792:T:C	8.30562e-11	-2.30037e-10	-1.19026
49136892	chr10:49136892:T:A	6.26104e-11	-1.91869	0.445845
49137095	chr10:49137095:A:G	1.62097e-08	4.21713	-0.133546
49137335	chr10:49137335:A:G	1.55806e-08	4.18846	-0.144458
49137339	chr10:49137339:G:A	8.28286e-11	-2.30037e-10	-1.193
49137487	chr10:49137487:C:A	1.18148e-10	-2.30037e-10	-0.837838
49138024	chr10:49138024:T:C	1.88733e-11	-1.82821	-0.843817
49138070	chr10:49138070:C:T	6.63321e-11	-1.91734	0.502243
49138262	chr10:49138262:A:G	4.24865e-11	-1.86059	-2.51468e-10
49138365	chr10:49138365:C:T	2.11815e-11	-1.65369	-0.902951
49138387	chr10:49138387:A:C	6.62435e-11	-1.91854	0.502109
49138396	chr10:49138396:T:C	1.87714e-11	-1.83095	-0.846481
49138700	chr10:49138700:T:C	1.44928e-11	-1.83451	-1.10161
49138775	chr10:49138775:G:A	4.07369e-10	-2.30037e-10	0.399946
49138999	chr10:49138999:C:T	8.40047e-11	-2.30037e-10	-1.1789
49139060	chr10:49139060:G:A	5.60196e-11	-1.58407	-2.51468e-10
49139095	chr10:49139095:G:T	5.41576e-07	6.91676	0.67571
49139195	chr10:49139195:T:C	0.0280195	18.8852	-0.438784
49139307	chr10:49139307:C:G	8.34284e-11	-2.30037e-10	-1.18578
49139546	chr10:49139546:T:C	6.37254e-11	-1.45519	-2.51468e-10
49139826	chr10:49139826:A:G	8.31078e-11	-2.30037e-10	-1.18964
49140183	chr10:49140183:T:C	1.30228e-11	-1.86528	-1.17779
49140233	chr10:49140233:C:T	3.75411e-10	-2.30037e-10	0.318249
49140416	chr10:49140416:T:C	4.06208e-11	-1.90549	-2.51468e-10
49140417	chr10:49140417:G:A	1.10026e-10	-2.30037e-10	-0.909055
49140436	chr10:49140436:A:C	1.66991e-11	-1.75465	-1.03976
49140662	chr10:49140662:C:T	6.51677e-11	-1.91828	0.485475
49140674	chr10:49140674:A:G	1.98086e-11	-1.53026	-1.0934
49140816	chr10:49140816:G:A	0.0283284	18.8944	-0.437066
49140865	chr10:49140865:T:C	1.64383e-11	-1.76459	-1.04557
49140891	chr10:49140891:T:C	0.0210354	18.5249	-0.365216
49140955	chr10:49140955:G:A	1.04043e-10	-2.30037e-10	-0.964967
49140988	chr10:49140988:C:T	6.98001e-11	-1.91841	0.554275
49141142	chr10:49141142:A:G	2.77789e-10	-2.30037e-10	0.0170903
49141334	chr10:49141334:A:G	0.0330879	19.0183	-0.405642
49141441	chr10:49141441:A:G	1.68368e-11	-1.74884	-1.03737
49141560	chr10:49141560:G:T	9.69817e-11	-1.03525	-2.51468e-10
49141671	chr10:49141671:A:G	4.35008e-11	-1.83699	-2.51468e-10
49141727	chr10:49141727:G:C	6.89344e-07	6.97684	0.856877
49141729	chr10:49141729:A:G	1.67831e-11	-1.7626	-1.0268
49141866	chr10:49141866:G:GC	1.74761e-08	4.28059	-0.12177
49142086	chr10:49142086:C:T	6.55318e-11	-1.59874	0.1715
49142138	chr10:49142138:T:C	1.67303e-11	-1.74691	-1.04564
49143166	chr10:49143166:C:T	1.80682e-10	-2.30037e-10	-0.413035
49143319	chr10:49143319:A:T	3.74415e-10	-2.30037e-10	0.315591
49143659	chr10:49143659:C:T	2.17484e-11	-1.66109	-0.869148
49143683	chr10:49143683:T:A	8.39048e-11	-2.30037e-10	-1.18009
49143839	chr10:49143839:T:C	1.71051e-11	-1.75165	-1.01874
49145059	chr10:49145059:A:G	8.20461e-09	3.43954	-0.0368648
49145120	chr10:49145120:G:T	9.44549e-11	-2.30037e-10	-1.06165
49145287	chr10:49145287:G:A	1.63804e-10	-2.30037e-10	-0.511103
49145453	chr10:49145453:G:C	9.80988e-11	-2.30037e-10	-1.0238
49145735	chr10:49145735:G:A	8.62759e-11	-2.30037e-10	-1.15222
49146031	chr10:49146031:T:C	1.98241e-10	-2.30037e-10	-0.32029
49147009	chr10:49147009:T:C	8.26019e-11	-2.30037e-10	-1.19574
49147130	chr10:49147130:A:AT	8.24022e-11	-2.30037e-10	-1.19816
49147256	chr10:49147256:T:C	3.11615e-11	-1.69609	-0.474497
49147373	chr10:49147373:T:C	7.57258e-09	3.85115	-0.528635
49147394	chr10:49147394:G:A	5.64236e-07	6.5092	1.12426
49147404	chr10:49147404:T:C	9.25311e-11	-2.30037e-10	-1.08223
49147408	chr10:49147408:T:C	2.55564e-10	-2.30037e-10	-0.0662994
49147635	chr10:49147635:C:T	1.84239e-10	-2.30037e-10	-0.393538
49147671	chr10:49147671:A:T	1.89426e-10	-2.30037e-10	-0.365773
49147890	chr10:49147890:C:T	8.24022e-11	-2.30037e-10	-1.19816
49148734	chr10:49148734:T:C	8.22747e-11	-2.30037e-10	-1.19971
49149068	chr10:49149068:C:T	6.73308e-11	-1.88436	0.484203
49149153	chr10:49149153:G:A	7.17486e-07	6.92406	0.949675
49149401	chr10:49149401:C:T	1.01372e-10	-2.30037e-10	-0.990973
49149787	chr10:49149787:G:T	1.59256e-08	4.09664	-0.0307262
49149893	chr10:49149893:T:C	4.99678e-11	-1.87157	0.173177
49149904	chr10:49149904:C:T	1.18711e-10	-2.30037e-10	-0.833083
49149944	chr10:49149944:A:T	2.41121e-11	-1.90398	-0.523078
49150015	chr10:49150015:C:T	5.14365e-11	-1.7371	0.0676713
49150044	chr10:49150044:T:C	6.67386e-11	-0.251132	-1.15786
49150232	chr10:49150232:T:C	1.17396e-10	-2.30037e-10	-0.844225
49150335	chr10:49150335:A:G	2.69633e-11	-1.89291	-0.422382
49150843	chr10:49150843:C:T	9.4942e-11	-2.30037e-10	-1.05651
49151016	chr10:49151016:C:T	6.69007e-11	-1.91608	0.509512
49151075	chr10:49151075:G:C	1.07879e-10	-2.30037e-10	-0.928759
49151495	chr10:49151495:G:T	1.63229e-10	-2.30037e-10	-0.514621
49151552	chr10:49151552:T:C	8.93885e-10	-2.30037e-10	1.1858
49151809	chr10:49151809:G:A	1.03971e-10	-2.30037e-10	-0.965665
49151876	chr10:49151876:C:A	6.51603e-11	-1.91035	0.477432
49152145	chr10:49152145:T:C	4.14268e-11	-1.88584	-2.51468e-10
49152178	chr10:49152178:G:A	0.0683407	19.733	-0.395025
49152189	chr10:49152189:G:A	1.22087e-11	-1.91128	-1.19635
49152475	chr10:49152475:G:A	2.96465e-10	0.0409013	0.0412533
49152481	chr10:49152481:T:C	2.48122e-11	-1.91274	-0.485696
49152730	chr10:49152730:C:T	1.21881e-10	-2.30037e-10	-0.806725
49152769	chr10:49152769:A:G	1.07636e-10	-2.30037e-10	-0.931022
49153048	chr10:49153048:C:T	8.324e-11	-2.30037e-10	-1.18805
49153125	chr10:49153125:T:C	2.2296e-08	4.94321	-0.540817
49153199	chr10:49153199:A:G	8.30782e-11	-2.30037e-10	-1.18999
49153264	chr10:49153264:C:T	4.68032e-11	-1.80787	0.0440499
49153271	chr10:49153271:T:G	8.38137e-11	-2.30037e-10	-1.18118
49153278	chr10:49153278:C:T	9.62125e-11	-2.30037e-10	-1.04321
49153580	chr10:49153580:G:A	2.13554e-08	4.87555	-0.516261
49153665	chr10:49153665:G:A	9.10178e-11	-2.30037e-10	-1.09872
49153715	chr10:49153715:C:T	1.34217e-08	3.73688	0.157978
49153789	chr10:49153789:T:G	1.0148e-10	-2.30037e-10	-0.98991
49153981	chr10:49153981:ACT:A	6.52177e-11	-1.91092	0.478874
49154238	chr10:49154238:C:T	6.50752e-11	-1.91071	0.476479
49154447	chr10:49154447:G:A	1.58479e-11	-1.70848	-1.13825
49154885	chr10:49154885:C:T	2.9112e-09	3.28166	-0.915107
49155358	chr10:49155358:G:A	2.52703e-11	-1.88091	-0.499233
49155409	chr10:49155409:C:A	1.59157e-11	-1.71744	-1.12503
49155500	chr10:49155500:AGT:A	1.85336e-08	4.73547	-0.517902
49155685	chr10:49155685:C:T	1.59674e-10	-2.30037e-10	-0.536636
49156180	chr10:49156180:A:G	9.66978e-11	-2.30037e-10	-1.03818
49156423	chr10:49156423:G:A	1.04968e-10	-2.30037e-10	-0.956118
49156618	chr10:49156618:G:A	9.67531e-11	-2.30037e-10	-1.03761
49157501	chr10:49157501:A:G	9.57686e-09	3.58509	-0.0277575
49157536	chr10:49157536:A:G	9.9641e-10	1.29439	-2.51468e-10
49157622	chr10:49157622:T:G	1.18511e-06	6.93959	1.43598
49157914	chr10:49157914:A:G	8.12163e-09	3.84726	-0.454747
49158541	chr10:49158541:A:G	6.4999e-11	-1.90882	0.473417
49159836	chr10:49159836:G:T	3.86636e-11	-1.90532	-0.0495566
49159932	chr10:49159932:T:A	3.42492e-09	3.32191	-0.792847
49160385	chr10:49160385:G:A	4.62126e-10	-2.30037e-10	0.526065
49160417	chr10:49160417:A:G	6.29979e-11	-1.46667	-2.51468e-10
49160430	chr10:49160430:A:G	4.48694e-10	-2.30037e-10	0.496567
49160899	chr10:49160899:G:A	1.35051e-11	-1.88508	-1.12163
49161024	chr10:49161024:A:T	1.70565e-11	-1.62293	-1.15031
49161098	chr10:49161098:C:T	8.30514e-11	-2.30037e-10	-1.19031
49161111	chr10:49161111:G:A	1.05539e-10	-2.30037e-10	-0.950692
49161122	chr10:49161122:C:T	9.78905e-11	-2.30037e-10	-1.02592
49161141	chr10:49161141:C:T	8.26294e-11	-2.30037e-10	-1.19541
49161224	chr10:49161224:A:G	9.7464e-11	-2.30037e-10	-1.03029
49161327	chr10:49161327:A:T	1.12187e-06	6.79703	1.5237
49161350	chr10:49161350:A:G	5.50555e-09	3.96809	-0.964348
49161472	chr10:49161472:G:A	4.00979e-11	-1.91845	-2.51468e-10
49161559	chr10:49161559:T:C	1.18794e-10	-2.30037e-10	-0.832379
49161643	chr10:49161643:G:A	4.00917e-11	-1.9186	-2.51468e-10
49161747	chr10:49161747:T:C	4.7229e-11	-1.75476	-2.51468e-10
49161815	chr10:49161815:C:T	8.49509e-11	-2.30037e-10	-1.1677
49162056	chr10:49162056:C:T	2.20074e-05	11.2971	-2.51468e-10
49162339	chr10:49162339:G:C	9.03647e-09	4.00192	-0.502673
49162427	chr10:49162427:G:A	6.17935e-11	-1.91117	0.425194
49162434	chr10:49162434:G:A	9.69044e-11	-2.30037e-10	-1.03605
49162496	chr10:49162496:C:T	1.0063e-10	-2.30037e-10	-0.998327
49162514	chr10:49162514:C:A	8.2237e-11	-2.30037e-10	-1.20017
49162526	chr10:49162526:C:T	1.02739e-10	-2.30037e-10	-0.977585
49162539	chr10:49162539:G:A	1.00638e-10	-2.30037e-10	-0.998245
49162549	chr10:49162549:G:C	1.02182e-10	-2.30037e-10	-0.983017
49162573	chr10:49162573:T:C	3.18719e-11	-1.73172	-0.416327
49162726	chr10:49162726:A:G	8.4257e-11	-2.30037e-10	-1.1759
49163308	chr10:49163308:A:T	2.0865e-09	2.74109	-0.707619
49163458	chr10:49163458:G:C	8.49215e-11	-2.30037e-10	-1.16805
49163596	chr10:49163596:C:G	8.60558e-11	-2.30037e-10	-1.15478
49163919	chr10:49163919:C:T	1.07326e-10	-2.30037e-10	-0.933899
49163993	chr10:49163993:A:T	8.33665e-11	-2.30037e-10	-1.18653
49164302	chr10:49164302:C:T	7.33097e-07	6.83284	1.06242
49164308	chr10:49164308:C:T	1.72684e-10	-2.30037e-10	-0.45831
49164612	chr10:49164612:T:C	6.60932e-11	-1.91405	0.495337
49164637	chr10:49164637:C:T	8.45328e-11	-2.30037e-10	-1.17263
49164640	chr10:49164640:C:T	1.31373e-11	-1.91557	-1.11875
49164713	chr10:49164713:C:T	1.4206e-10	-2.30037e-10	-0.653525
49164859	chr10:49164859:G:A	9.03905e-11	-2.30037e-10	-1.10563
49165057	chr10:49165057:C:T	8.26664e-11	-2.30037e-10	-1.19496
49165271	chr10:49165271:G:A	1.81459e-10	-2.30037e-10	-0.408742
49165787	chr10:49165787:G:A	1.46115e-11	-1.87401	-1.05396
49166126	chr10:49166126:G:T	3.39124e-11	-1.0625	-1.02349
49166141	chr10:49166141:C:T	7.00435e-11	-0.779166	-0.58149
49166251	chr10:49166251:CAATA:C	1.45764e-09	-2.30037e-10	1.6748
49166256	chr10:49166256:CTGCACT:C	1.45764e-09	-2.30037e-10	1.6748
49166273	chr10:49166273:A:G	2.86371e-11	-1.06203	-1.19304
49166774	chr10:49166774:T:C	6.07964e-11	-0.426853	-1.07539
49166861	chr10:49166861:T:C	1.09623e-10	-2.30037e-10	-0.912728
49166972	chr10:49166972:G:A	3.77579e-10	-2.30037e-10	0.324006
49167393	chr10:49167393:G:A	8.22784e-11	-2.30037e-10	-1.19967
49167959	chr10:49167959:A:G	5.09818e-11	-1.91779	0.239489
49168045	chr10:49168045:C:A	9.87421e-11	-2.30037e-10	-1.01726
49168153	chr10:49168153:C:T	1.11656e-10	-2.30037e-10	-0.894349
49168275	chr10:49168275:C:T	4.11075e-10	-2.30037e-10	0.409003
49168349	chr10:49168349:C:T	0.00145849	16.5611	-1.07017
49168443	chr10:49168443:G:A	2.39165e-11	-1.39857	-1.03664
49168830	chr10:49168830:C:T	3.95074e-11	-0.745755	-1.18753
49168897	chr10:49168897:T:C	4.0095e-11	-0.730386	-1.18814
49168920	chr10:49168920:C:T	1.68542e-11	-1.77808	-1.00709
49169205	chr10:49169205:T:G	1.08549e-10	-0.922571	-2.51468e-10
49169206	chr10:49169206:C:A	1.08433e-10	-0.923638	-2.51468e-10
49169364	chr10:49169364:A:G	2.39817e-09	-2.30037e-10	2.17269
49169376	chr10:49169376:A:G	1.87542e-09	-2.30037e-10	1.92681
49169721	chr10:49169721:T:A	8.28071e-11	-2.30037e-10	-1.19326
49169724	chr10:49169724:G:A	5.60203e-08	5.33203	-0.00833211
49169771	chr10:49169771:G:A	2.57777e-05	11.4552	-2.51468e-10
49169826	chr10:49169826:A:G	2.2433e-11	-1.41507	-1.08417
49170158	chr10:49170158:C:T	1.09122e-10	-2.30037e-10	-0.917306
49170374	chr10:49170374:G:C	8.32163e-11	-2.30037e-10	-1.18833
49170404	chr10:49170404:G:A	3.57071e-10	-0.023998	0.29216
49170438	chr10:49170438:C:T	2.60578e-10	-2.30037e-10	-0.0468716
49170478	chr10:49170478:C:A	1.43345e-10	-2.30037e-10	-0.644522
49170747	chr10:49170747:A:G	1.47717e-11	-1.72966	-1.1874
49170835	chr10:49170835:A:G	3.50133e-11	-1.22839	-0.82565
49171133	chr10:49171133:G:A	1.43345e-10	-2.30037e-10	-0.644522
49171255	chr10:49171255:C:T	1.35861e-11	-1.91233	-1.08839
49171658	chr10:49171658:A:C	8.22948e-11	-2.30037e-10	-1.19947
49171728	chr10:49171728:A:G	1.26276e-11	-1.87377	-1.20012
49171780	chr10:49171780:G:T	8.24256e-11	-2.30037e-10	-1.19788
49171845	chr10:49171845:G:T	4.78238e-10	-2.30037e-10	0.560335
49171876	chr10:49171876:T:C	1.37035e-11	-1.9044	-1.08772
49171877	chr10:49171877:T:C	1.48093e-07	6.29583	-2.51468e-10
49171878	chr10:49171878:T:C	1.36109e-11	-1.90681	-1.0921
49171879	chr10:49171879:G:C	1.3597e-11	-1.90783	-1.0921
49171952	chr10:49171952:G:A	0.00240641	17.1157	-1.12403
49171953	chr10:49171953:G:C	1.33653e-10	-2.30037e-10	-0.714528
49171988	chr10:49171988:C:T	1.38761e-11	-1.88817	-1.09144
49171989	chr10:49171989:G:A	7.75322e-10	0.379699	0.663807
49172260	chr10:49172260:C:T	4.1287e-11	-1.88923	-2.51468e-10
49172489	chr10:49172489:A:G	1.17342e-10	-2.30037e-10	-0.844683
49172803	chr10:49172803:A:G	1.05813e-10	-0.9481	-2.51468e-10
49172882	chr10:49172882:C:T	1.19746e-10	-2.30037e-10	-0.824404
49173011	chr10:49173011:C:T	1.3074e-10	-2.30037e-10	-0.736562
49173025	chr10:49173025:C:T	3.07079e-09	2.41992	-2.51468e-10
49173089	chr10:49173089:C:T	1.14829e-10	-2.30037e-10	-0.86633
49173182	chr10:49173182:T:A	9.70997e-11	-2.30037e-10	-1.03403
49173186	chr10:49173186:G:T	0.00232272	17.1051	-1.14887
49173422	chr10:49173422:A:G	8.72823e-11	-2.30037e-10	-1.14063
49173631	chr10:49173631:A:G	9.08707e-11	-2.30037e-10	-1.10034
49173876	chr10:49173876:G:A	1.32905e-11	-1.82207	-1.20065
49173993	chr10:49173993:A:G	3.15552e-10	0.810134	-0.665585
49174091	chr10:49174091:C:T	4.07433e-11	-1.90248	-2.51468e-10
49174223	chr10:49174223:G:A	1.58014e-10	-1.78184	1.23476
49174228	chr10:49174228:T:C	1.0168e-05	11.634	-1.10905
49174796	chr10:49174796:C:T	1.53726e-05	12.0377	-1.09939
49174899	chr10:49174899:A:G	8.61229e-11	-2.30037e-10	-1.154
49174924	chr10:49174924:A:G	8.29618e-11	-2.30037e-10	-1.19139
49175232	chr10:49175232:C:T	8.58684e-09	3.36441	0.0838008
49175502	chr10:49175502:C:T	7.12379e-11	-1.34375	-2.51468e-10
49175752	chr10:49175752:G:A	1.4734e-11	-1.87282	-1.0468
49176141	chr10:49176141:C:T	2.22806e-10	-2.30037e-10	-0.203471
49176502	chr10:49176502:C:T	7.21226e-09	3.27872	-0.00495113
49176622	chr10:49176622:G:C	8.79981e-11	-2.30037e-10	-1.13246
49176680	chr10:49176680:C:T	8.21988e-11	-2.30037e-10	-1.20063
49176775	chr10:49176775:C:G	9.69245e-11	-2.30037e-10	-1.03584
49176831	chr10:49176831:C:A	1.66043e-10	-2.30037e-10	-0.497527
49177668	chr10:49177668:A:C	1.07341e-10	-2.30037e-10	-0.933758
49177835	chr10:49177835:GTGGGGCTAAGCA:G	1.4967e-11	-1.7176	-1.18633
49177951	chr10:49177951:G:A	8.27762e-11	-2.30037e-10	-1.19363
49178453	chr10:49178453:A:G	1.36934e-11	-1.79766	-1.1952
49178586	chr10:49178586:C:T	8.30429e-11	-2.30037e-10	-1.19042
49178842	chr10:49178842:C:T	7.69813e-11	-1.26621	-2.51468e-10
49178964	chr10:49178964:G:A	8.21991e-11	-2.30037e-10	-1.20063
49179011	chr10:49179011:G:A	1.42731e-10	-1.00612	0.357309
49179016	chr10:49179016:A:T	6.30327e-11	-1.46612	-2.51468e-10
49179303	chr10:49179303:C:T	1.99531e-10	-1.90327	1.58947
49179353	chr10:49179353:G:C	1.25147e-10	-1.08936	0.309078
49179592	chr10:49179592:A:C	5.6813e-11	-1.57001	-2.51468e-10
49179796	chr10:49179796:A:C	8.52287e-07	9.13925	-1.09335
49179801	chr10:49179801:A:G	8.23355e-07	9.14492	-1.13355
49179888	chr10:49179888:CA:C	3.55486e-10	-2.30037e-10	0.263713
49179907	chr10:49179907:C:T	1.39397e-11	-1.77509	-1.19994
49179964	chr10:49179964:C:T	3.51577e-07	8.27177	-1.11136
49180003	chr10:49180003:G:A	1.16152e-10	-2.30037e-10	-0.854872
49180451	chr10:49180451:T:C	2.42419e-11	-1.91478	-0.506908
49180546	chr10:49180546:T:C	8.24068e-11	-2.30037e-10	-1.19811
49180620	chr10:49180620:G:T	1.14138e-09	1.43022	-2.51468e-10
49180691	chr10:49180691:T:C	2.3417e-11	-1.91696	-0.539351
49180863	chr10:49180863:C:G	1.22724e-09	1.06393	0.438819
49181224	chr10:49181224:A:G	5.07093e-11	-1.68366	-2.51468e-10
49181291	chr10:49181291:T:C	2.21294e-11	-1.89931	-0.613561
49181829	chr10:49181829:AG:A	1.39368e-11	-1.77476	-1.20048
49182149	chr10:49182149:C:T	5.34747e-11	-0.606261	-1.0243
49182354	chr10:49182354:C:T	1.15617e-10	-2.30037e-10	-0.859487
49182670	chr10:49182670:A:C	1.44049e-10	-2.30037e-10	-0.63962
49183310	chr10:49183310:T:C	9.16321e-11	-2.30037e-10	-1.09199
49183397	chr10:49183397:A:G	1.06136e-10	-1.83644	0.891388
49183515	chr10:49183515:A:T	9.33772e-10	-2.30037e-10	1.22946
49183740	chr10:49183740:G:A	3.17655e-10	-2.30037e-10	0.151191
49183865	chr10:49183865:A:G	4.14635e-06	9.32664	0.301327
49184209	chr10:49184209:C:T	4.93585e-07	8.59944	-1.09977
49184260	chr10:49184260:GCTT:G	4.03787e-11	-1.91147	-2.51468e-10
49184666	chr10:49184666:G:A	4.9108e-07	8.63633	-1.14174
49185024	chr10:49185024:A:C	3.11862e-10	-2.30037e-10	0.132788
49185029	chr10:49185029:G:A	1.54124e-10	-2.30037e-10	-0.572018
49185206	chr10:49185206:G:A	5.45868e-07	7.60036	-2.51468e-10
49185242	chr10:49185242:G:A	6.69739e-11	-1.40547	-2.51468e-10
49185395	chr10:49185395:A:G	2.39978e-10	-2.30037e-10	-0.129226
49185419	chr10:49185419:C:T	5.15589e-10	-2.30037e-10	0.635537
49185871	chr10:49185871:G:A	9.41608e-11	-2.30037e-10	-1.06477
49185933	chr10:49185933:G:A	5.38378e-11	-1.6238	-2.51468e-10
49186242	chr10:49186242:A:G	4.9684e-11	-0.585886	-1.11821
49186359	chr10:49186359:C:T	1.22809e-10	-2.30037e-10	-0.799139
49186965	chr10:49186965:A:G	1.35223e-10	-2.30037e-10	-0.702846
49187095	chr10:49187095:T:C	8.70676e-11	-2.30037e-10	-1.14309
49187298	chr10:49187298:G:A	8.71966e-11	-2.30037e-10	-1.14161
49187630	chr10:49187630:C:G	4.01914e-11	-1.91612	-2.51468e-10
49188274	chr10:49188274:C:A	3.64633e-11	-1.32568	-0.687782
49188343	chr10:49188343:G:A	1.51639e-10	-2.30037e-10	-0.588269
49188379	chr10:49188379:G:C	2.46059e-10	-2.30037e-10	-0.104201
49188680	chr10:49188680:C:G	1.56101e-10	-2.30037e-10	-0.559271
49188718	chr10:49188718:G:A	3.81716e-11	-1.2799	-0.687782
49188786	chr10:49188786:C:G	1.56355e-10	-2.30037e-10	-0.557644
49189033	chr10:49189033:G:A	9.04839e-11	-1.1046	-2.51468e-10
49189636	chr10:49189636:C:T	1.48832e-11	-1.73408	-1.17545
49189787	chr10:49189787:G:C	5.13262e-11	-1.31142	-0.360151
49189989	chr10:49189989:A:C	8.82834e-11	-2.30037e-10	-1.12922
49190396	chr10:49190396:C:T	8.62064e-11	-2.30037e-10	-1.15303
49190651	chr10:49190651:C:G	8.63906e-11	-2.30037e-10	-1.15089
49191174	chr10:49191174:C:A	9.29397e-10	-2.30037e-10	1.22476
49191477	chr10:49191477:C:T	2.86819e-11	-1.91201	-0.341503
49191799	chr10:49191799:A:C	1.62018e-11	-1.63971	-1.18494
49191916	chr10:49191916:A:G	8.28922e-10	-2.30037e-10	1.11035
49191924	chr10:49191924:A:G	2.91635e-11	-1.90687	-0.329986
49191929	chr10:49191929:C:T	4.13972e-07	7.32378	-2.51468e-10
49192547	chr10:49192547:G:A	8.97864e-11	-2.30037e-10	-1.11234
49193939	chr10:49193939:C:CAG	9.98965e-11	-1.59554	0.589902
49194510	chr10:49194510:G:A	1.37013e-10	-2.30037e-10	-0.689699
49194579	chr10:49194579:C:T	1.01128e-10	-1.60907	0.615685
49194752	chr10:49194752:G:A	1.6198e-11	-1.6478	-1.17708
49194776	chr10:49194776:T:A	3.69303e-11	-1.31296	-0.687782
49195121	chr10:49195121:C:A	1.04519e-10	-2.30037e-10	-0.960403
49195404	chr10:49195404:A:C	8.82444e-10	-2.30037e-10	1.17292
49195571	chr10:49195571:C:T	6.80177e-11	-1.39001	-2.51468e-10
49196016	chr10:49196016:A:G	8.97224e-11	-2.30037e-10	-1.11305
49196127	chr10:49196127:T:A	4.31653e-10	-2.30037e-10	0.457849
49196618	chr10:49196618:C:T	3.01571e-10	-2.30037e-10	0.0992338
49196896	chr10:49196896:T:C	1.64297e-10	-2.30037e-10	-0.508096
49197052	chr10:49197052:A:T	1.29882e-11	-1.898	-1.14774
49197149	chr10:49197149:T:C	2.35637e-10	-2.30037e-10	-0.147479
49197528	chr10:49197528:A:G	2.13549e-10	-2.30037e-10	-0.245905
49197650	chr10:49197650:C:T	2.42536e-10	-0.118622	-2.51468e-10
49197888	chr10:49197888:A:T	2.5525e-06	8.95741	0.185402
49197977	chr10:49197977:A:G	1.52006e-11	-1.70527	-1.18317
49198240	chr10:49198240:A:G	8.64109e-11	-2.30037e-10	-1.15066
49198686	chr10:49198686:CT:C	8.88037e-11	-1.69325	0.569908
49198775	chr10:49198775:A:G	5.74424e-11	-1.55899	-2.51468e-10
49199426	chr10:49199426:G:A	8.61264e-11	-2.30037e-10	-1.15396
49199814	chr10:49199814:C:A	3.047e-10	-2.30037e-10	0.109555
49200442	chr10:49200442:T:C	4.64188e-11	-1.77207	-2.51468e-10
49201054	chr10:49201054:G:A	4.63407e-09	2.12594	0.705475
49201145	chr10:49201145:T:A	8.55448e-11	-2.30037e-10	-1.16073
49201277	chr10:49201277:A:T	8.23189e-11	-2.30037e-10	-1.19917
49202525	chr10:49202525:C:A	8.55421e-11	-2.30037e-10	-1.16076
49202605	chr10:49202605:G:C	5.30673e-11	-1.29079	-0.347424
49202924	chr10:49202924:T:C	2.37374e-10	-2.30037e-10	-0.140135
49202963	chr10:49202963:T:C	1.62055e-09	1.23839	0.542358
49203114	chr10:49203114:G:A	5.96413e-11	-1.52143	-2.51468e-10
49203299	chr10:49203299:T:A	1.59418e-11	-1.90871	-0.932113
49204317	chr10:49204317:C:T	5.00185e-10	-2.30037e-10	0.605205
49204609	chr10:49204609:G:A	2.3302e-11	-1.89713	-0.564109
49204612	chr10:49204612:C:T	5.93145e-10	-2.30037e-10	0.775665
49204622	chr10:49204622:T:C	1.53386e-11	-1.67973	-1.19967
49205048	chr10:49205048:T:C	9.56456e-10	-2.30037e-10	1.25346
49205091	chr10:49205091:A:T	4.83993e-11	-1.30198	-0.428303
49205110	chr10:49205110:A:ATTAC	9.00219e-11	-2.30037e-10	-1.10972
49205517	chr10:49205517:C:T	2.7979e-11	-1.72938	-0.548942
49206057	chr10:49206057:A:G	8.68812e-11	-1.14523	-2.51468e-10
49206596	chr10:49206596:T:G	4.47486e-10	-2.30037e-10	0.493872
49206960	chr10:49206960:T:C	2.73227e-11	-1.74913	-0.552925
49207099	chr10:49207099:A:G	9.66437e-11	-2.30037e-10	-1.03874
49207276	chr10:49207276:T:C	1.63822e-11	-1.91676	-0.896818
49207470	chr10:49207470:G:A	8.28307e-11	-2.30037e-10	-1.19297
49207592	chr10:49207592:G:A	9.6066e-10	-2.30037e-10	1.25785
49207595	chr10:49207595:T:C	1.5176e-11	-1.69059	-1.19947
49207605	chr10:49207605:A:G	9.6329e-10	-2.30037e-10	1.26058
49207904	chr10:49207904:T:C	2.38665e-11	-1.89358	-0.543717
49207989	chr10:49207989:G:A	7.16184e-11	-0.307259	-1.03116
49207992	chr10:49207992:A:G	8.6837e-11	-2.30037e-10	-1.14574
49208332	chr10:49208332:G:C	1.12902e-10	-2.30037e-10	-0.883256
49208785	chr10:49208785:T:G	1.08427e-10	-1.32822	0.404524
49208874	chr10:49208874:C:T	3.89471e-07	8.2169	-0.954124
49208989	chr10:49208989:G:A	8.25031e-11	-2.30037e-10	-1.19694
49209004	chr10:49209004:A:G	1.29283e-08	4.97317	-1.11576
49209385	chr10:49209385:C:T	8.63241e-11	-2.30037e-10	-1.15166
49209401	chr10:49209401:C:T	9.09572e-11	-2.30037e-10	-1.09938
49209489	chr10:49209489:C:T	4.78309e-11	-1.39014	-0.351962
49209618	chr10:49209618:A:G	4.51679e-07	8.3327	-0.921742
49209754	chr10:49209754:T:C	1.73978e-11	-1.55748	-1.19595
49210042	chr10:49210042:G:A	1.26898e-11	-1.91858	-1.15039
49210278	chr10:49210278:G:A	1.25886e-10	-2.30037e-10	-0.7744
49210428	chr10:49210428:C:T	8.38637e-11	-2.30037e-10	-1.18058
49210671	chr10:49210671:A:G	1.11426e-08	4.43304	-0.724278
49210823	chr10:49210823:C:T	1.60627e-10	-2.30037e-10	-0.530691
49210882	chr10:49210882:A:G	1.6114e-08	4.98372	-0.906054
49210904	chr10:49210904:A:G	1.63489e-08	5.02234	-0.930199
49211235	chr10:49211235:G:A	8.54455e-11	-2.30037e-10	-1.16189
49211257	chr10:49211257:A:G	1.98754e-07	7.74172	-1.15167
49212162	chr10:49212162:C:T	5.26233e-11	-1.64661	-2.51468e-10
49212469	chr10:49212469:T:C	2.4948e-11	-1.36906	-1.02392
49212869	chr10:49212869:G:GAAA	9.79323e-11	-2.30037e-10	-1.0255
49213094	chr10:49213094:T:C	1.42368e-10	-1.84247	1.19111
49213129	chr10:49213129:C:G	8.70907e-11	-2.30037e-10	-1.14282
49213167	chr10:49213167:T:G	8.22148e-11	-2.30037e-10	-1.20044
49213219	chr10:49213219:G:C	1.25405e-11	-1.91875	-1.16207
49213453	chr10:49213453:C:T	1.72385e-07	7.46966	-1.02194
49213830	chr10:49213830:A:G	3.98244e-10	-2.30037e-10	0.37729
49213880	chr10:49213880:T:C	8.25804e-11	-2.30037e-10	-1.196
49214138	chr10:49214138:C:T	4.18015e-10	-1.83378	2.25953
49214382	chr10:49214382:T:C	1.28056e-11	-1.90911	-1.15078
49214537	chr10:49214537:C:CCTT	9.00028e-11	-2.30037e-10	-1.10993
49214630	chr10:49214630:T:C	8.30575e-11	-2.30037e-10	-1.19024
49214872	chr10:49214872:A:G	9.53629e-11	-2.30037e-10	-1.05208
49214925	chr10:49214925:C:A	9.42015e-11	-2.30037e-10	-1.06434
49214995	chr10:49214995:T:C	9.42015e-11	-2.30037e-10	-1.06434
49215205	chr10:49215205:A:G	1.23542e-11	-1.91303	-1.18275
49215499	chr10:49215499:G:C	3.7758e-10	-2.30037e-10	0.324009
49215531	chr10:49215531:T:G	2.93172e-10	-0.882725	0.953712
49215532	chr10:49215532:T:G	2.2672e-11	-1.73793	-0.750715
49216117	chr10:49216117:T:A	1.42677e-11	-1.76909	-1.18269
49216128	chr10:49216128:A:C	3.24751e-05	12.7645	-1.07827
49216365	chr10:49216365:T:C	8.23853e-11	-2.30037e-10	-1.19837
49216512	chr10:49216512:A:G	8.82018e-11	-2.30037e-10	-1.13015
49216629	chr10:49216629:G:A	2.70031e-09	3.27246	-0.981112
49216657	chr10:49216657:C:T	9.29969e-11	-2.30037e-10	-1.07721
49217207	chr10:49217207:A:G	1.27026e-09	2.44833	-0.91113
49217355	chr10:49217355:G:C	1.98776e-10	-2.30037e-10	-0.317595
49217593	chr10:49217593:T:C	8.83156e-11	-2.30037e-10	-1.12886
49217757	chr10:49217757:T:A	8.33527e-11	-2.30037e-10	-1.18669
49217965	chr10:49217965:A:G	8.31109e-11	-2.30037e-10	-1.1896
49218018	chr10:49218018:T:C	8.51404e-11	-2.30037e-10	-1.16547
49218203	chr10:49218203:A:G	1.41667e-11	-1.77745	-1.18142
49218293	chr10:49218293:G:A	8.41781e-11	-2.30037e-10	-1.17684
49218316	chr10:49218316:C:T	2.34284e-11	-1.38537	-1.07046
49218349	chr10:49218349:A:G	8.29241e-11	-2.30037e-10	-1.19185
49218568	chr10:49218568:G:A	5.76314e-11	-0.981661	-0.574044
49218594	chr10:49218594:G:A	4.73987e-11	-0.787031	-0.964148
49218948	chr10:49218948:G:T	2.84613e-11	-1.44645	-0.814778
49219165	chr10:49219165:A:G	8.50262e-11	-2.30037e-10	-1.16681
49219763	chr10:49219763:C:T	1.35012e-11	-1.91194	-1.09505
49219942	chr10:49219942:C:A	3.78976e-10	-2.30037e-10	0.327699
49220225	chr10:49220225:A:G	8.21965e-11	-2.30037e-10	-1.20066
49220373	chr10:49220373:T:C	2.73641e-11	-1.48426	-0.816279
49220436	chr10:49220436:A:G	1.27163e-11	-1.86997	-1.19692
49220785	chr10:49220785:G:T	8.23182e-11	-2.30037e-10	-1.19918
49220846	chr10:49220846:C:T	9.5808e-11	-2.30037e-10	-1.04743
49220856	chr10:49220856:G:A	4.14675e-11	-1.88486	-2.51468e-10
49220991	chr10:49220991:T:C	2.3801e-11	-1.32559	-1.11446
49221128	chr10:49221128:G:A	7.43566e-11	-1.3009	-2.51468e-10
49221816	chr10:49221816:C:T	8.60386e-11	-2.30037e-10	-1.15498
49221817	chr10:49221817:A:G	8.22697e-11	-2.30037e-10	-1.19977
49221982	chr10:49221982:C:T	6.8814e-11	-1.58434	0.20597
49222060	chr10:49222060:A:G	2.2642e-11	-1.34373	-1.14624
49222150	chr10:49222150:C:T	8.60322e-11	-2.30037e-10	-1.15505
49222278	chr10:49222278:G:A	7.07885e-11	-1.35008	-2.51468e-10
49222344	chr10:49222344:GC:G	1.54279e-11	-1.75997	-1.11363
49222404	chr10:49222404:C:T	7.80565e-10	-2.30037e-10	1.05025
49222493	chr10:49222493:C:G	8.55463e-11	-2.30037e-10	-1.16072
49222635	chr10:49222635:G:A	8.33293e-10	-2.30037e-10	1.11561
49222636	chr10:49222636:C:A	8.17141e-10	-2.30037e-10	1.09604
49222666	chr10:49222666:C:T	8.21959e-11	-2.30037e-10	-1.20067
49222782	chr10:49222782:C:T	4.6689e-10	-2.30037e-10	0.536321
49222805	chr10:49222805:A:G	9.4809e-11	-2.30037e-10	-1.05791
49222952	chr10:49222952:C:G	9.34401e-11	-2.30037e-10	-1.07245
49223088	chr10:49223088:C:T	8.24137e-11	-2.30037e-10	-1.19802
49223127	chr10:49223127:C:T	8.21959e-11	-2.30037e-10	-1.20067
49223181	chr10:49223181:T:G	1.56712e-11	-1.87218	-0.985768
49223235	chr10:49223235:G:C	1.33801e-11	-1.91786	-1.09814
49223561	chr10:49223561:G:C	8.52693e-11	-2.30037e-10	-1.16396
49223649	chr10:49223649:C:G	8.21962e-11	-2.30037e-10	-1.20066
49223737	chr10:49223737:A:T	8.68526e-11	-2.30037e-10	-1.14556
49224058	chr10:49224058:T:C	8.75743e-11	-2.30037e-10	-1.13729
49224530	chr10:49224530:C:A	6.06818e-10	1.92509	-1.12663
49224736	chr10:49224736:T:G	8.41083e-11	-2.30037e-10	-1.17767
49224890	chr10:49224890:C:T	5.88622e-11	-1.61643	0.0818555
49225460	chr10:49225460:G:T	8.49183e-11	-2.30037e-10	-1.16808
49225511	chr10:49225511:A:C	7.53078e-11	-1.65843	0.370238
49225543	chr10:49225543:G:A	4.04232e-10	-1.77171	2.16392
49225561	chr10:49225561:G:C	1.1468e-10	-1.25914	0.391519
49225914	chr10:49225914:T:C	3.35435e-11	-1.74869	-0.348237
49225970	chr10:49225970:G:A	1.35157e-11	-1.91766	-1.08826
49226170	chr10:49226170:C:T	4.97306e-11	-1.70315	-2.51468e-10
49226442	chr10:49226442:A:G	8.47981e-11	-2.30037e-10	-1.1695
49226573	chr10:49226573:C:T	8.26583e-11	-2.30037e-10	-1.19506
49226712	chr10:49226712:C:T	1.62596e-11	-1.85969	-0.961403
49226866	chr10:49226866:G:T	8.23204e-11	-2.30037e-10	-1.19915
49226869	chr10:49226869:C:T	2.30175e-09	2.13165	-2.51468e-10
49227389	chr10:49227389:C:G	3.0147e-11	-1.38891	-0.814778
49227730	chr10:49227730:A:G	9.26395e-11	-2.30037e-10	-1.08106
49227775	chr10:49227775:G:A	8.22028e-11	-2.30037e-10	-1.20058
49227815	chr10:49227815:G:T	8.26799e-11	-2.30037e-10	-1.1948
49227831	chr10:49227831:T:C	1.36051e-11	-1.91811	-1.08122
49227887	chr10:49227887:G:A	8.40165e-10	-2.30037e-10	1.12383
49227972	chr10:49227972:C:T	3.0656e-10	-2.30037e-10	0.115642
49228021	chr10:49228021:A:G	1.95707e-10	-2.30037e-10	-0.333153
49228154	chr10:49228154:G:A	4.93735e-11	-1.80728	0.0969239
49228435	chr10:49228435:AT:A	1.06072e-10	-0.945654	-2.51468e-10
49228818	chr10:49228818:T:A	2.43891e-11	-1.36185	-1.05379
49229151	chr10:49229151:TGGACAAATAGGCAGAACCCTAGA:T	5.62169e-11	-1.58056	-2.51468e-10
49229164	chr10:49229164:A:T	1.44646e-11	-1.86117	-1.0769
49229465	chr10:49229465:G:C	4.20201e-11	-1.50236	-0.369261
49229609	chr10:49229609:G:A	1.6422e-10	-2.30037e-10	-0.508566
49229979	chr10:49229979:T:A	8.36641e-11	-2.30037e-10	-1.18296
49230089	chr10:49230089:C:G	1.58714e-10	-2.30037e-10	-0.542668
49230094	chr10:49230094:G:A	1.3539e-10	-2.30037e-10	-0.701611
49230286	chr10:49230286:T:G	1.37014e-11	-1.91877	-1.0735
49230320	chr10:49230320:C:T	8.77014e-11	-2.30037e-10	-1.13584
49230404	chr10:49230404:T:C	6.42833e-11	-1.44647	-2.51468e-10
49230669	chr10:49230669:G:A	1.24976e-11	-1.88608	-1.19816
49230700	chr10:49230700:A:G	6.55431e-10	-2.30037e-10	0.875519
49230810	chr10:49230810:G:A	2.35783e-11	-1.83212	-0.617327
49230828	chr10:49230828:T:A	2.53994e-10	-2.30037e-10	-0.0724636
49230938	chr10:49230938:C:T	2.55812e-10	-2.30037e-10	-0.0653299
49231039	chr10:49231039:G:A	3.24049e-10	-2.30037e-10	0.17112
49231284	chr10:49231284:G:A	4.64455e-11	-1.2122	-0.559298
49231287	chr10:49231287:CA:C	2.28742e-11	-1.32981	-1.14996
49231529	chr10:49231529:C:A	4.0185e-11	-1.91628	-2.51468e-10
49231579	chr10:49231579:G:A	2.52979e-10	-2.30037e-10	-0.0764662
49232613	chr10:49232613:C:T	2.6938e-10	-2.30037e-10	-0.0136488
49232771	chr10:49232771:T:C	5.90475e-10	-2.30037e-10	0.771153
49232858	chr10:49232858:A:G	2.93586e-11	-1.41505	-0.815137
49233033	chr10:49233033:A:C	8.21979e-11	-2.30037e-10	-1.20064
49233437	chr10:49233437:A:G	1.52193e-11	-1.79598	-1.09123
49233576	chr10:49233576:C:T	1.01665e-10	-2.30037e-10	-0.988091
49233830	chr10:49233830:A:G	2.84607e-11	-1.44547	-0.815784
49234140	chr10:49234140:C:T	6.49927e-10	-2.30037e-10	0.867087
49234375	chr10:49234375:G:A	2.61261e-10	-2.30037e-10	-0.0442539
49234486	chr10:49234486:G:C	2.65654e-10	-2.30037e-10	-0.0275792
49234518	chr10:49234518:G:A	2.65721e-10	-2.30037e-10	-0.0273253
49234641	chr10:49234641:G:T	2.60847e-10	-2.30037e-10	-0.0458387
49234779	chr10:49234779:C:T	2.52276e-10	-2.30037e-10	-0.0792494
49234981	chr10:49234981:G:A	3.62447e-10	-2.30037e-10	0.283106
49234993	chr10:49234993:A:G	8.24848e-11	-2.30037e-10	-1.19716
49235127	chr10:49235127:T:G	2.89284e-11	-1.4978	-0.747155
49235237	chr10:49235237:G:A	4.02077e-11	-1.51006	-0.405658
49235243	chr10:49235243:T:A	2.57399e-10	-2.30037e-10	-0.0591466
49235566	chr10:49235566:G:T	2.59952e-10	-2.30037e-10	-0.0492757
49235640	chr10:49235640:G:A	1.42152e-11	-1.89696	-1.0585
49235795	chr10:49235795:C:T	1.58557e-11	-1.9037	-0.942538
49236238	chr10:49236238:T:C	2.60441e-10	-2.30037e-10	-0.0473975
49236330	chr10:49236330:C:T	2.61036e-11	-1.39355	-0.954147
49236460	chr10:49236460:A:G	1.11455e-10	-2.30037e-10	-0.896155
49236641	chr10:49236641:G:A	1.8507e-10	-2.30037e-10	-0.38904
49236860	chr10:49236860:C:T	8.77226e-11	-2.30037e-10	-1.13559
49236955	chr10:49236955:G:T	1.52115e-11	-1.80487	-1.08285
49236960	chr10:49236960:G:C	7.99031e-10	-2.30037e-10	1.07363
49237082	chr10:49237082:G:A	3.11223e-10	-2.30037e-10	0.130736
49237254	chr10:49237254:G:T	4.47289e-11	-1.29709	-0.512058
49237320	chr10:49237320:G:T	2.22825e-10	-2.30037e-10	-0.203387
49237345	chr10:49237345:C:T	1.33375e-11	-1.91774	-1.10145
49237502	chr10:49237502:T:C	2.99611e-10	-2.30037e-10	0.0927123
49237727	chr10:49237727:T:C	8.26799e-11	-2.30037e-10	-1.1948
49237896	chr10:49237896:C:T	2.89943e-11	-1.42789	-0.814778
49238055	chr10:49238055:T:C	5.62447e-11	-1.58006	-2.51468e-10
49238245	chr10:49238245:A:G	3.27831e-10	-2.30037e-10	0.182726
49238466	chr10:49238466:A:G	1.33089e-11	-1.91859	-1.10275
49238745	chr10:49238745:C:T	8.66049e-11	-1.86466	0.716248
49238770	chr10:49238770:G:A	5.48888e-11	-1.90821	0.303744
49239199	chr10:49239199:A:G	3.53769e-11	-1.79582	-0.247896
49239347	chr10:49239347:G:T	8.07132e-10	-2.30037e-10	1.08371
49239383	chr10:49239383:A:T	5.11964e-11	-1.89459	0.220482
49239407	chr10:49239407:A:G	4.98552e-11	-1.88481	0.184161
49239478	chr10:49239478:A:G	4.43097e-10	-2.30037e-10	0.484015
49239594	chr10:49239594:CTGGTTTCCCAGCA:C	4.9686e-11	-1.88821	0.184161
49239705	chr10:49239705:G:C	3.11084e-10	-2.30037e-10	0.13029
49239824	chr10:49239824:T:C	1.50137e-11	-1.70202	-1.19879
49239956	chr10:49239956:A:G	1.70338e-11	-1.63629	-1.13828
49239999	chr10:49239999:G:T	3.11084e-10	-2.30037e-10	0.13029
49240003	chr10:49240003:T:A	2.17257e-10	-2.30037e-10	-0.22869
49240482	chr10:49240482:A:G	2.88457e-11	-1.43304	-0.814778
49240488	chr10:49240488:T:C	3.11084e-10	-2.30037e-10	0.13029
49240506	chr10:49240506:T:A	5.32325e-11	-1.6351	-2.51468e-10
49240679	chr10:49240679:C:T	1.36947e-10	-2.30037e-10	-0.69018
49240999	chr10:49240999:G:T	9.80061e-11	-1.02474	-2.51468e-10
49241043	chr10:49241043:A:T	2.93058e-11	-1.40952	-0.82247
49241130	chr10:49241130:A:G	1.42566e-11	-1.75206	-1.20049
49241600	chr10:49241600:G:A	1.74595e-11	-1.87063	-0.879261
49241783	chr10:49241783:G:A	3.11084e-10	-2.30037e-10	0.13029
49241816	chr10:49241816:C:T	1.41724e-11	-1.78186	-1.17662
49242046	chr10:49242046:T:C	3.35175e-10	-2.30037e-10	0.20488
49242058	chr10:49242058:A:C	3.41936e-10	-2.30037e-10	0.224851
49242069	chr10:49242069:A:G	3.47319e-10	-2.30037e-10	0.240472
49242088	chr10:49242088:A:G	3.4533e-10	-2.30037e-10	0.234727
49242137	chr10:49242137:C:T	1.78177e-10	-0.426997	-2.51468e-10
49242356	chr10:49242356:C:T	2.60732e-10	-2.30037e-10	-0.046281
49242408	chr10:49242408:G:A	5.90735e-11	-1.53099	-2.51468e-10
49242468	chr10:49242468:GA:G	3.76948e-10	-2.30037e-10	0.322335
49242550	chr10:49242550:T:C	2.45329e-11	-1.24517	-1.16459
49242685	chr10:49242685:G:A	2.16195e-11	-1.49839	-1.03779
49242695	chr10:49242695:G:A	1.33186e-11	-1.91738	-1.10323
49242699	chr10:49242699:A:G	3.66335e-10	-2.30037e-10	0.293774
49242713	chr10:49242713:G:A	2.55299e-10	-2.30037e-10	-0.0673397
49242818	chr10:49242818:G:A	8.62483e-11	-2.30037e-10	-1.15254
49242848	chr10:49242848:T:C	3.66335e-10	-2.30037e-10	0.293774
49242879	chr10:49242879:C:T	1.45653e-11	-1.86775	-1.06338
49243138	chr10:49243138:A:G	3.66335e-10	-2.30037e-10	0.293774
49243173	chr10:49243173:C:T	8.22456e-11	-2.30037e-10	-1.20006
49243262	chr10:49243262:A:G	3.8889e-10	-2.30037e-10	0.353523
49243263	chr10:49243263:A:G	3.85372e-10	-2.30037e-10	0.344435
49243611	chr10:49243611:T:C	9.604e-11	-2.30037e-10	-1.04501
49243622	chr10:49243622:C:A	2.03817e-11	-1.55379	-1.04135
49243659	chr10:49243659:AAG:A	1.40483e-11	-1.86123	-1.10604
49244539	chr10:49244539:C:T	8.39858e-11	-2.30037e-10	-1.17913
49244602	chr10:49244602:G:T	1.38402e-10	-2.30037e-10	-0.679609
49244628	chr10:49244628:C:T	1.84771e-10	-2.30037e-10	-0.390655
49244632	chr10:49244632:T:A	1.08222e-10	-1.81648	0.890886
49244691	chr10:49244691:C:T	1.35861e-10	-1.8391	1.14096
49244761	chr10:49244761:CT:C	5.0082e-11	-1.69611	-2.51468e-10
49244770	chr10:49244770:T:C	4.2769e-11	-1.58646	-0.267503
49245217	chr10:49245217:A:C	4.2357e-11	-1.60339	-0.260246
49245260	chr10:49245260:A:T	4.27922e-11	-1.59519	-0.258231
49245275	chr10:49245275:G:A	3.40364e-11	-1.8574	-0.224942
49245557	chr10:49245557:A:T	1.02491e-10	-0.575183	-0.404813
49245623	chr10:49245623:A:G	2.8734e-11	-1.1126	-1.13909
49245880	chr10:49245880:T:C	3.07042e-10	-2.30037e-10	0.117213
49245888	chr10:49245888:G:A	1.8531e-11	-1.69109	-0.999235
49246201	chr10:49246201:AG:A	3.07042e-10	-2.30037e-10	0.117213
49246223	chr10:49246223:T:G	8.5869e-11	-2.30037e-10	-1.15695
49246286	chr10:49246286:G:T	2.1489e-11	-1.6264	-0.915836
49246330	chr10:49246330:G:C	9.61939e-11	-2.30037e-10	-1.04341
49246366	chr10:49246366:C:T	3.07739e-10	-2.30037e-10	0.119477
49246371	chr10:49246371:A:T	1.61828e-11	-1.89853	-0.927292
49246379	chr10:49246379:C:T	4.81165e-11	-1.73615	-2.51468e-10
49246595	chr10:49246595:G:A	5.16071e-11	-0.73165	-0.934464
49246604	chr10:49246604:C:T	2.72128e-10	-0.00349953	-2.51468e-10
49246812	chr10:49246812:A:G	5.36822e-11	-1.35857	-0.268123
49246873	chr10:49246873:A:G	1.53334e-11	-1.83234	-1.0474
49246910	chr10:49246910:G:A	2.91918e-10	-2.30037e-10	0.0667
49246918	chr10:49246918:G:A	5.35412e-11	-1.62932	-2.51468e-10
49247035	chr10:49247035:A:T	6.78947e-11	-1.34485	-0.0469642
49247042	chr10:49247042:C:T	8.7663e-11	-2.30037e-10	-1.13627
49247113	chr10:49247113:T:A	9.28033e-11	-0.698769	-0.380522
49247438	chr10:49247438:C:T	5.10187e-11	-1.3933	-0.284284
49247450	chr10:49247450:T:C	2.3489e-11	-1.3452	-1.10804
49247473	chr10:49247473:C:T	7.05569e-11	-1.35335	-2.51468e-10
49247497	chr10:49247497:A:G	8.99551e-11	-2.30037e-10	-1.11046
49248218	chr10:49248218:T:G	9.22492e-11	-2.30037e-10	-1.08528
49248330	chr10:49248330:T:C	3.70991e-11	-1.59561	-0.400567
49248453	chr10:49248453:C:T	1.95139e-11	-1.91815	-0.7205
49248766	chr10:49248766:T:C	5.95318e-11	-1.73103	0.207765
49248790	chr10:49248790:T:C	8.97098e-11	-0.718521	-0.394672
49249357	chr10:49249357:A:G	1.07766e-10	-2.30037e-10	-0.929811
49249586	chr10:49249586:C:A	2.38162e-11	-1.89072	-0.548688
49249904	chr10:49249904:A:C	1.0722e-10	-2.30037e-10	-0.93489
49250420	chr10:49250420:T:C	4.19419e-11	-1.87349	-2.51468e-10
49250920	chr10:49250920:A:G	4.48534e-09	2.7988	-2.51468e-10
49250928	chr10:49250928:C:A	5.81987e-11	-0.579179	-0.966731
49251029	chr10:49251029:A:T	4.86731e-11	-1.59906	-0.125585
49251277	chr10:49251277:A:G	8.70606e-11	-2.30037e-10	-1.14317
49251286	chr10:49251286:T:C	4.5618e-11	-1.54645	-0.243018
49251484	chr10:49251484:G:A	4.91848e-11	-1.71419	-2.51468e-10
49251501	chr10:49251501:A:G	4.50359e-11	-1.54646	-0.255853
49251518	chr10:49251518:T:C	5.35305e-11	-0.645587	-0.983935
49251549	chr10:49251549:A:G	1.23699e-10	-0.380337	-0.411581
49251569	chr10:49251569:TAC:T	8.45503e-11	-1.17243	-2.51468e-10
49251647	chr10:49251647:T:A	5.77761e-11	-0.441608	-1.11159
49251767	chr10:49251767:G:T	8.53773e-11	-2.30037e-10	-1.16269
49252331	chr10:49252331:G:A	1.91227e-11	-1.89848	-0.760417
49252512	chr10:49252512:C:T	3.09124e-11	-1.25058	-0.92804
49252524	chr10:49252524:G:A	2.6699e-11	-1.42266	-0.902485
49252538	chr10:49252538:G:T	9.34656e-11	-2.30037e-10	-1.07218
49252586	chr10:49252586:T:C	3.12147e-11	-1.23229	-0.936591
49252689	chr10:49252689:A:G	1.24893e-11	-1.90062	-1.18427
49252833	chr10:49252833:C:T	2.26007e-11	-1.73125	-0.760542
49252921	chr10:49252921:G:A	8.99268e-11	-2.30037e-10	-1.11078
49253015	chr10:49253015:T:A	6.04761e-11	-0.369457	-1.13807
49253532	chr10:49253532:G:A	1.86253e-10	-2.30037e-10	-0.382665
49253563	chr10:49253563:G:GTCTCTAC	8.89524e-11	-2.30037e-10	-1.12167
49253778	chr10:49253778:T:C	1.38327e-11	-1.84782	-1.13491
49253832	chr10:49253832:G:GAT	1.65894e-11	-1.81702	-0.983985
49254365	chr10:49254365:T:TCC	1.30219e-10	-2.30037e-10	-0.740553
49254370	chr10:49254370:GTATGTGCC:G	1.7848e-10	-2.30037e-10	-0.425298
49254706	chr10:49254706:C:T	2.79578e-11	-1.08744	-1.19163
49254921	chr10:49254921:C:T	3.09226e-10	-2.30037e-10	0.1243
49255226	chr10:49255226:A:G	3.57427e-11	-1.1002	-0.93323
49255291	chr10:49255291:G:A	3.40938e-11	-1.13323	-0.947424
49255648	chr10:49255648:G:A	2.04266e-11	-1.42843	-1.16451
49255978	chr10:49255978:T:C	1.21006e-11	-1.91838	-1.19814
49256120	chr10:49256120:G:A	1.29024e-11	-1.85385	-1.1985
49256140	chr10:49256140:G:C	3.0021e-11	-1.01825	-1.18963
49256251	chr10:49256251:G:C	8.84377e-11	-2.30037e-10	-1.12747
49256323	chr10:49256323:T:G	2.52947e-10	-2.30037e-10	-0.0765947
49256555	chr10:49256555:A:T	4.06442e-11	-1.90492	-2.51468e-10
49256689	chr10:49256689:A:G	8.2377e-11	-2.30037e-10	-1.19847
49257156	chr10:49257156:C:T	1.27836e-11	-1.86281	-1.1988
49257330	chr10:49257330:A:G	2.8928e-10	-2.30037e-10	0.0576214
49257742	chr10:49257742:G:A	1.2366e-11	-1.91124	-1.18358
49257757	chr10:49257757:C:T	8.63879e-11	-2.30037e-10	-1.15093
49257812	chr10:49257812:G:A	2.89899e-10	-2.30037e-10	0.0597608
49257895	chr10:49257895:A:G	1.01265e-10	-2.30037e-10	-0.992033
49257960	chr10:49257960:C:A	1.71571e-10	-2.30037e-10	-0.464775
49258177	chr10:49258177:CTA:C	8.76672e-11	-2.30037e-10	-1.13623
49258371	chr10:49258371:T:A	9.99647e-11	-2.30037e-10	-1.00496
49258736	chr10:49258736:AG:A	9.69728e-11	-2.30037e-10	-1.03534
49258912	chr10:49258912:G:A	9.68802e-11	-2.30037e-10	-1.0363
49258941	chr10:49258941:CTCTG:C	4.06106e-11	-1.90574	-2.51468e-10
49259080	chr10:49259080:AT:A	9.45617e-11	-2.30037e-10	-1.06052
49259179	chr10:49259179:A:G	1.36022e-11	-1.81176	-1.18778
49259423	chr10:49259423:A:G	8.40682e-11	-2.30037e-10	-1.17815
49259445	chr10:49259445:T:C	9.69821e-11	-2.30037e-10	-1.03525
49259503	chr10:49259503:CA:C	9.6896e-11	-2.30037e-10	-1.03613
49259523	chr10:49259523:G:A	9.6671e-11	-2.30037e-10	-1.03846
49259537	chr10:49259537:G:A	1.27535e-11	-1.86934	-1.19463
49259550	chr10:49259550:G:A	2.89899e-10	-2.30037e-10	0.0597608
49259588	chr10:49259588:G:C	1.66962e-11	-1.59786	-1.19674
49259600	chr10:49259600:C:T	9.67209e-11	-2.30037e-10	-1.03794
49259640	chr10:49259640:G:A	2.24952e-11	-1.3861	-1.11037
49259651	chr10:49259651:T:C	9.65129e-11	-2.30037e-10	-1.0401
49259682	chr10:49259682:T:C	9.77785e-11	-2.30037e-10	-1.02707
49259691	chr10:49259691:G:A	9.59945e-11	-2.30037e-10	-1.04548
49259810	chr10:49259810:A:G	9.80102e-11	-2.30037e-10	-1.0247
49260651	chr10:49260651:T:G	3.40584e-11	-0.9027	-1.17899
49260703	chr10:49260703:TG:T	2.92477e-11	-1.05185	-1.18212
49260754	chr10:49260754:T:C	9.66461e-11	-2.30037e-10	-1.03872
49260845	chr10:49260845:A:G	1.2328e-11	-1.89949	-1.19841
49260877	chr10:49260877:G:A	1.42214e-10	-2.30037e-10	-0.652438
49260931	chr10:49260931:G:A	9.77346e-11	-2.30037e-10	-1.02752
49260944	chr10:49260944:A:AT	9.81355e-11	-2.30037e-10	-1.02342
49261015	chr10:49261015:T:C	2.5346e-11	-1.18326	-1.19389
49261089	chr10:49261089:T:A	9.80389e-11	-2.30037e-10	-1.02441
49261096	chr10:49261096:T:C	9.7611e-11	-2.30037e-10	-1.02878
49261160	chr10:49261160:T:A	1.5429e-11	-1.71076	-1.16276
49261236	chr10:49261236:T:C	1.52637e-11	-1.71716	-1.16713
49261411	chr10:49261411:C:G	9.90772e-11	-2.30037e-10	-1.01387
49261461	chr10:49261461:C:T	9.78217e-11	-2.30037e-10	-1.02663
49261538	chr10:49261538:A:C	9.86747e-11	-2.30037e-10	-1.01794
49261588	chr10:49261588:A:AT	1.27001e-11	-1.88719	-1.18098
49261686	chr10:49261686:A:C	9.77138e-11	-2.30037e-10	-1.02773
49261889	chr10:49261889:C:T	1.57217e-11	-1.83903	-1.0157
49262051	chr10:49262051:C:A	1.22516e-10	-2.30037e-10	-0.80153
49262064	chr10:49262064:A:C	3.81373e-11	-1.00025	-0.968332
49262206	chr10:49262206:C:T	8.56659e-11	-2.30037e-10	-1.15932
49262243	chr10:49262243:C:T	1.34085e-11	-1.84924	-1.16465
49262285	chr10:49262285:A:G	1.11874e-10	0.25402	-1.14642
49262384	chr10:49262384:G:T	4.01066e-11	-1.91823	-2.51468e-10
49262396	chr10:49262396:C:T	1.33882e-11	-1.8528	-1.1626
49262397	chr10:49262397:G:A	9.08854e-11	-2.30037e-10	-1.10017
49262611	chr10:49262611:G:T	9.84724e-11	-2.30037e-10	-1.02
49262736	chr10:49262736:C:T	8.25011e-11	-2.30037e-10	-1.19696
49262796	chr10:49262796:G:C	9.06949e-11	-2.30037e-10	-1.10227
49263082	chr10:49263082:G:A	3.74067e-11	-0.976056	-1.01187
49263131	chr10:49263131:G:A	1.32481e-11	-1.85097	-1.17495
49263146	chr10:49263146:A:G	8.28863e-11	-2.30037e-10	-1.1923
49263498	chr10:49263498:T:C	1.44633e-11	-1.83461	-1.10354
49263510	chr10:49263510:G:A	2.75911e-11	-1.10754	-1.18475
49263716	chr10:49263716:T:G	9.3342e-11	-2.30037e-10	-1.0735
49263856	chr10:49263856:A:C	8.62692e-11	-2.30037e-10	-1.1523
49264074	chr10:49264074:T:C	9.92947e-11	-2.30037e-10	-1.01168
49264149	chr10:49264149:A:G	9.79386e-11	-2.30037e-10	-1.02543
49264161	chr10:49264161:G:A	2.0215e-11	-1.57031	-1.03304
49264313	chr10:49264313:G:T	2.75745e-10	-2.30037e-10	0.00970283
49264353	chr10:49264353:C:T	1.02416e-10	-2.30037e-10	-0.980734
49264431	chr10:49264431:C:T	1.24137e-10	-2.30037e-10	-0.788387
49264576	chr10:49264576:A:T	3.5869e-11	-0.999249	-1.03065
49264623	chr10:49264623:A:C	2.09398e-10	-2.30037e-10	-0.265538
49264629	chr10:49264629:G:T	1.41686e-11	-1.82488	-1.13386
49264670	chr10:49264670:T:C	1.23908e-10	-2.30037e-10	-0.79023
49264735	chr10:49264735:G:A	1.38337e-11	-1.80429	-1.17838
49264856	chr10:49264856:A:G	3.33111e-11	-1.46596	-0.637923
49264860	chr10:49264860:A:T	1.61263e-10	-2.30037e-10	-0.526736
49265072	chr10:49265072:T:C	3.52752e-11	-1.39536	-0.651231
49265150	chr10:49265150:A:G	8.62216e-11	-2.30037e-10	-1.15285
49265226	chr10:49265226:A:G	4.5283e-11	-1.23746	-0.559385
49265402	chr10:49265402:T:C	2.44476e-10	-2.30037e-10	-0.110657
49265590	chr10:49265590:A:G	3.33472e-11	-1.44043	-0.66237
49265645	chr10:49265645:G:C	9.66438e-11	-2.30037e-10	-1.03874
49265761	chr10:49265761:A:C	2.44599e-10	-2.30037e-10	-0.110153
49265787	chr10:49265787:A:G	1.57256e-11	-1.82091	-1.03357
49265847	chr10:49265847:T:C	3.3588e-11	-1.45725	-0.638352
49266137	chr10:49266137:C:T	1.38456e-11	-1.79933	-1.18247
49266149	chr10:49266149:C:T	1.5447e-10	-0.569775	-2.51468e-10
49266200	chr10:49266200:G:T	1.10773e-10	-2.30037e-10	-0.902288
49266208	chr10:49266208:T:C	9.12889e-11	-2.30037e-10	-1.09574
49266265	chr10:49266265:GCAGAAATCAATAAAATTGAA:G	2.43636e-10	-2.30037e-10	-0.114099
49266309	chr10:49266309:A:G	9.31776e-11	-1.07527	-2.51468e-10
49266381	chr10:49266381:G:A	1.11484e-10	-2.30037e-10	-0.895896
49266614	chr10:49266614:T:G	8.66379e-11	-2.30037e-10	-1.14804
49266667	chr10:49266667:A:T	3.23469e-11	-1.45942	-0.67383
49266671	chr10:49266671:C:A	2.8108e-10	-2.30037e-10	0.0288668
49266692	chr10:49266692:T:C	1.43287e-11	-1.76678	-1.18073
49266705	chr10:49266705:C:T	1.86461e-11	-1.5231	-1.16104
49266922	chr10:49266922:G:A	2.44666e-10	-2.30037e-10	-0.109881
49266973	chr10:49266973:C:T	3.2482e-11	-1.47233	-0.656761
49267120	chr10:49267120:G:A	1.10087e-10	-2.30037e-10	-0.908506
49267207	chr10:49267207:G:A	2.03432e-11	-1.4597	-1.13733
49267258	chr10:49267258:C:T	1.0107e-10	-2.30037e-10	-0.993957
49267260	chr10:49267260:T:C	3.27305e-11	-1.41851	-0.702959
49267264	chr10:49267264:T:C	1.58615e-11	-1.88241	-0.963468
49267283	chr10:49267283:T:C	2.99613e-11	-1.47526	-0.734607
49267314	chr10:49267314:G:A	2.23485e-11	-1.32858	-1.17444
49267444	chr10:49267444:AT:A	3.43148e-11	-1.42023	-0.653967
49267583	chr10:49267583:AAATAAAACTGTCCC:A	3.30311e-11	-1.65481	-0.457515
49267595	chr10:49267595:C:T	1.25612e-11	-1.91801	-1.16115
49267658	chr10:49267658:TA:T	1.94198e-11	-1.48093	-1.16255
49267678	chr10:49267678:A:G	9.62317e-11	-2.30037e-10	-1.04301
49267744	chr10:49267744:T:C	3.9737e-11	-1.2781	-0.64939
49267893	chr10:49267893:T:C	8.29975e-11	-2.30037e-10	-1.19096
49267909	chr10:49267909:G:A	3.15461e-11	-1.44469	-0.71363
49268042	chr10:49268042:C:T	1.41998e-10	-2.30037e-10	-0.653964
49268050	chr10:49268050:A:G	2.71944e-11	-1.13193	-1.17483
49268148	chr10:49268148:C:A	3.2377e-11	-1.49485	-0.637474
49268219	chr10:49268219:T:A	1.22008e-11	-1.90977	-1.1985
49268417	chr10:49268417:G:A	2.45255e-10	-2.30037e-10	-0.107476
49268572	chr10:49268572:T:A	2.4865e-11	-1.28487	-1.11144
49268637	chr10:49268637:C:T	3.32613e-11	-1.45603	-0.649348
49268638	chr10:49268638:G:A	2.11223e-11	-1.69773	-0.861711
49268903	chr10:49268903:CT:C	1.92488e-11	-1.52668	-1.12564
49268926	chr10:49268926:G:A	2.20165e-10	-2.30037e-10	-0.215395
49269272	chr10:49269272:G:T	2.00418e-11	-1.49663	-1.11532
49269319	chr10:49269319:T:C	3.18729e-11	-1.50157	-0.646451
49269366	chr10:49269366:C:T	9.66129e-11	-2.30037e-10	-1.03906
49269369	chr10:49269369:G:A	3.26622e-11	-1.46969	-0.653863
49269683	chr10:49269683:T:C	9.72236e-11	-2.30037e-10	-1.03276
49269705	chr10:49269705:C:T	9.7065e-11	-2.30037e-10	-1.03439
49269861	chr10:49269861:A:G	3.27441e-11	-1.47439	-0.646656
49269936	chr10:49269936:T:C	2.03318e-11	-1.48076	-1.11683
49269991	chr10:49269991:T:C	9.65628e-11	-2.30037e-10	-1.03958
49270100	chr10:49270100:C:T	2.45284e-11	-1.31554	-1.0944
49270292	chr10:49270292:C:T	1.07407e-10	-2.30037e-10	-0.933151
49270512	chr10:49270512:G:A	8.78722e-11	-2.30037e-10	-1.13389
49270819	chr10:49270819:C:T	9.82641e-11	-2.30037e-10	-1.02211
49271020	chr10:49271020:C:T	8.22336e-11	-2.30037e-10	-1.20021
49271228	chr10:49271228:G:A	3.21528e-10	1.20084	-1.03753
49271448	chr10:49271448:A:G	2.05803e-11	-1.62279	-0.962647
49271494	chr10:49271494:G:A	2.93951e-11	-1.25906	-0.969888
49271524	chr10:49271524:C:T	2.02572e-11	-1.4044	-1.19686
49272119	chr10:49272119:G:A	1.74079e-10	-2.30037e-10	-0.450262
49272345	chr10:49272345:G:A	3.36923e-11	-1.54054	-0.551968
49272689	chr10:49272689:G:A	1.03174e-10	-2.30037e-10	-0.973358
49272718	chr10:49272718:T:G	3.45736e-11	-1.51796	-0.548727
49272758	chr10:49272758:G:A	1.87684e-11	-1.64191	-1.03569
49272828	chr10:49272828:T:C	1.03195e-10	-2.30037e-10	-0.973152
49272927	chr10:49272927:G:A	8.474e-11	-2.30037e-10	-1.17018
49273023	chr10:49273023:G:A	2.75745e-10	-2.30037e-10	0.00970283
49273066	chr10:49273066:A:T	1.88925e-11	-1.50988	-1.16113
49273156	chr10:49273156:C:G	1.07293e-10	-2.30037e-10	-0.934213
49273168	chr10:49273168:A:G	3.54426e-11	-1.54836	-0.493501
49273291	chr10:49273291:C:A	3.64442e-11	-1.61698	-0.397017
49273309	chr10:49273309:G:A	2.61816e-10	-2.30037e-10	-0.0421295
49273402	chr10:49273402:G:A	2.30956e-11	-1.31931	-1.15082
49273447	chr10:49273447:A:T	1.44721e-11	-1.7369	-1.20066
49273678	chr10:49273678:G:A	9.92114e-11	-2.30037e-10	-1.01252
49273825	chr10:49273825:G:A	3.33869e-11	-1.54849	-0.553121
49274003	chr10:49274003:T:C	3.46317e-11	-1.54925	-0.515751
49274255	chr10:49274255:C:T	1.85485e-11	-1.51971	-1.16967
49274307	chr10:49274307:AG:A	1.4357e-11	-1.74733	-1.19821
49274360	chr10:49274360:C:T	2.61581e-10	-2.30037e-10	-0.0430282
49274537	chr10:49274537:A:G	3.16262e-11	-1.53282	-0.622972
49274601	chr10:49274601:G:A	1.91179e-11	-1.5012	-1.15794
49274674	chr10:49274674:C:T	9.98745e-11	-2.30037e-10	-1.00586
49274755	chr10:49274755:T:C	8.36776e-11	-2.30037e-10	-1.1828
49274858	chr10:49274858:G:A	1.1935e-10	-2.30037e-10	-0.827717
49274884	chr10:49274884:C:T	2.02212e-11	-1.50108	-1.10196
49274998	chr10:49274998:G:T	3.35185e-11	-1.53279	-0.564887
49275185	chr10:49275185:G:A	1.80158e-11	-1.72683	-0.991696
49275313	chr10:49275313:G:T	2.61849e-10	-2.30037e-10	-0.0420047
49275518	chr10:49275518:G:A	3.33423e-11	-1.54459	-0.558361
49275572	chr10:49275572:G:T	1.8868e-11	-1.51333	-1.15898
49275884	chr10:49275884:C:T	1.67867e-10	-2.30037e-10	-0.486603
49275885	chr10:49275885:G:A	1.00409e-10	-2.30037e-10	-1.00052
49275987	chr10:49275987:G:A	1.03515e-10	-2.30037e-10	-0.970056
49276062	chr10:49276062:T:C	3.16194e-11	-1.57672	-0.579285
49276240	chr10:49276240:T:C	1.19098e-10	-2.30037e-10	-0.829826
49276608	chr10:49276608:G:A	5.00626e-11	-1.6965	-2.51468e-10
49276659	chr10:49276659:G:A	2.27244e-11	-1.58809	-0.898245
49276780	chr10:49276780:T:A	3.35745e-11	-1.52358	-0.572422
49276917	chr10:49276917:G:A	3.33837e-11	-1.55202	-0.549682
49276950	chr10:49276950:A:G	3.31216e-11	-1.55236	-0.557226
49276998	chr10:49276998:A:C	9.42143e-11	-2.30037e-10	-1.0642
49277209	chr10:49277209:T:C	8.64376e-11	-2.30037e-10	-1.15035
49277310	chr10:49277310:CTCTG:C	3.44484e-11	-1.53346	-0.53685
49277351	chr10:49277351:T:C	3.28945e-11	-1.5583	-0.558173
49277389	chr10:49277389:G:A	1.26432e-11	-1.88721	-1.18544
49277478	chr10:49277478:T:G	3.37414e-11	-1.54629	-0.54476
49277504	chr10:49277504:C:T	1.40933e-10	-0.661486	-2.51468e-10
49277871	chr10:49277871:GA:G	2.3012e-11	-1.30804	-1.16572
49278494	chr10:49278494:G:A	3.52223e-11	-1.53961	-0.508481
49278682	chr10:49278682:G:A	9.74137e-11	0.0834132	-1.11422
49278685	chr10:49278685:G:A	8.57366e-11	-2.30037e-10	-1.15849
49278702	chr10:49278702:G:T	3.21738e-11	-1.54879	-0.589831
49279598	chr10:49279598:C:T	2.05324e-10	-2.30037e-10	-0.285183
49279602	chr10:49279602:G:T	2.62937e-11	-1.25795	-1.0825
49279688	chr10:49279688:A:G	1.5169e-11	-1.73902	-1.1515
49279958	chr10:49279958:T:G	2.01729e-10	-2.30037e-10	-0.30285
49280219	chr10:49280219:G:C	8.39862e-11	-2.30037e-10	-1.17912
49280257	chr10:49280257:C:T	2.00957e-10	-2.30037e-10	-0.306681
49280466	chr10:49280466:TA:T	8.62374e-11	-2.30037e-10	-1.15267
49280497	chr10:49280497:A:G	4.10745e-11	-1.49289	-0.401496
49280782	chr10:49280782:A:G	1.14317e-10	-0.870795	-2.51468e-10
49280820	chr10:49280820:G:A	5.24383e-11	-1.65014	-2.51468e-10
49281014	chr10:49281014:T:C	6.14302e-10	-2.30037e-10	0.810714
49281025	chr10:49281025:T:G	9.59852e-11	-2.30037e-10	-1.04558
49281905	chr10:49281905:T:C	3.00855e-11	-1.36345	-0.842276
49281970	chr10:49281970:T:C	9.1922e-11	-2.30037e-10	-1.08883
49282084	chr10:49282084:T:C	1.56843e-11	-1.80736	-1.04975
49282289	chr10:49282289:C:G	1.39482e-11	-1.85761	-1.11681
49282589	chr10:49282589:C:T	1.59569e-11	-1.66756	-1.17233
49282842	chr10:49282842:T:C	8.73697e-11	-2.30037e-10	-1.13962
49282969	chr10:49282969:C:T	4.26633e-11	-1.85643	-2.51468e-10
49283114	chr10:49283114:C:T	1.41338e-11	-1.85171	-1.1095
49283721	chr10:49283721:G:A	1.99238e-10	-2.30037e-10	-0.315272
49284007	chr10:49284007:C:T	2.05175e-11	-1.68455	-0.903941
49284052	chr10:49284052:A:G	4.86447e-11	-1.72523	-2.51468e-10
49284120	chr10:49284120:A:T	9.58411e-11	-2.30037e-10	-1.04708
49284497	chr10:49284497:A:T	1.44768e-11	-1.83187	-1.10536
49284510	chr10:49284510:G:A	9.17317e-11	-2.30037e-10	-1.09091
49284735	chr10:49284735:A:G	9.59512e-11	-2.30037e-10	-1.04593
49284860	chr10:49284860:A:T	1.434e-11	-1.7468	-1.19992
49284890	chr10:49284890:C:T	8.44067e-11	-2.30037e-10	-1.17413
49285296	chr10:49285296:C:T	8.60018e-11	-2.30037e-10	-1.15541
49285928	chr10:49285928:G:C	1.5119e-10	-2.30037e-10	-0.591235
49286547	chr10:49286547:T:C	1.11562e-10	-0.895194	-2.51468e-10
49286645	chr10:49286645:C:G	8.22474e-11	-2.30037e-10	-1.20004
49286754	chr10:49286754:T:G	1.24003e-11	-1.91144	-1.18061
49286826	chr10:49286826:C:T	9.23326e-11	-2.30037e-10	-1.08438
49286944	chr10:49286944:A:T	9.03804e-11	-2.30037e-10	-1.10575
49287176	chr10:49287176:T:C	1.17348e-10	-2.30037e-10	-0.844632
49287307	chr10:49287307:C:T	9.24697e-11	-2.30037e-10	-1.08289
49287431	chr10:49287431:G:A	8.43372e-11	-2.30037e-10	-1.17495
49287496	chr10:49287496:A:C	1.52904e-10	-2.30037e-10	-0.57996
49287555	chr10:49287555:G:A	2.88605e-10	-2.30037e-10	0.0552841
49287648	chr10:49287648:C:T	1.36618e-10	-2.30037e-10	-0.692581
49288098	chr10:49288098:G:A	8.34979e-11	-2.30037e-10	-1.18495
49288224	chr10:49288224:A:T	1.23676e-11	-1.89666	-1.19803
49288382	chr10:49288382:G:A	1.06936e-10	-2.30037e-10	-0.937542
49288572	chr10:49288572:C:T	1.2438e-11	-1.88884	-1.20017
49288730	chr10:49288730:T:C	1.32791e-11	-1.82359	-1.19999
49288748	chr10:49288748:G:A	7.75357e-11	-1.25903	-2.51468e-10
49288904	chr10:49288904:G:C	5.41811e-10	-2.30037e-10	0.685145
49289227	chr10:49289227:T:A	8.37014e-11	-2.30037e-10	-1.18252
49289239	chr10:49289239:C:A	3.22874e-10	-2.30037e-10	0.167488
49289725	chr10:49289725:T:C	1.4529e-11	-1.88097	-1.05266
49289773	chr10:49289773:G:A	1.45455e-11	-1.87831	-1.05418
49289962	chr10:49289962:C:T	3.19347e-10	-2.30037e-10	0.156505
49289963	chr10:49289963:G:A	8.35492e-11	-2.30037e-10	-1.18434
49290253	chr10:49290253:C:A	3.35606e-10	-2.30037e-10	0.206163
49290300	chr10:49290300:T:A	1.45068e-10	0.418118	-1.05069
49290333	chr10:49290333:G:GTCATC	1.44968e-11	-1.8927	-1.04315
49290342	chr10:49290342:C:T	8.27258e-11	-2.30037e-10	-1.19424
49290404	chr10:49290404:T:G	1.26806e-11	-1.91662	-1.15308
49290489	chr10:49290489:A:G	4.9357e-11	-1.71069	-2.51468e-10
49290868	chr10:49290868:T:G	1.23969e-11	-1.91354	-1.17879
49291321	chr10:49291321:A:G	4.67757e-11	-1.76441	-2.51468e-10
49291333	chr10:49291333:G:A	2.14659e-10	-2.30037e-10	-0.240723
49291356	chr10:49291356:C:G	3.62609e-10	0.283552	-2.51468e-10
49291470	chr10:49291470:C:A	8.40493e-11	-2.30037e-10	-1.17837
49291789	chr10:49291789:A:G	5.23058e-11	-1.65267	-2.51468e-10
49291859	chr10:49291859:G:T	8.25773e-11	-2.30037e-10	-1.19604
49291879	chr10:49291879:T:C	1.25643e-11	-1.87858	-1.20033
49292112	chr10:49292112:AATCATTTCAG:A	1.24604e-11	-1.88668	-1.20054
49292314	chr10:49292314:C:T	4.55086e-11	-1.91002	0.118145
49292720	chr10:49292720:A:G	1.02266e-10	-2.30037e-10	-0.982197
49292960	chr10:49292960:T:A	4.90467e-10	-2.30037e-10	0.585585
49293164	chr10:49293164:T:C	1.02409e-10	-2.30037e-10	-0.980795
49293302	chr10:49293302:G:A	1.02348e-10	-2.30037e-10	-0.981393
49293359	chr10:49293359:G:A	1.02237e-10	-2.30037e-10	-0.982478
49293411	chr10:49293411:G:A	1.9689e-11	-1.75654	-0.87317
49293422	chr10:49293422:G:A	3.94572e-11	-1.00878	-0.925774
49293758	chr10:49293758:G:A	8.30974e-11	-2.30037e-10	-1.18976
49293802	chr10:49293802:G:C	9.09461e-11	-2.30037e-10	-1.09951
49293861	chr10:49293861:A:C	9.73731e-11	-2.30037e-10	-1.03122
49293974	chr10:49293974:C:T	1.336e-10	-2.30037e-10	-0.714925
49294670	chr10:49294670:G:A	3.50354e-10	-2.30037e-10	0.24917
49295079	chr10:49295079:G:A	1.2677e-11	-1.91708	-1.15291
49295367	chr10:49295367:G:A	3.69415e-11	-1.1296	-0.870839
49295375	chr10:49295375:G:A	1.05262e-10	-2.30037e-10	-0.953322
49295479	chr10:49295479:A:G	1.26677e-11	-1.91244	-1.15828
49296029	chr10:49296029:A:G	1.55187e-10	-2.30037e-10	-0.565141
49296137	chr10:49296137:A:C	8.22463e-11	-2.30037e-10	-1.20006
49296146	chr10:49296146:G:A	9.82762e-11	-2.30037e-10	-1.02199
49296307	chr10:49296307:C:T	4.02751e-11	-1.91404	-2.51468e-10
49296331	chr10:49296331:T:C	9.65121e-11	-2.30037e-10	-1.0401
49296513	chr10:49296513:C:T	9.65115e-11	-2.30037e-10	-1.04011
49296800	chr10:49296800:C:T	4.63363e-11	-1.77385	-2.51468e-10
49296948	chr10:49296948:C:T	5.47943e-10	-2.30037e-10	0.696398
49297669	chr10:49297669:A:G	5.56394e-11	-1.59088	-2.51468e-10
49297942	chr10:49297942:G:A	3.39147e-11	-0.921551	-1.16437
49298087	chr10:49298087:T:A	1.38043e-11	-1.82758	-1.15722
49298353	chr10:49298353:C:A	6.81739e-11	-0.493659	-0.894052
49298513	chr10:49298513:C:A	1.9928e-11	-1.55968	-1.05797
49298568	chr10:49298568:G:T	3.03641e-11	-1.78113	-0.415381
49298625	chr10:49298625:A:G	1.30904e-10	-2.30037e-10	-0.735305
49298684	chr10:49298684:A:G	2.37555e-10	-2.30037e-10	-0.139373
49298780	chr10:49298780:C:T	9.92804e-11	-2.30037e-10	-1.01183
49298841	chr10:49298841:G:T	5.19116e-11	-1.66023	-2.51468e-10
49298964	chr10:49298964:A:AT	1.1537e-10	-2.30037e-10	-0.861633
49299317	chr10:49299317:C:T	1.20961e-11	-1.91873	-1.19816
49299399	chr10:49299399:G:A	4.08609e-11	-1.8996	-2.51468e-10
49299409	chr10:49299409:C:T	2.29219e-10	1.00835	-1.18345
49299431	chr10:49299431:A:C	1.58263e-10	-2.30037e-10	-0.545518
49299440	chr10:49299440:C:T	1.14701e-10	-2.30037e-10	-0.867442
49299664	chr10:49299664:G:A	4.46748e-11	-0.734352	-1.07601
49299930	chr10:49299930:C:A	2.2256e-10	0.773029	-0.977604
49300183	chr10:49300183:G:A	4.47496e-11	-0.710365	-1.09833
49300284	chr10:49300284:G:T	3.74117e-11	-0.821685	-1.1661
49300327	chr10:49300327:A:G	1.5494e-10	0.470607	-1.03734
49300564	chr10:49300564:C:T	9.24266e-11	-2.30037e-10	-1.08336
49300568	chr10:49300568:C:T	4.48958e-11	-0.680479	-1.12495
49301040	chr10:49301040:C:T	1.16198e-10	-2.30037e-10	-0.854479
49301124	chr10:49301124:G:A	8.37071e-11	-2.30037e-10	-1.18245
49301193	chr10:49301193:G:A	1.21291e-10	-2.30037e-10	-0.81158
49301661	chr10:49301661:C:A	8.32598e-11	-2.30037e-10	-1.18781
49302025	chr10:49302025:A:G	1.37951e-10	0.387852	-1.07073
49302040	chr10:49302040:T:C	8.60459e-11	-2.30037e-10	-1.15489
49302254	chr10:49302254:T:C	8.28959e-11	-2.30037e-10	-1.19219
49302361	chr10:49302361:C:T	2.05339e-10	0.521407	-0.806515
49302477	chr10:49302477:T:G	8.92459e-11	0.00379953	-1.12218
49303104	chr10:49303104:G:A	1.64589e-10	0.657174	-1.16349
49303140	chr10:49303140:G:A	1.86541e-10	0.636382	-1.0175
49303290	chr10:49303290:A:G	8.30731e-11	-2.30037e-10	-1.19005
49303404	chr10:49303404:C:T	5.02322e-11	-1.69312	-2.51468e-10
49303562	chr10:49303562:G:C	1.06587e-10	-2.30037e-10	-0.940811
49303579	chr10:49303579:T:C	8.50523e-11	-2.30037e-10	-1.16651
49303601	chr10:49303601:G:A	8.26973e-11	-2.30037e-10	-1.19459
49303757	chr10:49303757:G:A	8.27927e-11	-2.30037e-10	-1.19343
49303874	chr10:49303874:C:T	1.1027e-10	-2.30037e-10	-0.906841
49304283	chr10:49304283:C:T	8.31227e-11	-2.30037e-10	-1.18946
49304339	chr10:49304339:C:T	8.52875e-11	0.0260633	-1.18981
49305566	chr10:49305566:C:T	8.89577e-11	-2.30037e-10	-1.12161
49305854	chr10:49305854:T:C	4.55047e-11	-1.79196	-2.51468e-10
49306093	chr10:49306093:T:A	6.7926e-10	0.911231	-2.51468e-10
49306208	chr10:49306208:G:A	3.51401e-11	-1.28866	-0.761766
49306910	chr10:49306910:C:T	1.44125e-10	-0.639095	-2.51468e-10
49306924	chr10:49306924:G:A	1.06605e-10	-2.30037e-10	-0.940638
49306977	chr10:49306977:G:T	8.34531e-11	-2.30037e-10	-1.18549
49307108	chr10:49307108:A:C	3.46109e-11	-1.27857	-0.787039
49307201	chr10:49307201:G:A	7.07086e-11	-1.55138	0.200171
49307239	chr10:49307239:G:A	9.96653e-11	-2.30037e-10	-1.00796
49307255	chr10:49307255:G:A	1.48967e-10	-2.30037e-10	-0.606051
49307428	chr10:49307428:A:C	2.80378e-10	-2.30037e-10	0.0263665
49307549	chr10:49307549:C:G	8.29185e-11	-2.30037e-10	-1.19192
49307799	chr10:49307799:G:A	1.47943e-11	-1.71841	-1.19712
49308028	chr10:49308028:A:C	1.28266e-10	-2.30037e-10	-0.755665
49308592	chr10:49308592:T:A	8.26629e-11	-2.30037e-10	-1.195
49308920	chr10:49308920:A:G	2.58263e-11	-1.27669	-1.08169
49309067	chr10:49309067:G:A	8.97096e-11	-2.30037e-10	-1.1132
49309081	chr10:49309081:G:A	1.36872e-10	-2.30037e-10	-0.690728
49309149	chr10:49309149:G:A	1.53069e-10	0.268518	-0.847403
49309938	chr10:49309938:A:C	8.5175e-11	-2.30037e-10	-1.16507
49310129	chr10:49310129:G:A	5.42779e-11	-1.61566	-2.51468e-10
49310153	chr10:49310153:C:T	8.29951e-11	-2.30037e-10	-1.19099
49310306	chr10:49310306:C:T	1.67717e-10	0.357303	-0.844801
49310364	chr10:49310364:G:A	8.38089e-11	-2.30037e-10	-1.18123
49310759	chr10:49310759:G:A	8.29118e-11	-2.30037e-10	-1.192
49310912	chr10:49310912:G:A	2.68585e-10	-2.30037e-10	-0.0166062
49311041	chr10:49311041:G:T	1.30727e-10	-2.30037e-10	-0.736665
49311152	chr10:49311152:T:C	1.62055e-10	0.675228	-1.19706
49311190	chr10:49311190:AC:A	2.80641e-10	0.0273019	-2.51468e-10
49311211	chr10:49311211:A:G	3.16788e-10	0.565232	-0.416774
49311325	chr10:49311325:G:A	4.02984e-11	-0.825954	-1.08751
49311461	chr10:49311461:T:C	2.45136e-10	-2.30037e-10	-0.107962
49311588	chr10:49311588:A:G	1.98115e-11	-1.71017	-0.913345
49312191	chr10:49312191:G:A	2.68151e-10	-2.30037e-10	-0.0182229
49312402	chr10:49312402:G:A	2.75022e-10	-2.30037e-10	0.00707906
49313438	chr10:49313438:AAGG:A	2.66899e-10	-2.30037e-10	-0.0229025
49313943	chr10:49313943:G:A	2.95271e-10	-2.30037e-10	0.0781201
49314092	chr10:49314092:C:T	4.285e-10	-2.30037e-10	0.450518
49314242	chr10:49314242:A:G	2.34576e-11	-1.3134	-1.14117
49314360	chr10:49314360:C:T	4.7535e-11	-1.74831	-2.51468e-10
49315876	chr10:49315876:T:C	8.57172e-11	-0.075418	-1.0833
49316069	chr10:49316069:G:A	2.65376e-10	-2.30037e-10	-0.0286249
49316190	chr10:49316190:A:T	1.00963e-10	-2.30037e-10	-0.995019
49316683	chr10:49316683:A:G	8.28058e-11	-2.30037e-10	-1.19328
49316887	chr10:49316887:C:T	8.45561e-11	-2.30037e-10	-1.17236
49316972	chr10:49316972:G:A	2.13257e-11	-1.44021	-1.10965
49317406	chr10:49317406:T:C	8.41617e-11	-2.30037e-10	-1.17703
49317601	chr10:49317601:A:G	2.64864e-11	-1.40179	-0.931357
49317844	chr10:49317844:T:A	2.84273e-10	-2.30037e-10	0.0401608
49318186	chr10:49318186:A:G	1.11288e-10	-2.30037e-10	-0.897653
49318519	chr10:49318519:G:A	8.21999e-11	-2.30037e-10	-1.20062
49318987	chr10:49318987:G:A	1.12309e-10	-2.30037e-10	-0.888515
49319019	chr10:49319019:T:C	2.18566e-11	-1.41699	-1.10828
49319513	chr10:49319513:TG:T	1.58876e-10	-0.541647	-2.51468e-10
49319984	chr10:49319984:G:A	1.97666e-11	-1.49494	-1.13085
49320131	chr10:49320131:A:T	8.25162e-11	-2.30037e-10	-1.19678
49320424	chr10:49320424:G:A	5.21984e-11	-1.65472	-2.51468e-10
49320554	chr10:49320554:A:G	5.2759e-11	-1.64404	-2.51468e-10
49320645	chr10:49320645:G:A	1.36616e-10	-2.30037e-10	-0.692599
49320955	chr10:49320955:A:G	1.99484e-11	-1.52327	-1.09335
49320956	chr10:49320956:C:T	1.86063e-10	-0.136271	-0.247417
49321645	chr10:49321645:T:C	1.21307e-10	0.0695143	-0.880962
49321686	chr10:49321686:C:A	2.66991e-10	-2.30037e-10	-0.0225582
49321897	chr10:49321897:G:A	1.69072e-10	-2.30037e-10	-0.479447
49322016	chr10:49322016:A:G	6.22976e-11	-0.799597	-0.678254
49322377	chr10:49322377:C:T	4.73845e-11	-1.75148	-2.51468e-10
49322456	chr10:49322456:T:A	1.40947e-10	-2.30037e-10	-0.661388
49322468	chr10:49322468:G:A	1.01283e-10	-1.64555	0.653688
49322706	chr10:49322706:C:T	1.23592e-10	-2.30037e-10	-0.792784
49323092	chr10:49323092:A:T	7.57536e-10	1.0203	-2.51468e-10
49323169	chr10:49323169:C:G	6.92914e-11	-0.175468	-1.19599
49323178	chr10:49323178:G:T	1.08028e-10	-2.30037e-10	-0.927383
49323475	chr10:49323475:C:A	1.47995e-10	-2.30037e-10	-0.612595
49323559	chr10:49323559:T:C	1.34121e-10	-2.30037e-10	-0.71103
49323561	chr10:49323561:C:A	7.11791e-11	-0.201726	-1.14285
49323862	chr10:49323862:C:T	1.1764e-10	-2.30037e-10	-0.842147
49323886	chr10:49323886:G:A	6.44332e-11	-1.44414	-2.51468e-10
49324110	chr10:49324110:T:G	1.52347e-10	-2.30037e-10	-0.583615
49324167	chr10:49324167:G:A	8.86706e-11	-2.30037e-10	-1.12484
49324543	chr10:49324543:C:G	2.77906e-11	-1.90069	-0.384379
49324638	chr10:49324638:T:C	8.95275e-11	-2.30037e-10	-1.11523
49324767	chr10:49324767:A:G	2.72082e-11	-1.90185	-0.404408
49325092	chr10:49325092:A:C	2.02818e-10	-2.30037e-10	-0.297462
49325341	chr10:49325341:C:T	1.07842e-10	-0.929101	-2.51468e-10
49325342	chr10:49325342:G:A	1.34585e-10	-2.30037e-10	-0.707574
49325418	chr10:49325418:T:A	2.63897e-11	-1.91037	-0.42643
49325796	chr10:49325796:G:C	2.57419e-11	-1.91533	-0.44632
49326305	chr10:49326305:G:A	5.69008e-11	-1.88751	0.319044
49326350	chr10:49326350:G:A	6.13962e-11	-1.49243	-2.51468e-10
49326554	chr10:49326554:G:A	1.27047e-10	0.380513	-1.14573
49326601	chr10:49326601:C:T	3.5213e-11	-0.849534	-1.19882
49326817	chr10:49326817:T:C	2.61515e-10	1.15279	-1.19607
49327061	chr10:49327061:T:C	1.22469e-10	-2.30037e-10	-0.801918
49327141	chr10:49327141:C:T	7.46524e-11	-0.099716	-1.19721
49327950	chr10:49327950:G:A	3.40592e-10	1.37723	-1.15632
49328152	chr10:49328152:T:C	1.79776e-11	-1.54924	-1.1714
49328246	chr10:49328246:T:C	1.11535e-10	-2.30037e-10	-0.895437
49328399	chr10:49328399:A:G	1.48763e-10	-0.607417	-2.51468e-10
49328533	chr10:49328533:A:G	1.64429e-10	0.656443	-1.16374
49328728	chr10:49328728:T:C	1.8373e-10	0.804297	-1.2006
49328922	chr10:49328922:G:A	8.78165e-11	-2.30037e-10	-1.13452
49328968	chr10:49328968:T:C	8.71708e-11	0.0516987	-1.1936
49329027	chr10:49329027:C:T	2.9458e-10	-2.30037e-10	0.075779
49329053	chr10:49329053:C:T	2.39884e-11	-1.64822	-0.783987
49329384	chr10:49329384:C:G	5.93296e-11	-1.52667	-2.51468e-10
49329395	chr10:49329395:C:A	1.3576e-11	-1.91399	-1.08748
49330284	chr10:49330284:C:T	1.54277e-10	-0.775708	0.204683
49330428	chr10:49330428:A:G	8.59008e-11	-2.30037e-10	-1.15658
49330707	chr10:49330707:C:T	8.44232e-11	-2.30037e-10	-1.17393
49330930	chr10:49330930:G:A	1.41184e-11	-1.91564	-1.04665
49331260	chr10:49331260:C:A	4.47001e-11	-1.8098	-2.51468e-10
49331422	chr10:49331422:C:T	9.53799e-11	-2.30037e-10	-1.05191
49331571	chr10:49331571:G:T	8.22029e-11	-2.30037e-10	-1.20058
49331683	chr10:49331683:C:T	1.417e-11	-1.91219	-1.04645
49331737	chr10:49331737:C:T	1.02083e-10	-2.30037e-10	-0.983985
49331879	chr10:49331879:C:G	1.05726e-10	-2.30037e-10	-0.948922
49331978	chr10:49331978:T:C	1.41296e-11	-1.76135	-1.20016
49332078	chr10:49332078:C:T	1.1667e-10	-2.30037e-10	-0.850427
49332209	chr10:49332209:AG:A	6.4475e-11	-1.80529	0.361798
49332228	chr10:49332228:G:T	8.26968e-11	-2.30037e-10	-1.19459
49332368	chr10:49332368:G:A	1.82657e-10	-2.30037e-10	-0.402164
49332747	chr10:49332747:A:T	4.20027e-10	-2.30037e-10	0.430547
49332885	chr10:49332885:T:C	1.21959e-10	-2.30037e-10	-0.806085
49332977	chr10:49332977:C:T	5.51967e-11	-1.47368	-0.125191
49333207	chr10:49333207:T:C	8.92217e-11	-2.30037e-10	-1.11865
49333325	chr10:49333325:C:A	6.52688e-11	-1.80416	0.372897
49333578	chr10:49333578:A:T	2.94005e-10	-2.30037e-10	0.0738241
49333768	chr10:49333768:C:T	2.88501e-10	-2.30037e-10	0.0549258
49333854	chr10:49333854:A:C	5.7876e-11	-1.8265	0.275025
49334047	chr10:49334047:A:G	8.5298e-11	-2.30037e-10	-1.16362
49334050	chr10:49334050:C:T	8.37707e-11	-2.30037e-10	-1.18169
49334150	chr10:49334150:A:T	4.5827e-10	-2.30037e-10	0.517686
49334313	chr10:49334313:C:T	1.0914e-10	-0.28996	-0.627184
49334943	chr10:49334943:G:C	1.01219e-10	-2.30037e-10	-0.992487
49334944	chr10:49334944:A:G	8.7121e-11	-2.30037e-10	-1.14247
49335063	chr10:49335063:C:T	5.77607e-11	-1.90138	0.347911
49335067	chr10:49335067:A:G	2.85318e-10	-2.30037e-10	0.0438311
49335119	chr10:49335119:A:T	2.74372e-10	-2.30037e-10	0.00471061
49335254	chr10:49335254:A:AT	1.42603e-10	-2.30037e-10	-0.649709
49335268	chr10:49335268:C:A	2.84429e-10	-2.30037e-10	0.0407114
49335281	chr10:49335281:C:G	2.73914e-10	-2.30037e-10	0.0030412
49335491	chr10:49335491:ACCTGCAGCCTCCTCTTGT:A	4.03823e-11	-1.91138	-2.51468e-10
49336333	chr10:49336333:T:C	1.34986e-11	-1.81325	-1.19394
49336451	chr10:49336451:G:A	2.8802e-10	-2.30037e-10	0.0532572
49336619	chr10:49336619:G:A	1.57477e-11	-1.85666	-0.996415
49336707	chr10:49336707:C:A	1.09552e-10	-0.913374	-2.51468e-10
49336827	chr10:49336827:A:C	8.78145e-11	-2.30037e-10	-1.13455
49336964	chr10:49336964:G:A	4.56754e-10	-2.30037e-10	0.514372
49337317	chr10:49337317:T:C	4.54784e-10	-2.30037e-10	0.51005
49337601	chr10:49337601:G:A	8.22042e-11	-2.30037e-10	-1.20057
49337734	chr10:49337734:T:C	1.36356e-10	-2.30037e-10	-0.694505
49337769	chr10:49337769:T:G	1.70083e-10	-0.473484	-2.51468e-10
49338570	chr10:49338570:G:A	8.44894e-11	-2.30037e-10	-1.17315
49338855	chr10:49338855:C:T	1.10033e-10	-2.30037e-10	-0.908993
49338954	chr10:49338954:A:G	1.57712e-10	-0.495573	-0.0534327
49338959	chr10:49338959:C:T	9.54859e-11	-2.30037e-10	-1.05079
49339141	chr10:49339141:G:T	8.86646e-11	-2.30037e-10	-1.12491
49339164	chr10:49339164:A:G	1.05262e-10	-2.30037e-10	-0.953325
49339412	chr10:49339412:T:C	1.09959e-10	-2.30037e-10	-0.90967
49339414	chr10:49339414:T:C	1.38276e-11	-1.91671	-1.06639
49339859	chr10:49339859:T:C	1.8265e-11	-1.71956	-0.985223
49339868	chr10:49339868:G:A	3.84919e-10	-2.30037e-10	0.343259
49339994	chr10:49339994:A:T	4.34443e-11	-1.83829	-2.51468e-10
49340235	chr10:49340235:A:C	1.47112e-11	-1.85144	-1.06972
49340316	chr10:49340316:C:T	4.36397e-11	-1.83381	-2.51468e-10
49340392	chr10:49340392:T:C	8.73175e-11	-2.30037e-10	-1.14022
49340428	chr10:49340428:C:T	2.46875e-11	-1.44124	-0.962239
49340686	chr10:49340686:A:G	2.40069e-10	-2.30037e-10	-0.128846
49340850	chr10:49340850:A:T	2.94173e-10	-2.30037e-10	0.0743964
49340858	chr10:49340858:C:T	1.66998e-11	-1.81439	-0.97999
49340960	chr10:49340960:G:A	4.42329e-11	-1.82031	-2.51468e-10
49341052	chr10:49341052:G:A	1.09593e-10	-2.30037e-10	-0.912997
49341613	chr10:49341613:T:TA	2.61677e-11	-1.40445	-0.940801
49341698	chr10:49341698:T:A	8.30752e-11	-2.30037e-10	-1.19003
49341750	chr10:49341750:A:G	1.01539e-10	-2.30037e-10	-0.989328
49341762	chr10:49341762:C:T	9.18015e-11	-2.30037e-10	-1.09014
49342208	chr10:49342208:C:T	9.34997e-11	-2.30037e-10	-1.07181
49342449	chr10:49342449:A:T	5.02707e-11	-1.90104	0.208691
49342483	chr10:49342483:AG:A	3.75943e-10	-2.30037e-10	0.319664
49342783	chr10:49342783:G:A	1.25e-10	-2.30037e-10	-0.781463
49342806	chr10:49342806:A:G	9.18542e-11	-2.30037e-10	-1.08957
49343080	chr10:49343080:C:T	4.80329e-11	-1.73789	-2.51468e-10
49343191	chr10:49343191:A:G	1.429e-10	-2.30037e-10	-0.647626
49343375	chr10:49343375:G:A	6.28761e-11	-0.3781	-1.09051
49343391	chr10:49343391:G:A	1.09569e-10	-2.30037e-10	-0.913216
49343877	chr10:49343877:G:A	1.17474e-10	-2.30037e-10	-0.843552
49344318	chr10:49344318:A:T	9.46215e-11	-2.30037e-10	-1.05989
49344510	chr10:49344510:A:T	2.50457e-11	-1.41964	-0.969435
49344700	chr10:49344700:G:A	4.2821e-11	-1.85274	-2.51468e-10
49344702	chr10:49344702:A:C	8.6001e-11	-2.30037e-10	-1.15541
49345040	chr10:49345040:A:G	4.33174e-11	-1.84122	-2.51468e-10
49345101	chr10:49345101:T:C	2.78675e-11	-1.33705	-0.945258
49345140	chr10:49345140:T:G	1.4593e-10	-2.30037e-10	-0.626647
49345332	chr10:49345332:A:G	1.00813e-10	-2.30037e-10	-0.996505
49345648	chr10:49345648:C:T	8.07465e-10	-1.62846	2.71259
49345999	chr10:49345999:A:C	7.52013e-11	-0.295582	-0.994023
49346070	chr10:49346070:T:C	7.38699e-11	-0.273346	-1.03412
49346131	chr10:49346131:G:A	2.717e-09	0.195941	2.10157
49346168	chr10:49346168:C:T	2.89612e-11	-1.91304	-0.330776
49346247	chr10:49346247:G:A	7.51367e-11	-0.0994115	-1.19105
49346512	chr10:49346512:A:C	1.38255e-11	-1.91556	-1.0677
49346513	chr10:49346513:G:A	1.37621e-11	-1.91724	-1.07061
49346538	chr10:49346538:G:A	2.36116e-11	-1.88731	-0.560722
49346627	chr10:49346627:C:A	4.01271e-10	-2.30037e-10	0.384863
49346685	chr10:49346685:T:C	9.86421e-11	-1.37062	0.352345
49346760	chr10:49346760:G:T	7.06527e-11	-1.79181	0.439813
49346935	chr10:49346935:A:G	1.51576e-11	-1.73648	-1.15479
49346989	chr10:49346989:A:C	4.71229e-11	-1.75701	-2.51468e-10
49347038	chr10:49347038:T:A	1.39274e-10	-2.30037e-10	-0.673328
49347045	chr10:49347045:C:T	2.36685e-11	-1.88866	-0.556967
49347055	chr10:49347055:C:T	1.07223e-10	-2.30037e-10	-0.934867
49347754	chr10:49347754:C:G	2.70144e-11	-1.82631	-0.487095
49347981	chr10:49347981:T:C	8.66738e-11	-2.30037e-10	-1.14762
49348357	chr10:49348357:C:T	8.47508e-11	-2.30037e-10	-1.17006
49348430	chr10:49348430:A:G	1.55089e-11	-1.69484	-1.17352
49348849	chr10:49348849:G:C	3.13366e-10	-2.30037e-10	0.137597
49348958	chr10:49348958:T:C	4.2427e-11	-1.11776	-0.744226
49349067	chr10:49349067:C:T	8.23816e-11	-2.30037e-10	-1.19841
49349081	chr10:49349081:A:G	9.51459e-11	-2.30037e-10	-1.05436
49349288	chr10:49349288:G:C	8.60187e-11	-2.30037e-10	-1.15521
49349398	chr10:49349398:G:A	1.00674e-10	-2.30037e-10	-0.997886
49349400	chr10:49349400:A:G	1.86282e-11	-1.91236	-0.772734
49349528	chr10:49349528:G:A	1.99112e-11	-1.88599	-0.732497
49349601	chr10:49349601:G:GCC	1.39686e-10	-2.30037e-10	-0.670373
49349602	chr10:49349602:T:TA	1.39686e-10	-2.30037e-10	-0.670373
49349731	chr10:49349731:G:A	3.07458e-11	-1.6509	-0.533122
49349839	chr10:49349839:C:G	8.27624e-11	-2.30037e-10	-1.1938
49350215	chr10:49350215:C:T	1.6495e-10	-2.30037e-10	-0.504132
49350312	chr10:49350312:C:T	1.2135e-10	-2.30037e-10	-0.811098
49351091	chr10:49351091:C:A	1.11036e-10	-0.158237	-0.741683
49351157	chr10:49351157:C:T	1.99268e-10	-1.50784	1.19272
49351358	chr10:49351358:G:A	8.19518e-11	-1.20364	-2.51468e-10
49351731	chr10:49351731:T:C	1.9538e-11	-1.66674	-0.97067
49352178	chr10:49352178:A:G	1.13385e-10	-2.30037e-10	-0.878983
49353005	chr10:49353005:G:T	3.93145e-11	-1.78544	-0.152738
49353091	chr10:49353091:C:T	8.22902e-11	-2.30037e-10	-1.19952
49353186	chr10:49353186:G:A	2.85414e-10	-2.30037e-10	0.0441662
49353336	chr10:49353336:A:G	9.88886e-11	-2.30037e-10	-1.01578
49353462	chr10:49353462:T:C	8.30243e-11	-2.30037e-10	-1.19064
49353827	chr10:49353827:C:T	9.39552e-11	-2.30037e-10	-1.06695
49353839	chr10:49353839:C:T	8.77919e-11	-2.30037e-10	-1.1348
49354331	chr10:49354331:C:T	9.81388e-11	-2.30037e-10	-1.02339
49354465	chr10:49354465:CAA:C	4.26245e-11	-1.85734	-2.51468e-10
49354743	chr10:49354743:C:T	1.53132e-10	-0.196331	-0.382139
49354940	chr10:49354940:A:G	9.74137e-11	-2.30037e-10	-1.03081
49354941	chr10:49354941:G:A	1.26253e-11	-1.88185	-1.19222
49354969	chr10:49354969:A:G	8.67178e-11	-2.30037e-10	-1.14711
49355413	chr10:49355413:T:C	8.6736e-11	-2.30037e-10	-1.1469
49355466	chr10:49355466:A:G	3.35126e-11	-1.8603	-0.237553
49355563	chr10:49355563:A:G	2.8139e-11	-1.90957	-0.363049
49355899	chr10:49355899:T:C	2.13288e-10	-2.30037e-10	-0.247131
49356360	chr10:49356360:T:C	1.53083e-10	-2.30037e-10	-0.578796
49356367	chr10:49356367:T:C	1.12632e-10	-2.30037e-10	-0.885648
49356586	chr10:49356586:G:A	9.44681e-11	0.061595	-1.12311
49356680	chr10:49356680:T:C	3.41761e-11	-1.8564	-0.221847
49356783	chr10:49356783:C:T	1.01075e-10	-2.30037e-10	-0.993911
49356784	chr10:49356784:G:A	4.03485e-11	-1.91222	-2.51468e-10
49356834	chr10:49356834:A:G	1.32966e-09	1.5829	-2.51468e-10
49356904	chr10:49356904:T:C	7.60465e-11	-1.85713	0.578705
49357294	chr10:49357294:C:T	1.34733e-11	-1.85066	-1.1584
49357326	chr10:49357326:TTC:T	4.10027e-11	-1.81694	-0.0791916
49357530	chr10:49357530:G:A	1.34179e-10	0.357883	-1.06848
49357745	chr10:49357745:T:C	8.87771e-11	-2.30037e-10	-1.12364
49357777	chr10:49357777:C:T	7.67415e-11	-0.888486	-0.380844
49358018	chr10:49358018:T:C	2.74108e-09	-2.30037e-10	2.30633
49358571	chr10:49358571:AC:A	1.32881e-10	0.406211	-1.12653
49358742	chr10:49358742:T:G	1.39888e-10	-0.170196	-0.498738
49358804	chr10:49358804:T:A	1.34818e-11	-1.84009	-1.16834
49358851	chr10:49358851:A:G	8.52038e-10	-2.30037e-10	1.13786
49358967	chr10:49358967:G:T	1.07507e-10	0.215712	-1.14793
49358980	chr10:49358980:G:A	8.64326e-11	-2.30037e-10	-1.15041
49358987	chr10:49358987:A:G	2.9824e-11	-1.81347	-0.400986
49359139	chr10:49359139:C:T	2.9502e-11	-1.81253	-0.412788
49359200	chr10:49359200:A:G	2.96424e-11	-1.82009	-0.400481
49359439	chr10:49359439:T:C	2.9644e-11	-1.8129	-0.407617
49359447	chr10:49359447:G:A	3.55202e-11	-1.86398	-0.175689
49360053	chr10:49360053:C:T	5.483e-11	-1.82324	0.21771
49360228	chr10:49360228:T:C	1.37861e-10	0.369119	-1.05264
49360528	chr10:49360528:C:T	1.29257e-11	-1.89968	-1.15088
49360769	chr10:49360769:G:A	1.22007e-10	0.393944	-1.19964
49361204	chr10:49361204:T:A	1.40824e-10	-0.235261	-0.426998
49361241	chr10:49361241:G:A	1.51708e-10	-0.153576	-0.434237
49361286	chr10:49361286:A:G	8.26454e-11	-2.30037e-10	-1.19521
49361481	chr10:49361481:T:C	3.03226e-11	-1.83319	-0.364689
49362003	chr10:49362003:C:T	8.64202e-11	-2.30037e-10	-1.15055
49362043	chr10:49362043:G:A	8.53666e-11	-2.30037e-10	-1.16282
49362054	chr10:49362054:A:G	3.69651e-11	-1.81567	-0.184126
49362160	chr10:49362160:C:T	2.99114e-11	-1.88513	-0.326402
49362376	chr10:49362376:G:A	1.47707e-10	0.582269	-1.19681
49362438	chr10:49362438:C:T	1.39903e-10	-1.71781	1.04899
49362499	chr10:49362499:C:T	1.94149e-10	-1.70461	1.36347
49363078	chr10:49363078:A:C	3.66515e-10	-2.30037e-10	0.294265
49363775	chr10:49363775:G:T	1.26294e-11	-1.90595	-1.1678
49363896	chr10:49363896:A:G	6.89384e-11	-0.914612	-0.461947
49364485	chr10:49364485:C:A	1.0512e-10	-2.30037e-10	-0.954668
49364817	chr10:49364817:C:T	1.04367e-10	-1.86431	0.902445
49365111	chr10:49365111:T:TA	2.55766e-11	-1.85111	-0.516989
49365148	chr10:49365148:C:T	8.24947e-11	-2.30037e-10	-1.19704
49365227	chr10:49365227:T:C	5.72561e-11	-1.56224	-2.51468e-10
49365459	chr10:49365459:C:A	2.73795e-11	-1.88676	-0.413216
49365461	chr10:49365461:C:T	1.73406e-10	-2.30037e-10	-0.45414
49365623	chr10:49365623:C:T	2.40042e-11	-1.84533	-0.586215
49365816	chr10:49365816:C:T	1.49551e-10	-2.30037e-10	-0.602137
49365923	chr10:49365923:G:A	4.20559e-11	-1.84884	-0.021936
49365949	chr10:49365949:C:T	2.41445e-11	-1.84619	-0.579531
49366657	chr10:49366657:T:C	2.54779e-11	-1.84072	-0.53124
49366876	chr10:49366876:G:A	2.76399e-11	-1.86607	-0.424439
49368127	chr10:49368127:G:A	2.36466e-11	-1.89072	-0.555838
49368588	chr10:49368588:C:T	1.76092e-11	-1.62069	-1.12067
49369036	chr10:49369036:C:T	1.03577e-10	-2.30037e-10	-0.969462
49369105	chr10:49369105:C:T	2.32218e-11	-1.84544	-0.61924
49369859	chr10:49369859:C:T	2.17491e-11	-1.84111	-0.689091
49369910	chr10:49369910:T:C	2.19411e-11	-1.84539	-0.676026
49369931	chr10:49369931:C:T	1.64267e-11	-1.88124	-0.929629
49370170	chr10:49370170:C:A	8.22212e-11	-2.30037e-10	-1.20036
49370174	chr10:49370174:A:G	2.75169e-11	-1.91574	-0.379232
49370276	chr10:49370276:G:A	1.67687e-11	-1.87458	-0.915674
49370398	chr10:49370398:CCTT:C	2.15214e-11	-1.84716	-0.69357
49370438	chr10:49370438:A:G	2.16323e-11	-1.84482	-0.690771
49370516	chr10:49370516:T:C	4.01045e-11	-1.91828	-2.51468e-10
49370520	chr10:49370520:TGCAGGTGGAC:T	8.25451e-11	-2.30037e-10	-1.19643
49370701	chr10:49370701:G:A	1.6536e-11	-1.88856	-0.915674
49371035	chr10:49371035:C:G	1.8422e-11	-1.57755	-1.11868
49371132	chr10:49371132:T:G	1.91495e-11	-1.90344	-0.754054
49371426	chr10:49371426:G:A	1.65711e-11	-1.88644	-0.915674
49371561	chr10:49371561:G:A	2.74931e-11	-1.86387	-0.431973
49372340	chr10:49372340:A:G	8.24188e-11	-2.30037e-10	-1.19796
49372441	chr10:49372441:G:A	8.7594e-11	-2.30037e-10	-1.13706
49372681	chr10:49372681:C:T	8.264e-11	-2.30037e-10	-1.19528
49372702	chr10:49372702:T:A	1.82049e-11	-1.88316	-0.824921
49372818	chr10:49372818:T:C	1.79917e-11	-1.8913	-0.828559
49372829	chr10:49372829:G:A	2.22228e-11	-1.85295	-0.655706
49374924	chr10:49374924:G:A	1.04852e-09	-2.30037e-10	1.34536
49375040	chr10:49375040:T:C	3.31934e-11	-1.88175	-0.225668
49375102	chr10:49375102:T:A	5.5276e-11	-1.89721	0.299772
49375472	chr10:49375472:T:C	6.98654e-11	-1.89012	0.526912
49375529	chr10:49375529:G:A	3.6871e-11	-1.88566	-0.116684
49375870	chr10:49375870:G:A	3.9428e-11	-1.84067	-0.0946231
49376000	chr10:49376000:G:A	8.23529e-11	-2.30037e-10	-1.19876
49376135	chr10:49376135:C:T	9.67144e-11	-2.30037e-10	-1.03801
49376357	chr10:49376357:G:A	8.23529e-11	-2.30037e-10	-1.19876
49376370	chr10:49376370:C:T	8.23529e-11	-2.30037e-10	-1.19876
49376437	chr10:49376437:T:C	1.55177e-09	-2.30037e-10	1.73738
49376544	chr10:49376544:C:G	8.49027e-11	-2.30037e-10	-1.16827
49376738	chr10:49376738:T:C	1.4387e-10	-2.30037e-10	-0.64086
49377131	chr10:49377131:T:C	2.04541e-11	-1.8449	-0.746691
49377213	chr10:49377213:G:A	8.65502e-11	-2.30037e-10	-1.14905
49377892	chr10:49377892:C:A	8.24465e-11	-2.30037e-10	-1.19762
49377893	chr10:49377893:T:G	8.24301e-11	-2.30037e-10	-1.19782
49377986	chr10:49377986:G:A	8.23544e-11	-2.30037e-10	-1.19874
49378148	chr10:49378148:T:C	9.21673e-11	-2.30037e-10	-1.08617
49378991	chr10:49378991:G:A	3.62642e-11	-1.84514	-0.173802
49379242	chr10:49379242:G:A	3.0331e-11	-1.83071	-0.366893
49379244	chr10:49379244:T:C	1.44857e-10	-2.30037e-10	-0.634026
49379280	chr10:49379280:C:T	2.02297e-11	-1.4726	-1.13002
49379332	chr10:49379332:T:C	3.62842e-11	-1.33586	-0.682527
49379776	chr10:49379776:A:G	2.02117e-11	-1.84826	-0.755246
49379911	chr10:49379911:T:C	3.79357e-11	-1.88	-0.0938834
49380052	chr10:49380052:C:T	1.96069e-10	-0.331306	-2.51468e-10
49380190	chr10:49380190:G:A	8.47295e-11	-2.30037e-10	-1.17031
49380479	chr10:49380479:A:G	3.30659e-11	-1.90887	-0.202405
49380793	chr10:49380793:G:A	8.23529e-11	-2.30037e-10	-1.19876
49380857	chr10:49380857:A:G	7.84446e-11	-1.88448	0.637098
49380944	chr10:49380944:T:C	1.02215e-10	-0.617883	-0.364808
49381326	chr10:49381326:C:T	7.61337e-11	-1.9124	0.635114
49381675	chr10:49381675:G:T	9.12281e-11	-2.30037e-10	-1.09641
49381697	chr10:49381697:A:G	1.29705e-09	-2.30037e-10	1.55808
49382087	chr10:49382087:C:T	8.48245e-11	-2.30037e-10	-1.16919
49382198	chr10:49382198:C:T	8.44569e-11	-2.30037e-10	-1.17353
49382352	chr10:49382352:T:C	3.06828e-10	-2.30037e-10	0.116515
49382832	chr10:49382832:A:G	8.81908e-11	-2.30037e-10	-1.13027
49383159	chr10:49383159:C:T	5.93436e-11	-1.52643	-2.51468e-10
49383235	chr10:49383235:A:G	1.73269e-11	-1.59804	-1.15948
49383642	chr10:49383642:G:A	9.14758e-11	-2.30037e-10	-1.0937
49383709	chr10:49383709:C:A	1.15471e-10	-2.30037e-10	-0.860752
49384022	chr10:49384022:C:T	8.43308e-11	-2.30037e-10	-1.17503
49384177	chr10:49384177:T:C	8.38512e-11	-2.30037e-10	-1.18073
49384311	chr10:49384311:G:A	2.02851e-10	-2.30037e-10	-0.2973
49384397	chr10:49384397:A:G	1.20294e-10	-2.30037e-10	-0.819836
49384463	chr10:49384463:C:T	8.28507e-11	-2.30037e-10	-1.19273
49384596	chr10:49384596:G:T	1.1154e-10	-2.30037e-10	-0.895394
49384617	chr10:49384617:T:C	2.14698e-11	-1.91313	-0.629995
49384773	chr10:49384773:C:T	1.9484e-11	-1.90645	-0.733733
49384933	chr10:49384933:AGAT:A	1.14525e-10	-2.30037e-10	-0.868977
49385045	chr10:49385045:A:G	1.73186e-11	-1.66716	-1.09083
49385164	chr10:49385164:G:C	1.07585e-10	-2.30037e-10	-0.931495
49386006	chr10:49386006:C:T	2.38373e-11	-1.86777	-0.570753
49386223	chr10:49386223:G:C	2.24996e-10	-2.30037e-10	-0.19369
49386322	chr10:49386322:T:G	2.57082e-11	-1.60846	-0.754502
49387019	chr10:49387019:C:T	9.6162e-11	-2.30037e-10	-1.04374
49387295	chr10:49387295:A:G	1.86165e-11	-1.91877	-0.76695
49387601	chr10:49387601:C:T	3.68705e-10	-2.30037e-10	0.300224
49387674	chr10:49387674:AAAAGACAGAAAG:A	4.03401e-11	-1.91243	-2.51468e-10
49388024	chr10:49388024:T:C	1.14571e-10	-2.30037e-10	-0.868581
49388386	chr10:49388386:C:T	1.12049e-10	-2.30037e-10	-0.890833
49388668	chr10:49388668:C:A	3.3173e-11	-1.83941	-0.268628
49388880	chr10:49388880:C:A	9.79374e-11	-2.30037e-10	-1.02544
49389324	chr10:49389324:A:G	8.2295e-11	-2.30037e-10	-1.19946
49389350	chr10:49389350:T:C	8.2532e-11	-2.30037e-10	-1.19659
49389664	chr10:49389664:A:G	4.22109e-11	-1.86709	-2.51468e-10
49390374	chr10:49390374:T:C	1.71345e-11	-1.64785	-1.12083
49390811	chr10:49390811:A:T	9.01479e-11	-2.30037e-10	-1.10832
49390816	chr10:49390816:GT:G	3.79466e-11	-0.952016	-1.02158
49391308	chr10:49391308:C:T	1.13737e-10	-2.30037e-10	-0.875884
49391590	chr10:49391590:C:A	8.23053e-11	-2.30037e-10	-1.19934
49392171	chr10:49392171:A:G	1.51375e-11	-1.91763	-0.974973
49392523	chr10:49392523:T:C	1.06403e-09	-2.30037e-10	1.36005
49393146	chr10:49393146:A:T	1.72021e-11	-1.85238	-0.912359
49393935	chr10:49393935:C:T	8.47982e-11	-2.30037e-10	-1.1695
49394073	chr10:49394073:C:T	1.34e-11	-1.91769	-1.09683
49394432	chr10:49394432:C:T	8.95261e-11	-2.30037e-10	-1.11524
49394951	chr10:49394951:G:A	1.61424e-11	-1.7075	-1.12083
49395059	chr10:49395059:G:A	1.60329e-11	-1.90733	-0.927801
49395495	chr10:49395495:G:C	9.24283e-11	-2.30037e-10	-1.08334
49395842	chr10:49395842:G:A	1.08695e-10	-2.30037e-10	-0.921225
49396420	chr10:49396420:G:C	1.09557e-10	-2.30037e-10	-0.913327
49396457	chr10:49396457:G:T	2.68468e-11	-1.91837	-0.401257
49396580	chr10:49396580:C:T	9.92333e-11	-2.30037e-10	-1.0123
49396665	chr10:49396665:G:A	2.79806e-11	-1.91622	-0.362041
49397319	chr10:49397319:C:T	2.09234e-11	-1.58287	-0.986035
49397357	chr10:49397357:C:T	8.26885e-11	-2.30037e-10	-1.19469
49397892	chr10:49397892:G:A	2.85669e-11	-1.91057	-0.346951
49398394	chr10:49398394:G:A	4.05301e-11	-1.90773	-2.51468e-10
49398453	chr10:49398453:A:T	1.13786e-10	-2.30037e-10	-0.875457
49398482	chr10:49398482:C:T	1.58275e-11	-1.77323	-1.0748
49398913	chr10:49398913:C:T	4.35467e-10	-2.30037e-10	0.466646
49399258	chr10:49399258:C:T	4.0253e-11	-1.91459	-2.51468e-10
49399318	chr10:49399318:G:A	8.84056e-11	-2.30037e-10	-1.12784
49399803	chr10:49399803:T:A	2.50167e-11	-1.91839	-0.471838
49400245	chr10:49400245:G:A	2.78928e-11	-1.91859	-0.362817
49400308	chr10:49400308:A:G	2.60238e-10	-2.30037e-10	-0.0481764
49400574	chr10:49400574:G:A	6.30824e-11	-1.46533	-2.51468e-10
49400863	chr10:49400863:G:A	1.44373e-10	-2.30037e-10	-0.637374
49401208	chr10:49401208:C:T	2.04463e-11	-1.58873	-1.00324
49401905	chr10:49401905:G:T	8.35287e-11	-2.30037e-10	-1.18458
49401962	chr10:49401962:G:A	1.9855e-11	-1.70721	-0.914108
49402168	chr10:49402168:C:T	1.32478e-11	-1.90797	-1.11797
49402173	chr10:49402173:TTC:T	1.97024e-11	-1.91393	-0.7151
49403280	chr10:49403280:T:C	8.71216e-11	-2.30037e-10	-1.14247
49403363	chr10:49403363:A:G	1.36537e-11	-1.79946	-1.1963
49403444	chr10:49403444:C:T	1.29555e-11	-1.85267	-1.19559
49403735	chr10:49403735:T:G	1.17702e-10	-2.30037e-10	-0.841615
49403924	chr10:49403924:C:T	1.74001e-10	-2.30037e-10	-0.450712
49403974	chr10:49403974:T:C	9.8998e-11	-2.30037e-10	-1.01467
49404215	chr10:49404215:G:A	1.5886e-11	-1.9044	-0.939933
49404262	chr10:49404262:C:T	1.34814e-10	-2.30037e-10	-0.705874
49404701	chr10:49404701:G:A	2.35095e-11	-1.87112	-0.581248
49404735	chr10:49404735:G:A	8.25077e-11	-2.30037e-10	-1.19688
49404785	chr10:49404785:C:G	8.41512e-11	-2.30037e-10	-1.17716
49404830	chr10:49404830:C:T	8.8773e-11	-2.30037e-10	-1.12369
49404968	chr10:49404968:G:A	8.96296e-11	-2.30037e-10	-1.11409
49405030	chr10:49405030:G:T	2.17015e-10	-2.30037e-10	-0.229808
49405314	chr10:49405314:T:A	9.37769e-11	-2.30037e-10	-1.06885
49405327	chr10:49405327:A:G	1.69937e-11	-1.6104	-1.16653
49405490	chr10:49405490:G:T	9.37121e-11	-2.30037e-10	-1.06955
49405543	chr10:49405543:C:T	6.90399e-11	-0.203494	-1.1716
49405796	chr10:49405796:T:C	6.98239e-11	-0.29009	-1.07371
49406119	chr10:49406119:G:A	1.08213e-10	-2.30037e-10	-0.925673
49406289	chr10:49406289:C:T	1.43006e-10	-2.30037e-10	-0.646889
49406368	chr10:49406368:T:G	1.15475e-10	-2.30037e-10	-0.860723
49406470	chr10:49406470:A:G	8.25957e-11	-2.30037e-10	-1.19582
49406635	chr10:49406635:T:C	1.01609e-10	-2.30037e-10	-0.988645
49406918	chr10:49406918:G:C	9.50515e-11	-0.586107	-0.469247
49407041	chr10:49407041:A:G	1.4276e-10	-0.412236	-0.236369
49407760	chr10:49407760:G:A	2.01631e-11	-1.43929	-1.16663
49408240	chr10:49408240:G:A	2.90563e-11	-1.8499	-0.390641
49408416	chr10:49408416:T:G	8.81626e-11	-2.30037e-10	-1.13059
49408482	chr10:49408482:T:C	2.76944e-11	-1.59746	-0.691087
49408653	chr10:49408653:T:C	2.87646e-11	-1.57093	-0.679702
49408704	chr10:49408704:C:T	1.79914e-10	-2.30037e-10	-0.417293
49408963	chr10:49408963:G:A	3.55457e-11	-1.11643	-0.922526
49408969	chr10:49408969:G:A	8.74923e-11	-2.30037e-10	-1.13822
49409008	chr10:49409008:G:A	2.78318e-11	-1.4928	-0.790792
49409080	chr10:49409080:C:T	1.72872e-10	-2.30037e-10	-0.457224
49409120	chr10:49409120:T:C	2.53924e-11	-1.58374	-0.791582
49409540	chr10:49409540:A:G	9.41206e-11	-2.30037e-10	-1.0652
49409575	chr10:49409575:C:A	2.26617e-10	-0.186512	-2.51468e-10
49409790	chr10:49409790:T:C	6.08206e-10	-2.30037e-10	0.800741
49409887	chr10:49409887:C:G	1.23046e-11	-1.90047	-1.19933
49410035	chr10:49410035:G:A	9.67803e-10	-2.30037e-10	1.26526
49410064	chr10:49410064:G:A	4.77214e-10	-2.30037e-10	0.558193
49410206	chr10:49410206:C:CA	1.97161e-10	-2.30037e-10	-0.325751
49410302	chr10:49410302:T:G	1.49104e-11	-1.71131	-1.1964
49410371	chr10:49410371:TG:T	1.49403e-11	-1.70931	-1.1964
49410396	chr10:49410396:C:T	1.11344e-09	-2.30037e-10	1.40544
49410926	chr10:49410926:C:T	8.58971e-11	-2.30037e-10	-1.15662
49411432	chr10:49411432:C:T	9.2369e-11	-2.30037e-10	-1.08398
49411980	chr10:49411980:C:A	1.08951e-10	-1.55546	0.636577
49412120	chr10:49412120:G:A	4.04237e-11	-1.91036	-2.51468e-10
49412236	chr10:49412236:G:A	9.13315e-11	-2.30037e-10	-1.09528
49412288	chr10:49412288:G:A	4.84034e-11	-1.7302	-2.51468e-10
49412894	chr10:49412894:T:C	9.23322e-11	-2.30037e-10	-1.08438
49413033	chr10:49413033:G:A	8.57179e-11	-2.30037e-10	-1.15871
49413127	chr10:49413127:A:T	8.41322e-11	-2.30037e-10	-1.17738
49413373	chr10:49413373:A:G	1.32394e-10	-2.30037e-10	-0.723994
49413555	chr10:49413555:C:T	2.16679e-11	-1.44322	-1.09072
49413697	chr10:49413697:A:G	1.37196e-11	-1.79042	-1.20052
49413721	chr10:49413721:C:T	8.59855e-11	-2.30037e-10	-1.15559
49413800	chr10:49413800:T:A	5.03716e-11	-1.69035	-2.51468e-10
49413813	chr10:49413813:A:C	3.10642e-11	-1.52203	-0.651687
49414042	chr10:49414042:CATTG:C	1.56683e-11	-1.75705	-1.10108
49414219	chr10:49414219:A:G	8.27528e-11	-2.30037e-10	-1.19392
49414466	chr10:49414466:G:A	1.55509e-11	-1.6668	-1.19885
49414491	chr10:49414491:G:A	8.57148e-11	-1.15875	-2.51468e-10
49414812	chr10:49414812:A:G	4.18093e-10	-2.30037e-10	0.425931
49415081	chr10:49415081:G:A	1.2721e-10	-2.30037e-10	-0.763936
49415272	chr10:49415272:G:A	1.57375e-11	-1.70229	-1.15144
49415488	chr10:49415488:T:C	1.01685e-09	-2.30037e-10	1.31469
49415743	chr10:49415743:T:C	8.30375e-11	-2.30037e-10	-1.19048
49415784	chr10:49415784:C:G	2.13577e-11	-1.77846	-0.769895
49415849	chr10:49415849:T:C	1.59807e-11	-1.68793	-1.15046
49415905	chr10:49415905:A:G	8.69478e-11	-1.14447	-2.51468e-10
49415977	chr10:49415977:T:A	2.11535e-11	-1.39693	-1.16104
49415978	chr10:49415978:C:A	2.14038e-11	-1.3851	-1.1611
49416039	chr10:49416039:A:G	1.57976e-11	-1.69947	-1.15045
49416046	chr10:49416046:C:T	1.59914e-11	-1.68363	-1.15409
49416138	chr10:49416138:G:A	9.44766e-11	-2.30037e-10	-1.06142
49417031	chr10:49417031:G:A	2.46736e-11	-1.25233	-1.1517
49417205	chr10:49417205:A:G	1.59998e-11	-1.71545	-1.12175
49417785	chr10:49417785:T:A	8.23003e-11	-2.30037e-10	-1.1994
49417831	chr10:49417831:T:C	7.32017e-11	-1.31655	-2.51468e-10
49417950	chr10:49417950:C:T	9.84249e-11	-2.30037e-10	-1.02048
49418047	chr10:49418047:A:G	1.56779e-11	-1.6796	-1.17792
49418084	chr10:49418084:A:G	8.57043e-11	-2.30037e-10	-1.15887
49418365	chr10:49418365:AC:A	1.68517e-11	-1.69288	-1.09244
49418386	chr10:49418386:A:C	9.79708e-11	-2.30037e-10	-1.0251
49418958	chr10:49418958:C:T	1.17469e-10	-2.30037e-10	-0.843596
49419074	chr10:49419074:C:T	8.44787e-11	-2.30037e-10	-1.17327
49419332	chr10:49419332:T:C	1.70747e-11	-1.66109	-1.11108
49419360	chr10:49419360:G:A	1.70636e-11	-1.64762	-1.1252
49419470	chr10:49419470:G:A	2.21463e-10	-2.30037e-10	-0.209515
49419865	chr10:49419865:G:A	1.54845e-11	-1.67126	-1.19867
49419934	chr10:49419934:C:T	1.00508e-10	-2.30037e-10	-0.999532
49420113	chr10:49420113:T:C	9.77969e-11	-2.30037e-10	-1.02688
49420241	chr10:49420241:C:T	1.70392e-11	-1.65134	-1.12291
49420283	chr10:49420283:G:A	8.24283e-11	-2.30037e-10	-1.19784
49420335	chr10:49420335:G:A	8.83112e-11	-2.30037e-10	-1.12891
49420414	chr10:49420414:C:T	9.48965e-11	-2.30037e-10	-1.05699
49420513	chr10:49420513:G:A	1.70093e-11	-1.65638	-1.11963
49421033	chr10:49421033:T:C	1.69173e-11	-1.65749	-1.12394
49421166	chr10:49421166:T:G	9.76616e-11	-2.30037e-10	-1.02826
49421337	chr10:49421337:G:A	1.58534e-11	-1.657	-1.18938
49421463	chr10:49421463:A:G	1.03022e-10	-2.30037e-10	-0.97483
49421768	chr10:49421768:T:G	8.51703e-11	-2.30037e-10	-1.16512
49421775	chr10:49421775:T:A	1.7133e-11	-1.65606	-1.11271
49421786	chr10:49421786:G:A	1.75418e-11	-1.62789	-1.1173
49421963	chr10:49421963:G:C	1.00841e-10	-2.30037e-10	-0.996229
49422059	chr10:49422059:T:G	1.72045e-11	-1.65304	-1.11156
49422207	chr10:49422207:T:C	1.54601e-11	-1.67975	-1.19176
49422361	chr10:49422361:G:A	9.17688e-11	-2.30037e-10	-1.0905
49422397	chr10:49422397:T:C	9.14962e-11	-2.30037e-10	-1.09348
49422585	chr10:49422585:T:C	4.28942e-11	-1.85104	-2.51468e-10
49422596	chr10:49422596:A:G	9.24878e-11	-2.30037e-10	-1.0827
49422746	chr10:49422746:C:G	1.56441e-11	-1.80436	-1.05533
49422927	chr10:49422927:G:A	8.57227e-11	-2.30037e-10	-1.15866
49423238	chr10:49423238:T:C	6.05675e-11	-1.50602	-2.51468e-10
49423358	chr10:49423358:A:G	8.56818e-11	-2.30037e-10	-1.15913
49423463	chr10:49423463:T:C	1.67839e-11	-1.66801	-1.12135
49423805	chr10:49423805:G:T	8.24752e-11	-2.30037e-10	-1.19728
49424119	chr10:49424119:G:A	2.19323e-11	-1.37783	-1.14398
49424269	chr10:49424269:C:T	5.57138e-11	-1.90281	0.31326
49424298	chr10:49424298:TA:T	1.69687e-11	-1.64844	-1.12996
49424656	chr10:49424656:G:A	8.46664e-11	-2.30037e-10	-1.17105
49424777	chr10:49424777:G:A	8.48795e-11	-2.30037e-10	-1.16854
49424990	chr10:49424990:T:C	8.16423e-10	-2.30037e-10	1.09516
49425001	chr10:49425001:C:T	4.21563e-11	-1.86839	-2.51468e-10
49425031	chr10:49425031:T:C	9.28387e-11	-2.30037e-10	-1.07891
49425340	chr10:49425340:G:A	1.80691e-11	-1.52778	-1.18779
49425386	chr10:49425386:C:T	1.44911e-11	-1.73592	-1.20032
49425424	chr10:49425424:G:A	1.15042e-10	-2.30037e-10	-0.864474
49425468	chr10:49425468:A:T	1.68245e-11	-1.65567	-1.13127
49425492	chr10:49425492:T:C	1.62536e-11	-1.62741	-1.19404
49425575	chr10:49425575:C:T	1.21314e-10	-0.318176	-0.493218
49425640	chr10:49425640:G:A	8.22675e-11	-2.30037e-10	-1.1998
49425677	chr10:49425677:G:T	9.04983e-11	-2.30037e-10	-1.10444
49425684	chr10:49425684:A:G	1.4885e-11	-1.71848	-1.19094
49425759	chr10:49425759:C:T	3.92344e-11	-1.72034	-0.219885
49426042	chr10:49426042:C:T	8.53282e-11	-2.30037e-10	-1.16327
49426070	chr10:49426070:C:T	1.95303e-11	-1.45888	-1.17892
49426119	chr10:49426119:C:G	4.43981e-11	-1.81658	-2.51468e-10
49426396	chr10:49426396:C:T	2.2067e-11	-1.60704	-0.908646
49426559	chr10:49426559:G:T	8.21963e-11	-2.30037e-10	-1.20066
49426725	chr10:49426725:T:G	5.84636e-11	-1.89361	0.352245
49426733	chr10:49426733:C:T	2.95776e-10	0.0798276	-2.51468e-10
49426804	chr10:49426804:T:C	9.09472e-11	-2.30037e-10	-1.09949
49426910	chr10:49426910:C:T	2.82317e-11	-1.2538	-1.01553
49427010	chr10:49427010:CCT:C	3.77061e-11	-1.67565	-0.304303
49427180	chr10:49427180:C:T	7.47559e-11	-1.11402	-0.181529
49427432	chr10:49427432:G:A	8.46163e-11	-2.30037e-10	-1.17165
49427539	chr10:49427539:T:C	8.23965e-11	-2.30037e-10	-1.19823
49427892	chr10:49427892:C:T	5.18112e-11	-1.26455	-0.397616
49428035	chr10:49428035:C:T	2.37016e-11	-1.81722	-0.627015
49428254	chr10:49428254:G:A	4.45092e-11	-0.640014	-1.17406
49428324	chr10:49428324:T:C	9.48553e-11	-2.30037e-10	-1.05742
49428552	chr10:49428552:C:T	7.40606e-11	-0.113816	-1.19107
49428624	chr10:49428624:CCT:C	9.70708e-11	-1.03433	-2.51468e-10
49428717	chr10:49428717:C:A	9.43993e-11	-2.30037e-10	-1.06224
49428839	chr10:49428839:G:A	8.57755e-11	-2.30037e-10	-1.15804
49429108	chr10:49429108:C:T	8.51243e-11	-2.30037e-10	-1.16566
49429252	chr10:49429252:G:A	1.63136e-11	-1.86941	-0.948364
49429489	chr10:49429489:C:T	4.71896e-11	-1.7556	-2.51468e-10
49429724	chr10:49429724:A:G	1.9179e-11	-1.90203	-0.753924
49429771	chr10:49429771:A:G	1.22735e-10	-2.30037e-10	-0.799748
49430094	chr10:49430094:T:C	4.17525e-11	-1.87801	-2.51468e-10
49430197	chr10:49430197:A:G	1.14384e-10	-2.30037e-10	-0.870215
49430508	chr10:49430508:G:A	9.24015e-11	-2.30037e-10	-1.08363
49431570	chr10:49431570:A:G	3.17076e-11	-1.27688	-0.876335
49431671	chr10:49431671:T:C	1.84377e-11	-1.60616	-1.08922
49432172	chr10:49432172:T:C	5.73669e-11	-1.56031	-2.51468e-10
49432226	chr10:49432226:T:C	2.62601e-11	-1.14533	-1.19639
49433326	chr10:49433326:A:T	1.18833e-10	-2.30037e-10	-0.832056
49433354	chr10:49433354:G:C	8.21974e-11	-2.30037e-10	-1.20065
49433361	chr10:49433361:G:A	2.51141e-11	-1.30621	-1.08013
49433571	chr10:49433571:C:T	8.28967e-11	-2.30037e-10	-1.19218
49434015	chr10:49434015:T:C	1.16341e-10	-2.30037e-10	-0.853248
49434432	chr10:49434432:T:C	2.34111e-11	-1.25949	-1.19707
49434447	chr10:49434447:A:G	1.95984e-11	-1.53467	-1.09966
49434641	chr10:49434641:T:C	8.45377e-11	-2.30037e-10	-1.17258
49434743	chr10:49434743:C:T	1.50201e-11	-1.85055	-1.04983
49434756	chr10:49434756:T:C	8.61843e-11	-2.30037e-10	-1.15329
49434896	chr10:49434896:C:T	8.22817e-11	-2.30037e-10	-1.19962
49435283	chr10:49435283:G:A	8.66481e-11	-2.30037e-10	-1.14792
49435446	chr10:49435446:C:G	3.31561e-10	-2.30037e-10	0.19404
49435452	chr10:49435452:T:C	1.24073e-11	-1.89111	-1.20038
49435565	chr10:49435565:G:C	1.61765e-11	-1.64634	-1.17987
49435769	chr10:49435769:C:T	2.91711e-11	-1.31782	-0.918778
49435931	chr10:49435931:G:A	8.41125e-11	-2.30037e-10	-1.17762
49436290	chr10:49436290:T:A	3.2123e-11	-1.2772	-0.862998
49436308	chr10:49436308:C:A	8.70035e-11	-2.30037e-10	-1.14383
49436670	chr10:49436670:G:A	8.2499e-11	-2.30037e-10	-1.19699
49437001	chr10:49437001:T:G	2.83799e-11	-1.41988	-0.844211
49437022	chr10:49437022:A:G	1.23967e-11	-1.89253	-1.19981
49437200	chr10:49437200:G:A	2.98383e-11	-1.36657	-0.84741
49437282	chr10:49437282:G:A	8.62075e-11	-2.30037e-10	-1.15302
49437538	chr10:49437538:G:A	8.31756e-11	-2.30037e-10	-1.18882
49437690	chr10:49437690:G:A	1.29393e-10	-2.30037e-10	-0.746918
49438596	chr10:49438596:A:G	1.29475e-10	-2.30037e-10	-0.746284
49438923	chr10:49438923:G:A	8.50443e-11	-2.30037e-10	-1.1666
49439153	chr10:49439153:C:T	4.85647e-11	-1.72688	-2.51468e-10
49439459	chr10:49439459:G:A	8.72329e-11	-2.30037e-10	-1.14119
49439608	chr10:49439608:G:A	1.27379e-10	-2.30037e-10	-0.762609
49439766	chr10:49439766:G:T	4.08892e-11	-1.89891	-2.51468e-10
49439783	chr10:49439783:G:A	8.21958e-11	-2.30037e-10	-1.20067
49439819	chr10:49439819:T:C	4.44987e-11	-1.17293	-0.641382
49439872	chr10:49439872:G:A	8.22435e-11	-2.30037e-10	-1.20009
49440369	chr10:49440369:T:C	2.36699e-10	-2.30037e-10	-0.142983
49441245	chr10:49441245:T:C	1.20933e-11	-1.91651	-1.20061
49441320	chr10:49441320:A:G	9.11219e-11	-2.30037e-10	-1.09757
49441533	chr10:49441533:T:C	1.21149e-11	-1.91681	-1.19853
49441707	chr10:49441707:A:T	1.20813e-11	-1.91789	-1.20023
49442000	chr10:49442000:T:C	8.28445e-11	-2.30037e-10	-1.19281
49442106	chr10:49442106:A:C	1.01047e-10	-2.30037e-10	-0.99419
49443062	chr10:49443062:G:C	1.0165e-10	-2.30037e-10	-0.988234
49443268	chr10:49443268:A:G	8.23169e-11	-2.30037e-10	-1.1992
49443363	chr10:49443363:A:G	1.22769e-11	-1.90493	-1.19713
49443460	chr10:49443460:C:A	4.01804e-11	-1.91639	-2.51468e-10
49443549	chr10:49443549:G:C	9.81916e-11	-2.30037e-10	-1.02285
49443807	chr10:49443807:T:G	8.53973e-11	-2.30037e-10	-1.16246
49444327	chr10:49444327:G:T	2.03416e-11	-1.58495	-1.01215
49444557	chr10:49444557:G:A	2.16419e-11	-1.91811	-0.617028
49445041	chr10:49445041:A:C	2.74918e-11	-1.44114	-0.854747
49445421	chr10:49445421:T:C	2.82778e-11	-1.40528	-0.862419
49445557	chr10:49445557:A:G	2.77496e-11	-1.19316	-1.09339
49446057	chr10:49446057:T:C	8.22934e-11	-2.30037e-10	-1.19948
49446253	chr10:49446253:ACACACC:A	1.31545e-11	-1.84107	-1.19194
49446498	chr10:49446498:G:A	1.38954e-11	-1.78866	-1.18956
49446572	chr10:49446572:C:T	8.24152e-11	-2.30037e-10	-1.198
49446575	chr10:49446575:G:A	2.84615e-11	-1.18891	-1.07231
49446594	chr10:49446594:G:C	8.84159e-11	-2.30037e-10	-1.12772
49446704	chr10:49446704:A:G	1.79721e-11	-1.91349	-0.807464
49447071	chr10:49447071:A:G	8.2343e-11	-2.30037e-10	-1.19888
49447101	chr10:49447101:A:G	8.23996e-11	-2.30037e-10	-1.19819
49447186	chr10:49447186:A:G	1.21391e-10	-2.30037e-10	-0.81076
49447560	chr10:49447560:G:A	8.22692e-11	-2.30037e-10	-1.19978
49447635	chr10:49447635:T:C	8.4954e-11	-2.30037e-10	-1.16766
49447845	chr10:49447845:C:T	8.87588e-11	-2.30037e-10	-1.12385
49448274	chr10:49448274:C:A	2.18401e-11	-1.86805	-0.657971
49448320	chr10:49448320:T:A	8.44198e-11	-2.30037e-10	-1.17397
49448501	chr10:49448501:T:C	2.24157e-11	-1.30004	-1.19997
49448525	chr10:49448525:C:T	1.97086e-11	-1.61271	-1.01601
49448550	chr10:49448550:T:C	8.87364e-11	-2.30037e-10	-1.1241
49448614	chr10:49448614:C:T	8.33038e-11	-2.30037e-10	-1.18728
49448968	chr10:49448968:A:G	8.94317e-11	-2.30037e-10	-1.1163
49449133	chr10:49449133:T:C	8.8381e-11	-2.30037e-10	-1.12812
49449472	chr10:49449472:T:C	1.15245e-10	-2.30037e-10	-0.862714
49449725	chr10:49449725:T:C	8.83667e-11	-2.30037e-10	-1.12828
49449769	chr10:49449769:C:T	1.61136e-11	-1.91785	-0.912264
49449913	chr10:49449913:C:T	8.22698e-11	-2.30037e-10	-1.19977
49450323	chr10:49450323:A:G	2.49203e-11	-1.22854	-1.16555
49450491	chr10:49450491:A:C	1.25124e-11	-1.88261	-1.20044
49450661	chr10:49450661:T:C	1.0732e-10	-2.30037e-10	-0.933959
49450675	chr10:49450675:TC:T	8.23002e-11	-2.30037e-10	-1.1994
49450866	chr10:49450866:C:T	1.0422e-10	-2.30037e-10	-0.963267
49450961	chr10:49450961:G:A	8.24504e-11	-2.30037e-10	-1.19758
49451216	chr10:49451216:T:C	1.10722e-10	-2.30037e-10	-0.902749
49451404	chr10:49451404:A:C	8.84451e-11	-2.30037e-10	-1.12739
49451457	chr10:49451457:C:T	8.55844e-11	-2.30037e-10	-1.16027
49451599	chr10:49451599:T:C	1.01662e-10	-2.30037e-10	-0.98812
49452087	chr10:49452087:G:A	8.60325e-11	-2.30037e-10	-1.15505
49452235	chr10:49452235:C:T	8.61379e-11	-2.30037e-10	-1.15382
49452463	chr10:49452463:T:C	2.69393e-11	-1.47954	-0.836651
49452546	chr10:49452546:T:C	1.06648e-10	-2.30037e-10	-0.940243
49452585	chr10:49452585:G:A	8.56561e-11	-2.30037e-10	-1.15943
49452731	chr10:49452731:CT:C	1.27343e-10	-2.30037e-10	-0.762886
49452775	chr10:49452775:C:G	2.56671e-11	-1.53293	-0.831635
49453507	chr10:49453507:C:T	8.60945e-11	-2.30037e-10	-1.15433
49453579	chr10:49453579:T:C	1.19585e-10	-2.30037e-10	-0.825744
49453597	chr10:49453597:A:G	8.33314e-11	-2.30037e-10	-1.18695
49453925	chr10:49453925:G:T	8.70942e-11	-2.30037e-10	-1.14278
49453981	chr10:49453981:T:A	8.47143e-11	-2.30037e-10	-1.17049
49454053	chr10:49454053:C:T	8.56622e-11	-2.30037e-10	-1.15936
49454338	chr10:49454338:G:C	1.32182e-10	-0.725597	-2.51468e-10
49454376	chr10:49454376:C:T	3.57744e-11	-1.49924	-0.533303
49454628	chr10:49454628:GGGCCCTTCACATTGCCATTCTGGAAGTGAAAATCTAAAAGATATTTCAATGTTA:G	8.30976e-11	-2.30037e-10	-1.18976
49454894	chr10:49454894:T:C	3.42638e-10	-2.30037e-10	0.226902
49455420	chr10:49455420:T:G	9.14166e-11	-2.30037e-10	-1.09435
49456660	chr10:49456660:A:G	1.13293e-10	-2.30037e-10	-0.879799
49456678	chr10:49456678:T:C	1.03982e-10	-2.30037e-10	-0.965559
49456696	chr10:49456696:G:A	1.07455e-10	-2.30037e-10	-0.932705
49456943	chr10:49456943:G:A	3.30879e-10	-2.30037e-10	0.19198
49457540	chr10:49457540:G:C	8.22058e-11	-2.30037e-10	-1.20055
49458436	chr10:49458436:G:C	4.12025e-11	-1.39261	-0.498662
49458762	chr10:49458762:A:G	1.21295e-11	-1.9174	-1.19673
49459059	chr10:49459059:T:C	1.75285e-11	-1.73953	-1.00642
49459183	chr10:49459183:C:T	1.0673e-10	-2.30037e-10	-0.939472
49459399	chr10:49459399:T:C	1.47299e-11	-1.71956	-1.20033
49460227	chr10:49460227:A:G	3.41495e-10	-2.30037e-10	0.223559
49461116	chr10:49461116:A:G	1.46962e-11	-1.8547	-1.06749
49461123	chr10:49461123:C:T	2.77207e-11	-1.19732	-1.09027
49461178	chr10:49461178:G:A	9.07168e-11	-2.30037e-10	-1.10203
49461263	chr10:49461263:A:G	1.19159e-10	-2.30037e-10	-0.829318
49461413	chr10:49461413:C:G	9.33379e-11	-2.30037e-10	-1.07355
49461687	chr10:49461687:T:C	1.45971e-11	-1.85639	-1.07257
49461748	chr10:49461748:A:C	2.31677e-11	-1.27224	-1.19478
49461774	chr10:49461774:C:T	1.64002e-11	-1.62214	-1.19034
49461840	chr10:49461840:T:C	3.71445e-11	-1.23406	-0.760895
49461846	chr10:49461846:T:A	4.28664e-11	-1.85168	-2.51468e-10
49461923	chr10:49461923:C:T	1.48812e-11	-1.85277	-1.05691
49462211	chr10:49462211:A:C	3.58397e-11	-1.30395	-0.72677
49462297	chr10:49462297:C:T	9.50688e-11	-2.30037e-10	-1.05517
49462312	chr10:49462312:G:A	8.95366e-11	-2.30037e-10	-1.11513
49462419	chr10:49462419:A:G	1.79339e-10	-2.30037e-10	-0.420496
49462544	chr10:49462544:C:T	2.80395e-11	-1.46154	-0.81462
49462837	chr10:49462837:T:C	8.35148e-11	-2.30037e-10	-1.18475
49463173	chr10:49463173:AAC:A	1.21358e-10	-2.30037e-10	-0.811025
49463700	chr10:49463700:C:A	9.76744e-11	-2.30037e-10	-1.02813
49463775	chr10:49463775:C:T	1.06335e-10	-2.30037e-10	-0.943182
49464743	chr10:49464743:G:T	1.05843e-10	-2.30037e-10	-0.947821
49464744	chr10:49464744:C:T	1.05843e-10	-2.30037e-10	-0.947821
49465054	chr10:49465054:AC:A	1.10762e-10	-2.30037e-10	-0.902393
49465332	chr10:49465332:C:T	2.96361e-11	-1.34544	-0.875339
49465337	chr10:49465337:T:C	2.44498e-11	-1.33042	-1.08273
49466980	chr10:49466980:C:T	1.10743e-10	-2.30037e-10	-0.902558
49467039	chr10:49467039:C:A	1.38815e-11	-1.78435	-1.19487
49467283	chr10:49467283:C:T	1.06711e-10	-2.30037e-10	-0.939648
49467522	chr10:49467522:G:C	4.56606e-11	-1.78854	-2.51468e-10
49467552	chr10:49467552:A:G	2.43309e-11	-1.22984	-1.18819
49468295	chr10:49468295:T:G	5.63474e-11	-1.57824	-2.51468e-10
49468701	chr10:49468701:A:C	9.38699e-11	-2.30037e-10	-1.06786
49468904	chr10:49468904:T:C	5.15171e-11	-1.66786	-2.51468e-10
49469068	chr10:49469068:G:A	8.27224e-11	-2.30037e-10	-1.19428
49469440	chr10:49469440:A:G	4.17502e-11	-1.87807	-2.51468e-10
49469705	chr10:49469705:T:C	1.06365e-10	-2.30037e-10	-0.942899
49470020	chr10:49470020:G:A	2.26936e-11	-1.42858	-1.05911
49470062	chr10:49470062:G:C	1.0673e-10	-2.30037e-10	-0.939472
49470301	chr10:49470301:G:A	9.85838e-11	-2.30037e-10	-1.01887
49470323	chr10:49470323:T:C	1.62216e-11	-1.71969	-1.10374
49470671	chr10:49470671:T:C	1.49272e-11	-1.73185	-1.17474
49470783	chr10:49470783:A:G	9.02763e-11	-2.30037e-10	-1.1069
49471642	chr10:49471642:C:T	1.15008e-10	-2.30037e-10	-0.864768
49471835	chr10:49471835:G:A	1.11461e-10	-2.30037e-10	-0.896103
49472799	chr10:49472799:T:C	8.94735e-11	-1.11583	-2.51468e-10
49472913	chr10:49472913:G:A	8.28171e-11	-2.30037e-10	-1.19314
49472987	chr10:49472987:G:A	3.67799e-11	-1.42755	-0.577268
49473111	chr10:49473111:A:G	8.32336e-11	-2.30037e-10	-1.18812
49474745	chr10:49474745:T:C	2.38402e-10	-2.30037e-10	-0.135814
49474751	chr10:49474751:A:G	1.85218e-11	-1.77084	-0.91998
49475044	chr10:49475044:G:C	1.14421e-10	-2.30037e-10	-0.869887
49475392	chr10:49475392:T:C	1.20758e-11	-1.91876	-1.19981
49475394	chr10:49475394:C:T	8.8381e-11	-2.30037e-10	-1.12812
49475625	chr10:49475625:G:A	4.41502e-10	-2.30037e-10	0.480409
49475762	chr10:49475762:T:C	1.06884e-10	-2.30037e-10	-0.938027
49475927	chr10:49475927:A:G	1.27225e-10	-2.30037e-10	-0.763813
49476182	chr10:49476182:A:G	2.45902e-11	-1.32252	-1.0849
49476628	chr10:49476628:C:T	4.1176e-11	-1.89192	-2.51468e-10
49476763	chr10:49476763:T:C	1.33099e-09	-2.30037e-10	1.5839
49477131	chr10:49477131:C:T	7.25704e-11	-1.32522	-2.51468e-10
49477718	chr10:49477718:G:A	4.98899e-10	-2.30037e-10	0.60263
49477926	chr10:49477926:T:C	8.83784e-11	-2.30037e-10	-1.12815
49478310	chr10:49478310:A:G	1.14885e-10	-2.30037e-10	-0.865842
49478508	chr10:49478508:G:A	1.285e-11	-1.8603	-1.19613
49478519	chr10:49478519:G:A	9.39089e-11	-2.30037e-10	-1.06745
49478565	chr10:49478565:AAAG:A	8.27488e-11	-2.30037e-10	-1.19396
49479479	chr10:49479479:AAAG:A	8.82751e-11	-2.30037e-10	-1.12931
49479675	chr10:49479675:C:T	3.04676e-11	-1.11005	-1.08306
49479880	chr10:49479880:G:A	1.14857e-10	-2.30037e-10	-0.866084
49479950	chr10:49479950:A:G	1.18992e-10	-2.30037e-10	-0.830718
49480400	chr10:49480400:A:G	7.65984e-10	-2.30037e-10	1.03139
49480609	chr10:49480609:A:C	1.20758e-11	-1.91861	-1.19996
49480712	chr10:49480712:C:T	2.61719e-10	-2.30037e-10	-0.0425031
49480774	chr10:49480774:TTC:T	1.49512e-11	-1.8647	-1.04028
49481342	chr10:49481342:A:T	8.9351e-11	-2.30037e-10	-1.1172
49481352	chr10:49481352:A:C	1.10719e-10	-2.30037e-10	-0.902775
49481463	chr10:49481463:T:C	2.4959e-10	-2.30037e-10	-0.0899554
49481485	chr10:49481485:T:C	1.16776e-10	-2.30037e-10	-0.849517
49481707	chr10:49481707:G:A	4.30216e-11	-1.84807	-2.51468e-10
49482425	chr10:49482425:A:T	7.37387e-11	-1.30924	-2.51468e-10
49482963	chr10:49482963:C:T	2.46707e-11	-1.51877	-0.885385
49482991	chr10:49482991:C:T	1.68856e-11	-1.77239	-1.01093
49483113	chr10:49483113:T:G	2.00435e-11	-1.84236	-0.769512
49483314	chr10:49483314:T:C	2.57985e-11	-1.91706	-0.442397
49484263	chr10:49484263:A:G	8.86462e-11	-2.30037e-10	-1.12512
49484300	chr10:49484300:A:G	2.20991e-11	-1.45534	-1.0589
49484666	chr10:49484666:GGAGTTA:G	1.4295e-10	-2.30037e-10	-0.647279
49484728	chr10:49484728:A:G	1.4069e-11	-1.77255	-1.19325
49484852	chr10:49484852:T:C	4.82419e-11	-1.73354	-2.51468e-10
49485304	chr10:49485304:C:T	1.25631e-11	-1.88316	-1.19585
49485535	chr10:49485535:G:A	8.31507e-11	-2.30037e-10	-1.18912
49485920	chr10:49485920:T:A	2.11169e-11	-1.50371	-1.05599
49486539	chr10:49486539:AAC:A	8.81148e-11	-2.30037e-10	-1.13113
49486738	chr10:49486738:T:C	1.36335e-10	-2.30037e-10	-0.694657
49487054	chr10:49487054:C:T	1.78324e-10	-2.30037e-10	-0.426168
49487562	chr10:49487562:ACCAT:A	8.37844e-11	-2.30037e-10	-1.18153
49487677	chr10:49487677:G:C	1.77946e-10	-2.30037e-10	-0.428291
49488869	chr10:49488869:C:T	8.27303e-11	-2.30037e-10	-1.19419
49490022	chr10:49490022:A:C	1.15327e-10	-2.30037e-10	-0.861999
49490651	chr10:49490651:A:C	2.57006e-11	-1.90939	-0.453866
49491135	chr10:49491135:T:C	1.07404e-10	-2.30037e-10	-0.933179
49491790	chr10:49491790:A:G	3.20236e-11	-1.064	-1.0793
49491890	chr10:49491890:A:G	8.28479e-11	-2.30037e-10	-1.19277
49492006	chr10:49492006:T:C	9.00219e-11	-2.30037e-10	-1.10972
49492142	chr10:49492142:G:T	8.46069e-11	-2.30037e-10	-1.17176
49492219	chr10:49492219:T:C	1.07195e-10	-2.30037e-10	-0.935126
49492289	chr10:49492289:C:T	2.62771e-11	-1.14053	-1.20054
49492396	chr10:49492396:G:A	9.97951e-11	-2.30037e-10	-1.00665
49492585	chr10:49492585:C:T	4.98899e-10	-2.30037e-10	0.60263
49492920	chr10:49492920:G:T	5.20694e-11	-1.6572	-2.51468e-10
49493091	chr10:49493091:A:G	8.22476e-11	-2.30037e-10	-1.20004
49493761	chr10:49493761:G:T	8.2322e-11	-2.30037e-10	-1.19913
49493811	chr10:49493811:T:A	9.14108e-11	-2.30037e-10	-1.09441
49493956	chr10:49493956:G:A	1.2275e-10	-2.30037e-10	-0.799619
49494178	chr10:49494178:G:A	1.06293e-10	-2.30037e-10	-0.943574
49494329	chr10:49494329:T:C	2.59138e-11	-1.64033	-0.714673
49494505	chr10:49494505:T:G	7.12006e-10	-2.30037e-10	0.958313
49494841	chr10:49494841:C:T	2.06618e-11	-1.70849	-0.872997
49495015	chr10:49495015:G:A	2.11825e-11	-1.89286	-0.663741
49495017	chr10:49495017:C:T	1.82548e-10	-2.30037e-10	-0.402761
49495184	chr10:49495184:G:A	1.43346e-11	-1.75884	-1.18826
49496045	chr10:49496045:C:G	2.07904e-11	-1.81869	-0.756591
49496100	chr10:49496100:A:G	1.51629e-11	-1.70841	-1.18251
49496637	chr10:49496637:G:A	1.30284e-11	-1.91871	-1.12394
49496787	chr10:49496787:G:A	1.38804e-11	-1.78416	-1.19513
49496991	chr10:49496991:G:A	1.93583e-11	-1.91804	-0.728612
49497048	chr10:49497048:G:A	1.4019e-11	-1.77957	-1.18979
49497558	chr10:49497558:C:T	2.29746e-11	-1.89405	-0.581336
49498403	chr10:49498403:G:A	8.9595e-11	-2.30037e-10	-1.11447
49498848	chr10:49498848:G:A	8.56528e-11	-2.30037e-10	-1.15947
49498941	chr10:49498941:G:A	1.72713e-11	-1.71826	-1.04246
49499644	chr10:49499644:T:C	2.73931e-10	-2.30037e-10	0.00310253
49499696	chr10:49499696:T:C	1.06293e-10	-2.30037e-10	-0.943574
49499726	chr10:49499726:G:T	1.12609e-10	-2.30037e-10	-0.885856
49499807	chr10:49499807:A:T	1.06293e-10	-2.30037e-10	-0.943574
49499893	chr10:49499893:A:G	1.23852e-11	-1.89382	-1.19945
49501690	chr10:49501690:C:T	8.36265e-11	-2.30037e-10	-1.18341
49502077	chr10:49502077:C:T	1.23755e-11	-1.89436	-1.19969
49502145	chr10:49502145:T:C	8.30782e-11	-2.30037e-10	-1.18999
49502574	chr10:49502574:G:A	1.22996e-11	-1.89962	-1.20059
49502597	chr10:49502597:G:A	1.60249e-10	-2.30037e-10	-0.533046
49502824	chr10:49502824:A:G	1.10237e-10	-2.30037e-10	-0.907138
49502870	chr10:49502870:C:G	5.38399e-11	-1.62376	-2.51468e-10
49502977	chr10:49502977:T:C	4.97901e-10	-2.30037e-10	0.600627
49503163	chr10:49503163:A:G	1.20859e-10	-2.30037e-10	-0.815147
49503394	chr10:49503394:A:G	2.27404e-11	-1.91276	-0.572876
49503510	chr10:49503510:G:A	8.27028e-11	-2.30037e-10	-1.19452
49503523	chr10:49503523:T:C	8.91638e-11	-2.30037e-10	-1.1193
49503734	chr10:49503734:A:T	8.23254e-11	-2.30037e-10	-1.19909
49504127	chr10:49504127:C:T	1.42772e-11	-1.75602	-1.1951
49504206	chr10:49504206:ACT:A	1.06229e-10	-2.30037e-10	-0.944174
49504413	chr10:49504413:T:G	8.23099e-11	-2.30037e-10	-1.19928
49504861	chr10:49504861:G:A	8.25259e-11	-2.30037e-10	-1.19666
49505297	chr10:49505297:T:C	1.14351e-10	-2.30037e-10	-0.870497
49506320	chr10:49506320:G:A	8.73994e-11	-2.30037e-10	-1.13928
49506680	chr10:49506680:A:T	8.36611e-11	-2.30037e-10	-1.183
49506725	chr10:49506725:CA:C	8.83223e-11	-2.30037e-10	-1.12878
49506851	chr10:49506851:AAAG:A	6.38244e-11	-1.45364	-2.51468e-10
49507149	chr10:49507149:A:G	2.41658e-11	-1.22891	-1.19592
49507226	chr10:49507226:C:T	1.13966e-10	-2.30037e-10	-0.873872
49508294	chr10:49508294:T:C	1.23708e-11	-1.89938	-1.19506
49508605	chr10:49508605:T:C	8.8381e-11	-2.30037e-10	-1.12812
49508860	chr10:49508860:A:G	8.22484e-11	-2.30037e-10	-1.20003
49509250	chr10:49509250:G:T	8.44466e-11	-2.30037e-10	-1.17365
49509540	chr10:49509540:C:T	1.71035e-11	-1.59217	-1.17831
49511048	chr10:49511048:A:G	1.4671e-11	-1.86176	-1.06214
49511637	chr10:49511637:G:A	8.8381e-11	-2.30037e-10	-1.12812
49511984	chr10:49511984:T:C	8.43757e-11	-2.30037e-10	-1.17449
49512025	chr10:49512025:G:T	4.98899e-10	-2.30037e-10	0.60263
49512038	chr10:49512038:G:A	1.75593e-09	-2.30037e-10	1.86098
49512346	chr10:49512346:T:C	1.06621e-10	-2.30037e-10	-0.940489
49512510	chr10:49512510:G:A	1.11461e-10	-2.30037e-10	-0.896103
49513079	chr10:49513079:T:G	8.22566e-11	-2.30037e-10	-1.19993
49514062	chr10:49514062:A:C	8.23023e-11	-2.30037e-10	-1.19937
49514779	chr10:49514779:T:G	1.93041e-11	-1.90823	-0.741226
49514826	chr10:49514826:G:C	1.17459e-10	-2.30037e-10	-0.843687
49514912	chr10:49514912:C:T	1.82247e-10	-2.30037e-10	-0.404408
49515271	chr10:49515271:A:T	8.32832e-11	-2.30037e-10	-1.18753
49515287	chr10:49515287:T:C	8.96961e-11	-2.30037e-10	-1.11335
49515638	chr10:49515638:G:A	2.62234e-11	-1.91456	-0.428558
49515779	chr10:49515779:G:C	3.65853e-10	-2.30037e-10	0.292459
49515970	chr10:49515970:C:T	9.38639e-11	-2.30037e-10	-1.06793
49516270	chr10:49516270:C:T	1.10706e-10	-2.30037e-10	-0.902891
49517296	chr10:49517296:A:T	4.54184e-11	-1.27115	-0.522706
49517406	chr10:49517406:A:C	1.16016e-10	-2.30037e-10	-0.856047
49517794	chr10:49517794:T:A	2.46662e-11	-1.20369	-1.20065
49517804	chr10:49517804:A:C	8.30278e-11	-2.30037e-10	-1.1906
49517938	chr10:49517938:A:G	8.30363e-11	-2.30037e-10	-1.1905
49518141	chr10:49518141:G:A	1.89492e-10	-2.30037e-10	-0.365424
49518423	chr10:49518423:C:T	4.09851e-11	-1.89656	-2.51468e-10
49518719	chr10:49518719:A:G	1.06293e-10	-2.30037e-10	-0.943574
49518844	chr10:49518844:T:C	1.51119e-11	-1.85724	-1.03705
49519310	chr10:49519310:T:C	3.85843e-11	-1.37672	-0.580207
49519496	chr10:49519496:C:T	4.15356e-11	-1.36391	-0.519315
49519603	chr10:49519603:G:A	8.38319e-11	-2.30037e-10	-1.18096
49519675	chr10:49519675:T:C	8.21966e-11	-2.30037e-10	-1.20066
49519741	chr10:49519741:C:T	2.4188e-11	-1.2233	-1.20062
49519848	chr10:49519848:G:A	9.74816e-11	-2.30037e-10	-1.03011
49519905	chr10:49519905:C:T	1.06347e-10	-2.30037e-10	-0.943063
49520281	chr10:49520281:A:G	1.41133e-11	-1.78042	-1.18223
49520325	chr10:49520325:C:A	2.22065e-11	-1.90824	-0.601151
49520374	chr10:49520374:T:C	2.53464e-11	-1.19205	-1.18508
49521337	chr10:49521337:T:C	1.07548e-10	-2.30037e-10	-0.931835
49521368	chr10:49521368:C:T	3.03589e-11	-1.10746	-1.08922
49521518	chr10:49521518:G:A	2.56066e-10	-0.0643376	-2.51468e-10
49521811	chr10:49521811:AG:A	8.23333e-11	-2.30037e-10	-1.199
49522134	chr10:49522134:T:C	2.58901e-11	-1.16989	-1.18602
49522205	chr10:49522205:A:G	1.78414e-10	-2.30037e-10	-0.425667
49522298	chr10:49522298:C:T	4.2942e-11	-1.84992	-2.51468e-10
49522312	chr10:49522312:T:C	8.21957e-11	-2.30037e-10	-1.20067
49522679	chr10:49522679:A:G	1.10731e-10	-2.30037e-10	-0.902671
49522983	chr10:49522983:C:T	2.38585e-11	-1.89376	-0.543873
49523055	chr10:49523055:C:T	8.94252e-11	-2.30037e-10	-1.11637
49523501	chr10:49523501:T:C	4.34744e-11	-1.8376	-2.51468e-10
49523581	chr10:49523581:C:T	1.15504e-10	-2.30037e-10	-0.860471
49523687	chr10:49523687:T:C	8.29921e-11	-2.30037e-10	-1.19103
49523796	chr10:49523796:C:T	1.2325e-10	-2.30037e-10	-0.79556
49523802	chr10:49523802:C:G	8.22322e-11	-2.30037e-10	-1.20023
49523839	chr10:49523839:G:A	1.45829e-11	-1.75361	-1.17631
49524093	chr10:49524093:C:T	4.05582e-11	-1.90704	-2.51468e-10
49524234	chr10:49524234:C:T	1.5309e-11	-1.73992	-1.14141
49524284	chr10:49524284:C:T	9.02768e-11	-2.30037e-10	-1.10689
49525181	chr10:49525181:T:C	1.46537e-11	-1.75756	-1.16752
49525235	chr10:49525235:G:GAA	2.45386e-10	-2.30037e-10	-0.106941
49525650	chr10:49525650:T:C	1.19119e-09	-2.30037e-10	1.47293
49525857	chr10:49525857:C:T	2.25656e-11	-1.5586	-0.934744
49525958	chr10:49525958:C:T	8.62269e-11	-2.30037e-10	-1.15279
49525971	chr10:49525971:T:A	9.94685e-10	-2.30037e-10	1.29265
49526316	chr10:49526316:C:CT	2.48753e-11	-1.2012	-1.1947
49526362	chr10:49526362:T:C	4.2909e-10	-2.30037e-10	0.451894
49526379	chr10:49526379:T:C	2.18922e-11	-1.91098	-0.612663
49526439	chr10:49526439:TA:T	1.67556e-10	-2.30037e-10	-0.488458
49526630	chr10:49526630:T:A	1.04007e-10	-2.30037e-10	-0.965319
49526640	chr10:49526640:C:T	5.19543e-11	-1.65941	-2.51468e-10
49526737	chr10:49526737:T:C	1.44094e-11	-1.76405	-1.17784
49527118	chr10:49527118:A:G	8.3334e-11	-2.30037e-10	-1.18692
49527504	chr10:49527504:G:A	1.41651e-11	-1.78057	-1.17842
49527572	chr10:49527572:G:A	1.5926e-11	-1.78542	-1.0564
49528014	chr10:49528014:T:C	1.28155e-10	-2.30037e-10	-0.75653
49528071	chr10:49528071:G:A	4.06105e-10	-2.30037e-10	0.396837
49528282	chr10:49528282:A:T	2.4666e-11	-1.2037	-1.20065
49528933	chr10:49528933:A:G	2.22203e-11	-1.42967	-1.0791
49529496	chr10:49529496:T:C	1.12307e-10	-2.30037e-10	-0.888541
49529849	chr10:49529849:T:C	2.44566e-10	-2.30037e-10	-0.110288
49529968	chr10:49529968:G:A	6.35084e-11	-1.4586	-2.51468e-10
49530101	chr10:49530101:G:A	1.03497e-10	-2.30037e-10	-0.970235
49530318	chr10:49530318:C:T	8.96961e-11	-2.30037e-10	-1.11335
49530401	chr10:49530401:T:C	4.41938e-11	-1.82119	-2.51468e-10
49530443	chr10:49530443:G:A	1.44408e-11	-1.75857	-1.18114
49530735	chr10:49530735:T:C	5.12866e-11	-1.67234	-2.51468e-10
49531070	chr10:49531070:A:G	1.21006e-11	-1.91731	-1.19921
49531164	chr10:49531164:G:A	8.37684e-11	-2.30037e-10	-1.18172
49531253	chr10:49531253:A:T	2.41969e-10	-2.30037e-10	-0.120964
49531282	chr10:49531282:G:A	1.06355e-10	-2.30037e-10	-0.942992
49531322	chr10:49531322:TACAGC:T	1.47137e-11	-1.84293	-1.07806
49531511	chr10:49531511:C:T	2.5844e-11	-1.63209	-0.725605
49531728	chr10:49531728:T:C	9.0813e-10	-2.30037e-10	1.20161
49531870	chr10:49531870:G:A	1.54754e-11	-1.90599	-0.96453
49531914	chr10:49531914:C:T	1.49459e-11	-1.81223	-1.09311
49531917	chr10:49531917:C:T	1.03479e-10	-2.30037e-10	-0.9704
49532097	chr10:49532097:A:G	2.60498e-11	-1.58486	-0.764906
49532554	chr10:49532554:C:T	2.38075e-11	-1.24499	-1.19479
49532830	chr10:49532830:G:C	2.43259e-11	-1.66903	-0.749199
49533037	chr10:49533037:A:G	1.50269e-11	-1.83604	-1.06389
49533134	chr10:49533134:G:A	1.44565e-11	-1.76664	-1.17199
49533205	chr10:49533205:A:C	1.50732e-11	-1.8321	-1.06475
49533358	chr10:49533358:T:C	8.22476e-11	-2.30037e-10	-1.20004
49533383	chr10:49533383:T:C	3.08516e-11	-1.36233	-0.818258
49533393	chr10:49533393:G:A	2.35762e-10	-2.30037e-10	-0.146951
49533531	chr10:49533531:C:T	1.03886e-10	-2.30037e-10	-0.966482
49533617	chr10:49533617:GATA:G	9.02722e-11	-2.30037e-10	-1.10694
49533645	chr10:49533645:T:C	1.58424e-11	-1.77571	-1.07137
49534064	chr10:49534064:G:A	8.26008e-11	-2.30037e-10	-1.19575
49534407	chr10:49534407:A:G	2.63382e-11	-1.91269	-0.426065
49534417	chr10:49534417:G:T	8.34795e-11	-2.30037e-10	-1.18517
49534432	chr10:49534432:T:C	1.26821e-10	-2.30037e-10	-0.766995
49534565	chr10:49534565:A:G	1.46376e-11	-1.74864	-1.17754
49534605	chr10:49534605:G:A	1.2456e-11	-1.91046	-1.17711
49534846	chr10:49534846:A:G	3.63642e-11	-1.87445	-0.14174
49534961	chr10:49534961:C:G	1.06293e-10	-2.30037e-10	-0.943574
49535038	chr10:49535038:T:C	1.15836e-09	-2.30037e-10	1.44499
49535042	chr10:49535042:G:A	2.49728e-11	-1.64537	-0.74661
49535158	chr10:49535158:T:C	1.0673e-10	-2.30037e-10	-0.939472
49535187	chr10:49535187:G:A	8.28645e-11	-2.30037e-10	-1.19257
49535279	chr10:49535279:C:A	8.2493e-11	-2.30037e-10	-1.19706
49535314	chr10:49535314:G:A	4.28605e-11	-1.85182	-2.51468e-10
49536107	chr10:49536107:ACT:A	1.57519e-11	-1.80657	-1.04624
49536260	chr10:49536260:G:A	2.0167e-11	-1.91803	-0.687692
49536335	chr10:49536335:C:A	1.05599e-10	-2.30037e-10	-0.950128
49536528	chr10:49536528:A:C	1.58403e-11	-1.80111	-1.04611
49537217	chr10:49537217:G:A	1.05475e-09	-2.30037e-10	1.35129
49537814	chr10:49537814:C:A	9.63727e-11	-2.30037e-10	-1.04155
49538178	chr10:49538178:C:A	1.36937e-10	-0.690253	-2.51468e-10
49538730	chr10:49538730:C:G	2.15137e-11	-1.38585	-1.15524
49538810	chr10:49538810:A:G	1.24348e-11	-1.90099	-1.18828
49539025	chr10:49539025:C:A	2.10259e-11	-1.40211	-1.16191
49540228	chr10:49540228:G:A	1.82117e-11	-1.71171	-0.996002
49540304	chr10:49540304:T:G	1.32258e-11	-1.90588	-1.12172
49540856	chr10:49540856:T:C	1.29745e-11	-1.90371	-1.14307
49540865	chr10:49540865:G:A	1.3782e-11	-1.78933	-1.19709
49540890	chr10:49540890:A:AACT	2.39152e-10	-2.30037e-10	-0.132675
49541047	chr10:49541047:C:T	3.94072e-11	-1.65102	-0.284802
49541122	chr10:49541122:A:G	1.29521e-11	-1.89661	-1.15191
49541245	chr10:49541245:G:A	1.31049e-11	-1.90598	-1.1308
49541694	chr10:49541694:C:T	1.31819e-11	-1.902	-1.12893
49542076	chr10:49542076:C:G	8.46148e-11	-2.30037e-10	-1.17166
49542190	chr10:49542190:T:G	8.23774e-11	-2.30037e-10	-1.19846
49542237	chr10:49542237:C:T	4.40868e-11	-1.82361	-2.51468e-10
49542292	chr10:49542292:A:G	1.28547e-11	-1.90721	-1.14885
49542896	chr10:49542896:C:T	1.27144e-10	-2.30037e-10	-0.764449
49542978	chr10:49542978:T:C	4.15823e-11	-1.8821	-2.51468e-10
49543180	chr10:49543180:T:C	1.31498e-11	-1.90473	-1.12863
49543297	chr10:49543297:G:A	9.12824e-11	-2.30037e-10	-1.09582
49543475	chr10:49543475:A:G	1.02198e-10	-2.30037e-10	-0.982861
49544026	chr10:49544026:T:C	2.07032e-11	-1.67108	-0.908401
49544152	chr10:49544152:G:A	1.30187e-11	-1.90891	-1.13448
49544216	chr10:49544216:A:G	1.24291e-10	-2.30037e-10	-0.787147
49544407	chr10:49544407:G:A	1.25731e-11	-1.88578	-1.19243
49544448	chr10:49544448:A:C	1.00245e-10	-2.30037e-10	-1.00216
49544736	chr10:49544736:A:G	1.94266e-11	-1.48639	-1.15674
49545092	chr10:49545092:T:C	5.20793e-10	-2.30037e-10	0.645579
49545762	chr10:49545762:T:C	1.27797e-11	-1.90778	-1.15413
49545805	chr10:49545805:G:A	1.30027e-11	-1.90541	-1.13921
49546477	chr10:49546477:C:T	1.36485e-11	-1.90026	-1.09588
49546624	chr10:49546624:A:G	8.66741e-11	-2.30037e-10	-1.14762
49546645	chr10:49546645:A:G	1.28307e-11	-1.90448	-1.15345
49546890	chr10:49546890:GGTAA:G	1.28496e-11	-1.86813	-1.18833
49547736	chr10:49547736:A:C	1.28027e-11	-1.90968	-1.15044
49547745	chr10:49547745:C:T	9.30856e-11	-2.30037e-10	-1.07625
49547988	chr10:49547988:G:T	1.27749e-11	-1.87307	-1.18922
49548075	chr10:49548075:A:C	9.94366e-11	-2.30037e-10	-1.01025
49548153	chr10:49548153:C:A	1.28393e-10	-2.30037e-10	-0.75468
49548554	chr10:49548554:C:T	1.01978e-10	-2.30037e-10	-0.985021
49549025	chr10:49549025:A:G	1.38978e-11	-1.778	-1.20004
49549458	chr10:49549458:G:A	1.5905e-11	-1.65325	-1.18989
49549704	chr10:49549704:G:A	2.75922e-10	-2.30037e-10	0.0103446
49550398	chr10:49550398:G:A	8.5682e-11	-2.30037e-10	-1.15913
49551194	chr10:49551194:G:A	1.75003e-11	-1.58121	-1.16635
49551396	chr10:49551396:C:A	1.62889e-11	-1.88274	-0.936552
49551672	chr10:49551672:A:G	1.6154e-11	-1.87388	-0.95373
49551723	chr10:49551723:G:A	8.9235e-11	-2.30037e-10	-1.1185
49551759	chr10:49551759:C:T	4.20899e-11	-1.86997	-2.51468e-10
49552165	chr10:49552165:G:A	1.3339e-11	-1.82165	-1.19743
49552388	chr10:49552388:A:G	1.2155e-11	-1.91308	-1.19896
49552865	chr10:49552865:G:A	1.30986e-11	-1.83742	-1.19984
49553194	chr10:49553194:C:T	1.52748e-11	-1.89091	-0.992654
49553252	chr10:49553252:G:A	1.18404e-10	-2.30037e-10	-0.835674
49553349	chr10:49553349:G:A	2.95745e-11	-1.61394	-0.608925
49553518	chr10:49553518:C:T	2.04972e-11	-1.71443	-0.875051
49553535	chr10:49553535:C:T	3.16628e-10	-2.30037e-10	0.147953
```
