## Supplementary material for "Characterization of shared and ancestry-specific signals driving complex traits using multi-ancestry fine-mapping": susiex_nc2.cs80.cs

```
CS_ID	SNP	BP	REF_ALLELE	ALT_ALLELE	REF_FRQ	BETA	SE	-LOG10P	CS_PIP	OVRL_PIP
1	chr10:49152178:G:A	49152178	A,A	G,G	1,1	inf,inf	inf,inf	10.5364,0.73718	0.0684905	0.068526
1	chr10:49053835:C:T	49053835	T,T	C,C	1,1	inf,inf	inf,inf	10.7924,0.110128	0.0559402	0.0559647
1	chr10:49093847:A:G	49093847	G,G	A,A	1,1	inf,-inf	inf,inf	10.7341,0.223565	0.0524744	0.0525076
1	chr10:49090014:G:A	49090014	A,A	G,G	1,1	inf,-inf	inf,inf	10.7404,0.0164673	0.0473517	0.0473778
1	chr10:49053732:T:G	49053732	G,G	T,T	1,1	inf,inf	inf,inf	10.7067,0.116352	0.0464829	0.0465072
1	chr10:49090146:G:T	49090146	T,T	G,G	1,1	inf,-inf	inf,inf	10.7268,0.00801882	0.0459357	0.0459616
1	chr10:49055831:G:A	49055831	A,A	G,G	1,1	inf,inf	inf,inf	10.6576,0.132502	0.0421845	0.0422088
1	chr10:49056985:C:T	49056985	T,T	C,C	1,1	inf,inf	inf,inf	10.6415,0.126253	0.0405369	0.0405611
1	chr10:49056159:C:G	49056159	G,G	C,C	1,1	inf,inf	inf,inf	10.6389,0.128842	0.0403798	0.040404
1	chr10:49079527:A:G	49079527	G,G	A,A	1,1	inf,inf	inf,inf	10.6,0.0986368	0.0358386	0.0358628
1	chr10:49058885:G:T	49058885	T,T	G,G	1,1	inf,inf	inf,inf	10.5691,0.142826	0.0349742	0.0349983
1	chr10:49127796:C:T	49127796	T,T	C,C	1,1	inf,inf	inf,inf	10.191,0.761822	0.0333163	0.0333518
1	chr10:49141334:A:G	49141334	G,G	A,A	1,1	inf,inf	inf,inf	10.2124,0.730329	0.0332583	0.0332927
1	chr10:49140816:G:A	49140816	A,A	G,G	1,1	inf,inf	inf,inf	10.1562,0.709948	0.02848	0.0285136
1	chr10:49139195:T:C	49139195	C,C	T,T	1,1	inf,inf	inf,inf	10.152,0.70883	0.0281676	0.0282012
1	chr10:49130937:C:T	49130937	T,T	C,C	1,1	inf,inf	inf,inf	10.1042,0.709742	0.0253821	0.0254155
1	chr10:49069540:C:T	49069540	T,T	C,C	1,1	inf,inf	inf,inf	10.3384,0.322629	0.0250227	0.0250479
1	chr10:49069530:G:T	49069530	T,T	G,G	1,1	inf,inf	inf,inf	10.3296,0.322629	0.0245397	0.0245649
1	chr10:49074184:A:G	49074184	G,G	A,A	1,1	inf,inf	inf,inf	10.3589,0.257359	0.0243517	0.0243761
1	chr10:49101804:A:G	49101804	G,G	A,A	1,1	inf,inf	inf,inf	10.4206,0.0806652	0.0241494	0.024174
1	chr10:49047523:T:G	49047523	G,G	T,T	1,1	inf,inf	inf,inf	10.3864,0.165355	0.023812	0.0238359
1	chr10:49072747:C:T	49072747	T,T	C,C	1,1	inf,inf	inf,inf	10.3221,0.262187	0.0225685	0.0225929
2	chr10:49226869:C:T	49226869	T,NA	C,NA	1,NA	inf,NA	inf,NA	2.39599,NA	0.0132829	0.0132829
2	chr10:48557337:G:A	48557337	A,A	G,G	1,1	-inf,-inf	inf,inf	2.80699,1.0311	0.0113687	0.0113687
2	chr10:48558840:A:G	48558840	G,G	A,A	1,1	-inf,-inf	inf,inf	2.72166,1.07201	0.0102402	0.0102402
2	chr10:49043851:C:T	49043851	T,NA	C,NA	1,NA	inf,NA	inf,NA	7.07488,NA	0.0086342	0.00867478
2	chr10:49062965:T:C	49062965	C,NA	T,NA	1,NA	inf,NA	inf,NA	2.06308,NA	0.00666024	0.00666024
2	chr10:49124065:G:A	49124065	A,NA	G,NA	1,NA	inf,NA	inf,NA	2.02108,NA	0.00604446	0.00604447
2	chr10:48960519:T:A	48960519	NA,A	NA,T	NA,1	NA,-inf	NA,inf	NA,2.34953	0.00583826	0.00583826
2	chr10:49358018:T:C	49358018	NA,C	NA,T	NA,1	NA,-inf	NA,inf	NA,2.26099	0.0054018	0.0054018
2	chr10:49169364:A:G	49169364	NA,G	NA,A	NA,1	NA,inf	NA,inf	NA,2.19016	0.00457123	0.00457123
2	chr10:48558431:T:C	48558431	NA,C	NA,T	NA,1	NA,-inf	NA,inf	NA,2.07191	0.00382433	0.00382433
2	chr10:49185206:G:A	49185206	A,NA	G,NA	1,NA	inf,NA	inf,NA	4.98583,NA	0.00365484	0.0036553
2	chr10:49169376:A:G	49169376	NA,G	NA,A	NA,1	NA,inf	NA,inf	NA,2.05921	0.00356495	0.00356495
2	chr10:49512038:G:A	49512038	NA,A	NA,G	NA,1	NA,inf	NA,inf	NA,2.024	0.00341739	0.00341739
2	chr10:48563071:G:A	48563071	A,A	G,G	1,1	inf,-inf	inf,inf	2.89206,0.0593415	0.00337612	0.00337612
2	chr10:48561867:A:G	48561867	NA,G	NA,A	NA,1	NA,-inf	NA,inf	NA,2.00514	0.00336779	0.00336779
2	chr10:49191929:C:T	49191929	T,NA	C,NA	1,NA	inf,NA	inf,NA	4.85726,NA	0.00305723	0.00305758
2	chr10:49376437:T:C	49376437	NA,C	NA,T	NA,1	NA,-inf	NA,inf	NA,1.95769	0.00303148	0.00303149
2	chr10:49166251:CAATA:C	49166251	NA,C	NA,CAATA	NA,1	NA,inf	NA,inf	NA,1.92402	0.00277354	0.00277354
2	chr10:49166256:CTGCACT:C	49166256	NA,C	NA,CTGCACT	NA,1	NA,inf	NA,inf	NA,1.92402	0.00277354	0.00277354
2	chr10:49476763:T:C	49476763	NA,C	NA,T	NA,1	NA,inf	NA,inf	NA,1.87499	0.00258492	0.00258492
2	chr10:49381697:A:G	49381697	NA,G	NA,A	NA,1	NA,-inf	NA,inf	NA,1.86103	0.00253036	0.00253036
2	chr10:49032517:G:A	49032517	NA,A	NA,G	NA,1	NA,inf	NA,inf	NA,1.85412	0.00247298	0.00247298
2	chr10:48564159:A:G	48564159	G,G	A,A	1,1	inf,-inf	inf,inf	2.69795,0.100218	0.00237713	0.00237713
2	chr10:49169771:G:A	49169771	A,NA	G,NA	1,NA	inf,NA	inf,NA	6.76459,NA	0.00237143	0.00239296
2	chr10:49525650:T:C	49525650	NA,C	NA,T	NA,1	NA,inf	NA,inf	NA,1.81491	0.00231156	0.00231156
2	chr10:49535038:T:C	49535038	NA,C	NA,T	NA,1	NA,inf	NA,inf	NA,1.79974	0.00224702	0.00224702
2	chr10:49410396:C:T	49410396	NA,T	NA,C	NA,1	NA,-inf	NA,inf	NA,1.77825	0.00218182	0.00218182
2	chr10:48699198:T:C	48699198	C,C	T,T	1,1	inf,-inf	inf,inf	1.89791,1.28069	0.0021617	0.0021617
2	chr10:48783842:A:G	48783842	NA,G	NA,A	NA,1	NA,-inf	NA,inf	NA,1.77433	0.00215867	0.00215867
2	chr10:49356834:A:G	49356834	G,NA	A,NA	1,NA	-inf,NA	inf,NA	2.12623,NA	0.00215653	0.00215653
2	chr10:48564021:T:C	48564021	C,C	T,T	1,1	inf,-inf	inf,inf	2.6514,0.0945883	0.00215574	0.00215574
2	chr10:49537217:G:A	49537217	NA,A	NA,G	NA,1	NA,inf	NA,inf	NA,1.74877	0.00204533	0.00204533
2	chr10:49392523:T:C	49392523	NA,C	NA,T	NA,1	NA,inf	NA,inf	NA,1.75354	0.00203443	0.00203443
2	chr10:49162056:C:T	49162056	T,NA	C,NA	1,NA	inf,NA	inf,NA	6.69201,NA	0.00201033	0.00202869
2	chr10:49415488:T:C	49415488	NA,C	NA,T	NA,1	NA,-inf	NA,inf	NA,1.72881	0.00198811	0.00198811
2	chr10:49135397:A:G	49135397	NA,G	NA,A	NA,1	NA,inf	NA,inf	NA,1.73209	0.00195177	0.00195177
2	chr10:49032316:T:C	49032316	NA,C	NA,T	NA,1	NA,inf	NA,inf	NA,1.73282	0.00195117	0.00195117
2	chr10:49525971:T:A	49525971	NA,A	NA,T	NA,1	NA,inf	NA,inf	NA,1.71677	0.00192809	0.00192809
2	chr10:49131499:T:TC	49131499	TC,NA	T,NA	1,NA	-inf,NA	inf,NA	2.44967,NA	0.00191083	0.00191084
2	chr10:49410035:G:A	49410035	NA,A	NA,G	NA,1	NA,-inf	NA,inf	NA,1.70179	0.00189368	0.00189368
2	chr10:48560245:A:G	48560245	G,NA	A,NA	1,NA	inf,NA	inf,NA	2.14706,NA	0.00185822	0.00185822
2	chr10:49044018:G:A	49044018	NA,A	NA,G	NA,1	NA,inf	NA,inf	NA,1.69584	0.0018534	0.0018534
2	chr10:49374924:G:A	49374924	NA,A	NA,G	NA,1	NA,-inf	NA,inf	NA,1.74553	0.00185025	0.00185025
2	chr10:48717244:G:A	48717244	A,A	G,G	1,1	inf,-inf	inf,inf	2.5352,0.0533246	0.00179283	0.00179283
2	chr10:49531728:T:C	49531728	NA,C	NA,T	NA,1	NA,inf	NA,inf	NA,1.66693	0.00177192	0.00177192
2	chr10:49174223:G:A	49174223	A,A	G,G	1,1	inf,inf	inf,inf	0.224136,1.6851	0.00176011	0.00176011
2	chr10:49151552:T:C	49151552	NA,C	NA,T	NA,1	NA,inf	NA,inf	NA,1.65826	0.00170684	0.00170684
2	chr10:49004179:T:A	49004179	NA,A	NA,T	NA,1	NA,inf	NA,inf	NA,1.63523	0.00167711	0.00167711
2	chr10:49358851:A:G	49358851	NA,G	NA,A	NA,1	NA,inf	NA,inf	NA,1.63191	0.00164947	0.00164947
2	chr10:49207605:A:G	49207605	NA,G	NA,A	NA,1	NA,-inf	NA,inf	NA,1.69923	0.00159903	0.00159903
2	chr10:49207592:G:A	49207592	NA,A	NA,G	NA,1	NA,-inf	NA,inf	NA,1.69774	0.00159467	0.00159467
2	chr10:49424990:T:C	49424990	NA,C	NA,T	NA,1	NA,-inf	NA,inf	NA,1.60839	0.0015944	0.0015944
2	chr10:49205048:T:C	49205048	NA,C	NA,T	NA,1	NA,-inf	NA,inf	NA,1.69534	0.00158762	0.00158762
2	chr10:49183515:A:T	49183515	NA,T	NA,A	NA,1	NA,-inf	NA,inf	NA,1.6822	0.00154906	0.00154906
2	chr10:49191174:C:A	49191174	NA,A	NA,C	NA,1	NA,-inf	NA,inf	NA,1.67962	0.001543	0.001543
2	chr10:48895183:C:T	48895183	T,T	C,C	1,1	inf,inf	inf,inf	0.748254,2.81436	0.00149415	0.00149415
2	chr10:49480400:A:G	49480400	NA,G	NA,A	NA,1	NA,inf	NA,inf	NA,1.57319	0.00148315	0.00148315
2	chr10:48871394:T:C	48871394	NA,C	NA,T	NA,1	NA,inf	NA,inf	NA,1.56454	0.00147523	0.00147523
2	chr10:49345648:C:T	49345648	T,T	C,C	1,1	-inf,-inf	inf,inf	0.355366,2.47496	0.00147336	0.00147336
2	chr10:49195404:A:C	49195404	NA,C	NA,A	NA,1	NA,-inf	NA,inf	NA,1.65118	0.00146689	0.0014669
2	chr10:49046894:A:G	49046894	NA,G	NA,A	NA,1	NA,inf	NA,inf	NA,1.5638	0.0014567	0.0014567
2	chr10:49227887:G:A	49227887	NA,A	NA,G	NA,1	NA,-inf	NA,inf	NA,1.62419	0.0014209	0.0014209
2	chr10:49222635:G:A	49222635	NA,A	NA,G	NA,1	NA,-inf	NA,inf	NA,1.61966	0.00140906	0.00140906
2	chr10:48574120:A:G	48574120	G,G	A,A	1,1	inf,inf	inf,inf	2.52885,0.0570868	0.00139761	0.00139761
2	chr10:49222636:C:A	49222636	NA,A	NA,C	NA,1	NA,-inf	NA,inf	NA,1.60888	0.0013824	0.0013824
2	chr10:49191916:A:G	49191916	NA,G	NA,A	NA,1	NA,-inf	NA,inf	NA,1.61677	0.00138007	0.00138007
2	chr10:49323092:A:T	49323092	T,NA	A,NA	1,NA	-inf,NA	inf,NA	1.84571,NA	0.00137227	0.00137227
2	chr10:49239347:G:T	49239347	NA,T	NA,G	NA,1	NA,-inf	NA,inf	NA,1.60208	0.00136529	0.00136529
2	chr10:49230700:A:G	49230700	NA,G	NA,A	NA,1	NA,inf	NA,inf	NA,1.48664	0.00135905	0.00135905
2	chr10:49236960:G:C	49236960	NA,C	NA,G	NA,1	NA,-inf	NA,inf	NA,1.59652	0.00135273	0.00135273
2	chr10:49003469:C:T	49003469	T,T	C,C	1,1	inf,inf	inf,inf	0.472894,1.14694	0.00133033	0.00133033
2	chr10:49222404:C:T	49222404	NA,T	NA,C	NA,1	NA,-inf	NA,inf	NA,1.58361	0.00132184	0.00132184
2	chr10:49037437:A:G	49037437	NA,G	NA,A	NA,1	NA,inf	NA,inf	NA,1.50356	0.00130524	0.00130524
2	chr10:48570377:T:C	48570377	C,C	T,T	1,1	inf,inf	inf,inf	2.49303,0.0538463	0.00130135	0.00130135
2	chr10:48872225:A:G	48872225	NA,G	NA,A	NA,1	NA,-inf	NA,inf	NA,1.5037	0.00128847	0.00128847
2	chr10:49494505:T:G	49494505	NA,G	NA,T	NA,1	NA,-inf	NA,inf	NA,1.5327	0.00126395	0.00126395
2	chr10:48561952:A:G	48561952	G,G	A,A	1,1	inf,-inf	inf,inf	2.37119,0.158359	0.00125732	0.00125732
2	chr10:48722927:T:C	48722927	C,C	T,T	1,1	inf,-inf	inf,inf	2.04386,0.376695	0.00123544	0.00123545
2	chr10:49103296:A:G	49103296	G,G	A,A	1,1	-inf,inf	inf,inf	1.16303,2.39706	0.00123253	0.00123253
2	chr10:48564458:A:G	48564458	G,G	A,A	1,1	inf,inf	inf,inf	2.44875,0.0866531	0.00121999	0.00121999
2	chr10:48673943:T:C	48673943	C,NA	T,NA	1,NA	-inf,NA	inf,NA	1.63589,NA	0.00121046	0.00121046
2	chr10:49104522:T:A	49104522	A,A	T,T	1,1	-inf,inf	inf,inf	1.15851,2.384	0.00119861	0.00119861
2	chr10:49409790:T:C	49409790	NA,C	NA,T	NA,1	NA,-inf	NA,inf	NA,1.44485	0.00119488	0.00119488
2	chr10:49204612:C:T	49204612	NA,T	NA,C	NA,1	NA,inf	NA,inf	NA,1.4308	0.00118335	0.00118335
2	chr10:49026034:C:T	49026034	NA,T	NA,C	NA,1	NA,inf	NA,inf	NA,1.46337	0.00118158	0.00118158
2	chr10:49281014:T:C	49281014	NA,C	NA,T	NA,1	NA,inf	NA,inf	NA,1.45044	0.0011755	0.0011755
2	chr10:49346131:G:A	49346131	A,A	G,G	1,1	-inf,-inf	inf,inf	1.42422,2.15238	0.00112248	0.00112248
2	chr10:49234140:C:T	49234140	NA,T	NA,C	NA,1	NA,-inf	NA,inf	NA,1.48194	0.00110779	0.00110779
2	chr10:48671767:G:A	48671767	NA,A	NA,G	NA,1	NA,-inf	NA,inf	NA,1.43253	0.00109309	0.00109309
2	chr10:49288904:G:C	49288904	NA,C	NA,G	NA,1	NA,inf	NA,inf	NA,1.37988	0.00104264	0.00104264
2	chr10:48677505:G:A	48677505	NA,A	NA,G	NA,1	NA,-inf	NA,inf	NA,1.37979	0.00104116	0.00104116
2	chr10:49185419:C:T	49185419	NA,T	NA,C	NA,1	NA,inf	NA,inf	NA,1.35185	0.00102784	0.00102784
2	chr10:49133440:G:A	49133440	NA,A	NA,G	NA,1	NA,-inf	NA,inf	NA,1.41278	0.00101805	0.00101805
2	chr10:49232771:T:C	49232771	NA,C	NA,T	NA,1	NA,-inf	NA,inf	NA,1.42827	0.00100868	0.00100868
2	chr10:49296948:C:T	49296948	NA,T	NA,C	NA,1	NA,-inf	NA,inf	NA,1.38623	0.000998471	0.000998471
2	chr10:49204317:C:T	49204317	NA,T	NA,C	NA,1	NA,-inf	NA,inf	NA,1.33467	0.000979364	0.000979364
2	chr10:49545092:T:C	49545092	NA,C	NA,T	NA,1	NA,-inf	NA,inf	NA,1.35754	0.000963465	0.000963466
2	chr10:48911334:T:C	48911334	C,C	T,T	1,1	inf,inf	inf,inf	0.409413,2.44251	0.000953094	0.000953095
2	chr10:49477718:G:A	49477718	NA,A	NA,G	NA,1	NA,-inf	NA,inf	NA,1.33321	0.000952061	0.000952061
2	chr10:49512025:G:T	49512025	NA,T	NA,G	NA,1	NA,-inf	NA,inf	NA,1.33321	0.000952061	0.000952061
2	chr10:49492585:C:T	49492585	NA,T	NA,C	NA,1	NA,-inf	NA,inf	NA,1.33321	0.000952061	0.000952061
2	chr10:49502977:T:C	49502977	NA,C	NA,T	NA,1	NA,-inf	NA,inf	NA,1.33207	0.00095014	0.00095014
2	chr10:48908911:C:G	48908911	G,G	C,C	1,1	inf,-inf	inf,inf	1.85982,0.0411073	0.000941139	0.000941139
2	chr10:49132533:A:C	49132533	NA,C	NA,A	NA,1	NA,inf	NA,inf	NA,1.30883	0.00093072	0.00093072
2	chr10:49126181:C:T	49126181	NA,T	NA,C	NA,1	NA,inf	NA,inf	NA,1.30692	0.000928381	0.000928381
2	chr10:48700948:G:A	48700948	A,A	G,G	1,1	inf,-inf	inf,inf	1.90969,0.774258	0.000923959	0.00092396
2	chr10:49160385:G:A	49160385	NA,A	NA,G	NA,1	NA,inf	NA,inf	NA,1.28965	0.000923068	0.000923069
2	chr10:49239478:A:G	49239478	NA,G	NA,A	NA,1	NA,inf	NA,inf	NA,1.26562	0.000902756	0.000902756
2	chr10:48697347:C:A	48697347	A,A	C,C	1,1	inf,-inf	inf,inf	1.88338,0.788082	0.000896237	0.000896238
2	chr10:49292960:T:A	49292960	NA,A	NA,T	NA,1	NA,-inf	NA,inf	NA,1.32353	0.000894858	0.000894858
2	chr10:48895757:C:T	48895757	NA,T	NA,C	NA,1	NA,inf	NA,inf	NA,1.29204	0.000891074	0.000891074
2	chr10:49206596:T:G	49206596	NA,G	NA,T	NA,1	NA,inf	NA,inf	NA,1.27126	0.000890902	0.000890902
2	chr10:49160430:A:G	49160430	NA,G	NA,A	NA,1	NA,inf	NA,inf	NA,1.2728	0.000877564	0.000877564
2	chr10:49334150:A:T	49334150	NA,T	NA,A	NA,1	NA,inf	NA,inf	NA,1.28487	0.000877436	0.000877436
2	chr10:49336964:G:A	49336964	NA,A	NA,G	NA,1	NA,inf	NA,inf	NA,1.28298	0.000874532	0.000874532
2	chr10:49337317:T:C	49337317	NA,C	NA,T	NA,1	NA,inf	NA,inf	NA,1.28051	0.000870779	0.000870779
2	chr10:48568558:G:T	48568558	NA,T	NA,G	NA,1	NA,-inf	NA,inf	NA,1.28528	0.000862686	0.000862687
2	chr10:49171845:G:T	49171845	NA,T	NA,G	NA,1	NA,-inf	NA,inf	NA,1.30918	0.000862117	0.000862117
2	chr10:49196127:T:A	49196127	NA,A	NA,T	NA,1	NA,inf	NA,inf	NA,1.25063	0.000858745	0.000858745
2	chr10:48571072:G:A	48571072	NA,A	NA,G	NA,1	NA,-inf	NA,inf	NA,1.30294	0.000856819	0.00085682
2	chr10:49410064:G:A	49410064	NA,A	NA,G	NA,1	NA,-inf	NA,inf	NA,1.30796	0.000852274	0.000852275
2	chr10:48966779:G:A	48966779	NA,A	NA,G	NA,1	NA,-inf	NA,inf	NA,1.29644	0.000847438	0.000847439
2	chr10:48928735:C:T	48928735	NA,T	NA,C	NA,1	NA,inf	NA,inf	NA,1.24875	0.000844513	0.000844514
2	chr10:49475625:G:A	49475625	NA,A	NA,G	NA,1	NA,-inf	NA,inf	NA,1.26356	0.00084202	0.00084202
2	chr10:48571121:T:C	48571121	NA,C	NA,T	NA,1	NA,-inf	NA,inf	NA,1.28065	0.00084115	0.00084115
2	chr10:49337769:T:G	49337769	G,NA	T,NA	1,NA	-inf,NA	inf,NA	1.06692,NA	0.000823711	0.000823711
2	chr10:49526362:T:C	49526362	NA,C	NA,T	NA,1	NA,-inf	NA,inf	NA,1.24722	0.000818328	0.000818329
2	chr10:49222782:C:T	49222782	NA,T	NA,C	NA,1	NA,-inf	NA,inf	NA,1.2955	0.000818299	0.000818299
2	chr10:48577664:A:G	48577664	NA,G	NA,A	NA,1	NA,-inf	NA,inf	NA,1.26521	0.000817803	0.000817804
2	chr10:48564612:T:A	48564612	NA,A	NA,T	NA,1	NA,-inf	NA,inf	NA,1.23026	0.000816079	0.000816079
2	chr10:49213830:A:G	49213830	NA,G	NA,A	NA,1	NA,inf	NA,inf	NA,1.20428	0.000804629	0.00080463
2	chr10:49332747:A:T	49332747	NA,T	NA,A	NA,1	NA,inf	NA,inf	NA,1.23496	0.000803829	0.00080383
2	chr10:48603917:T:C	48603917	NA,C	NA,T	NA,1	NA,-inf	NA,inf	NA,1.24623	0.000796204	0.000796205
2	chr10:48906174:G:A	48906174	A,A	G,G	1,1	inf,-inf	inf,inf	1.77571,0.0361553	0.00079465	0.000794651
2	chr10:49314092:C:T	49314092	NA,T	NA,C	NA,1	NA,inf	NA,inf	NA,1.24643	0.00079268	0.000792681
2	chr10:49243262:A:G	49243262	NA,G	NA,A	NA,1	NA,inf	NA,inf	NA,1.19054	0.000788408	0.000788409
2	chr10:48884883:G:A	48884883	A,A	G,G	1,1	inf,-inf	inf,inf	1.76572,0.182376	0.000781787	0.000781787
2	chr10:49243263:A:G	49243263	NA,G	NA,A	NA,1	NA,inf	NA,inf	NA,1.18528	0.000781111	0.000781111
2	chr10:49398913:C:T	49398913	NA,T	NA,C	NA,1	NA,-inf	NA,inf	NA,1.25568	0.000778185	0.000778185
2	chr10:49528071:G:A	49528071	NA,A	NA,G	NA,1	NA,-inf	NA,inf	NA,1.21555	0.000774253	0.000774254
2	chr10:49138775:G:A	49138775	NA,A	NA,G	NA,1	NA,inf	NA,inf	NA,1.21734	0.000773848	0.000773848
2	chr10:49346627:C:A	49346627	NA,A	NA,C	NA,1	NA,inf	NA,inf	NA,1.20865	0.000771421	0.000771422
2	chr10:48753976:G:A	48753976	NA,A	NA,G	NA,1	NA,-inf	NA,inf	NA,1.21114	0.000771349	0.00077135
2	chr10:49242468:GA:G	49242468	NA,G	NA,GA	NA,1	NA,inf	NA,inf	NA,1.17247	0.000763599	0.0007636
2	chr10:49215499:G:C	49215499	NA,C	NA,G	NA,1	NA,inf	NA,inf	NA,1.17344	0.000761809	0.000761809
2	chr10:48589442:G:A	48589442	NA,A	NA,G	NA,1	NA,inf	NA,inf	NA,1.19474	0.000758179	0.000758179
2	chr10:48909237:C:T	48909237	T,T	C,C	1,1	inf,-inf	inf,inf	1.75383,0.0347502	0.000757397	0.000757398
2	chr10:48679141:C:T	48679141	NA,T	NA,C	NA,1	NA,-inf	NA,inf	NA,1.20648	0.000755949	0.00075595
2	chr10:48885899:C:A	48885899	A,A	C,C	1,1	inf,-inf	inf,inf	1.75796,0.157576	0.000754598	0.000754599
2	chr10:49414812:A:G	49414812	NA,G	NA,A	NA,1	NA,-inf	NA,inf	NA,1.2323	0.000747222	0.000747223
2	chr10:48707775:G:C	48707775	C,C	G,G	1,1	inf,-inf	inf,inf	1.99353,0.287121	0.000746943	0.000746944
2	chr10:49007053:T:A	49007053	NA,A	NA,T	NA,1	NA,inf	NA,inf	NA,1.17238	0.000745	0.000745
2	chr10:49242699:A:G	49242699	NA,G	NA,A	NA,1	NA,inf	NA,inf	NA,1.15587	0.000741587	0.000741587
2	chr10:49242848:T:C	49242848	NA,C	NA,T	NA,1	NA,inf	NA,inf	NA,1.15587	0.000741587	0.000741587
2	chr10:49243138:A:G	49243138	NA,G	NA,A	NA,1	NA,inf	NA,inf	NA,1.15587	0.000741587	0.000741587
2	chr10:49168275:C:T	49168275	NA,T	NA,C	NA,1	NA,-inf	NA,inf	NA,1.22256	0.000739745	0.000739745
2	chr10:48873033:T:C	48873033	C,C	T,T	1,1	inf,inf	inf,inf	1.80237,0.0241391	0.000737527	0.000737528
2	chr10:49339868:G:A	49339868	NA,A	NA,G	NA,1	NA,inf	NA,inf	NA,1.1846	0.000736224	0.000736225
2	chr10:48690676:G:T	48690676	NA,T	NA,G	NA,1	NA,-inf	NA,inf	NA,1.20538	0.000734782	0.000734782
2	chr10:49234981:G:A	49234981	NA,A	NA,G	NA,1	NA,inf	NA,inf	NA,1.14966	0.000733534	0.000733534
2	chr10:49140233:C:T	49140233	NA,T	NA,C	NA,1	NA,inf	NA,inf	NA,1.1701	0.000732006	0.000732007
2	chr10:49214138:C:T	49214138	T,T	C,C	1,1	-inf,inf	inf,inf	0.169487,2.23621	0.000731288	0.000731289
2	chr10:48905541:T:C	48905541	C,C	T,T	1,1	inf,-inf	inf,inf	1.7358,0.0581977	0.000731037	0.000731037
2	chr10:49143319:A:T	49143319	NA,T	NA,A	NA,1	NA,inf	NA,inf	NA,1.16855	0.00073002	0.000730021
2	chr10:48673696:A:G	48673696	NA,G	NA,A	NA,1	NA,-inf	NA,inf	NA,1.19742	0.000724077	0.000724078
2	chr10:49342483:AG:A	49342483	NA,A	NA,AG	NA,1	NA,inf	NA,inf	NA,1.17092	0.000721938	0.000721938
2	chr10:49363078:A:C	49363078	NA,C	NA,A	NA,1	NA,inf	NA,inf	NA,1.15616	0.000717902	0.000717902
2	chr10:49179888:CA:C	49179888	NA,C	NA,CA	NA,1	NA,inf	NA,inf	NA,1.13836	0.000717657	0.000717658
2	chr10:49079109:G:A	49079109	A,NA	G,NA	1,NA	inf,NA	inf,NA	0.960824,NA	0.000711635	0.000711635
2	chr10:49242069:A:G	49242069	NA,G	NA,A	NA,1	NA,inf	NA,inf	NA,1.12478	0.000702174	0.000702175
2	chr10:49242088:A:G	49242088	NA,G	NA,A	NA,1	NA,inf	NA,inf	NA,1.12142	0.000698093	0.000698093
2	chr10:49242058:A:C	49242058	NA,C	NA,A	NA,1	NA,inf	NA,inf	NA,1.11564	0.000691024	0.000691024
2	chr10:49100475:G:A	49100475	A,A	G,G	1,1	-inf,inf	inf,inf	1.46979,1.92842	0.000690746	0.000690748
2	chr10:48689709:G:C	48689709	NA,C	NA,G	NA,1	NA,-inf	NA,inf	NA,1.16835	0.000689447	0.000689448
2	chr10:48611332:A:G	48611332	G,G	A,A	1,1	-inf,inf	inf,inf	2.03218,0.251353	0.000687968	0.000687968
2	chr10:48909016:G:T	48909016	T,T	G,G	1,1	inf,-inf	inf,inf	1.69029,0.116381	0.00068773	0.00068773
2	chr10:49166972:G:A	49166972	NA,A	NA,G	NA,1	NA,-inf	NA,inf	NA,1.17344	0.000680317	0.000680318
2	chr10:49515779:G:C	49515779	NA,C	NA,G	NA,1	NA,-inf	NA,inf	NA,1.15511	0.000680307	0.000680307
2	chr10:49242046:T:C	49242046	NA,C	NA,T	NA,1	NA,inf	NA,inf	NA,1.10393	0.000676993	0.000676994
2	chr10:48883631:G:A	48883631	A,A	G,G	1,1	inf,-inf	inf,inf	1.69229,0.196877	0.000671599	0.000671599
2	chr10:48902326:A:G	48902326	G,G	A,A	1,1	inf,-inf	inf,inf	1.70051,0.0299981	0.000669273	0.000669273
2	chr10:48902824:A:T	48902824	T,T	A,A	1,1	inf,-inf	inf,inf	1.70136,0.00808395	0.000668526	0.000668526
2	chr10:49219942:C:A	49219942	NA,A	NA,C	NA,1	NA,-inf	NA,inf	NA,1.17558	0.000668436	0.000668437
2	chr10:48913380:G:C	48913380	C,C	G,G	1,1	inf,-inf	inf,inf	1.6971,0.0387278	0.00066833	0.00066833
2	chr10:49426733:C:T	49426733	T,NA	C,NA	1,NA	inf,NA	inf,NA	1.36346,NA	0.00066453	0.00066453
2	chr10:48902056:A:T	48902056	T,T	A,A	1,1	inf,-inf	inf,inf	1.69642,0.0363696	0.000663231	0.000663231
2	chr10:48912107:T:C	48912107	C,C	T,T	1,1	inf,-inf	inf,inf	1.69444,0.0271314	0.000662688	0.000662688
2	chr10:48907370:T:A	48907370	A,A	T,T	1,1	inf,inf	inf,inf	1.69555,0.012553	0.000662581	0.000662581
2	chr10:49387601:C:T	49387601	NA,T	NA,C	NA,1	NA,-inf	NA,inf	NA,1.15962	0.000660795	0.000660796
2	chr10:49238245:A:G	49238245	NA,G	NA,A	NA,1	NA,inf	NA,inf	NA,1.09091	0.000659481	0.000659481
2	chr10:48624903:C:T	48624903	NA,T	NA,C	NA,1	NA,inf	NA,inf	NA,1.1111	0.000657644	0.000657644
2	chr10:48906581:G:A	48906581	A,A	G,G	1,1	inf,-inf	inf,inf	1.69292,0.0003952	0.000656761	0.000656761
2	chr10:48608951:T:C	48608951	NA,C	NA,T	NA,1	NA,-inf	NA,inf	NA,1.16795	0.000655692	0.000655692
2	chr10:49231039:G:A	49231039	NA,A	NA,G	NA,1	NA,inf	NA,inf	NA,1.08408	0.000651723	0.000651723
2	chr10:49225543:G:A	49225543	A,A	G,G	1,1	-inf,inf	inf,inf	0.233904,2.18551	0.000651341	0.000651341
2	chr10:48912133:G:T	48912133	T,T	G,G	1,1	inf,-inf	inf,inf	1.68733,0.00181795	0.000650765	0.000650765
2	chr10:48909495:A:G	48909495	G,G	A,A	1,1	inf,-inf	inf,inf	1.68768,0.0234586	0.000650212	0.000650212
2	chr10:48890521:C:T	48890521	T,T	C,C	1,1	inf,-inf	inf,inf	1.68523,0.105332	0.000649741	0.000649741
2	chr10:49290253:C:A	49290253	NA,A	NA,C	NA,1	NA,inf	NA,inf	NA,1.10468	0.00064527	0.00064527
2	chr10:48903995:A:G	48903995	G,G	A,A	1,1	inf,-inf	inf,inf	1.68071,0.0387702	0.000641288	0.000641288
2	chr10:49294670:G:A	49294670	NA,A	NA,G	NA,1	NA,-inf	NA,inf	NA,1.12987	0.00063981	0.00063981
2	chr10:49454894:T:C	49454894	NA,C	NA,T	NA,1	NA,-inf	NA,inf	NA,1.11684	0.000637363	0.000637364
2	chr10:49460227:A:G	49460227	NA,G	NA,A	NA,1	NA,-inf	NA,inf	NA,1.11488	0.000635244	0.000635245
2	chr10:48570352:G:A	48570352	NA,A	NA,G	NA,1	NA,-inf	NA,inf	NA,1.12657	0.000633062	0.000633063
2	chr10:48901541:G:A	48901541	A,A	G,G	1,1	inf,-inf	inf,inf	1.67442,0.000825328	0.000629255	0.000629255
2	chr10:49456943:G:A	49456943	NA,A	NA,G	NA,1	NA,-inf	NA,inf	NA,1.09635	0.000625616	0.000625616
2	chr10:49237082:G:A	49237082	NA,A	NA,G	NA,1	NA,inf	NA,inf	NA,1.06024	0.000625319	0.000625319
2	chr10:49239999:G:T	49239999	NA,T	NA,G	NA,1	NA,inf	NA,inf	NA,1.05997	0.000625029	0.000625029
2	chr10:49241783:G:A	49241783	NA,A	NA,G	NA,1	NA,inf	NA,inf	NA,1.05997	0.000625029	0.000625029
2	chr10:49240488:T:C	49240488	NA,C	NA,T	NA,1	NA,inf	NA,inf	NA,1.05997	0.000625029	0.000625029
2	chr10:49239705:G:C	49239705	NA,C	NA,G	NA,1	NA,inf	NA,inf	NA,1.05997	0.000625029	0.000625029
2	chr10:48702713:T:C	48702713	C,C	T,T	1,1	-inf,-inf	inf,inf	1.9385,0.0966715	0.000623339	0.000623339
2	chr10:49289239:C:A	49289239	NA,A	NA,C	NA,1	NA,inf	NA,inf	NA,1.08194	0.000620291	0.000620291
2	chr10:49183740:G:A	49183740	NA,A	NA,G	NA,1	NA,inf	NA,inf	NA,1.07233	0.000618461	0.000618461
2	chr10:49435446:C:G	49435446	NA,G	NA,C	NA,1	NA,-inf	NA,inf	NA,1.09756	0.000616896	0.000616896
2	chr10:49045415:G:C	49045415	NA,C	NA,G	NA,1	NA,inf	NA,inf	NA,1.08203	0.000616113	0.000616113
2	chr10:49227972:C:T	49227972	NA,T	NA,C	NA,1	NA,inf	NA,inf	NA,1.0513	0.000615432	0.000615432
2	chr10:49289962:C:T	49289962	NA,T	NA,C	NA,1	NA,inf	NA,inf	NA,1.07546	0.000613779	0.000613779
2	chr10:49132423:C:T	49132423	NA,T	NA,C	NA,1	NA,-inf	NA,inf	NA,1.11246	0.000612847	0.000612848
2	chr10:49105807:A:C	49105807	NA,C	NA,A	NA,1	NA,-inf	NA,inf	NA,1.1179	0.000612212	0.000612213
2	chr10:49185024:A:C	49185024	NA,C	NA,A	NA,1	NA,inf	NA,inf	NA,1.06145	0.000607044	0.000607044
2	chr10:48585632:T:G	48585632	NA,G	NA,T	NA,1	NA,inf	NA,inf	NA,1.06574	0.00060635	0.00060635
2	chr10:48912344:G:A	48912344	A,A	G,G	1,1	inf,-inf	inf,inf	1.6557,0.0162024	0.000605926	0.000605926
2	chr10:48632384:G:C	48632384	NA,C	NA,G	NA,1	NA,inf	NA,inf	NA,1.06162	0.000604458	0.000604458
2	chr10:49237502:T:C	49237502	NA,C	NA,T	NA,1	NA,inf	NA,inf	NA,1.03769	0.000601419	0.00060142
2	chr10:49382352:T:C	49382352	NA,C	NA,T	NA,1	NA,inf	NA,inf	NA,1.05182	0.000601375	0.000601375
2	chr10:48607357:C:T	48607357	NA,T	NA,C	NA,1	NA,-inf	NA,inf	NA,1.11886	0.000601174	0.000601175
2	chr10:48905281:G:A	48905281	A,A	G,G	1,1	inf,inf	inf,inf	1.65128,0.0108734	0.000599578	0.000599578
2	chr10:48900983:C:G	48900983	G,G	C,C	1,1	inf,-inf	inf,inf	1.64948,0.041186	0.000597211	0.000597211
2	chr10:49246366:C:T	49246366	NA,T	NA,C	NA,1	NA,inf	NA,inf	NA,1.05357	0.00059406	0.00059406
2	chr10:49199814:C:A	49199814	NA,A	NA,C	NA,1	NA,-inf	NA,inf	NA,1.04769	0.00059348	0.00059348
2	chr10:49245880:T:C	49245880	NA,C	NA,T	NA,1	NA,inf	NA,inf	NA,1.05223	0.000592698	0.000592698
2	chr10:49246201:AG:A	49246201	NA,A	NA,AG	NA,1	NA,inf	NA,inf	NA,1.05223	0.000592698	0.000592698
2	chr10:49254921:C:T	49254921	NA,T	NA,C	NA,1	NA,inf	NA,inf	NA,1.05643	0.000591603	0.000591604
2	chr10:48703656:G:A	48703656	A,A	G,G	1,1	inf,-inf	inf,inf	1.88777,0.26668	0.000591551	0.000591551
2	chr10:48913676:G:A	48913676	A,A	G,G	1,1	inf,-inf	inf,inf	1.63855,0.0917759	0.000590976	0.000590976
2	chr10:48628063:A:G	48628063	NA,G	NA,A	NA,1	NA,inf	NA,inf	NA,1.04124	0.000582626	0.000582626
2	chr10:49348849:G:C	49348849	NA,C	NA,G	NA,1	NA,-inf	NA,inf	NA,1.0643	0.000577136	0.000577137
2	chr10:48627000:T:C	48627000	NA,C	NA,T	NA,1	NA,inf	NA,inf	NA,1.0347	0.000577106	0.000577107
2	chr10:48627007:C:G	48627007	NA,G	NA,C	NA,1	NA,inf	NA,inf	NA,1.0322	0.000574661	0.000574661
2	chr10:48926463:A:G	48926463	G,G	A,A	1,1	inf,inf	inf,inf	0.806176,1.33036	0.000573849	0.000573849
2	chr10:48573467:G:A	48573467	NA,A	NA,G	NA,1	NA,inf	NA,inf	NA,1.02904	0.000572713	0.000572714
2	chr10:49553535:C:T	49553535	NA,T	NA,C	NA,1	NA,-inf	NA,inf	NA,1.07042	0.000568199	0.000568199
2	chr10:49333578:A:T	49333578	NA,T	NA,A	NA,1	NA,inf	NA,inf	NA,1.02645	0.000567775	0.000567776
2	chr10:49030234:C:A	49030234	A,NA	C,NA	1,NA	-inf,NA	inf,NA	1.69628,NA	0.000566424	0.000566425
2	chr10:48915056:G:C	48915056	C,C	G,G	1,1	inf,-inf	inf,inf	1.64113,0.0706053	0.00056414	0.00056414
2	chr10:48931170:G:A	48931170	A,A	G,G	1,1	-inf,-inf	inf,inf	1.34334,0.0277049	0.000563477	0.000563478
2	chr10:49246910:G:A	49246910	NA,A	NA,G	NA,1	NA,inf	NA,inf	NA,1.02221	0.000563223	0.000563224
2	chr10:49329027:C:T	49329027	NA,T	NA,C	NA,1	NA,inf	NA,inf	NA,1.02762	0.000561594	0.000561594
2	chr10:49353186:G:A	49353186	NA,A	NA,G	NA,1	NA,inf	NA,inf	NA,1.00876	0.000560617	0.000560617
2	chr10:49340850:A:T	49340850	NA,T	NA,A	NA,1	NA,inf	NA,inf	NA,1.0268	0.000560201	0.000560202
2	chr10:49010798:A:C	49010798	NA,C	NA,A	NA,1	NA,inf	NA,inf	NA,1.03205	0.00055772	0.00055772
2	chr10:49333768:C:T	49333768	NA,T	NA,C	NA,1	NA,-inf	NA,inf	NA,1.01519	0.000557078	0.000557079
2	chr10:49336451:G:A	49336451	NA,A	NA,G	NA,1	NA,inf	NA,inf	NA,1.01419	0.000556296	0.000556296
2	chr10:49259550:G:A	49259550	NA,A	NA,G	NA,1	NA,inf	NA,inf	NA,1.01807	0.000554343	0.000554343
2	chr10:49257812:G:A	49257812	NA,A	NA,G	NA,1	NA,inf	NA,inf	NA,1.01807	0.000554343	0.000554343
2	chr10:49287555:G:A	49287555	NA,A	NA,G	NA,1	NA,inf	NA,inf	NA,1.0154	0.000554276	0.000554276
2	chr10:49257330:A:G	49257330	NA,G	NA,A	NA,1	NA,inf	NA,inf	NA,1.01679	0.000553149	0.000553149
2	chr10:49335067:A:G	49335067	NA,G	NA,A	NA,1	NA,-inf	NA,inf	NA,1.00856	0.000550867	0.000550867
2	chr10:49335268:C:A	49335268	NA,A	NA,C	NA,1	NA,-inf	NA,inf	NA,1.00669	0.000549134	0.000549135
2	chr10:49105699:G:A	49105699	A,A	G,G	1,1	-inf,inf	inf,inf	1.56489,1.75928	0.000548892	0.000548893
2	chr10:49085522:G:A	49085522	A,A	G,G	1,1	-inf,inf	inf,inf	1.9509,1.5676	0.000547035	0.000547037
2	chr10:48626988:T:C	48626988	NA,C	NA,T	NA,1	NA,inf	NA,inf	NA,1.00274	0.000546672	0.000546672
2	chr10:49088723:A:T	49088723	NA,T	NA,A	NA,1	NA,-inf	NA,inf	NA,1.04586	0.000542528	0.000542528
2	chr10:49317844:T:A	49317844	NA,A	NA,T	NA,1	NA,inf	NA,inf	NA,1.00636	0.000542241	0.000542241
2	chr10:49286547:T:C	49286547	C,NA	T,NA	1,NA	-inf,NA	inf,NA	0.82934,NA	0.000541432	0.000541432
2	chr10:49077039:A:C	49077039	C,C	A,A	1,1	-inf,inf	inf,inf	1.80652,1.63943	0.000540723	0.000540725
2	chr10:49123873:C:G	49123873	NA,G	NA,C	NA,1	NA,inf	NA,inf	NA,1.00409	0.000539737	0.000539737
2	chr10:49313943:G:A	49313943	NA,A	NA,G	NA,1	NA,-inf	NA,inf	NA,1.02901	0.000539623	0.000539623
2	chr10:49232613:C:T	49232613	NA,T	NA,C	NA,1	NA,inf	NA,inf	NA,0.974069	0.000538273	0.000538274
2	chr10:49126420:G:A	49126420	NA,A	NA,G	NA,1	NA,inf	NA,inf	NA,1.00193	0.000537822	0.000537823
2	chr10:49266671:C:A	49266671	NA,A	NA,C	NA,1	NA,inf	NA,inf	NA,0.999603	0.000537406	0.000537406
2	chr10:49266149:C:T	49266149	T,NA	C,NA	1,NA	inf,NA	inf,NA	1.01378,NA	0.000536486	0.000536486
2	chr10:48912434:C:G	48912434	G,G	C,C	1,1	inf,inf	inf,inf	1.60077,0.0232001	0.000536255	0.000536255
2	chr10:49264313:G:T	49264313	NA,T	NA,G	NA,1	NA,-inf	NA,inf	NA,0.988111	0.000535644	0.000535644
2	chr10:49273023:G:A	49273023	NA,A	NA,G	NA,1	NA,-inf	NA,inf	NA,0.988111	0.000535644	0.000535644
2	chr10:48740257:G:A	48740257	A,A	G,G	1,1	-inf,-inf	inf,inf	1.19927,0.341039	0.000535595	0.000535595
2	chr10:48871234:C:T	48871234	T,T	C,C	1,1	inf,inf	inf,inf	1.64557,0.0685551	0.000531294	0.000531294
2	chr10:49234518:G:A	49234518	NA,A	NA,G	NA,1	NA,inf	NA,inf	NA,0.965824	0.000530857	0.000530857
2	chr10:49234486:G:C	49234486	NA,C	NA,G	NA,1	NA,inf	NA,inf	NA,0.965671	0.000530714	0.000530715
2	chr10:48628782:C:T	48628782	NA,T	NA,C	NA,1	NA,inf	NA,inf	NA,0.983873	0.000529579	0.00052958
2	chr10:49335119:A:T	49335119	NA,T	NA,A	NA,1	NA,inf	NA,inf	NA,0.985113	0.000529486	0.000529486
2	chr10:49335281:C:G	49335281	NA,G	NA,C	NA,1	NA,inf	NA,inf	NA,0.98411	0.000528591	0.000528591
2	chr10:49549704:G:A	49549704	NA,A	NA,G	NA,1	NA,-inf	NA,inf	NA,0.988496	0.000527988	0.000527988
2	chr10:49499644:T:C	49499644	NA,C	NA,T	NA,1	NA,inf	NA,inf	NA,0.984146	0.000527322	0.000527322
2	chr10:48709653:A:C	48709653	NA,C	NA,A	NA,1	NA,inf	NA,inf	NA,0.983329	0.000526008	0.000526008
2	chr10:49312402:G:A	49312402	NA,A	NA,G	NA,1	NA,inf	NA,inf	NA,0.986535	0.000524032	0.000524033
2	chr10:49196618:C:T	49196618	NA,T	NA,C	NA,1	NA,-inf	NA,inf	NA,1.04157	0.000521871	0.000521871
2	chr10:49234375:G:A	49234375	NA,A	NA,G	NA,1	NA,inf	NA,inf	NA,0.955598	0.000521785	0.000521785
2	chr10:49234641:G:T	49234641	NA,T	NA,G	NA,1	NA,inf	NA,inf	NA,0.954639	0.000520869	0.00052087
2	chr10:49242356:C:T	49242356	NA,T	NA,C	NA,1	NA,inf	NA,inf	NA,0.954372	0.000520598	0.000520599
2	chr10:49236238:T:C	49236238	NA,C	NA,T	NA,1	NA,inf	NA,inf	NA,0.953696	0.000520055	0.000520055
2	chr10:49163308:A:T	49163308	T,T	A,A	1,1	-inf,inf	inf,inf	2.69218,0.526184	0.000519834	0.000519836
2	chr10:49235566:G:T	49235566	NA,T	NA,G	NA,1	NA,inf	NA,inf	NA,0.95256	0.000519037	0.000519037
2	chr10:49101860:T:C	49101860	C,C	T,T	1,1	-inf,inf	inf,inf	1.55502,1.73266	0.000518211	0.000518213
2	chr10:49091913:G:A	49091913	A,A	G,G	1,1	-inf,inf	inf,inf	1.98587,1.51675	0.000517479	0.000517481
2	chr10:49089520:C:A	49089520	A,A	C,C	1,1	-inf,inf	inf,inf	1.98512,1.51693	0.000517126	0.000517128
2	chr10:49362499:C:T	49362499	T,T	C,C	1,1	inf,-inf	inf,inf	0.293885,1.7554	0.000514891	0.000514892
2	chr10:48573131:C:T	48573131	NA,T	NA,C	NA,1	NA,-inf	NA,inf	NA,1.00168	0.000514285	0.000514285
2	chr10:48767628:G:A	48767628	NA,A	NA,G	NA,1	NA,-inf	NA,inf	NA,0.974965	0.000514105	0.000514106
2	chr10:49095532:G:A	49095532	NA,A	NA,G	NA,1	NA,-inf	NA,inf	NA,1.02522	0.000513918	0.000513918
2	chr10:49013839:G:A	49013839	NA,A	NA,G	NA,1	NA,inf	NA,inf	NA,0.982878	0.000513802	0.000513802
2	chr10:49235243:T:A	49235243	NA,A	NA,T	NA,1	NA,inf	NA,inf	NA,0.946581	0.000513796	0.000513796
2	chr10:49141142:A:G	49141142	NA,G	NA,A	NA,1	NA,-inf	NA,inf	NA,0.992544	0.000512325	0.000512325
2	chr10:49310912:G:A	49310912	NA,A	NA,G	NA,1	NA,inf	NA,inf	NA,0.972287	0.000512089	0.00051209
2	chr10:49312191:G:A	49312191	NA,A	NA,G	NA,1	NA,inf	NA,inf	NA,0.971313	0.000511256	0.000511256
2	chr10:49230938:C:T	49230938	NA,T	NA,C	NA,1	NA,inf	NA,inf	NA,0.942832	0.000510557	0.000510558
2	chr10:49242713:G:A	49242713	NA,A	NA,G	NA,1	NA,inf	NA,inf	NA,0.941613	0.000509508	0.000509508
2	chr10:49321686:C:A	49321686	NA,A	NA,C	NA,1	NA,inf	NA,inf	NA,0.9687	0.00050905	0.000509051
2	chr10:49313438:AAGG:A	49313438	NA,A	NA,AAGG	NA,1	NA,inf	NA,inf	NA,0.968492	0.000508857	0.000508857
2	chr10:49307428:A:C	49307428	NA,C	NA,A	NA,1	NA,-inf	NA,inf	NA,0.998105	0.000508249	0.000508249
2	chr10:48748467:G:A	48748467	A,A	G,G	1,1	-inf,-inf	inf,inf	1.3329,0.0107965	0.000507392	0.000507392
2	chr10:49230828:T:A	49230828	NA,A	NA,T	NA,1	NA,inf	NA,inf	NA,0.938503	0.000506837	0.000506837
2	chr10:49316069:G:A	49316069	NA,A	NA,G	NA,1	NA,inf	NA,inf	NA,0.96504	0.000505939	0.000505939
2	chr10:49094223:G:A	49094223	A,NA	G,NA	1,NA	-inf,NA	inf,NA	1.62056,NA	0.000505892	0.000505893
2	chr10:49231579:G:A	49231579	NA,A	NA,G	NA,1	NA,inf	NA,inf	NA,0.936072	0.00050476	0.00050476
2	chr10:48602802:T:C	48602802	NA,C	NA,T	NA,1	NA,-inf	NA,inf	NA,0.979198	0.000503697	0.000503697
2	chr10:49234779:C:T	49234779	NA,T	NA,C	NA,1	NA,inf	NA,inf	NA,0.93438	0.000503325	0.000503325
2	chr10:48603499:T:A	48603499	NA,A	NA,T	NA,1	NA,-inf	NA,inf	NA,0.978308	0.000502956	0.000502957
2	chr10:49275313:G:T	49275313	NA,T	NA,G	NA,1	NA,inf	NA,inf	NA,0.956958	0.000500116	0.000500116
2	chr10:49273309:G:A	49273309	NA,A	NA,G	NA,1	NA,inf	NA,inf	NA,0.956882	0.000500054	0.000500054
2	chr10:49274360:C:T	49274360	NA,T	NA,C	NA,1	NA,inf	NA,inf	NA,0.956339	0.0004996	0.0004996
2	chr10:49089265:C:G	49089265	G,G	C,C	1,1	-inf,inf	inf,inf	1.93173,1.52743	0.00049805	0.000498053
2	chr10:48586539:C:T	48586539	NA,T	NA,C	NA,1	NA,-inf	NA,inf	NA,0.981422	0.000496853	0.000496853
2	chr10:49090494:G:A	49090494	A,A	G,G	1,1	-inf,inf	inf,inf	1.95321,1.51282	0.000496013	0.000496015
2	chr10:48888553:A:G	48888553	G,G	A,A	1,1	inf,-inf	inf,inf	1.56694,0.151372	0.000496004	0.000496004
2	chr10:48872280:A:G	48872280	G,G	A,A	1,1	inf,inf	inf,inf	1.61921,0.0290093	0.000494375	0.000494375
2	chr10:48652402:G:T	48652402	NA,T	NA,G	NA,1	NA,inf	NA,inf	NA,0.950319	0.000493413	0.000493414
2	chr10:48605426:A:C	48605426	C,NA	A,NA	1,NA	-inf,NA	inf,NA	1.26466,NA	0.000493057	0.000493057
2	chr10:49093982:C:T	49093982	T,T	C,C	1,1	-inf,inf	inf,inf	1.92778,1.52269	0.00049286	0.000492862
2	chr10:49188379:G:C	49188379	NA,C	NA,G	NA,1	NA,inf	NA,inf	NA,0.919186	0.000492036	0.000492036
2	chr10:49256323:T:G	49256323	NA,G	NA,T	NA,1	NA,-inf	NA,inf	NA,0.935993	0.00049113	0.00049113
2	chr10:48849393:A:G	48849393	NA,G	NA,A	NA,1	NA,-inf	NA,inf	NA,0.965973	0.000488923	0.000488924
2	chr10:49067317:T:C	49067317	NA,C	NA,T	NA,1	NA,-inf	NA,inf	NA,0.993278	0.000487379	0.000487379
2	chr10:48914861:G:A	48914861	NA,A	NA,G	NA,1	NA,-inf	NA,inf	NA,0.941203	0.000486522	0.000486522
2	chr10:49400308:A:G	49400308	NA,G	NA,A	NA,1	NA,-inf	NA,inf	NA,0.953225	0.000482611	0.000482611
2	chr10:49170438:C:T	49170438	NA,T	NA,C	NA,1	NA,-inf	NA,inf	NA,0.954014	0.000480577	0.000480577
2	chr10:48601962:G:A	48601962	NA,A	NA,G	NA,1	NA,-inf	NA,inf	NA,0.944836	0.000480562	0.000480562
2	chr10:49185395:A:G	49185395	NA,G	NA,A	NA,1	NA,inf	NA,inf	NA,0.90389	0.000480094	0.000480094
2	chr10:48706833:C:T	48706833	T,T	C,C	1,1	-inf,-inf	inf,inf	1.81324,0.0724653	0.000474623	0.000474623
2	chr10:49202924:T:C	49202924	NA,C	NA,T	NA,1	NA,inf	NA,inf	NA,0.897203	0.000474327	0.000474328
2	chr10:49311461:T:C	49311461	NA,C	NA,T	NA,1	NA,-inf	NA,inf	NA,0.916891	0.000473852	0.000473853
2	chr10:48580731:T:C	48580731	NA,C	NA,T	NA,1	NA,inf	NA,inf	NA,0.919496	0.000472125	0.000472125
2	chr10:49480712:C:T	49480712	NA,T	NA,C	NA,1	NA,-inf	NA,inf	NA,0.956657	0.00047195	0.00047195
2	chr10:49521518:G:A	49521518	A,NA	G,NA	1,NA	inf,NA	inf,NA	1.28741,NA	0.000471054	0.000471054
2	chr10:48586457:G:A	48586457	NA,A	NA,G	NA,1	NA,-inf	NA,inf	NA,0.948738	0.000471023	0.000471023
2	chr10:49525235:G:GAA	49525235	NA,GAA	NA,G	NA,1	NA,-inf	NA,inf	NA,0.917514	0.000469319	0.000469319
2	chr10:48581661:T:C	48581661	NA,C	NA,T	NA,1	NA,-inf	NA,inf	NA,0.945563	0.000468771	0.000468771
2	chr10:49268417:G:A	49268417	NA,A	NA,G	NA,1	NA,inf	NA,inf	NA,0.917188	0.000468467	0.000468468
2	chr10:49266922:G:A	49266922	NA,A	NA,G	NA,1	NA,inf	NA,inf	NA,0.915719	0.000467333	0.000467333
2	chr10:49265761:A:C	49265761	NA,C	NA,A	NA,1	NA,inf	NA,inf	NA,0.915553	0.000467211	0.000467211
2	chr10:49090690:C:T	49090690	T,T	C,C	1,1	-inf,inf	inf,inf	1.91567,1.50153	0.000466985	0.000466987
2	chr10:49265402:T:C	49265402	NA,C	NA,T	NA,1	NA,inf	NA,inf	NA,0.915245	0.000466971	0.000466971
2	chr10:49266265:GCAGAAATCAATAAAATTGAA:G	49266265	NA,G	NA,GCAGAAATCAATAAAATTGAA	NA,1	NA,inf	NA,inf	NA,0.913143	0.000465359	0.000465359
2	chr10:49531253:A:T	49531253	NA,T	NA,A	NA,1	NA,inf	NA,inf	NA,0.908946	0.000465091	0.000465091
2	chr10:49157536:A:G	49157536	G,NA	A,NA	1,NA	-inf,NA	inf,NA	1.98295,NA	0.00046405	0.000464051
2	chr10:48914781:C:T	48914781	T,T	C,C	1,1	inf,-inf	inf,inf	1.51273,0.0808547	0.000463186	0.000463186
2	chr10:49147408:T:C	49147408	NA,C	NA,T	NA,1	NA,-inf	NA,inf	NA,0.942244	0.000462024	0.000462025
2	chr10:48787459:G:A	48787459	A,A	G,G	1,1	-inf,-inf	inf,inf	0.575655,1.59884	0.000460396	0.000460397
2	chr10:49028036:C:T	49028036	NA,T	NA,C	NA,1	NA,-inf	NA,inf	NA,0.935162	0.000460108	0.000460108
2	chr10:49540890:A:AACT	49540890	NA,AACT	NA,A	NA,1	NA,inf	NA,inf	NA,0.901777	0.000459966	0.000459967
2	chr10:48721924:C:T	48721924	T,T	C,C	1,1	inf,-inf	inf,inf	1.65868,0.502127	0.000457167	0.000457167
2	chr10:48707987:G:A	48707987	A,A	G,G	1,1	-inf,-inf	inf,inf	1.79559,0.0634108	0.000456807	0.000456807
2	chr10:49340686:A:G	49340686	NA,G	NA,A	NA,1	NA,inf	NA,inf	NA,0.904122	0.000456763	0.000456763
2	chr10:49197149:T:C	49197149	NA,C	NA,T	NA,1	NA,inf	NA,inf	NA,0.892695	0.000455429	0.000455429
2	chr10:48704958:TG:T	48704958	T,T	TG,TG	1,1	-inf,-inf	inf,inf	1.79184,0.0533227	0.000450608	0.000450608
2	chr10:49481463:T:C	49481463	NA,C	NA,T	NA,1	NA,-inf	NA,inf	NA,0.927868	0.000450486	0.000450486
2	chr10:48973401:T:C	48973401	NA,C	NA,T	NA,1	NA,inf	NA,inf	NA,0.921413	0.000449542	0.000449543
2	chr10:48882499:T:A	48882499	A,A	T,T	1,1	inf,-inf	inf,inf	1.52575,0.137754	0.000447407	0.000447407
2	chr10:48622668:C:A	48622668	NA,A	NA,C	NA,1	NA,inf	NA,inf	NA,0.881718	0.000447274	0.000447275
2	chr10:48711455:C:A	48711455	A,NA	C,NA	1,NA	inf,NA	inf,NA	1.11727,NA	0.000445399	0.000445399
2	chr10:48970332:G:C	48970332	C,NA	G,NA	1,NA	-inf,NA	inf,NA	1.57332,NA	0.000445076	0.000445077
2	chr10:48780198:CTA:C	48780198	NA,C	NA,CTA	NA,1	NA,-inf	NA,inf	NA,0.889599	0.000444355	0.000444356
2	chr10:48554713:C:T	48554713	NA,T	NA,C	NA,1	NA,inf	NA,inf	NA,0.877348	0.000444136	0.000444136
2	chr10:49533393:G:A	49533393	NA,A	NA,G	NA,1	NA,-inf	NA,inf	NA,0.893019	0.000443252	0.000443252
2	chr10:49008889:G:A	49008889	A,NA	G,NA	1,NA	-inf,NA	inf,NA	1.6578,NA	0.000441698	0.000441699
2	chr10:49529849:T:C	49529849	NA,C	NA,T	NA,1	NA,-inf	NA,inf	NA,0.915471	0.000441569	0.000441569
2	chr10:48975876:G:T	48975876	NA,T	NA,G	NA,1	NA,inf	NA,inf	NA,0.866552	0.000441058	0.000441058
2	chr10:49110673:G:T	49110673	NA,T	NA,G	NA,1	NA,-inf	NA,inf	NA,0.920135	0.000439291	0.000439292
2	chr10:48882105:T:C	48882105	C,C	T,T	1,1	inf,-inf	inf,inf	1.51837,0.131854	0.000438668	0.000438668
2	chr10:48730479:T:C	48730479	C,C	T,T	1,1	-inf,-inf	inf,inf	1.02717,0.48525	0.000438218	0.000438218
2	chr10:48574307:C:T	48574307	NA,T	NA,C	NA,1	NA,-inf	NA,inf	NA,0.86352	0.000436467	0.000436467
2	chr10:49298684:A:G	49298684	NA,G	NA,A	NA,1	NA,-inf	NA,inf	NA,0.897671	0.000435587	0.000435588
2	chr10:48837787:G:A	48837787	A,A	G,G	1,1	inf,inf	inf,inf	1.4433,0.304004	0.000433223	0.000433223
2	chr10:48612708:G:A	48612708	A,NA	G,NA	1,NA	-inf,NA	inf,NA	0.879941,NA	0.000431859	0.000431859
2	chr10:49104203:A:G	49104203	NA,G	NA,A	NA,1	NA,inf	NA,inf	NA,0.858882	0.000431702	0.000431702
2	chr10:49474745:T:C	49474745	NA,C	NA,T	NA,1	NA,-inf	NA,inf	NA,0.899853	0.000430669	0.000430669
2	chr10:48874063:C:T	48874063	T,T	C,C	1,1	inf,inf	inf,inf	1.55279,0.060951	0.000430591	0.000430591
2	chr10:49440369:T:C	49440369	NA,C	NA,T	NA,1	NA,-inf	NA,inf	NA,0.895456	0.00042793	0.000427931
2	chr10:49176141:C:T	49176141	NA,T	NA,C	NA,1	NA,inf	NA,inf	NA,0.858146	0.000427278	0.000427278
2	chr10:49034404:C:G	49034404	NA,G	NA,C	NA,1	NA,inf	NA,inf	NA,0.910832	0.000427215	0.000427215
2	chr10:48699534:T:C	48699534	NA,C	NA,T	NA,1	NA,inf	NA,inf	NA,0.857015	0.000425246	0.000425246
2	chr10:49197528:A:G	49197528	NA,G	NA,A	NA,1	NA,inf	NA,inf	NA,0.83174	0.000424858	0.000424858
2	chr10:49126955:T:A	49126955	NA,A	NA,T	NA,1	NA,-inf	NA,inf	NA,0.888635	0.000424014	0.000424014
2	chr10:49419470:G:A	49419470	NA,A	NA,G	NA,1	NA,inf	NA,inf	NA,0.854397	0.00042271	0.00042271
2	chr10:48971884:G:A	48971884	A,A	G,G	1,1	inf,inf	inf,inf	0.776629,1.05646	0.000422404	0.000422404
2	chr10:49277504:C:T	49277504	T,NA	C,NA	1,NA	inf,NA	inf,NA	0.962624,NA	0.000422102	0.000422102
2	chr10:48941976:TTC:T	48941976	NA,T	NA,TTC	NA,1	NA,-inf	NA,inf	NA,0.884146	0.000421957	0.000421957
2	chr10:48557024:T:G	48557024	NA,G	NA,T	NA,1	NA,inf	NA,inf	NA,0.848895	0.000420948	0.000420948
2	chr10:49268926:G:A	49268926	NA,A	NA,G	NA,1	NA,inf	NA,inf	NA,0.850746	0.000420222	0.000420222
2	chr10:48634504:A:G	48634504	NA,G	NA,A	NA,1	NA,-inf	NA,inf	NA,0.867816	0.00041737	0.000417371
2	chr10:49386223:G:C	49386223	NA,C	NA,G	NA,1	NA,-inf	NA,inf	NA,0.864204	0.000415619	0.000415619
2	chr10:48616207:T:C	48616207	NA,C	NA,T	NA,1	NA,-inf	NA,inf	NA,0.863596	0.000414574	0.000414574
2	chr10:48883169:T:C	48883169	C,C	T,T	1,1	inf,-inf	inf,inf	1.48796,0.139643	0.000412791	0.000412792
2	chr10:49405030:G:T	49405030	NA,T	NA,G	NA,1	NA,inf	NA,inf	NA,0.841781	0.000410991	0.000410992
2	chr10:48835812:T:C	48835812	C,C	T,T	1,1	-inf,-inf	inf,inf	1.43063,0.977186	0.00041083	0.000410831
2	chr10:49250920:A:G	49250920	G,NA	A,NA	1,NA	inf,NA	inf,NA	2.72007,NA	0.000410729	0.000410733
2	chr10:49291333:G:A	49291333	NA,A	NA,G	NA,1	NA,-inf	NA,inf	NA,0.834975	0.00040781	0.00040781
2	chr10:48749738:G:A	48749738	A,A	G,G	1,1	-inf,-inf	inf,inf	1.12391,0.246008	0.000407456	0.000407456
2	chr10:48885105:G:A	48885105	A,A	G,G	1,1	inf,-inf	inf,inf	1.41826,0.273439	0.000406302	0.000406302
2	chr10:48703692:T:C	48703692	C,C	T,T	1,1	-inf,-inf	inf,inf	1.74419,0.0477381	0.000406267	0.000406267
2	chr10:48865314:C:T	48865314	T,T	C,C	1,1	inf,inf	inf,inf	1.526,0.0291145	0.000405665	0.000405666
2	chr10:48943272:T:C	48943272	NA,C	NA,T	NA,1	NA,-inf	NA,inf	NA,0.859214	0.000405616	0.000405616
2	chr10:49026618:G:T	49026618	T,NA	G,NA	1,NA	inf,NA	inf,NA	0.719061,NA	0.000405467	0.000405467
2	chr10:49355899:T:C	49355899	NA,C	NA,T	NA,1	NA,inf	NA,inf	NA,0.830974	0.000405302	0.000405302
2	chr10:48656538:T:C	48656538	NA,C	NA,T	NA,1	NA,inf	NA,inf	NA,0.819893	0.00040523	0.00040523
2	chr10:48882867:C:T	48882867	T,T	C,C	1,1	inf,-inf	inf,inf	1.47881,0.142597	0.000405006	0.000405007
2	chr10:48575386:G:C	48575386	NA,C	NA,G	NA,1	NA,-inf	NA,inf	NA,0.817234	0.000404879	0.000404879
2	chr10:49095129:C:G	49095129	G,G	C,C	1,1	-inf,inf	inf,inf	1.24916,1.74304	0.000403711	0.000403712
2	chr10:49017834:T:C	49017834	C,NA	T,NA	1,NA	-inf,NA	inf,NA	1.59528,NA	0.000403376	0.000403376
2	chr10:48887545:A:G	48887545	G,G	A,A	1,1	inf,-inf	inf,inf	1.41746,0.264381	0.000401856	0.000401857
2	chr10:49045623:C:T	49045623	NA,T	NA,C	NA,1	NA,inf	NA,inf	NA,0.874982	0.000401703	0.000401703
2	chr10:48592288:C:T	48592288	NA,T	NA,C	NA,1	NA,inf	NA,inf	NA,0.82315	0.00040136	0.00040136
2	chr10:48657006:A:G	48657006	NA,G	NA,A	NA,1	NA,inf	NA,inf	NA,0.812354	0.000400317	0.000400317
2	chr10:49179303:C:T	49179303	T,T	C,C	1,1	-inf,inf	inf,inf	0.0661391,1.87799	0.000400048	0.000400048
2	chr10:49240003:T:A	49240003	NA,A	NA,T	NA,1	NA,-inf	NA,inf	NA,0.842477	0.00039893	0.00039893
2	chr10:48941973:TA:T	48941973	NA,T	NA,TA	NA,1	NA,-inf	NA,inf	NA,0.847166	0.000397871	0.000397871
2	chr10:49086387:C:T	49086387	NA,T	NA,C	NA,1	NA,-inf	NA,inf	NA,0.868582	0.000396593	0.000396593
2	chr10:49048067:T:C	49048067	NA,C	NA,T	NA,1	NA,-inf	NA,inf	NA,0.852154	0.000396021	0.000396021
2	chr10:49280782:A:G	49280782	G,NA	A,NA	1,NA	-inf,NA	inf,NA	0.84348,NA	0.000395457	0.000395457
2	chr10:49237320:G:T	49237320	NA,T	NA,G	NA,1	NA,-inf	NA,inf	NA,0.858198	0.000393919	0.000393919
2	chr10:48948550:A:G	48948550	NA,G	NA,A	NA,1	NA,-inf	NA,inf	NA,0.834225	0.000392572	0.000392572
2	chr10:48742012:C:T	48742012	T,T	C,C	1,1	-inf,-inf	inf,inf	1.049,0.359091	0.000392019	0.000392019
2	chr10:49279598:C:T	49279598	NA,T	NA,C	NA,1	NA,inf	NA,inf	NA,0.807112	0.000391908	0.000391908
2	chr10:49079845:AACT:A	49079845	NA,A	NA,AACT	NA,1	NA,-inf	NA,inf	NA,0.832983	0.000391325	0.000391325
2	chr10:48716025:T:C	48716025	C,C	T,T	1,1	-inf,inf	inf,inf	1.21627,1.17664	0.000391049	0.000391049
2	chr10:48554838:C:T	48554838	NA,T	NA,C	NA,1	NA,inf	NA,inf	NA,0.799236	0.000390986	0.000390986
2	chr10:48823730:G:A	48823730	A,A	G,G	1,1	inf,-inf	inf,inf	1.39213,0.312767	0.000390578	0.000390578
2	chr10:48663980:A:G	48663980	G,NA	A,NA	1,NA	inf,NA	inf,NA	1.20076,NA	0.000390434	0.000390434
2	chr10:48564042:G:A	48564042	NA,A	NA,G	NA,1	NA,-inf	NA,inf	NA,0.829125	0.000390279	0.000390279
2	chr10:48945066:T:G	48945066	NA,G	NA,T	NA,1	NA,-inf	NA,inf	NA,0.781883	0.000390089	0.000390089
2	chr10:49104962:CAG:C	49104962	C,C	CAG,CAG	1,1	-inf,inf	inf,inf	1.79002,1.46958	0.000389907	0.000389909
2	chr10:48565471:A:G	48565471	NA,G	NA,A	NA,1	NA,inf	NA,inf	NA,0.80094	0.000389492	0.000389492
2	chr10:48939191:AG:A	48939191	NA,A	NA,AG	NA,1	NA,-inf	NA,inf	NA,0.78039	0.000389145	0.000389145
2	chr10:49384311:G:A	49384311	NA,A	NA,G	NA,1	NA,inf	NA,inf	NA,0.799477	0.000388922	0.000388922
2	chr10:48748490:T:C	48748490	C,C	T,T	1,1	-inf,-inf	inf,inf	1.10741,0.233119	0.000388458	0.000388458
2	chr10:48942460:C:T	48942460	NA,T	NA,C	NA,1	NA,-inf	NA,inf	NA,0.831238	0.000388087	0.000388087
2	chr10:48976493:T:G	48976493	G,NA	T,NA	1,NA	-inf,NA	inf,NA	1.5006,NA	0.000387898	0.000387899
2	chr10:49325092:A:C	49325092	NA,C	NA,A	NA,1	NA,inf	NA,inf	NA,0.799375	0.000386232	0.000386232
2	chr10:48597323:A:G	48597323	G,G	A,A	1,1	-inf,-inf	inf,inf	0.164002,1.65149	0.000386149	0.00038615
2	chr10:48912936:C:T	48912936	NA,T	NA,C	NA,1	NA,-inf	NA,inf	NA,0.818457	0.000386116	0.000386117
2	chr10:48886956:A:T	48886956	T,T	A,A	1,1	inf,-inf	inf,inf	1.40155,0.257544	0.000385575	0.000385575
2	chr10:49081083:A:G	49081083	NA,G	NA,A	NA,1	NA,-inf	NA,inf	NA,0.849709	0.000385185	0.000385186
2	chr10:49279958:T:G	49279958	NA,G	NA,T	NA,1	NA,inf	NA,inf	NA,0.795973	0.000385012	0.000385013
2	chr10:48560387:T:G	48560387	G,G	T,T	1,1	-inf,-inf	inf,inf	0.728327,0.966416	0.000384465	0.000384465
2	chr10:49280257:C:T	49280257	NA,T	NA,C	NA,1	NA,inf	NA,inf	NA,0.793553	0.000383515	0.000383515
2	chr10:48587215:A:G	48587215	NA,G	NA,A	NA,1	NA,-inf	NA,inf	NA,0.78099	0.000383181	0.000383181
2	chr10:48996296:G:T	48996296	NA,T	NA,G	NA,1	NA,-inf	NA,inf	NA,0.822961	0.000381948	0.000381948
2	chr10:48832933:C:T	48832933	NA,T	NA,C	NA,1	NA,inf	NA,inf	NA,0.791495	0.000381933	0.000381934
2	chr10:49132265:C:T	49132265	NA,T	NA,C	NA,1	NA,-inf	NA,inf	NA,0.813099	0.000381599	0.000381599
2	chr10:49087347:C:T	49087347	NA,T	NA,C	NA,1	NA,-inf	NA,inf	NA,0.814371	0.000380034	0.000380034
2	chr10:49283721:G:A	49283721	NA,A	NA,G	NA,1	NA,inf	NA,inf	NA,0.788117	0.000379986	0.000379986
2	chr10:48637103:G:A	48637103	NA,A	NA,G	NA,1	NA,inf	NA,inf	NA,0.785783	0.000379617	0.000379618
2	chr10:49311190:AC:A	49311190	A,NA	AC,NA	1,NA	-inf,NA	inf,NA	1.33584,NA	0.00037935	0.000379351
2	chr10:48906331:G:GT	48906331	GT,GT	G,G	1,1	inf,inf	inf,inf	1.27799,0.0356983	0.000379175	0.000379175
2	chr10:48882565:C:T	48882565	T,NA	C,NA	1,NA	-inf,NA	inf,NA	1.15212,NA	0.000378802	0.000378802
2	chr10:49264623:A:C	49264623	NA,C	NA,A	NA,1	NA,-inf	NA,inf	NA,0.819453	0.000377657	0.000377657
2	chr10:48745575:A:C	48745575	NA,C	NA,A	NA,1	NA,inf	NA,inf	NA,0.789047	0.000377572	0.000377572
2	chr10:48585649:C:T	48585649	NA,T	NA,C	NA,1	NA,-inf	NA,inf	NA,0.768058	0.000375451	0.000375451
2	chr10:48977010:G:A	48977010	A,NA	G,NA	1,NA	-inf,NA	inf,NA	1.47989,NA	0.000375141	0.000375141
2	chr10:48557225:C:T	48557225	NA,T	NA,C	NA,1	NA,-inf	NA,inf	NA,0.793273	0.000374496	0.000374496
2	chr10:48909818:A:G	48909818	G,G	A,A	1,1	inf,-inf	inf,inf	1.22186,0.260006	0.000374361	0.000374362
2	chr10:48725374:A:G	48725374	NA,G	NA,A	NA,1	NA,inf	NA,inf	NA,0.770879	0.000374083	0.000374083
2	chr10:49060893:T:G	49060893	G,G	T,T	1,1	-inf,inf	inf,inf	1.95394,1.35354	0.000373096	0.000373097
2	chr10:48591470:T:A	48591470	NA,A	NA,T	NA,1	NA,inf	NA,inf	NA,0.777101	0.000372864	0.000372864
2	chr10:48901191:A:G	48901191	NA,G	NA,A	NA,1	NA,-inf	NA,inf	NA,0.794233	0.000371545	0.000371546
2	chr10:48887374:G:A	48887374	A,A	G,G	1,1	inf,-inf	inf,inf	1.36542,0.294525	0.000371252	0.000371252
2	chr10:48898783:A:G	48898783	NA,G	NA,A	NA,1	NA,inf	NA,inf	NA,0.759884	0.000369245	0.000369245
2	chr10:49228021:A:G	49228021	NA,G	NA,A	NA,1	NA,inf	NA,inf	NA,0.776774	0.00036886	0.000368861
2	chr10:49362438:C:T	49362438	T,T	C,C	1,1	inf,-inf	inf,inf	0.28261,1.58291	0.000368445	0.000368445
2	chr10:48864656:G:C	48864656	C,C	G,G	1,1	inf,inf	inf,inf	1.48248,0.0333168	0.000368427	0.000368427
2	chr10:48991772:C:T	48991772	T,NA	C,NA	1,NA	-inf,NA	inf,NA	1.42245,NA	0.00036567	0.000365671
2	chr10:48909229:A:G	48909229	NA,G	NA,A	NA,1	NA,-inf	NA,inf	NA,0.783711	0.000365594	0.000365594
2	chr10:48900326:CCTT:C	48900326	NA,C	NA,CCTT	NA,1	NA,-inf	NA,inf	NA,0.783843	0.000365552	0.000365552
2	chr10:49217355:G:C	49217355	NA,C	NA,G	NA,1	NA,-inf	NA,inf	NA,0.786646	0.000365458	0.000365458
2	chr10:49518141:G:A	49518141	NA,A	NA,G	NA,1	NA,inf	NA,inf	NA,0.756191	0.000364139	0.000364139
2	chr10:48684588:G:A	48684588	NA,A	NA,G	NA,1	NA,-inf	NA,inf	NA,0.770259	0.000363885	0.000363885
2	chr10:49146031:T:C	49146031	NA,C	NA,T	NA,1	NA,-inf	NA,inf	NA,0.784938	0.000363831	0.000363831
2	chr10:48834906:A:G	48834906	G,G	A,A	1,1	-inf,-inf	inf,inf	1.17399,1.17218	0.000363422	0.000363423
2	chr10:48591903:A:G	48591903	NA,G	NA,A	NA,1	NA,-inf	NA,inf	NA,0.773527	0.000363373	0.000363374
2	chr10:48685161:G:C	48685161	NA,C	NA,G	NA,1	NA,-inf	NA,inf	NA,0.769271	0.000363323	0.000363323
2	chr10:49097635:G:A	49097635	NA,A	NA,G	NA,1	NA,-inf	NA,inf	NA,0.787235	0.000362184	0.000362184
2	chr10:48619770:T:C	48619770	NA,C	NA,T	NA,1	NA,inf	NA,inf	NA,0.754569	0.000362174	0.000362174
2	chr10:48748080:C:A	48748080	A,A	C,C	1,1	-inf,inf	inf,inf	1.17953,0.0105206	0.000361113	0.000361113
2	chr10:49410206:C:CA	49410206	NA,CA	NA,C	NA,1	NA,-inf	NA,inf	NA,0.781475	0.000359512	0.000359512
2	chr10:48851238:G:C	48851238	C,C	G,G	1,1	inf,inf	inf,inf	1.319,0.40402	0.00035907	0.00035907
2	chr10:49253532:G:A	49253532	NA,A	NA,G	NA,1	NA,inf	NA,inf	NA,0.745134	0.00035886	0.00035886
2	chr10:48908704:C:T	48908704	NA,T	NA,C	NA,1	NA,-inf	NA,inf	NA,0.770634	0.000358261	0.000358261
2	chr10:48672186:C:T	48672186	NA,T	NA,C	NA,1	NA,-inf	NA,inf	NA,0.769982	0.000358054	0.000358055
2	chr10:48649309:T:A	48649309	A,NA	T,NA	1,NA	inf,NA	inf,NA	1.36104,NA	0.000357964	0.000357965
2	chr10:48828542:A:C	48828542	C,C	A,A	1,1	inf,inf	inf,inf	1.32987,0.35087	0.000356484	0.000356484
2	chr10:48636313:C:A	48636313	A,A	C,C	1,1	-inf,inf	inf,inf	1.65189,0.347822	0.000356218	0.000356218
2	chr10:48755434:G:C	48755434	C,C	G,G	1,1	-inf,inf	inf,inf	1.16422,0.0785964	0.000355101	0.000355101
2	chr10:48824888:T:G	48824888	NA,G	NA,T	NA,1	NA,-inf	NA,inf	NA,0.766888	0.000354637	0.000354638
2	chr10:48890364:G:C	48890364	NA,C	NA,G	NA,1	NA,inf	NA,inf	NA,0.739884	0.000354147	0.000354147
2	chr10:48866944:A:G	48866944	NA,G	NA,A	NA,1	NA,inf	NA,inf	NA,0.743572	0.000354132	0.000354132
2	chr10:48637508:A:G	48637508	NA,G	NA,A	NA,1	NA,inf	NA,inf	NA,0.741467	0.000353768	0.000353769
2	chr10:48726736:C:T	48726736	NA,T	NA,C	NA,1	NA,inf	NA,inf	NA,0.733781	0.000353442	0.000353442
2	chr10:48873815:A:G	48873815	NA,G	NA,A	NA,1	NA,-inf	NA,inf	NA,0.754452	0.000352031	0.000352031
2	chr10:49015411:G:A	49015411	A,NA	G,NA	1,NA	-inf,NA	inf,NA	1.51368,NA	0.000351668	0.000351669
2	chr10:49236641:G:A	49236641	NA,A	NA,G	NA,1	NA,inf	NA,inf	NA,0.741035	0.000350921	0.000350921
2	chr10:49043620:A:G	49043620	NA,G	NA,A	NA,1	NA,-inf	NA,inf	NA,0.760895	0.000350361	0.000350361
2	chr10:49254370:GTATGTGCC:G	49254370	NA,G	NA,GTATGTGCC	NA,1	NA,-inf	NA,inf	NA,0.7176	0.000350225	0.000350225
2	chr10:48600993:T:C	48600993	NA,C	NA,T	NA,1	NA,-inf	NA,inf	NA,0.727748	0.000350129	0.000350129
2	chr10:48976438:T:A	48976438	NA,A	NA,T	NA,1	NA,inf	NA,inf	NA,0.780906	0.000348962	0.000348962
2	chr10:48905097:T:G	48905097	G,G	T,T	1,1	inf,-inf	inf,inf	1.24146,0.049195	0.000348946	0.000348946
2	chr10:48986027:G:A	48986027	NA,A	NA,G	NA,1	NA,inf	NA,inf	NA,0.717824	0.000348365	0.000348366
2	chr10:48554750:C:A	48554750	A,A	C,C	1,1	inf,inf	inf,inf	1.74751,0.179362	0.000348313	0.000348313
2	chr10:48554762:G:A	48554762	A,A	G,G	1,1	inf,inf	inf,inf	1.75994,0.150704	0.000347408	0.000347408
2	chr10:49332368:G:A	49332368	NA,A	NA,G	NA,1	NA,inf	NA,inf	NA,0.732576	0.000347113	0.000347113
2	chr10:49244628:C:T	49244628	NA,T	NA,C	NA,1	NA,inf	NA,inf	NA,0.739995	0.000346754	0.000346754
2	chr10:49147671:A:T	49147671	NA,T	NA,A	NA,1	NA,-inf	NA,inf	NA,0.755968	0.000346421	0.000346421
2	chr10:48825647:T:C	48825647	C,C	T,T	1,1	inf,inf	inf,inf	1.30213,0.377244	0.000345928	0.000345928
2	chr10:48895270:A:T	48895270	NA,T	NA,A	NA,1	NA,-inf	NA,inf	NA,0.74936	0.000345724	0.000345724
2	chr10:48909855:C:T	48909855	NA,T	NA,C	NA,1	NA,-inf	NA,inf	NA,0.745382	0.000344469	0.000344469
2	chr10:48937136:C:T	48937136	NA,T	NA,C	NA,1	NA,-inf	NA,inf	NA,0.758962	0.000344157	0.000344158
2	chr10:48965659:G:A	48965659	NA,A	NA,G	NA,1	NA,-inf	NA,inf	NA,0.738465	0.000343605	0.000343605
2	chr10:48558428:T:G	48558428	NA,G	NA,T	NA,1	NA,-inf	NA,inf	NA,0.737412	0.000343256	0.000343257
2	chr10:49034462:C:T	49034462	NA,T	NA,C	NA,1	NA,-inf	NA,inf	NA,0.755122	0.000343024	0.000343024
2	chr10:48859359:G:A	48859359	NA,A	NA,G	NA,1	NA,inf	NA,inf	NA,0.721929	0.000342381	0.000342381
2	chr10:48820918:GC:G	48820918	G,NA	GC,NA	1,NA	inf,NA	inf,NA	1.00919,NA	0.000341656	0.000341656
2	chr10:48977925:G:A	48977925	A,NA	G,NA	1,NA	-inf,NA	inf,NA	1.42244,NA	0.000341617	0.000341618
2	chr10:49291356:C:G	49291356	G,NA	C,NA	1,NA	-inf,NA	inf,NA	1.46979,NA	0.000341404	0.000341404
2	chr10:48799934:G:A	48799934	NA,A	NA,G	NA,1	NA,-inf	NA,inf	NA,0.716771	0.000340812	0.000340812
2	chr10:49495017:C:T	49495017	NA,T	NA,C	NA,1	NA,-inf	NA,inf	NA,0.73219	0.00034061	0.000340611
2	chr10:49514912:C:T	49514912	NA,T	NA,C	NA,1	NA,-inf	NA,inf	NA,0.731127	0.000340053	0.000340053
2	chr10:48853979:G:A	48853979	A,A	G,G	1,1	inf,inf	inf,inf	1.32187,0.35775	0.000340034	0.000340034
2	chr10:49035254:T:A	49035254	NA,A	NA,T	NA,1	NA,-inf	NA,inf	NA,0.684256	0.000339887	0.000339887
2	chr10:49462419:A:G	49462419	NA,G	NA,A	NA,1	NA,inf	NA,inf	NA,0.720715	0.000339785	0.000339785
2	chr10:48661978:C:T	48661978	NA,T	NA,C	NA,1	NA,-inf	NA,inf	NA,0.736278	0.00033914	0.00033914
2	chr10:48872405:G:A	48872405	NA,A	NA,G	NA,1	NA,inf	NA,inf	NA,0.703244	0.000338753	0.000338753
2	chr10:49487054:C:T	49487054	NA,T	NA,C	NA,1	NA,inf	NA,inf	NA,0.717034	0.000337857	0.000337857
2	chr10:49198686:CT:C	49198686	C,C	CT,CT	1,1	-inf,-inf	inf,inf	0.303418,1.31462	0.000337819	0.000337819
2	chr10:49487677:G:C	49487677	NA,C	NA,G	NA,1	NA,inf	NA,inf	NA,0.715656	0.000337136	0.000337136
2	chr10:48844563:G:C	48844563	NA,C	NA,G	NA,1	NA,-inf	NA,inf	NA,0.707704	0.000336723	0.000336723
2	chr10:48578371:T:C	48578371	C,C	T,T	1,1	inf,inf	inf,inf	1.83072,0.0659804	0.000336638	0.000336638
2	chr10:48641935:C:A	48641935	NA,A	NA,C	NA,1	NA,inf	NA,inf	NA,0.709121	0.000336139	0.000336139
2	chr10:48631337:A:C	48631337	NA,C	NA,A	NA,1	NA,inf	NA,inf	NA,0.696321	0.000335571	0.000335571
2	chr10:49522205:A:G	49522205	NA,G	NA,A	NA,1	NA,-inf	NA,inf	NA,0.71736	0.000334952	0.000334952
2	chr10:48835721:A:G	48835721	G,G	A,A	1,1	-inf,-inf	inf,inf	1.33084,0.955509	0.000334606	0.000334606
2	chr10:48652755:A:T	48652755	NA,T	NA,A	NA,1	NA,-inf	NA,inf	NA,0.7266	0.000334143	0.000334143
2	chr10:49165271:G:A	49165271	NA,A	NA,G	NA,1	NA,-inf	NA,inf	NA,0.728326	0.00033358	0.00033358
2	chr10:49365461:C:T	49365461	NA,T	NA,C	NA,1	NA,inf	NA,inf	NA,0.698806	0.000331506	0.000331507
2	chr10:48780867:A:C	48780867	NA,C	NA,A	NA,1	NA,-inf	NA,inf	NA,0.706552	0.000331116	0.000331116
2	chr10:49272119:G:A	49272119	NA,A	NA,G	NA,1	NA,-inf	NA,inf	NA,0.701341	0.000330606	0.000330606
2	chr10:48719157:ACAAACT:A	48719157	NA,A	NA,ACAAACT	NA,1	NA,-inf	NA,inf	NA,0.717562	0.000330604	0.000330605
2	chr10:49035192:C:T	49035192	T,T	C,C	1,1	inf,inf	inf,inf	0.74734,0.021987	0.000330497	0.000330497
2	chr10:48951655:G:A	48951655	NA,A	NA,G	NA,1	NA,-inf	NA,inf	NA,0.729803	0.000329342	0.000329342
2	chr10:48761941:A:T	48761941	T,T	A,A	1,1	-inf,-inf	inf,inf	1.12021,0.0611767	0.00032889	0.00032889
2	chr10:49408704:C:T	49408704	NA,T	NA,C	NA,1	NA,-inf	NA,inf	NA,0.722791	0.000328853	0.000328853
2	chr10:48639113:T:C	48639113	NA,C	NA,T	NA,1	NA,inf	NA,inf	NA,0.684999	0.000328828	0.000328828
2	chr10:48945869:G:A	48945869	NA,A	NA,G	NA,1	NA,-inf	NA,inf	NA,0.728833	0.000328774	0.000328774
2	chr10:48657422:G:C	48657422	NA,C	NA,G	NA,1	NA,inf	NA,inf	NA,0.681529	0.000328732	0.000328732
2	chr10:48881824:T:G	48881824	G,G	T,T	1,1	inf,-inf	inf,inf	1.27259,0.372811	0.000328721	0.000328721
2	chr10:49143166:C:T	49143166	NA,T	NA,C	NA,1	NA,-inf	NA,inf	NA,0.725549	0.000328576	0.000328576
2	chr10:49095421:G:A	49095421	A,A	G,G	1,1	-inf,inf	inf,inf	1.19772,1.65076	0.000328061	0.000328062
2	chr10:49050947:T:C	49050947	C,C	T,T	1,1	-inf,inf	inf,inf	1.84288,1.34243	0.000326354	0.000326355
2	chr10:48830929:C:T	48830929	NA,T	NA,C	NA,1	NA,inf	NA,inf	NA,0.690491	0.000326074	0.000326075
2	chr10:48818637:G:A	48818637	NA,A	NA,G	NA,1	NA,inf	NA,inf	NA,0.690491	0.000326074	0.000326075
2	chr10:49257960:C:A	49257960	NA,A	NA,C	NA,1	NA,inf	NA,inf	NA,0.691841	0.000325363	0.000325364
2	chr10:48826339:T:C	48826339	C,C	T,T	1,1	inf,inf	inf,inf	1.2625,0.394229	0.000324547	0.000324547
2	chr10:48850504:TCTC:T	48850504	T,T	TCTC,TCTC	1,1	inf,inf	inf,inf	1.28659,0.376763	0.000323786	0.000323786
2	chr10:49066628:T:A	49066628	NA,A	NA,T	NA,1	NA,-inf	NA,inf	NA,0.653453	0.000323293	0.000323293
2	chr10:49403924:C:T	49403924	NA,T	NA,C	NA,1	NA,-inf	NA,inf	NA,0.701047	0.000323251	0.000323251
2	chr10:48865034:A:G	48865034	G,G	A,A	1,1	inf,inf	inf,inf	1.30268,0.342982	0.00032187	0.00032187
2	chr10:48570479:C:T	48570479	NA,T	NA,C	NA,1	NA,inf	NA,inf	NA,0.679701	0.000321865	0.000321865
2	chr10:49213094:T:C	49213094	C,C	T,T	1,1	-inf,-inf	inf,inf	0.159294,1.66117	0.000321121	0.000321121
2	chr10:48635973:A:G	48635973	NA,G	NA,A	NA,1	NA,inf	NA,inf	NA,0.669036	0.000321101	0.000321101
2	chr10:48953745:G:A	48953745	NA,A	NA,G	NA,1	NA,-inf	NA,inf	NA,0.711707	0.000320392	0.000320392
2	chr10:49275884:C:T	49275884	NA,T	NA,C	NA,1	NA,-inf	NA,inf	NA,0.677481	0.000319327	0.000319327
2	chr10:49526439:TA:T	49526439	NA,T	NA,TA	NA,1	NA,inf	NA,inf	NA,0.676257	0.000319137	0.000319138
2	chr10:48902714:A:G	48902714	NA,G	NA,A	NA,1	NA,-inf	NA,inf	NA,0.694264	0.000318607	0.000318607
2	chr10:49052693:C:T	49052693	NA,T	NA,C	NA,1	NA,-inf	NA,inf	NA,0.6958	0.000318278	0.000318278
2	chr10:48816650:T:A	48816650	NA,A	NA,T	NA,1	NA,-inf	NA,inf	NA,0.687183	0.000318082	0.000318082
2	chr10:48860356:C:T	48860356	NA,T	NA,C	NA,1	NA,inf	NA,inf	NA,0.671709	0.000317126	0.000317127
2	chr10:49059788:A:C	49059788	NA,C	NA,A	NA,1	NA,inf	NA,inf	NA,0.667192	0.000316322	0.000316322
2	chr10:49409080:C:T	49409080	NA,T	NA,C	NA,1	NA,-inf	NA,inf	NA,0.696788	0.000315967	0.000315967
2	chr10:48930710:C:T	48930710	T,T	C,C	1,1	-inf,inf	inf,inf	1.09812,0.0925857	0.000315933	0.000315933
2	chr10:49060397:A:C	49060397	C,C	A,A	1,1	-inf,inf	inf,inf	1.92618,1.27714	0.000315753	0.000315754
2	chr10:49350215:C:T	49350215	NA,T	NA,C	NA,1	NA,inf	NA,inf	NA,0.665887	0.000315418	0.000315418
2	chr10:49164308:C:T	49164308	NA,T	NA,C	NA,1	NA,-inf	NA,inf	NA,0.696078	0.000314244	0.000314244
2	chr10:48994832:G:A	48994832	NA,A	NA,G	NA,1	NA,inf	NA,inf	NA,0.651343	0.000313946	0.000313946
2	chr10:48879201:G:A	48879201	NA,A	NA,G	NA,1	NA,inf	NA,inf	NA,0.665427	0.0003139	0.0003139
2	chr10:49264860:A:T	49264860	NA,T	NA,A	NA,1	NA,inf	NA,inf	NA,0.650847	0.000313831	0.000313831
2	chr10:48557256:T:A	48557256	A,A	T,T	1,1	-inf,-inf	inf,inf	0.696839,0.886617	0.000313639	0.000313639
2	chr10:49005305:T:C	49005305	NA,C	NA,T	NA,1	NA,-inf	NA,inf	NA,0.696649	0.000312102	0.000312102
2	chr10:49005145:C:T	49005145	NA,T	NA,C	NA,1	NA,-inf	NA,inf	NA,0.688444	0.000312062	0.000312062
2	chr10:48969461:G:T	48969461	NA,T	NA,G	NA,1	NA,-inf	NA,inf	NA,0.689129	0.000311234	0.000311234
2	chr10:49229609:G:A	49229609	NA,A	NA,G	NA,1	NA,inf	NA,inf	NA,0.662944	0.000311218	0.000311218
2	chr10:48694080:C:A	48694080	A,A	C,C	1,1	inf,-inf	inf,inf	0.25514,1.77107	0.000311159	0.000311159
2	chr10:48958099:C:T	48958099	NA,T	NA,C	NA,1	NA,-inf	NA,inf	NA,0.689848	0.000310147	0.000310147
2	chr10:48728695:A:G	48728695	NA,G	NA,A	NA,1	NA,-inf	NA,inf	NA,0.657871	0.00030961	0.00030961
2	chr10:49155685:C:T	49155685	NA,T	NA,C	NA,1	NA,inf	NA,inf	NA,0.644227	0.000307583	0.000307583
2	chr10:49147635:C:T	49147635	NA,T	NA,C	NA,1	NA,inf	NA,inf	NA,0.738138	0.000307461	0.000307461
2	chr10:49321897:G:A	49321897	NA,A	NA,G	NA,1	NA,-inf	NA,inf	NA,0.682198	0.00030689	0.00030689
2	chr10:49230089:C:G	49230089	NA,G	NA,C	NA,1	NA,inf	NA,inf	NA,0.640184	0.00030673	0.000306731
2	chr10:48673988:G:A	48673988	NA,A	NA,G	NA,1	NA,inf	NA,inf	NA,0.656525	0.000306711	0.000306711
2	chr10:49210823:C:T	49210823	NA,T	NA,C	NA,1	NA,inf	NA,inf	NA,0.648205	0.000306377	0.000306377
2	chr10:48899513:T:A	48899513	A,A	T,T	1,1	inf,-inf	inf,inf	1.1834,0.0913454	0.000306185	0.000306185
2	chr10:49425575:C:T	49425575	T,T	C,C	1,1	-inf,-inf	inf,inf	1.15153,0.673113	0.000306109	0.000306109
2	chr10:48691744:A:C	48691744	NA,C	NA,A	NA,1	NA,-inf	NA,inf	NA,0.671348	0.000305551	0.000305551
2	chr10:48894363:C:T	48894363	NA,T	NA,C	NA,1	NA,inf	NA,inf	NA,0.655844	0.00030544	0.00030544
2	chr10:48646846:C:A	48646846	NA,A	NA,C	NA,1	NA,inf	NA,inf	NA,0.646238	0.000305354	0.000305355
2	chr10:48961401:T:C	48961401	NA,C	NA,T	NA,1	NA,-inf	NA,inf	NA,0.677883	0.00030471	0.00030471
2	chr10:48755023:C:T	48755023	T,T	C,C	1,1	-inf,-inf	inf,inf	1.10603,0.00359465	0.000304349	0.000304349
2	chr10:48835862:T:C	48835862	C,C	T,T	1,1	-inf,-inf	inf,inf	1.36105,0.862411	0.000303508	0.000303508
2	chr10:49299431:A:C	49299431	NA,C	NA,A	NA,1	NA,-inf	NA,inf	NA,0.638271	0.000303181	0.000303181
2	chr10:48967559:G:A	48967559	A,NA	G,NA	1,NA	inf,NA	inf,NA	0.713943,NA	0.000303154	0.000303154
2	chr10:48649132:G:A	48649132	NA,A	NA,G	NA,1	NA,inf	NA,inf	NA,0.635158	0.000302853	0.000302853
2	chr10:48755038:G:A	48755038	A,A	G,G	1,1	-inf,-inf	inf,inf	1.10382,0.00265894	0.000302667	0.000302667
2	chr10:48898257:G:C	48898257	NA,C	NA,G	NA,1	NA,inf	NA,inf	NA,0.649463	0.000302458	0.000302458
2	chr10:48911071:T:C	48911071	C,NA	T,NA	1,NA	inf,NA	inf,NA	0.812205,NA	0.0003023	0.0003023
2	chr10:49194579:C:T	49194579	T,T	C,C	1,1	-inf,-inf	inf,inf	0.370244,1.34061	0.000301015	0.000301015
2	chr10:48645659:AG:A	48645659	NA,A	NA,AG	NA,1	NA,inf	NA,inf	NA,0.630926	0.000300928	0.000300928
2	chr10:48833087:T:C	48833087	C,NA	T,NA	1,NA	inf,NA	inf,NA	0.934111,NA	0.000300918	0.000300918
2	chr10:48847456:T:C	48847456	NA,C	NA,T	NA,1	NA,inf	NA,inf	NA,0.635819	0.000300208	0.000300208
2	chr10:49145287:G:A	49145287	NA,A	NA,G	NA,1	NA,-inf	NA,inf	NA,0.661259	0.000299235	0.000299235
2	chr10:48817319:C:T	48817319	NA,T	NA,C	NA,1	NA,-inf	NA,inf	NA,0.65886	0.000299134	0.000299134
2	chr10:49215531:T:G	49215531	G,G	T,T	1,1	-inf,inf	inf,inf	0.836573,1.53015	0.000299067	0.000299068
2	chr10:49073900:C:T	49073900	NA,T	NA,C	NA,1	NA,-inf	NA,inf	NA,0.656247	0.000298784	0.000298784
2	chr10:48984675:C:T	48984675	NA,T	NA,C	NA,1	NA,-inf	NA,inf	NA,0.664989	0.000298469	0.00029847
2	chr10:49115329:G:A	49115329	NA,A	NA,G	NA,1	NA,inf	NA,inf	NA,0.630243	0.000298445	0.000298445
2	chr10:49188343:G:A	49188343	NA,A	NA,G	NA,1	NA,inf	NA,inf	NA,0.609362	0.000298325	0.000298325
2	chr10:49151495:G:T	49151495	NA,T	NA,G	NA,1	NA,-inf	NA,inf	NA,0.65892	0.00029827	0.00029827
2	chr10:49502597:G:A	49502597	NA,A	NA,G	NA,1	NA,-inf	NA,inf	NA,0.64663	0.000298241	0.000298241
2	chr10:49034362:G:A	49034362	A,NA	G,NA	1,NA	inf,NA	inf,NA	0.669803,NA	0.000298109	0.00029811
2	chr10:48642995:T:A	48642995	NA,A	NA,T	NA,1	NA,inf	NA,inf	NA,0.628598	0.000297328	0.000297328
2	chr10:48682413:C:A	48682413	NA,A	NA,C	NA,1	NA,inf	NA,inf	NA,0.610719	0.000297294	0.000297294
2	chr10:48991450:A:C	48991450	NA,C	NA,A	NA,1	NA,inf	NA,inf	NA,0.670425	0.000297144	0.000297144
2	chr10:49188786:C:G	49188786	NA,G	NA,C	NA,1	NA,inf	NA,inf	NA,0.630112	0.000296728	0.000296728
2	chr10:49188680:C:G	49188680	NA,G	NA,C	NA,1	NA,inf	NA,inf	NA,0.629016	0.000296242	0.000296242
2	chr10:48767380:T:C	48767380	NA,C	NA,T	NA,1	NA,inf	NA,inf	NA,0.624775	0.00029621	0.000296211
2	chr10:49296029:A:G	49296029	NA,G	NA,A	NA,1	NA,inf	NA,inf	NA,0.625052	0.000296047	0.000296047
2	chr10:48929305:G:T	48929305	T,T	G,G	1,1	inf,inf	inf,inf	1.11402,0.405392	0.000295292	0.000295292
2	chr10:48731040:A:G	48731040	NA,G	NA,A	NA,1	NA,-inf	NA,inf	NA,0.640907	0.00029526	0.00029526
2	chr10:49097744:A:G	49097744	NA,G	NA,A	NA,1	NA,inf	NA,inf	NA,0.620643	0.000294915	0.000294915
2	chr10:49287496:A:C	49287496	NA,C	NA,A	NA,1	NA,inf	NA,inf	NA,0.615013	0.000294629	0.000294629
2	chr10:48825422:G:A	48825422	NA,A	NA,G	NA,1	NA,-inf	NA,inf	NA,0.644644	0.000294354	0.000294355
2	chr10:49196896:T:C	49196896	NA,C	NA,T	NA,1	NA,-inf	NA,inf	NA,0.663256	0.000294217	0.000294217
2	chr10:49005619:C:CA	49005619	NA,CA	NA,C	NA,1	NA,-inf	NA,inf	NA,0.65654	0.000294129	0.000294129
2	chr10:48854361:G:A	48854361	NA,A	NA,G	NA,1	NA,inf	NA,inf	NA,0.62143	0.000293825	0.000293825
2	chr10:48751316:A:G	48751316	NA,G	NA,A	NA,1	NA,inf	NA,inf	NA,0.621133	0.000293779	0.00029378
2	chr10:49185029:G:A	49185029	NA,A	NA,G	NA,1	NA,inf	NA,inf	NA,0.6204	0.000292476	0.000292476
2	chr10:48978285:A:T	48978285	NA,T	NA,A	NA,1	NA,-inf	NA,inf	NA,0.649988	0.000292025	0.000292025
2	chr10:48881252:C:T	48881252	T,NA	C,NA	1,NA	-inf,NA	inf,NA	1.09952,NA	0.000291443	0.000291443
2	chr10:48753513:A:G	48753513	NA,G	NA,A	NA,1	NA,-inf	NA,inf	NA,0.616125	0.000290827	0.000290827
2	chr10:48653029:C:A	48653029	NA,A	NA,C	NA,1	NA,inf	NA,inf	NA,0.607635	0.000290677	0.000290678
2	chr10:48897426:G:A	48897426	NA,A	NA,G	NA,1	NA,inf	NA,inf	NA,0.604306	0.000290214	0.000290214
2	chr10:48753401:G:A	48753401	A,A	G,G	1,1	-inf,inf	inf,inf	1.08524,0.022973	0.000290035	0.000290035
2	chr10:48558586:C:T	48558586	T,T	C,C	1,1	-inf,-inf	inf,inf	0.458467,1.02485	0.000290017	0.000290017
2	chr10:48591546:C:T	48591546	NA,T	NA,C	NA,1	NA,inf	NA,inf	NA,0.614615	0.000289922	0.000289922
2	chr10:49176831:C:A	49176831	NA,A	NA,C	NA,1	NA,-inf	NA,inf	NA,0.670262	0.000288685	0.000288685
2	chr10:49285928:G:C	49285928	NA,C	NA,G	NA,1	NA,inf	NA,inf	NA,0.607341	0.000287759	0.00028776
2	chr10:49193939:C:CAG	49193939	CAG,CAG	C,C	1,1	-inf,-inf	inf,inf	0.380479,1.32598	0.000287128	0.000287128
2	chr10:49324110:T:G	49324110	NA,G	NA,T	NA,1	NA,-inf	NA,inf	NA,0.612529	0.000286576	0.000286576
2	chr10:48649046:G:A	48649046	NA,A	NA,G	NA,1	NA,inf	NA,inf	NA,0.597333	0.000286172	0.000286172
2	chr10:48989439:G:A	48989439	NA,A	NA,G	NA,1	NA,inf	NA,inf	NA,0.64544	0.00028609	0.00028609
2	chr10:48576061:G:C	48576061	NA,C	NA,G	NA,1	NA,inf	NA,inf	NA,0.594339	0.00028577	0.000285771
2	chr10:48579791:CT:C	48579791	C,C	CT,CT	1,1	inf,inf	inf,inf	1.73976,0.0830325	0.000285761	0.000285761
2	chr10:49307255:G:A	49307255	NA,A	NA,G	NA,1	NA,inf	NA,inf	NA,0.597213	0.000285444	0.000285444
2	chr10:48937364:G:C	48937364	NA,C	NA,G	NA,1	NA,-inf	NA,inf	NA,0.63226	0.000285071	0.000285072
2	chr10:48687097:T:G	48687097	NA,G	NA,T	NA,1	NA,inf	NA,inf	NA,0.607038	0.000284765	0.000284765
2	chr10:48555749:T:C	48555749	NA,C	NA,T	NA,1	NA,inf	NA,inf	NA,0.592909	0.000284734	0.000284734
2	chr10:48696661:T:C	48696661	NA,C	NA,T	NA,1	NA,-inf	NA,inf	NA,0.615062	0.00028464	0.00028464
2	chr10:48633007:C:A	48633007	NA,A	NA,C	NA,1	NA,inf	NA,inf	NA,0.589927	0.000284635	0.000284635
2	chr10:48560776:C:T	48560776	NA,T	NA,C	NA,1	NA,inf	NA,inf	NA,0.586574	0.000284063	0.000284063
2	chr10:48591435:A:G	48591435	NA,G	NA,A	NA,1	NA,inf	NA,inf	NA,0.601612	0.000283921	0.000283921
2	chr10:48578791:G:A	48578791	A,A	G,G	1,1	inf,inf	inf,inf	1.73829,0.0800304	0.000283919	0.000283919
2	chr10:49055278:C:T	49055278	NA,T	NA,C	NA,1	NA,-inf	NA,inf	NA,0.62657	0.00028369	0.00028369
2	chr10:48654988:C:T	48654988	NA,T	NA,C	NA,1	NA,-inf	NA,inf	NA,0.625673	0.000283528	0.000283528
2	chr10:49015851:C:T	49015851	NA,T	NA,C	NA,1	NA,-inf	NA,inf	NA,0.623268	0.000283243	0.000283243
2	chr10:49107772:G:A	49107772	NA,A	NA,G	NA,1	NA,-inf	NA,inf	NA,0.619604	0.000282738	0.000282739
2	chr10:48853933:A:G	48853933	G,NA	A,NA	1,NA	inf,NA	inf,NA	0.819803,NA	0.000281243	0.000281243
2	chr10:48962214:G:A	48962214	NA,A	NA,G	NA,1	NA,-inf	NA,inf	NA,0.622701	0.000281163	0.000281163
2	chr10:48560563:A:G	48560563	NA,G	NA,A	NA,1	NA,inf	NA,inf	NA,0.58967	0.000281066	0.000281066
2	chr10:49365816:C:T	49365816	NA,T	NA,C	NA,1	NA,-inf	NA,inf	NA,0.599893	0.00028053	0.00028053
2	chr10:48986319:T:G	48986319	NA,G	NA,T	NA,1	NA,inf	NA,inf	NA,0.5844	0.000280473	0.000280474
2	chr10:48687124:A:G	48687124	NA,G	NA,A	NA,1	NA,-inf	NA,inf	NA,0.612284	0.000280194	0.000280195
2	chr10:48878899:G:A	48878899	A,A	G,G	1,1	inf,inf	inf,inf	1.34327,0.0867043	0.000279963	0.000279964
2	chr10:49356360:T:C	49356360	NA,C	NA,T	NA,1	NA,-inf	NA,inf	NA,0.615804	0.000279645	0.000279645
2	chr10:49379244:T:C	49379244	NA,C	NA,T	NA,1	NA,inf	NA,inf	NA,0.577938	0.000279636	0.000279636
2	chr10:49047273:TA:T	49047273	NA,T	NA,TA	NA,1	NA,-inf	NA,inf	NA,0.616348	0.000279543	0.000279543
2	chr10:48976705:A:G	48976705	NA,G	NA,A	NA,1	NA,inf	NA,inf	NA,0.581759	0.000279537	0.000279537
2	chr10:48642380:C:T	48642380	NA,T	NA,C	NA,1	NA,-inf	NA,inf	NA,0.605734	0.000279146	0.000279146
2	chr10:48833131:G:A	48833131	A,A	G,G	1,1	-inf,-inf	inf,inf	1.28523,0.894909	0.000278689	0.000278689
2	chr10:48998735:A:G	48998735	NA,G	NA,A	NA,1	NA,-inf	NA,inf	NA,0.616236	0.000278662	0.000278662
2	chr10:48879821:C:A	48879821	NA,A	NA,C	NA,1	NA,inf	NA,inf	NA,0.572166	0.0002786	0.0002786
2	chr10:48891553:C:T	48891553	NA,T	NA,C	NA,1	NA,inf	NA,inf	NA,0.578106	0.000278508	0.000278508
2	chr10:48994195:G:T	48994195	NA,T	NA,G	NA,1	NA,-inf	NA,inf	NA,0.614462	0.000277956	0.000277956
2	chr10:48723395:C:T	48723395	NA,T	NA,C	NA,1	NA,inf	NA,inf	NA,0.584085	0.00027787	0.000277871
2	chr10:49201054:G:A	49201054	A,A	G,G	1,1	-inf,-inf	inf,inf	2.3932,1.39135	0.00027768	0.000277684
2	chr10:48888441:C:T	48888441	NA,T	NA,C	NA,1	NA,inf	NA,inf	NA,0.579446	0.000277513	0.000277514
2	chr10:48748820:G:A	48748820	NA,A	NA,G	NA,1	NA,inf	NA,inf	NA,0.588539	0.000277472	0.000277472
2	chr10:48909954:G:A	48909954	NA,A	NA,G	NA,1	NA,inf	NA,inf	NA,0.574087	0.000277226	0.000277227
2	chr10:49345140:T:G	49345140	NA,G	NA,T	NA,1	NA,inf	NA,inf	NA,0.583042	0.000276856	0.000276856
2	chr10:48891447:G:A	48891447	NA,A	NA,G	NA,1	NA,inf	NA,inf	NA,0.573815	0.000276757	0.000276757
2	chr10:48706171:A:G	48706171	NA,G	NA,A	NA,1	NA,inf	NA,inf	NA,0.578307	0.000276694	0.000276694
2	chr10:48584950:C:T	48584950	T,T	C,C	1,1	-inf,-inf	inf,inf	0.770352,0.902705	0.000276269	0.000276269
2	chr10:49400863:G:A	49400863	NA,A	NA,G	NA,1	NA,inf	NA,inf	NA,0.575618	0.000276016	0.000276016
2	chr10:48986486:T:G	48986486	NA,G	NA,T	NA,1	NA,-inf	NA,inf	NA,0.60752	0.000275253	0.000275253
2	chr10:48653205:C:G	48653205	NA,G	NA,C	NA,1	NA,inf	NA,inf	NA,0.565684	0.000274876	0.000274876
2	chr10:48561070:A:G	48561070	NA,G	NA,A	NA,1	NA,inf	NA,inf	NA,0.574816	0.000274851	0.000274851
2	chr10:49120587:C:G	49120587	NA,G	NA,C	NA,1	NA,-inf	NA,inf	NA,0.6019	0.000273826	0.000273827
2	chr10:48833078:A:G	48833078	G,G	A,A	1,1	-inf,-inf	inf,inf	1.26541,0.896025	0.000273611	0.000273612
2	chr10:49068066:A:G	49068066	NA,G	NA,A	NA,1	NA,-inf	NA,inf	NA,0.596302	0.000273463	0.000273463
2	chr10:49034465:T:A	49034465	NA,A	NA,T	NA,1	NA,-inf	NA,inf	NA,0.600266	0.000273319	0.000273319
2	chr10:48972683:C:T	48972683	NA,T	NA,C	NA,1	NA,inf	NA,inf	NA,0.566256	0.000273195	0.000273196
2	chr10:48638450:G:T	48638450	NA,T	NA,G	NA,1	NA,inf	NA,inf	NA,0.569264	0.000272364	0.000272364
2	chr10:48593367:T:C	48593367	NA,C	NA,T	NA,1	NA,inf	NA,inf	NA,0.531331	0.000271149	0.000271149
2	chr10:48958174:G:T	48958174	NA,T	NA,G	NA,1	NA,-inf	NA,inf	NA,0.590978	0.00027109	0.00027109
2	chr10:49002097:C:G	49002097	NA,G	NA,C	NA,1	NA,-inf	NA,inf	NA,0.594227	0.000270561	0.000270561
2	chr10:49335254:A:AT	49335254	NA,AT	NA,A	NA,1	NA,inf	NA,inf	NA,0.567042	0.000270556	0.000270556
2	chr10:49406289:C:T	49406289	NA,T	NA,C	NA,1	NA,inf	NA,inf	NA,0.569006	0.00027044	0.00027044
2	chr10:49260877:G:A	49260877	NA,A	NA,G	NA,1	NA,-inf	NA,inf	NA,0.565139	0.000270213	0.000270213
2	chr10:49268042:C:T	49268042	NA,T	NA,C	NA,1	NA,-inf	NA,inf	NA,0.564074	0.000269747	0.000269747
2	chr10:49349601:G:GCC	49349601	NA,GCC	NA,G	NA,1	NA,inf	NA,inf	NA,0.552579	0.000269712	0.000269712
2	chr10:49349602:T:TA	49349602	NA,TA	NA,T	NA,1	NA,inf	NA,inf	NA,0.552579	0.000269712	0.000269712
2	chr10:49323475:C:A	49323475	NA,A	NA,C	NA,1	NA,-inf	NA,inf	NA,0.592722	0.000269501	0.000269501
2	chr10:48756357:G:A	48756357	NA,A	NA,G	NA,1	NA,-inf	NA,inf	NA,0.573935	0.000269216	0.000269216
2	chr10:49484666:GGAGTTA:G	49484666	NA,G	NA,GGAGTTA	NA,1	NA,-inf	NA,inf	NA,0.568735	0.000268965	0.000268965
2	chr10:48766847:A:G	48766847	NA,G	NA,A	NA,1	NA,inf	NA,inf	NA,0.558907	0.000268816	0.000268816
2	chr10:49376738:T:C	49376738	NA,C	NA,T	NA,1	NA,-inf	NA,inf	NA,0.573198	0.000268265	0.000268265
2	chr10:48669838:G:A	48669838	NA,A	NA,G	NA,1	NA,inf	NA,inf	NA,0.548827	0.000267704	0.000267705
2	chr10:49322456:T:A	49322456	NA,A	NA,T	NA,1	NA,inf	NA,inf	NA,0.558883	0.000267267	0.000267267
2	chr10:48854334:C:T	48854334	NA,T	NA,C	NA,1	NA,-inf	NA,inf	NA,0.565486	0.000267021	0.000267022
2	chr10:49347038:T:A	49347038	NA,A	NA,T	NA,1	NA,-inf	NA,inf	NA,0.550501	0.000267007	0.000267007
2	chr10:48990138:C:A	48990138	NA,A	NA,C	NA,1	NA,inf	NA,inf	NA,0.550428	0.000266923	0.000266923
2	chr10:49059010:C:T	49059010	NA,T	NA,C	NA,1	NA,-inf	NA,inf	NA,0.579642	0.00026687	0.000266871
2	chr10:48729780:ACT:A	48729780	NA,A	NA,ACT	NA,1	NA,inf	NA,inf	NA,0.553243	0.00026632	0.00026632
2	chr10:49343191:A:G	49343191	NA,G	NA,A	NA,1	NA,-inf	NA,inf	NA,0.568493	0.000266298	0.000266298
2	chr10:49182670:A:C	49182670	NA,C	NA,A	NA,1	NA,-inf	NA,inf	NA,0.574059	0.000266263	0.000266264
2	chr10:49061556:T:G	49061556	NA,G	NA,T	NA,1	NA,-inf	NA,inf	NA,0.577057	0.000266164	0.000266164
2	chr10:48629772:A:G	48629772	NA,G	NA,A	NA,1	NA,inf	NA,inf	NA,0.550703	0.000266066	0.000266066
2	chr10:48774604:C:T	48774604	NA,T	NA,C	NA,1	NA,-inf	NA,inf	NA,0.557918	0.000265608	0.000265608
2	chr10:48915737:G:A	48915737	NA,A	NA,G	NA,1	NA,inf	NA,inf	NA,0.555081	0.000265495	0.000265495
2	chr10:49061238:G:A	49061238	NA,A	NA,G	NA,1	NA,-inf	NA,inf	NA,0.577017	0.000265148	0.000265148
2	chr10:49018673:CA:C	49018673	NA,C	NA,CA	NA,1	NA,-inf	NA,inf	NA,0.578322	0.000264947	0.000264947
2	chr10:48807108:G:A	48807108	NA,A	NA,G	NA,1	NA,inf	NA,inf	NA,0.549928	0.000264775	0.000264775
2	chr10:48660591:T:C	48660591	NA,C	NA,T	NA,1	NA,-inf	NA,inf	NA,0.567013	0.00026474	0.000264741
2	chr10:49171133:G:A	49171133	NA,A	NA,G	NA,1	NA,-inf	NA,inf	NA,0.570653	0.000264453	0.000264453
2	chr10:49170478:C:A	49170478	NA,A	NA,C	NA,1	NA,-inf	NA,inf	NA,0.570653	0.000264453	0.000264453
2	chr10:48845745:A:T	48845745	NA,T	NA,A	NA,1	NA,-inf	NA,inf	NA,0.54539	0.000263874	0.000263874
2	chr10:48982977:A:C	48982977	NA,C	NA,A	NA,1	NA,inf	NA,inf	NA,0.542284	0.000263851	0.000263852
2	chr10:48969011:G:A	48969011	NA,A	NA,G	NA,1	NA,-inf	NA,inf	NA,0.565644	0.000263771	0.000263771
2	chr10:48586054:T:C	48586054	NA,C	NA,T	NA,1	NA,inf	NA,inf	NA,0.535725	0.000263588	0.000263588
2	chr10:49309081:G:A	49309081	NA,A	NA,G	NA,1	NA,inf	NA,inf	NA,0.538208	0.000263178	0.000263179
2	chr10:48614752:T:C	48614752	NA,C	NA,T	NA,1	NA,inf	NA,inf	NA,0.543348	0.000263169	0.000263169
2	chr10:48817498:C:A	48817498	NA,A	NA,C	NA,1	NA,inf	NA,inf	NA,0.545992	0.00026283	0.00026283
2	chr10:49320645:G:A	49320645	NA,A	NA,G	NA,1	NA,inf	NA,inf	NA,0.536881	0.000262665	0.000262665
2	chr10:49164713:C:T	49164713	NA,T	NA,C	NA,1	NA,-inf	NA,inf	NA,0.56438	0.000261988	0.000261988
2	chr10:49121550:T:C	49121550	NA,C	NA,T	NA,1	NA,-inf	NA,inf	NA,0.561665	0.00026169	0.00026169
2	chr10:48663354:T:C	48663354	NA,C	NA,T	NA,1	NA,inf	NA,inf	NA,0.54363	0.000261623	0.000261623
2	chr10:48914444:T:C	48914444	NA,C	NA,T	NA,1	NA,inf	NA,inf	NA,0.53868	0.000261213	0.000261213
2	chr10:49337734:T:C	49337734	NA,C	NA,T	NA,1	NA,inf	NA,inf	NA,0.535527	0.00026113	0.00026113
2	chr10:48891160:G:A	48891160	NA,A	NA,G	NA,1	NA,inf	NA,inf	NA,0.53321	0.000260928	0.000260928
2	chr10:49244602:G:T	49244602	NA,T	NA,G	NA,1	NA,inf	NA,inf	NA,0.546075	0.000260521	0.000260521
2	chr10:49244691:C:T	49244691	T,T	C,C	1,1	-inf,inf	inf,inf	0.163304,1.63361	0.000260379	0.000260379
2	chr10:49130987:T:C	49130987	C,C	T,T	1,1	inf,inf	inf,inf	4.6602,1.87976	0.000260346	0.000261697
2	chr10:49056350:G:A	49056350	NA,A	NA,G	NA,1	NA,-inf	NA,inf	NA,0.561372	0.000260219	0.00026022
2	chr10:48610946:C:T	48610946	NA,T	NA,C	NA,1	NA,inf	NA,inf	NA,0.536562	0.000260101	0.000260101
2	chr10:49230094:G:A	49230094	NA,A	NA,G	NA,1	NA,inf	NA,inf	NA,0.530472	0.000259768	0.000259768
2	chr10:49194510:G:A	49194510	NA,A	NA,G	NA,1	NA,inf	NA,inf	NA,0.538938	0.000259738	0.000259739
2	chr10:48693061:G:A	48693061	NA,A	NA,G	NA,1	NA,inf	NA,inf	NA,0.526855	0.000259391	0.000259391
2	chr10:49010065:AAGTAACTGGGCCTTCC:A	49010065	NA,A	NA,AAGTAACTGGGCCTTCC	NA,1	NA,-inf	NA,inf	NA,0.557886	0.000259391	0.000259391
2	chr10:49287648:C:T	49287648	NA,T	NA,C	NA,1	NA,-inf	NA,inf	NA,0.536894	0.000259348	0.000259349
2	chr10:49131880:G:A	49131880	A,A	G,G	1,1	inf,inf	inf,inf	4.66203,1.87653	0.000259008	0.000260356
2	chr10:49325342:G:A	49325342	NA,A	NA,G	NA,1	NA,inf	NA,inf	NA,0.526216	0.000258594	0.000258595
2	chr10:48579764:C:T	48579764	NA,T	NA,C	NA,1	NA,-inf	NA,inf	NA,0.552336	0.000258502	0.000258502
2	chr10:49404262:C:T	49404262	NA,T	NA,C	NA,1	NA,inf	NA,inf	NA,0.527431	0.000258103	0.000258103
2	chr10:49293974:C:T	49293974	NA,T	NA,C	NA,1	NA,-inf	NA,inf	NA,0.520954	0.000257952	0.000257952
2	chr10:48617663:C:A	48617663	NA,A	NA,C	NA,1	NA,-inf	NA,inf	NA,0.547692	0.000257461	0.000257461
2	chr10:48834274:A:G	48834274	G,G	A,A	1,1	-inf,-inf	inf,inf	1.26049,0.865057	0.000257039	0.000257039
2	chr10:48697269:C:T	48697269	NA,T	NA,C	NA,1	NA,-inf	NA,inf	NA,0.546433	0.000256838	0.000256838
2	chr10:49486738:T:C	49486738	NA,C	NA,T	NA,1	NA,-inf	NA,inf	NA,0.53542	0.000256489	0.00025649
2	chr10:48617662:A:T	48617662	NA,T	NA,A	NA,1	NA,-inf	NA,inf	NA,0.544389	0.000256276	0.000256276
2	chr10:48722313:T:C	48722313	C,C	T,T	1,1	-inf,inf	inf,inf	0.788073,1.32112	0.000255973	0.000255973
2	chr10:49114413:G:T	49114413	NA,T	NA,G	NA,1	NA,inf	NA,inf	NA,0.519244	0.000255593	0.000255593
2	chr10:49058589:AG:A	49058589	NA,A	NA,AG	NA,1	NA,-inf	NA,inf	NA,0.547921	0.000255366	0.000255366
2	chr10:48966365:G:A	48966365	NA,A	NA,G	NA,1	NA,-inf	NA,inf	NA,0.482197	0.000255101	0.000255101
2	chr10:49171953:G:C	49171953	NA,C	NA,G	NA,1	NA,inf	NA,inf	NA,0.521238	0.00025506	0.00025506
2	chr10:48937684:A:T	48937684	NA,T	NA,A	NA,1	NA,-inf	NA,inf	NA,0.546892	0.000254747	0.000254747
2	chr10:48707193:G:A	48707193	A,NA	G,NA	1,NA	-inf,NA	inf,NA	0.535881,NA	0.000254264	0.000254264
2	chr10:49240679:C:T	49240679	NA,T	NA,C	NA,1	NA,-inf	NA,inf	NA,0.538598	0.000254082	0.000254082
2	chr10:48952119:G:A	48952119	NA,A	NA,G	NA,1	NA,-inf	NA,inf	NA,0.543607	0.000253643	0.000253643
2	chr10:49058905:T:C	49058905	NA,C	NA,T	NA,1	NA,-inf	NA,inf	NA,0.54266	0.000253519	0.000253519
2	chr10:48848165:C:T	48848165	NA,T	NA,C	NA,1	NA,-inf	NA,inf	NA,0.537521	0.000252971	0.000252972
2	chr10:49254365:T:TCC	49254365	NA,TCC	NA,T	NA,1	NA,-inf	NA,inf	NA,0.502459	0.000252792	0.000252792
2	chr10:48976221:G:A	48976221	NA,A	NA,G	NA,1	NA,-inf	NA,inf	NA,0.548119	0.000252684	0.000252684
2	chr10:48691917:TG:T	48691917	NA,T	NA,TG	NA,1	NA,inf	NA,inf	NA,0.508368	0.000252665	0.000252665
2	chr10:49053482:C:T	49053482	NA,T	NA,C	NA,1	NA,-inf	NA,inf	NA,0.539802	0.000252521	0.000252521
2	chr10:49036118:C:T	49036118	NA,T	NA,C	NA,1	NA,-inf	NA,inf	NA,0.543878	0.000252237	0.000252237
2	chr10:49047878:T:C	49047878	NA,C	NA,T	NA,1	NA,-inf	NA,inf	NA,0.484226	0.000251729	0.000251729
2	chr10:48999443:A:C	48999443	NA,C	NA,A	NA,1	NA,inf	NA,inf	NA,0.553767	0.000251181	0.000251181
2	chr10:48701601:A:T	48701601	NA,T	NA,A	NA,1	NA,-inf	NA,inf	NA,0.527956	0.000251156	0.000251156
2	chr10:49311041:G:T	49311041	NA,T	NA,G	NA,1	NA,inf	NA,inf	NA,0.50528	0.000251117	0.000251117
2	chr10:48624193:C:T	48624193	T,NA	C,NA	1,NA	inf,NA	inf,NA	1.12894,NA	0.000250866	0.000250866
2	chr10:49364817:C:T	49364817	T,T	C,C	1,1	-inf,inf	inf,inf	0.131541,1.50164	0.000250215	0.000250216
2	chr10:49186965:A:G	49186965	NA,G	NA,A	NA,1	NA,-inf	NA,inf	NA,0.529591	0.00025017	0.00025017
2	chr10:48831483:C:T	48831483	T,T	C,C	1,1	-inf,-inf	inf,inf	1.2125,0.897905	0.000250163	0.000250163
2	chr10:49044407:GA:G	49044407	NA,G	NA,GA	NA,1	NA,-inf	NA,inf	NA,0.532716	0.000250063	0.000250063
2	chr10:48702504:C:T	48702504	T,NA	C,NA	1,NA	inf,NA	inf,NA	1.10674,NA	0.000250022	0.000250022
2	chr10:49413373:A:G	49413373	NA,G	NA,A	NA,1	NA,inf	NA,inf	NA,0.514435	0.000249798	0.000249798
2	chr10:48894910:A:G	48894910	NA,G	NA,A	NA,1	NA,inf	NA,inf	NA,0.502152	0.000249743	0.000249743
2	chr10:48894918:A:G	48894918	NA,G	NA,A	NA,1	NA,inf	NA,inf	NA,0.501631	0.000249559	0.00024956
2	chr10:48594126:C:T	48594126	NA,T	NA,C	NA,1	NA,-inf	NA,inf	NA,0.517949	0.000249524	0.000249524
2	chr10:48756576:T:C	48756576	C,C	T,T	1,1	-inf,-inf	inf,inf	0.987115,0.0590798	0.000249502	0.000249502
2	chr10:48995381:T:A	48995381	NA,A	NA,T	NA,1	NA,inf	NA,inf	NA,0.549558	0.000249373	0.000249373
2	chr10:48564744:C:G	48564744	NA,G	NA,C	NA,1	NA,inf	NA,inf	NA,0.505947	0.000248714	0.000248714
2	chr10:48929420:A:T	48929420	NA,T	NA,A	NA,1	NA,-inf	NA,inf	NA,0.512851	0.00024866	0.000248661
2	chr10:49036779:G:C	49036779	NA,C	NA,G	NA,1	NA,-inf	NA,inf	NA,0.532544	0.000248348	0.000248349
2	chr10:48986943:G:A	48986943	NA,A	NA,G	NA,1	NA,inf	NA,inf	NA,0.544604	0.00024816	0.00024816
2	chr10:49098703:T:C	49098703	NA,C	NA,T	NA,1	NA,-inf	NA,inf	NA,0.525655	0.000247927	0.000247927
2	chr10:48988014:G:A	48988014	NA,A	NA,G	NA,1	NA,inf	NA,inf	NA,0.496379	0.000247131	0.000247131
2	chr10:48992791:T:C	48992791	NA,C	NA,T	NA,1	NA,inf	NA,inf	NA,0.488863	0.000246616	0.000246616
2	chr10:48936543:T:C	48936543	NA,C	NA,T	NA,1	NA,inf	NA,inf	NA,0.477669	0.000246427	0.000246427
2	chr10:48929504:G:A	48929504	NA,A	NA,G	NA,1	NA,-inf	NA,inf	NA,0.520829	0.000246323	0.000246323
2	chr10:49173011:C:T	49173011	NA,T	NA,C	NA,1	NA,inf	NA,inf	NA,0.505354	0.000246095	0.000246095
2	chr10:48622116:G:A	48622116	NA,A	NA,G	NA,1	NA,inf	NA,inf	NA,0.494883	0.000245722	0.000245722
2	chr10:49057545:G:T	49057545	NA,T	NA,G	NA,1	NA,-inf	NA,inf	NA,0.5418	0.000245613	0.000245613
2	chr10:48616547:A:T	48616547	NA,T	NA,A	NA,1	NA,inf	NA,inf	NA,0.4943	0.000245519	0.000245519
2	chr10:49171989:G:A	49171989	A,A	G,G	1,1	-inf,inf	inf,inf	1.51956,1.36784	0.000245324	0.000245324
2	chr10:48867429:C:T	48867429	NA,T	NA,C	NA,1	NA,-inf	NA,inf	NA,0.513931	0.000244827	0.000244827
2	chr10:48964331:C:T	48964331	NA,T	NA,C	NA,1	NA,inf	NA,inf	NA,0.491752	0.000244725	0.000244725
2	chr10:49323559:T:C	49323559	NA,C	NA,T	NA,1	NA,inf	NA,inf	NA,0.523745	0.000244707	0.000244707
2	chr10:49438596:A:G	49438596	NA,G	NA,A	NA,1	NA,inf	NA,inf	NA,0.49829	0.000244614	0.000244614
2	chr10:48648701:G:A	48648701	NA,A	NA,G	NA,1	NA,inf	NA,inf	NA,0.487784	0.000244531	0.000244531
2	chr10:49437690:G:A	49437690	NA,A	NA,G	NA,1	NA,inf	NA,inf	NA,0.497828	0.000244457	0.000244457
2	chr10:49228154:G:A	49228154	A,A	G,G	1,1	-inf,inf	inf,inf	0.198487,1.04019	0.00024396	0.00024396
2	chr10:49548153:C:A	49548153	NA,A	NA,C	NA,1	NA,inf	NA,inf	NA,0.49216	0.000243362	0.000243363
2	chr10:48989419:C:T	48989419	NA,T	NA,C	NA,1	NA,inf	NA,inf	NA,0.485173	0.000243278	0.000243278
2	chr10:48833418:T:C	48833418	C,C	T,T	1,1	-inf,-inf	inf,inf	1.24676,0.842074	0.000242932	0.000242932
2	chr10:48819171:A:G	48819171	G,G	A,A	1,1	inf,inf	inf,inf	1.10216,0.418187	0.000242868	0.000242868
2	chr10:49308028:A:C	49308028	NA,C	NA,A	NA,1	NA,inf	NA,inf	NA,0.491439	0.00024274	0.00024274
2	chr10:49117274:T:C	49117274	C,NA	T,NA	1,NA	-inf,NA	inf,NA	1.34114,NA	0.000242609	0.000242609
2	chr10:48987050:T:C	48987050	NA,C	NA,T	NA,1	NA,inf	NA,inf	NA,0.482387	0.000242541	0.000242541
2	chr10:49298625:A:G	49298625	NA,G	NA,A	NA,1	NA,-inf	NA,inf	NA,0.506265	0.000242334	0.000242334
2	chr10:48677036:G:A	48677036	NA,A	NA,G	NA,1	NA,inf	NA,inf	NA,0.484789	0.000242252	0.000242252
2	chr10:48992792:C:T	48992792	NA,T	NA,C	NA,1	NA,inf	NA,inf	NA,0.47554	0.000242081	0.000242081
2	chr10:48990453:C:G	48990453	NA,G	NA,C	NA,1	NA,inf	NA,inf	NA,0.483066	0.000242064	0.000242064
2	chr10:49415081:G:A	49415081	NA,A	NA,G	NA,1	NA,inf	NA,inf	NA,0.485371	0.000241828	0.000241828
2	chr10:49161327:A:T	49161327	T,T	A,A	1,1	inf,inf	inf,inf	4.61193,1.84243	0.000241639	0.000242781
2	chr10:49475927:A:G	49475927	NA,G	NA,A	NA,1	NA,inf	NA,inf	NA,0.485461	0.000241276	0.000241277
2	chr10:49439608:G:A	49439608	NA,A	NA,G	NA,1	NA,inf	NA,inf	NA,0.486346	0.000241081	0.000241081
2	chr10:49008797:C:A	49008797	NA,A	NA,C	NA,1	NA,-inf	NA,inf	NA,0.503669	0.000241049	0.000241049
2	chr10:48997622:A:G	48997622	NA,G	NA,A	NA,1	NA,inf	NA,inf	NA,0.478133	0.000241035	0.000241035
2	chr10:49073455:C:T	49073455	NA,T	NA,C	NA,1	NA,-inf	NA,inf	NA,0.500774	0.000241007	0.000241007
2	chr10:48593844:T:C	48593844	NA,C	NA,T	NA,1	NA,-inf	NA,inf	NA,0.499764	0.000240956	0.000240956
2	chr10:49452731:CT:C	49452731	NA,C	NA,CT	NA,1	NA,inf	NA,inf	NA,0.486142	0.000240587	0.000240587
2	chr10:48833684:C:A	48833684	A,A	C,C	1,1	-inf,-inf	inf,inf	1.21305,0.874174	0.00024052	0.00024052
2	chr10:49534432:T:C	49534432	NA,C	NA,T	NA,1	NA,inf	NA,inf	NA,0.483119	0.00024047	0.00024047
2	chr10:49183397:A:G	49183397	G,G	A,A	1,1	-inf,-inf	inf,inf	0.166418,1.49549	0.000240352	0.000240352
2	chr10:48719077:AGATT:A	48719077	NA,A	NA,AGATT	NA,1	NA,inf	NA,inf	NA,0.479104	0.00024035	0.00024035
2	chr10:49415905:A:G	49415905	G,NA	A,NA	1,NA	-inf,NA	inf,NA	0.680963,NA	0.000239674	0.000239674
2	chr10:49133909:A:G	49133909	G,G	A,A	1,1	inf,inf	inf,inf	4.50477,1.82232	0.000239536	0.000240408
2	chr10:49528014:T:C	49528014	NA,C	NA,T	NA,1	NA,-inf	NA,inf	NA,0.490806	0.000238812	0.000238812
2	chr10:48649516:C:T	48649516	NA,T	NA,C	NA,1	NA,inf	NA,inf	NA,0.470706	0.000238802	0.000238802
2	chr10:48884780:C:T	48884780	T,NA	C,NA	1,NA	inf,NA	inf,NA	0.883223,NA	0.000238413	0.000238413
2	chr10:48900838:T:C	48900838	NA,C	NA,T	NA,1	NA,-inf	NA,inf	NA,0.502683	0.00023821	0.00023821
2	chr10:49017018:T:C	49017018	C,C	T,T	1,1	-inf,-inf	inf,inf	1.73755,0.550844	0.000237896	0.000237897
2	chr10:49017425:A:G	49017425	G,G	A,A	1,1	-inf,-inf	inf,inf	1.73646,0.552184	0.000237886	0.000237887
2	chr10:48942402:G:A	48942402	NA,A	NA,G	NA,1	NA,-inf	NA,inf	NA,0.483475	0.000237207	0.000237207
2	chr10:48757775:T:C	48757775	NA,C	NA,T	NA,1	NA,inf	NA,inf	NA,0.477046	0.000237186	0.000237186
2	chr10:49322706:C:T	49322706	NA,T	NA,C	NA,1	NA,inf	NA,inf	NA,0.463981	0.000237184	0.000237184
2	chr10:48992728:T:C	48992728	NA,C	NA,T	NA,1	NA,inf	NA,inf	NA,0.511081	0.000236896	0.000236896
2	chr10:49342783:G:A	49342783	NA,A	NA,G	NA,1	NA,inf	NA,inf	NA,0.472418	0.000236869	0.000236869
2	chr10:48832724:C:T	48832724	NA,T	NA,C	NA,1	NA,-inf	NA,inf	NA,0.488678	0.000236762	0.000236762
2	chr10:48891084:C:T	48891084	NA,T	NA,C	NA,1	NA,inf	NA,inf	NA,0.467763	0.00023657	0.00023657
2	chr10:48667668:G:A	48667668	NA,A	NA,G	NA,1	NA,inf	NA,inf	NA,0.474152	0.000236095	0.000236095
2	chr10:48802403:G:T	48802403	NA,T	NA,G	NA,1	NA,-inf	NA,inf	NA,0.471899	0.000236009	0.000236009
2	chr10:48700455:T:C	48700455	NA,C	NA,T	NA,1	NA,-inf	NA,inf	NA,0.480873	0.000235528	0.000235528
2	chr10:48839586:G:A	48839586	NA,A	NA,G	NA,1	NA,-inf	NA,inf	NA,0.500558	0.000235373	0.000235373
2	chr10:48731972:G:C	48731972	NA,C	NA,G	NA,1	NA,inf	NA,inf	NA,0.464925	0.000235339	0.000235339
2	chr10:48586007:C:A	48586007	NA,A	NA,C	NA,1	NA,-inf	NA,inf	NA,0.476861	0.000235189	0.000235189
2	chr10:49306093:T:A	49306093	A,NA	T,NA	1,NA	inf,NA	inf,NA	1.79076,NA	0.000235122	0.000235123
2	chr10:48728841:G:A	48728841	NA,A	NA,G	NA,1	NA,inf	NA,inf	NA,0.463931	0.000235021	0.000235022
2	chr10:48834534:T:C	48834534	C,C	T,T	1,1	-inf,-inf	inf,inf	1.24115,0.827849	0.000234535	0.000234535
2	chr10:49429771:A:G	49429771	NA,G	NA,A	NA,1	NA,inf	NA,inf	NA,0.458763	0.000234141	0.000234141
2	chr10:49542896:C:T	49542896	NA,T	NA,C	NA,1	NA,-inf	NA,inf	NA,0.484993	0.000233923	0.000233923
2	chr10:49414491:G:A	49414491	A,NA	G,NA	1,NA	-inf,NA	inf,NA	0.672205,NA	0.000233766	0.000233766
2	chr10:49544216:A:G	49544216	NA,G	NA,A	NA,1	NA,-inf	NA,inf	NA,0.468189	0.000233754	0.000233755
2	chr10:49012826:C:T	49012826	NA,T	NA,C	NA,1	NA,-inf	NA,inf	NA,0.490168	0.000233342	0.000233342
2	chr10:48675464:T:C	48675464	NA,C	NA,T	NA,1	NA,inf	NA,inf	NA,0.462553	0.000233336	0.000233336
2	chr10:48880673:C:T	48880673	NA,T	NA,C	NA,1	NA,-inf	NA,inf	NA,0.478459	0.000233061	0.000233061
2	chr10:48712638:G:A	48712638	A,NA	G,NA	1,NA	inf,NA	inf,NA	1.12975,NA	0.000233026	0.000233026
2	chr10:49523796:C:T	49523796	NA,T	NA,C	NA,1	NA,inf	NA,inf	NA,0.461903	0.000232829	0.000232829
2	chr10:49493956:G:A	49493956	NA,A	NA,G	NA,1	NA,inf	NA,inf	NA,0.458859	0.00023258	0.00023258
2	chr10:49210278:G:A	49210278	NA,A	NA,G	NA,1	NA,-inf	NA,inf	NA,0.477653	0.000232243	0.000232243
2	chr10:49463173:AAC:A	49463173	NA,A	NA,AAC	NA,1	NA,inf	NA,inf	NA,0.450265	0.000232191	0.000232191
2	chr10:49262051:C:A	49262051	NA,A	NA,C	NA,1	NA,inf	NA,inf	NA,0.457424	0.000232189	0.000232189
2	chr10:48864452:A:G	48864452	NA,G	NA,A	NA,1	NA,-inf	NA,inf	NA,0.473728	0.000232116	0.000232117
2	chr10:48581508:C:G	48581508	NA,G	NA,C	NA,1	NA,-inf	NA,inf	NA,0.473419	0.000232108	0.000232108
2	chr10:49264431:C:T	49264431	NA,T	NA,C	NA,1	NA,inf	NA,inf	NA,0.467265	0.000231945	0.000231946
2	chr10:49332885:T:C	49332885	NA,C	NA,T	NA,1	NA,inf	NA,inf	NA,0.453995	0.000231918	0.000231918
2	chr10:48858176:A:G	48858176	NA,G	NA,A	NA,1	NA,inf	NA,inf	NA,0.457663	0.000231784	0.000231784
2	chr10:49264670:T:C	49264670	NA,C	NA,T	NA,1	NA,inf	NA,inf	NA,0.465889	0.000231522	0.000231522
2	chr10:49274858:G:A	49274858	NA,A	NA,G	NA,1	NA,-inf	NA,inf	NA,0.437572	0.000231287	0.000231287
2	chr10:49351157:C:T	49351157	T,T	C,C	1,1	-inf,-inf	inf,inf	0.444291,1.66205	0.000231224	0.000231224
2	chr10:48749032:A:G	48749032	NA,G	NA,A	NA,1	NA,inf	NA,inf	NA,0.454338	0.000231179	0.000231179
2	chr10:48648393:C:A	48648393	NA,A	NA,C	NA,1	NA,inf	NA,inf	NA,0.445704	0.000230822	0.000230823
2	chr10:49327061:T:C	49327061	NA,C	NA,T	NA,1	NA,-inf	NA,inf	NA,0.457132	0.000230805	0.000230805
2	chr10:49301193:G:A	49301193	NA,A	NA,G	NA,1	NA,inf	NA,inf	NA,0.449845	0.000230114	0.000230114
2	chr10:48986870:C:T	48986870	NA,T	NA,C	NA,1	NA,inf	NA,inf	NA,0.475361	0.000230108	0.000230108
2	chr10:49503163:A:G	49503163	NA,G	NA,A	NA,1	NA,-inf	NA,inf	NA,0.447143	0.000229952	0.000229952
2	chr10:49035067:G:A	49035067	NA,A	NA,G	NA,1	NA,-inf	NA,inf	NA,0.416699	0.000229908	0.000229908
2	chr10:48599226:T:C	48599226	NA,C	NA,T	NA,1	NA,inf	NA,inf	NA,0.447131	0.000229634	0.000229634
2	chr10:48698705:T:G	48698705	NA,G	NA,T	NA,1	NA,-inf	NA,inf	NA,0.442425	0.000229569	0.000229569
2	chr10:48998808:C:T	48998808	NA,T	NA,C	NA,1	NA,inf	NA,inf	NA,0.442181	0.00022953	0.00022953
2	chr10:48613807:A:G	48613807	NA,G	NA,A	NA,1	NA,inf	NA,inf	NA,0.438478	0.000229314	0.000229314
2	chr10:49149904:C:T	49149904	NA,T	NA,C	NA,1	NA,-inf	NA,inf	NA,0.433461	0.000229055	0.000229056
2	chr10:48845070:G:A	48845070	NA,A	NA,G	NA,1	NA,inf	NA,inf	NA,0.446751	0.000228408	0.000228408
2	chr10:49447186:A:G	49447186	NA,G	NA,A	NA,1	NA,-inf	NA,inf	NA,0.450465	0.000228327	0.000228327
2	chr10:49172882:C:T	49172882	NA,T	NA,C	NA,1	NA,inf	NA,inf	NA,0.440102	0.000228241	0.000228241
2	chr10:48607591:G:A	48607591	A,NA	G,NA	1,NA	inf,NA	inf,NA	0.785278,NA	0.000227953	0.000227953
2	chr10:49461263:A:G	49461263	NA,G	NA,A	NA,1	NA,inf	NA,inf	NA,0.436347	0.000227904	0.000227904
2	chr10:49126825:C:T	49126825	NA,T	NA,C	NA,1	NA,inf	NA,inf	NA,0.431579	0.000227771	0.000227771
2	chr10:48784748:G:T	48784748	NA,T	NA,G	NA,1	NA,-inf	NA,inf	NA,0.450829	0.000227733	0.000227733
2	chr10:48600363:G:A	48600363	NA,A	NA,G	NA,1	NA,-inf	NA,inf	NA,0.464914	0.000227225	0.000227225
2	chr10:49433326:A:T	49433326	NA,T	NA,A	NA,1	NA,inf	NA,inf	NA,0.434249	0.000227215	0.000227215
2	chr10:49186359:C:T	49186359	NA,T	NA,C	NA,1	NA,-inf	NA,inf	NA,0.45922	0.000227083	0.000227083
2	chr10:48749008:T:G	48749008	NA,G	NA,T	NA,1	NA,inf	NA,inf	NA,0.438123	0.000226965	0.000226965
2	chr10:49287176:T:C	49287176	NA,C	NA,T	NA,1	NA,-inf	NA,inf	NA,0.424561	0.000226717	0.000226717
2	chr10:48804330:G:T	48804330	NA,T	NA,G	NA,1	NA,-inf	NA,inf	NA,0.441657	0.000226582	0.000226582
2	chr10:49036326:G:A	49036326	NA,A	NA,G	NA,1	NA,-inf	NA,inf	NA,0.47121	0.00022656	0.000226561
2	chr10:49276240:T:C	49276240	NA,C	NA,T	NA,1	NA,-inf	NA,inf	NA,0.435958	0.000225864	0.000225864
2	chr10:48847955:TTGTTTGTC:T	48847955	NA,T	NA,TTGTTTGTC	NA,1	NA,inf	NA,inf	NA,0.43801	0.000225799	0.000225799
2	chr10:49182354:C:T	49182354	NA,T	NA,C	NA,1	NA,-inf	NA,inf	NA,0.413004	0.000225341	0.000225341
2	chr10:49350312:C:T	49350312	NA,T	NA,C	NA,1	NA,-inf	NA,inf	NA,0.450209	0.000225221	0.000225221
2	chr10:49152730:C:T	49152730	NA,T	NA,C	NA,1	NA,-inf	NA,inf	NA,0.453512	0.000225139	0.000225139
2	chr10:49453579:T:C	49453579	NA,C	NA,T	NA,1	NA,-inf	NA,inf	NA,0.439079	0.000224931	0.000224931
2	chr10:48689782:A:G	48689782	NA,G	NA,A	NA,1	NA,inf	NA,inf	NA,0.427754	0.000224372	0.000224372
2	chr10:49015368:G:A	49015368	NA,A	NA,G	NA,1	NA,-inf	NA,inf	NA,0.459804	0.000224177	0.000224177
2	chr10:49479950:A:G	49479950	NA,G	NA,A	NA,1	NA,-inf	NA,inf	NA,0.435274	0.000223962	0.000223962
2	chr10:49343877:G:A	49343877	NA,A	NA,G	NA,1	NA,inf	NA,inf	NA,0.425396	0.000223789	0.000223789
2	chr10:48660286:T:C	48660286	NA,C	NA,T	NA,1	NA,inf	NA,inf	NA,0.426308	0.000223655	0.000223656
2	chr10:48781703:C:T	48781703	NA,T	NA,C	NA,1	NA,-inf	NA,inf	NA,0.430475	0.000223604	0.000223604
2	chr10:48975571:A:C	48975571	C,C	A,A	1,1	inf,inf	inf,inf	0.802398,0.615506	0.000223574	0.000223574
2	chr10:48647437:T:A	48647437	NA,A	NA,T	NA,1	NA,inf	NA,inf	NA,0.416242	0.000223525	0.000223525
2	chr10:49172489:A:G	49172489	NA,G	NA,A	NA,1	NA,inf	NA,inf	NA,0.424522	0.000223477	0.000223477
2	chr10:48566311:C:T	48566311	NA,T	NA,C	NA,1	NA,-inf	NA,inf	NA,0.444319	0.000222986	0.000222986
2	chr10:48740751:C:T	48740751	NA,T	NA,C	NA,1	NA,-inf	NA,inf	NA,0.435578	0.000222567	0.000222567
2	chr10:49384397:A:G	49384397	NA,G	NA,A	NA,1	NA,-inf	NA,inf	NA,0.443581	0.000222527	0.000222527
2	chr10:48821165:C:T	48821165	NA,T	NA,C	NA,1	NA,inf	NA,inf	NA,0.428566	0.000222468	0.000222468
2	chr10:48698987:C:G	48698987	NA,G	NA,C	NA,1	NA,inf	NA,inf	NA,0.421843	0.000222105	0.000222106
2	chr10:49195571:C:T	49195571	T,NA	C,NA	1,NA	inf,NA	inf,NA	0.524887,NA	0.000221919	0.000221919
2	chr10:48771551:C:T	48771551	NA,T	NA,C	NA,1	NA,inf	NA,inf	NA,0.416166	0.000221881	0.000221881
2	chr10:48657826:TC:T	48657826	NA,T	NA,TC	NA,1	NA,inf	NA,inf	NA,0.419875	0.000221731	0.000221731
2	chr10:49332078:C:T	49332078	NA,T	NA,C	NA,1	NA,inf	NA,inf	NA,0.420068	0.000221711	0.000221711
2	chr10:48568478:C:A	48568478	NA,A	NA,C	NA,1	NA,-inf	NA,inf	NA,0.439644	0.000221636	0.000221637
2	chr10:48918100:G:A	48918100	A,A	G,G	1,1	inf,inf	inf,inf	0.136858,1.23342	0.000221555	0.000221555
2	chr10:49157622:T:G	49157622	G,G	T,T	1,1	inf,inf	inf,inf	4.67839,1.79485	0.000221514	0.000222724
2	chr10:49481485:T:C	49481485	NA,C	NA,T	NA,1	NA,inf	NA,inf	NA,0.420775	0.000221229	0.00022123
2	chr10:48952248:C:T	48952248	NA,T	NA,C	NA,1	NA,inf	NA,inf	NA,0.459316	0.000220875	0.000220875
2	chr10:48978340:T:C	48978340	NA,C	NA,T	NA,1	NA,inf	NA,inf	NA,0.413744	0.000220806	0.000220807
2	chr10:48723227:A:G	48723227	NA,G	NA,A	NA,1	NA,-inf	NA,inf	NA,0.426028	0.000220666	0.000220666
2	chr10:48724283:C:T	48724283	NA,T	NA,C	NA,1	NA,-inf	NA,inf	NA,0.442148	0.000220573	0.000220573
2	chr10:49430197:A:G	49430197	NA,G	NA,A	NA,1	NA,inf	NA,inf	NA,0.404575	0.000220564	0.000220564
2	chr10:48660116:G:A	48660116	NA,A	NA,G	NA,1	NA,inf	NA,inf	NA,0.413441	0.000220229	0.000220229
2	chr10:49035066:C:T	49035066	NA,T	NA,C	NA,1	NA,-inf	NA,inf	NA,0.4398	0.000219805	0.000219805
2	chr10:49089104:T:C	49089104	NA,C	NA,T	NA,1	NA,-inf	NA,inf	NA,0.344846	0.000219791	0.000219791
2	chr10:49013332:C:T	49013332	NA,T	NA,C	NA,1	NA,-inf	NA,inf	NA,0.439978	0.000219624	0.000219624
2	chr10:48662123:T:C	48662123	NA,C	NA,T	NA,1	NA,inf	NA,inf	NA,0.412317	0.000219595	0.000219595
2	chr10:49161559:T:C	49161559	NA,C	NA,T	NA,1	NA,-inf	NA,inf	NA,0.434001	0.000219584	0.000219584
2	chr10:49479880:G:A	49479880	NA,A	NA,G	NA,1	NA,inf	NA,inf	NA,0.407829	0.000219481	0.000219481
2	chr10:48813303:C:T	48813303	NA,T	NA,C	NA,1	NA,-inf	NA,inf	NA,0.430243	0.000219388	0.000219388
2	chr10:49298964:A:AT	49298964	NA,AT	NA,A	NA,1	NA,inf	NA,inf	NA,0.411324	0.000219089	0.000219089
2	chr10:48923650:G:A	48923650	NA,A	NA,G	NA,1	NA,-inf	NA,inf	NA,0.428615	0.000219074	0.000219074
2	chr10:48879285:G:A	48879285	NA,A	NA,G	NA,1	NA,-inf	NA,inf	NA,0.427379	0.000218903	0.000218903
2	chr10:49403735:T:G	49403735	NA,G	NA,T	NA,1	NA,-inf	NA,inf	NA,0.426893	0.000218851	0.000218851
2	chr10:49523581:C:T	49523581	NA,T	NA,C	NA,1	NA,inf	NA,inf	NA,0.412233	0.000218839	0.000218839
2	chr10:48830240:G:A	48830240	A,A	G,G	1,1	-inf,-inf	inf,inf	1.19748,0.829358	0.000218721	0.000218721
2	chr10:48937009:T:C	48937009	NA,C	NA,T	NA,1	NA,inf	NA,inf	NA,0.391288	0.000218683	0.000218683
2	chr10:49137487:C:A	49137487	NA,A	NA,C	NA,1	NA,-inf	NA,inf	NA,0.429805	0.000218585	0.000218585
2	chr10:49045794:C:T	49045794	T,NA	C,NA	1,NA	-inf,NA	inf,NA	1.25679,NA	0.000218544	0.000218544
2	chr10:49323862:C:T	49323862	NA,T	NA,C	NA,1	NA,-inf	NA,inf	NA,0.426482	0.000218541	0.000218541
2	chr10:48805797:T:C	48805797	NA,C	NA,T	NA,1	NA,inf	NA,inf	NA,0.420459	0.000218436	0.000218436
2	chr10:49388024:T:C	49388024	NA,C	NA,T	NA,1	NA,inf	NA,inf	NA,0.405864	0.00021841	0.00021841
2	chr10:48635426:G:A	48635426	NA,A	NA,G	NA,1	NA,inf	NA,inf	NA,0.409818	0.000218377	0.000218377
2	chr10:49553252:G:A	49553252	NA,A	NA,G	NA,1	NA,-inf	NA,inf	NA,0.431471	0.000218251	0.000218251
2	chr10:49048833:T:G	49048833	NA,G	NA,T	NA,1	NA,inf	NA,inf	NA,0.418705	0.000218184	0.000218185
2	chr10:49150232:T:C	49150232	NA,C	NA,T	NA,1	NA,-inf	NA,inf	NA,0.424876	0.000218075	0.000218076
2	chr10:49119587:A:G	49119587	NA,G	NA,A	NA,1	NA,inf	NA,inf	NA,0.403599	0.000218073	0.000218073
2	chr10:49505297:T:C	49505297	NA,C	NA,T	NA,1	NA,inf	NA,inf	NA,0.404353	0.000218065	0.000218065
2	chr10:49418958:C:T	49418958	NA,T	NA,C	NA,1	NA,-inf	NA,inf	NA,0.425363	0.000218046	0.000218046
2	chr10:48835691:A:C	48835691	NA,C	NA,A	NA,1	NA,inf	NA,inf	NA,0.405935	0.000217921	0.000217921
2	chr10:49471642:C:T	49471642	NA,T	NA,C	NA,1	NA,inf	NA,inf	NA,0.408864	0.000217884	0.000217884
2	chr10:49507226:C:T	49507226	NA,T	NA,C	NA,1	NA,inf	NA,inf	NA,0.401686	0.000217735	0.000217735
2	chr10:48571221:C:T	48571221	NA,T	NA,C	NA,1	NA,-inf	NA,inf	NA,0.418793	0.000217722	0.000217723
2	chr10:49069684:A:G	49069684	NA,G	NA,A	NA,1	NA,-inf	NA,inf	NA,0.436717	0.000217672	0.000217672
2	chr10:48678925:T:G	48678925	NA,G	NA,T	NA,1	NA,-inf	NA,inf	NA,0.425389	0.000217548	0.000217548
2	chr10:49478310:A:G	49478310	NA,G	NA,A	NA,1	NA,inf	NA,inf	NA,0.408019	0.000217491	0.000217491
2	chr10:48778975:T:C	48778975	NA,C	NA,T	NA,1	NA,-inf	NA,inf	NA,0.395495	0.000217364	0.000217364
2	chr10:49120449:A:G	49120449	NA,G	NA,A	NA,1	NA,inf	NA,inf	NA,0.401013	0.00021736	0.00021736
2	chr10:48968743:G:T	48968743	NA,T	NA,G	NA,1	NA,inf	NA,inf	NA,0.398303	0.000217246	0.000217246
2	chr10:49490022:A:C	49490022	NA,C	NA,A	NA,1	NA,inf	NA,inf	NA,0.411037	0.000217158	0.000217158
2	chr10:49180003:G:A	49180003	NA,A	NA,G	NA,1	NA,-inf	NA,inf	NA,0.416608	0.00021712	0.00021712
2	chr10:49185242:G:A	49185242	A,NA	G,NA	1,NA	inf,NA	inf,NA	0.514575,NA	0.000217117	0.000217117
2	chr10:48845067:G:A	48845067	NA,A	NA,G	NA,1	NA,inf	NA,inf	NA,0.403752	0.000216992	0.000216992
2	chr10:49434015:T:C	49434015	NA,C	NA,T	NA,1	NA,-inf	NA,inf	NA,0.417874	0.000216962	0.000216962
2	chr10:48874263:G:A	48874263	NA,A	NA,G	NA,1	NA,inf	NA,inf	NA,0.401209	0.000216855	0.000216856
2	chr10:49449472:T:C	49449472	NA,C	NA,T	NA,1	NA,-inf	NA,inf	NA,0.410476	0.000216746	0.000216746
2	chr10:49475044:G:C	49475044	NA,C	NA,G	NA,1	NA,inf	NA,inf	NA,0.404835	0.000216598	0.000216598
2	chr10:49301040:C:T	49301040	NA,T	NA,C	NA,1	NA,-inf	NA,inf	NA,0.416914	0.000216573	0.000216573
2	chr10:49517406:A:C	49517406	NA,C	NA,A	NA,1	NA,-inf	NA,inf	NA,0.415691	0.000216366	0.000216366
2	chr10:49011932:C:T	49011932	T,T	C,C	1,1	-inf,-inf	inf,inf	1.71107,0.519487	0.000216364	0.000216364
2	chr10:48600856:G:C	48600856	NA,C	NA,G	NA,1	NA,-inf	NA,inf	NA,0.430149	0.000216283	0.000216283
2	chr10:49514826:G:C	49514826	NA,C	NA,G	NA,1	NA,inf	NA,inf	NA,0.425292	0.000216128	0.000216128
2	chr10:49406368:T:G	49406368	NA,G	NA,T	NA,1	NA,-inf	NA,inf	NA,0.412036	0.000215699	0.000215699
2	chr10:49383709:C:A	49383709	NA,A	NA,C	NA,1	NA,-inf	NA,inf	NA,0.412014	0.000215671	0.000215671
2	chr10:48927697:A:C	48927697	NA,C	NA,A	NA,1	NA,inf	NA,inf	NA,0.401476	0.000215587	0.000215587
2	chr10:48734330:A:C	48734330	NA,C	NA,A	NA,1	NA,inf	NA,inf	NA,0.398633	0.000215532	0.000215532
2	chr10:48697346:C:T	48697346	NA,T	NA,C	NA,1	NA,-inf	NA,inf	NA,0.420653	0.000215386	0.000215386
2	chr10:49208332:G:C	49208332	NA,C	NA,G	NA,1	NA,inf	NA,inf	NA,0.394233	0.000215108	0.000215108
2	chr10:49168153:C:T	49168153	NA,T	NA,C	NA,1	NA,inf	NA,inf	NA,0.385345	0.000215017	0.000215017
2	chr10:48768962:T:C	48768962	NA,C	NA,T	NA,1	NA,inf	NA,inf	NA,0.400649	0.000214726	0.000214726
2	chr10:49456660:A:G	49456660	NA,G	NA,A	NA,1	NA,inf	NA,inf	NA,0.396985	0.000214425	0.000214426
2	chr10:48628624:C:T	48628624	T,NA	C,NA	1,NA	inf,NA	inf,NA	0.862874,NA	0.000214342	0.000214343
2	chr10:48781531:G:A	48781531	NA,A	NA,G	NA,1	NA,-inf	NA,inf	NA,0.411134	0.000214085	0.000214085
2	chr10:49299440:C:T	49299440	NA,T	NA,C	NA,1	NA,-inf	NA,inf	NA,0.406761	0.000213984	0.000213984
2	chr10:48824942:A:G	48824942	NA,G	NA,A	NA,1	NA,-inf	NA,inf	NA,0.40881	0.000213969	0.000213969
2	chr10:49384933:AGAT:A	49384933	NA,A	NA,AGAT	NA,1	NA,-inf	NA,inf	NA,0.405552	0.000213933	0.000213933
2	chr10:48770497:T:C	48770497	NA,C	NA,T	NA,1	NA,inf	NA,inf	NA,0.41231	0.00021381	0.00021381
2	chr10:49425424:G:A	49425424	NA,A	NA,G	NA,1	NA,-inf	NA,inf	NA,0.409095	0.000213648	0.000213648
2	chr10:49388386:C:T	49388386	NA,T	NA,C	NA,1	NA,inf	NA,inf	NA,0.388171	0.000213614	0.000213614
2	chr10:49499726:G:T	49499726	NA,T	NA,G	NA,1	NA,inf	NA,inf	NA,0.392157	0.000213414	0.000213414
2	chr10:48912684:C:T	48912684	NA,T	NA,C	NA,1	NA,-inf	NA,inf	NA,0.411426	0.000213399	0.000213399
2	chr10:49173089:C:T	49173089	NA,T	NA,C	NA,1	NA,-inf	NA,inf	NA,0.407636	0.000213152	0.000213152
2	chr10:48728373:C:G	48728373	NA,G	NA,C	NA,1	NA,inf	NA,inf	NA,0.418244	0.000213108	0.000213108
2	chr10:49384596:G:T	49384596	NA,T	NA,G	NA,1	NA,inf	NA,inf	NA,0.384504	0.000212701	0.000212702
2	chr10:48850693:G:A	48850693	NA,A	NA,G	NA,1	NA,inf	NA,inf	NA,0.39107	0.000212543	0.000212543
2	chr10:48705748:C:T	48705748	NA,T	NA,C	NA,1	NA,inf	NA,inf	NA,0.38575	0.000212524	0.000212524
2	chr10:49391308:C:T	49391308	NA,T	NA,C	NA,1	NA,-inf	NA,inf	NA,0.400093	0.000212514	0.000212515
2	chr10:49008082:C:T	49008082	NA,T	NA,C	NA,1	NA,-inf	NA,inf	NA,0.417003	0.000212514	0.000212514
2	chr10:49266200:G:T	49266200	NA,T	NA,G	NA,1	NA,inf	NA,inf	NA,0.378932	0.000212081	0.000212081
2	chr10:48613756:C:T	48613756	NA,T	NA,C	NA,1	NA,inf	NA,inf	NA,0.384091	0.000211961	0.000211961
2	chr10:49266381:G:A	49266381	NA,A	NA,G	NA,1	NA,inf	NA,inf	NA,0.384099	0.000211906	0.000211906
2	chr10:48589028:C:T	48589028	NA,T	NA,C	NA,1	NA,inf	NA,inf	NA,0.384982	0.000211847	0.000211847
2	chr10:48631512:CT:C	48631512	NA,C	NA,CT	NA,1	NA,inf	NA,inf	NA,0.384265	0.00021182	0.00021182
2	chr10:49398453:A:T	49398453	NA,T	NA,A	NA,1	NA,-inf	NA,inf	NA,0.400431	0.000211794	0.000211794
2	chr10:49318987:G:A	49318987	NA,A	NA,G	NA,1	NA,-inf	NA,inf	NA,0.39003	0.000211746	0.000211747
2	chr10:48820061:A:G	48820061	G,G	A,A	1,1	inf,inf	inf,inf	1.04314,0.410123	0.000211729	0.000211729
2	chr10:48584723:G:A	48584723	A,A	G,G	1,1	inf,inf	inf,inf	1.05931,0.373746	0.000211713	0.000211713
2	chr10:48842324:C:T	48842324	NA,T	NA,C	NA,1	NA,inf	NA,inf	NA,0.384137	0.000211664	0.000211664
2	chr10:49236460:A:G	49236460	NA,G	NA,A	NA,1	NA,inf	NA,inf	NA,0.38389	0.000211539	0.00021154
2	chr10:48837292:G:GC	48837292	NA,GC	NA,G	NA,1	NA,inf	NA,inf	NA,0.383305	0.000211467	0.000211467
2	chr10:49352178:A:G	49352178	NA,G	NA,A	NA,1	NA,-inf	NA,inf	NA,0.397633	0.000211444	0.000211444
2	chr10:48943571:G:A	48943571	NA,A	NA,G	NA,1	NA,inf	NA,inf	NA,0.423551	0.000211359	0.000211359
2	chr10:49140417:G:A	49140417	NA,A	NA,G	NA,1	NA,inf	NA,inf	NA,0.373429	0.000211225	0.000211225
2	chr10:49169724:G:A	49169724	A,A	G,G	1,1	inf,inf	inf,inf	3.92585,0.97727	0.000211189	0.00021124
2	chr10:49166861:T:C	49166861	NA,C	NA,T	NA,1	NA,inf	NA,inf	NA,0.370426	0.000210884	0.000210885
2	chr10:49000955:T:A	49000955	NA,A	NA,T	NA,1	NA,-inf	NA,inf	NA,0.407442	0.00021068	0.00021068
2	chr10:48953988:A:G	48953988	NA,G	NA,A	NA,1	NA,-inf	NA,inf	NA,0.351861	0.000210526	0.000210527
2	chr10:48844899:A:T	48844899	NA,T	NA,A	NA,1	NA,inf	NA,inf	NA,0.379644	0.000210449	0.000210449
2	chr10:48837986:T:TC	48837986	NA,TC	NA,T	NA,1	NA,inf	NA,inf	NA,0.377847	0.000210024	0.000210024
2	chr10:49451216:T:C	49451216	NA,C	NA,T	NA,1	NA,inf	NA,inf	NA,0.378558	0.000209845	0.000209845
2	chr10:48871137:G:A	48871137	NA,A	NA,G	NA,1	NA,inf	NA,inf	NA,0.380838	0.000209825	0.000209825
2	chr10:49529496:T:C	49529496	NA,C	NA,T	NA,1	NA,-inf	NA,inf	NA,0.390009	0.000209646	0.000209646
2	chr10:49465054:AC:A	49465054	NA,A	NA,AC	NA,1	NA,inf	NA,inf	NA,0.378846	0.000209604	0.000209604
2	chr10:48653111:T:C	48653111	NA,C	NA,T	NA,1	NA,inf	NA,inf	NA,0.36851	0.000209528	0.000209529
2	chr10:48726843:A:G	48726843	NA,G	NA,A	NA,1	NA,inf	NA,inf	NA,0.374943	0.000209468	0.000209468
2	chr10:49466980:C:T	49466980	NA,T	NA,C	NA,1	NA,inf	NA,inf	NA,0.378713	0.000209453	0.000209453
2	chr10:48872610:C:A	48872610	NA,A	NA,C	NA,1	NA,inf	NA,inf	NA,0.383887	0.00020945	0.000209451
2	chr10:49522679:A:G	49522679	NA,G	NA,A	NA,1	NA,inf	NA,inf	NA,0.378622	0.00020943	0.00020943
2	chr10:49481352:A:C	49481352	NA,C	NA,A	NA,1	NA,inf	NA,inf	NA,0.378537	0.000209426	0.000209426
2	chr10:49516270:C:T	49516270	NA,T	NA,C	NA,1	NA,inf	NA,inf	NA,0.378442	0.000209383	0.000209383
2	chr10:49026841:C:T	49026841	NA,T	NA,C	NA,1	NA,inf	NA,inf	NA,0.369412	0.000209336	0.000209336
2	chr10:49134584:T:A	49134584	A,A	T,T	1,1	inf,inf	inf,inf	4.56569,1.74586	0.0002093	0.000210172
2	chr10:48737360:A:G	48737360	NA,G	NA,A	NA,1	NA,inf	NA,inf	NA,0.371817	0.000209279	0.000209279
2	chr10:48815233:C:CT	48815233	NA,CT	NA,C	NA,1	NA,-inf	NA,inf	NA,0.388137	0.000209253	0.000209254
2	chr10:48619466:G:C	48619466	NA,C	NA,G	NA,1	NA,inf	NA,inf	NA,0.359706	0.000209027	0.000209028
2	chr10:48805702:C:G	48805702	NA,G	NA,C	NA,1	NA,inf	NA,inf	NA,0.365045	0.000209022	0.000209022
2	chr10:48939740:T:A	48939740	NA,A	NA,T	NA,1	NA,-inf	NA,inf	NA,0.390268	0.000208952	0.000208953
2	chr10:49338855:C:T	49338855	NA,T	NA,C	NA,1	NA,inf	NA,inf	NA,0.373479	0.000208925	0.000208926
2	chr10:49339412:T:C	49339412	NA,C	NA,T	NA,1	NA,inf	NA,inf	NA,0.372927	0.000208784	0.000208784
2	chr10:48674484:T:C	48674484	NA,C	NA,T	NA,1	NA,inf	NA,inf	NA,0.370817	0.000208557	0.000208557
2	chr10:49502824:A:G	49502824	NA,G	NA,A	NA,1	NA,inf	NA,inf	NA,0.374991	0.000208487	0.000208487
2	chr10:48610623:G:A	48610623	A,A	G,G	1,1	-inf,inf	inf,inf	1.59604,0.0374482	0.000208136	0.000208136
2	chr10:49512510:G:A	49512510	NA,A	NA,G	NA,1	NA,-inf	NA,inf	NA,0.383932	0.000208109	0.000208109
2	chr10:49471835:G:A	49471835	NA,A	NA,G	NA,1	NA,-inf	NA,inf	NA,0.383932	0.000208109	0.000208109
2	chr10:49341052:G:A	49341052	NA,A	NA,G	NA,1	NA,inf	NA,inf	NA,0.370207	0.000208076	0.000208076
2	chr10:49303874:C:T	49303874	NA,T	NA,C	NA,1	NA,-inf	NA,inf	NA,0.375232	0.00020797	0.00020797
2	chr10:49000355:G:A	49000355	NA,A	NA,G	NA,1	NA,-inf	NA,inf	NA,0.397575	0.000207967	0.000207967
2	chr10:48837955:G:T	48837955	NA,T	NA,G	NA,1	NA,inf	NA,inf	NA,0.369679	0.000207898	0.000207898
2	chr10:48841628:C:T	48841628	NA,T	NA,C	NA,1	NA,inf	NA,inf	NA,0.369332	0.000207774	0.000207774
2	chr10:49328246:T:C	49328246	NA,C	NA,T	NA,1	NA,-inf	NA,inf	NA,0.384469	0.000207685	0.000207686
2	chr10:49267120:G:A	49267120	NA,A	NA,G	NA,1	NA,-inf	NA,inf	NA,0.373876	0.000207627	0.000207627
2	chr10:49396420:G:C	49396420	NA,C	NA,G	NA,1	NA,inf	NA,inf	NA,0.369936	0.000207605	0.000207605
2	chr10:49170158:C:T	49170158	NA,T	NA,C	NA,1	NA,inf	NA,inf	NA,0.366671	0.000207406	0.000207407
2	chr10:49356367:T:C	49356367	NA,C	NA,T	NA,1	NA,-inf	NA,inf	NA,0.392323	0.000207404	0.000207404
2	chr10:48838278:C:T	48838278	T,T	C,C	1,1	-inf,-inf	inf,inf	1.29917,0.685793	0.000207286	0.000207286
2	chr10:48936292:T:C	48936292	NA,C	NA,T	NA,1	NA,-inf	NA,inf	NA,0.383619	0.000207266	0.000207266
2	chr10:48955129:T:A	48955129	NA,A	NA,T	NA,1	NA,-inf	NA,inf	NA,0.332359	0.000207252	0.000207252
2	chr10:49270292:C:T	49270292	NA,T	NA,C	NA,1	NA,-inf	NA,inf	NA,0.353539	0.000207197	0.000207197
2	chr10:48846089:T:C	48846089	NA,C	NA,T	NA,1	NA,inf	NA,inf	NA,0.364684	0.000206573	0.000206573
2	chr10:49343391:G:A	49343391	NA,A	NA,G	NA,1	NA,-inf	NA,inf	NA,0.370027	0.000206514	0.000206515
2	chr10:49055049:G:C	49055049	C,C	G,G	1,1	-inf,inf	inf,inf	1.76986,1.12368	0.000206506	0.000206507
2	chr10:48846118:G:C	48846118	NA,C	NA,G	NA,1	NA,inf	NA,inf	NA,0.364169	0.000206441	0.000206441
2	chr10:49115812:A:T	49115812	NA,T	NA,A	NA,1	NA,inf	NA,inf	NA,0.360291	0.000206428	0.000206428
2	chr10:48844824:G:C	48844824	NA,C	NA,G	NA,1	NA,inf	NA,inf	NA,0.363743	0.000206344	0.000206344
2	chr10:49082400:A:T	49082400	NA,T	NA,A	NA,1	NA,-inf	NA,inf	NA,0.388612	0.00020627	0.00020627
2	chr10:48940760:G:T	48940760	NA,T	NA,G	NA,1	NA,-inf	NA,inf	NA,0.385708	0.000206239	0.000206239
2	chr10:48833176:A:T	48833176	T,NA	A,NA	1,NA	inf,NA	inf,NA	0.606281,NA	0.000206238	0.000206238
2	chr10:48845910:T:C	48845910	NA,C	NA,T	NA,1	NA,inf	NA,inf	NA,0.362962	0.000206136	0.000206136
2	chr10:48652598:G:A	48652598	NA,A	NA,G	NA,1	NA,inf	NA,inf	NA,0.361878	0.000206058	0.000206058
2	chr10:48771481:A:G	48771481	NA,G	NA,A	NA,1	NA,inf	NA,inf	NA,0.358627	0.000206036	0.000206036
2	chr10:48804271:T:C	48804271	NA,C	NA,T	NA,1	NA,inf	NA,inf	NA,0.361013	0.00020603	0.00020603
2	chr10:48643300:A:G	48643300	NA,G	NA,A	NA,1	NA,inf	NA,inf	NA,0.351744	0.000205855	0.000205855
2	chr10:49249357:A:G	49249357	NA,G	NA,A	NA,1	NA,-inf	NA,inf	NA,0.356325	0.000205822	0.000205822
2	chr10:48559756:A:T	48559756	NA,T	NA,A	NA,1	NA,-inf	NA,inf	NA,0.37844	0.000205769	0.000205769
2	chr10:48846522:T:C	48846522	NA,C	NA,T	NA,1	NA,inf	NA,inf	NA,0.361424	0.000205745	0.000205745
2	chr10:48939906:G:A	48939906	NA,A	NA,G	NA,1	NA,-inf	NA,inf	NA,0.377311	0.000205682	0.000205682
2	chr10:48559788:A:C	48559788	NA,C	NA,A	NA,1	NA,-inf	NA,inf	NA,0.377911	0.000205637	0.000205637
2	chr10:48938976:A:G	48938976	NA,G	NA,A	NA,1	NA,-inf	NA,inf	NA,0.376262	0.000205422	0.000205422
2	chr10:48647420:G:C	48647420	NA,C	NA,G	NA,1	NA,inf	NA,inf	NA,0.362796	0.000205374	0.000205374
2	chr10:48939452:A:G	48939452	NA,G	NA,A	NA,1	NA,-inf	NA,inf	NA,0.375544	0.000205246	0.000205246
2	chr10:48628425:A:T	48628425	NA,T	NA,A	NA,1	NA,inf	NA,inf	NA,0.351855	0.000205104	0.000205104
2	chr10:49049418:G:A	49049418	NA,A	NA,G	NA,1	NA,-inf	NA,inf	NA,0.37074	0.000205011	0.000205011
2	chr10:49517296:A:T	49517296	T,T	A,A	1,1	-inf,inf	inf,inf	0.602029,0.653536	0.000204964	0.000204964
2	chr10:48848558:AT:A	48848558	NA,A	NA,AT	NA,1	NA,inf	NA,inf	NA,0.357984	0.000204878	0.000204878
2	chr10:48824161:G:A	48824161	NA,A	NA,G	NA,1	NA,-inf	NA,inf	NA,0.371056	0.00020473	0.00020473
2	chr10:48850040:C:T	48850040	NA,T	NA,C	NA,1	NA,inf	NA,inf	NA,0.35714	0.000204664	0.000204664
2	chr10:49112842:T:C	49112842	NA,C	NA,T	NA,1	NA,inf	NA,inf	NA,0.351901	0.000204473	0.000204473
2	chr10:48678451:A:T	48678451	NA,T	NA,A	NA,1	NA,inf	NA,inf	NA,0.354676	0.000204445	0.000204445
2	chr10:49318186:A:G	49318186	NA,G	NA,A	NA,1	NA,inf	NA,inf	NA,0.382682	0.000204383	0.000204383
2	chr10:49006158:C:T	49006158	NA,T	NA,C	NA,1	NA,-inf	NA,inf	NA,0.344116	0.000204331	0.000204331
2	chr10:49048025:G:A	49048025	NA,A	NA,G	NA,1	NA,-inf	NA,inf	NA,0.367219	0.000204159	0.000204159
2	chr10:49112236:C:T	49112236	NA,T	NA,C	NA,1	NA,inf	NA,inf	NA,0.34992	0.000203998	0.000203998
2	chr10:48560369:A:G	48560369	NA,G	NA,A	NA,1	NA,-inf	NA,inf	NA,0.365828	0.000203994	0.000203994
2	chr10:48950983:G:T	48950983	NA,T	NA,G	NA,1	NA,-inf	NA,inf	NA,0.376696	0.000203994	0.000203994
2	chr10:49046335:C:T	49046335	NA,T	NA,C	NA,1	NA,-inf	NA,inf	NA,0.366519	0.000203986	0.000203986
2	chr10:49046602:A:T	49046602	NA,T	NA,A	NA,1	NA,-inf	NA,inf	NA,0.366411	0.00020396	0.00020396
2	chr10:48580318:G:A	48580318	NA,A	NA,G	NA,1	NA,inf	NA,inf	NA,0.354154	0.00020394	0.00020394
2	chr10:49385164:G:C	49385164	NA,C	NA,G	NA,1	NA,inf	NA,inf	NA,0.354921	0.00020392	0.00020392
2	chr10:48819725:C:T	48819725	T,T	C,C	1,1	-inf,-inf	inf,inf	0.655744,1.21962	0.00020374	0.00020374
2	chr10:48839999:T:C	48839999	NA,C	NA,T	NA,1	NA,inf	NA,inf	NA,0.353142	0.000203729	0.000203729
2	chr10:48842272:C:T	48842272	NA,T	NA,C	NA,1	NA,inf	NA,inf	NA,0.353248	0.000203718	0.000203718
2	chr10:48839579:GA:G	48839579	NA,G	NA,GA	NA,1	NA,inf	NA,inf	NA,0.352691	0.000203714	0.000203715
2	chr10:48842451:A:C	48842451	NA,C	NA,A	NA,1	NA,inf	NA,inf	NA,0.352938	0.000203641	0.000203641
2	chr10:48844079:T:C	48844079	NA,C	NA,T	NA,1	NA,inf	NA,inf	NA,0.352843	0.000203618	0.000203618
2	chr10:49119526:TC:T	49119526	NA,T	NA,TC	NA,1	NA,inf	NA,inf	NA,0.355265	0.000203563	0.000203563
2	chr10:49103091:T:G	49103091	NA,G	NA,T	NA,1	NA,-inf	NA,inf	NA,0.362747	0.000203432	0.000203432
2	chr10:48839776:G:A	48839776	NA,A	NA,G	NA,1	NA,inf	NA,inf	NA,0.351719	0.000203377	0.000203377
2	chr10:49521337:T:C	49521337	NA,C	NA,T	NA,1	NA,inf	NA,inf	NA,0.354637	0.00020336	0.00020336
2	chr10:49450661:T:C	49450661	NA,C	NA,T	NA,1	NA,inf	NA,inf	NA,0.352863	0.00020332	0.00020332
2	chr10:48839196:G:T	48839196	NA,T	NA,G	NA,1	NA,inf	NA,inf	NA,0.351221	0.000203255	0.000203255
2	chr10:49395842:G:A	49395842	NA,A	NA,G	NA,1	NA,-inf	NA,inf	NA,0.363443	0.000203201	0.000203201
2	chr10:48641944:T:C	48641944	NA,C	NA,T	NA,1	NA,inf	NA,inf	NA,0.34395	0.000203193	0.000203194
2	chr10:48839744:G:A	48839744	NA,A	NA,G	NA,1	NA,inf	NA,inf	NA,0.350256	0.000203017	0.000203017
2	chr10:48840010:A:T	48840010	NA,T	NA,A	NA,1	NA,inf	NA,inf	NA,0.350222	0.000203008	0.000203009
2	chr10:48837426:C:T	48837426	T,T	C,C	1,1	-inf,-inf	inf,inf	1.21994,0.720417	0.000202842	0.000202842
2	chr10:48845106:G:T	48845106	NA,T	NA,G	NA,1	NA,inf	NA,inf	NA,0.349399	0.000202751	0.000202751
2	chr10:49492219:T:C	49492219	NA,C	NA,T	NA,1	NA,inf	NA,inf	NA,0.351887	0.000202679	0.000202679
2	chr10:48811309:A:G	48811309	NA,G	NA,A	NA,1	NA,-inf	NA,inf	NA,0.363141	0.000202657	0.000202657
2	chr10:48841840:G:C	48841840	NA,C	NA,G	NA,1	NA,inf	NA,inf	NA,0.348919	0.000202651	0.000202651
2	chr10:48936770:A:G	48936770	NA,G	NA,A	NA,1	NA,-inf	NA,inf	NA,0.364466	0.000202542	0.000202542
2	chr10:48684657:G:T	48684657	NA,T	NA,G	NA,1	NA,inf	NA,inf	NA,0.346835	0.000202505	0.000202505
2	chr10:48840514:T:C	48840514	NA,C	NA,T	NA,1	NA,inf	NA,inf	NA,0.347747	0.000202365	0.000202365
2	chr10:49406119:G:A	49406119	NA,A	NA,G	NA,1	NA,-inf	NA,inf	NA,0.359763	0.000202329	0.00020233
2	chr10:49273156:C:G	49273156	NA,G	NA,C	NA,1	NA,-inf	NA,inf	NA,0.352652	0.000202306	0.000202306
2	chr10:49244632:T:A	49244632	A,A	T,T	1,1	-inf,inf	inf,inf	0.188734,1.49521	0.000202233	0.000202233
2	chr10:48841619:A:C	48841619	NA,C	NA,A	NA,1	NA,inf	NA,inf	NA,0.347157	0.000202221	0.000202221
2	chr10:49456696:G:A	49456696	NA,A	NA,G	NA,1	NA,-inf	NA,inf	NA,0.353912	0.000202179	0.000202179
2	chr10:48595080:A:G	48595080	NA,G	NA,A	NA,1	NA,inf	NA,inf	NA,0.340742	0.000202162	0.000202162
2	chr10:49475762:T:C	49475762	NA,C	NA,T	NA,1	NA,inf	NA,inf	NA,0.349454	0.000202149	0.000202149
2	chr10:49069276:C:T	49069276	NA,T	NA,C	NA,1	NA,inf	NA,inf	NA,0.342189	0.000201975	0.000201975
2	chr10:48840527:A:C	48840527	NA,C	NA,A	NA,1	NA,inf	NA,inf	NA,0.346117	0.000201967	0.000201967
2	chr10:49535158:T:C	49535158	NA,C	NA,T	NA,1	NA,inf	NA,inf	NA,0.34824	0.000201854	0.000201854
2	chr10:49470062:G:C	49470062	NA,C	NA,G	NA,1	NA,inf	NA,inf	NA,0.34824	0.000201854	0.000201854
2	chr10:49459183:C:T	49459183	NA,T	NA,C	NA,1	NA,inf	NA,inf	NA,0.34824	0.000201854	0.000201854
2	chr10:48937185:T:C	48937185	NA,C	NA,T	NA,1	NA,-inf	NA,inf	NA,0.363023	0.000201842	0.000201843
2	chr10:49467283:C:T	49467283	NA,T	NA,C	NA,1	NA,inf	NA,inf	NA,0.348092	0.000201818	0.000201818
2	chr10:48675837:T:C	48675837	NA,C	NA,T	NA,1	NA,inf	NA,inf	NA,0.343947	0.000201786	0.000201786
2	chr10:49117101:A:C	49117101	NA,C	NA,A	NA,1	NA,inf	NA,inf	NA,0.348015	0.000201785	0.000201785
2	chr10:48838279:A:G	48838279	G,G	A,A	1,1	-inf,-inf	inf,inf	1.29285,0.67502	0.000201771	0.000201771
2	chr10:49116629:C:T	49116629	NA,T	NA,C	NA,1	NA,inf	NA,inf	NA,0.347922	0.000201762	0.000201762
2	chr10:48856923:C:G	48856923	NA,G	NA,C	NA,1	NA,inf	NA,inf	NA,0.345279	0.000201733	0.000201733
2	chr10:48838600:C:T	48838600	T,T	C,C	1,1	-inf,-inf	inf,inf	1.29791,0.670919	0.000201697	0.000201697
2	chr10:49512346:T:C	49512346	NA,C	NA,T	NA,1	NA,inf	NA,inf	NA,0.347385	0.000201646	0.000201646
2	chr10:48995963:C:T	48995963	NA,T	NA,C	NA,1	NA,-inf	NA,inf	NA,0.365685	0.000201624	0.000201625
2	chr10:48853892:AGT:A	48853892	NA,A	NA,AGT	NA,1	NA,inf	NA,inf	NA,0.344741	0.000201624	0.000201624
2	chr10:49288382:G:A	49288382	NA,A	NA,G	NA,1	NA,-inf	NA,inf	NA,0.349862	0.000201575	0.000201575
2	chr10:48844626:G:A	48844626	NA,A	NA,G	NA,1	NA,inf	NA,inf	NA,0.343329	0.000201285	0.000201285
2	chr10:49469705:T:C	49469705	NA,C	NA,T	NA,1	NA,inf	NA,inf	NA,0.345352	0.000201197	0.000201197
2	chr10:49531282:G:A	49531282	NA,A	NA,G	NA,1	NA,inf	NA,inf	NA,0.345273	0.000201178	0.000201178
2	chr10:49519905:C:T	49519905	NA,T	NA,C	NA,1	NA,inf	NA,inf	NA,0.345214	0.000201163	0.000201163
2	chr10:49323178:G:T	49323178	NA,T	NA,G	NA,1	NA,-inf	NA,inf	NA,0.358343	0.000201145	0.000201145
2	chr10:49463775:C:T	49463775	NA,T	NA,C	NA,1	NA,inf	NA,inf	NA,0.345114	0.000201139	0.000201139
2	chr10:49534961:C:G	49534961	NA,G	NA,C	NA,1	NA,inf	NA,inf	NA,0.344782	0.000201059	0.000201059
2	chr10:49518719:A:G	49518719	NA,G	NA,A	NA,1	NA,inf	NA,inf	NA,0.344782	0.000201059	0.000201059
2	chr10:49499696:T:C	49499696	NA,C	NA,T	NA,1	NA,inf	NA,inf	NA,0.344782	0.000201059	0.000201059
2	chr10:49494178:G:A	49494178	NA,A	NA,G	NA,1	NA,inf	NA,inf	NA,0.344782	0.000201059	0.000201059
2	chr10:49499807:A:T	49499807	NA,T	NA,A	NA,1	NA,inf	NA,inf	NA,0.344782	0.000201059	0.000201059
2	chr10:48597560:G:A	48597560	NA,A	NA,G	NA,1	NA,-inf	NA,inf	NA,0.359077	0.000200943	0.000200943
2	chr10:49504206:ACT:A	49504206	NA,A	NA,ACT	NA,1	NA,inf	NA,inf	NA,0.344275	0.000200938	0.000200938
2	chr10:48744631:T:C	48744631	NA,C	NA,T	NA,1	NA,inf	NA,inf	NA,0.338267	0.000200811	0.000200812
2	chr10:48845823:TACAG:T	48845823	T,T	TACAG,TACAG	1,1	-inf,-inf	inf,inf	0.9168,1.04989	0.000200628	0.000200628
2	chr10:49364485:C:A	49364485	NA,A	NA,C	NA,1	NA,inf	NA,inf	NA,0.335351	0.000200624	0.000200624
2	chr10:48602030:C:T	48602030	NA,T	NA,C	NA,1	NA,-inf	NA,inf	NA,0.359566	0.000200597	0.000200597
2	chr10:49491135:T:C	49491135	NA,C	NA,T	NA,1	NA,-inf	NA,inf	NA,0.353515	0.000200512	0.000200512
2	chr10:48643460:G:T	48643460	NA,T	NA,G	NA,1	NA,-inf	NA,inf	NA,0.351962	0.000200368	0.000200368
2	chr10:48996512:G:A	48996512	NA,A	NA,G	NA,1	NA,inf	NA,inf	NA,0.331542	0.000200277	0.000200277
2	chr10:49464743:G:T	49464743	NA,T	NA,G	NA,1	NA,inf	NA,inf	NA,0.341186	0.000200193	0.000200193
2	chr10:49464744:C:T	49464744	NA,T	NA,C	NA,1	NA,inf	NA,inf	NA,0.341186	0.000200193	0.000200193
2	chr10:49452546:T:C	49452546	NA,C	NA,T	NA,1	NA,inf	NA,inf	NA,0.347591	0.000200015	0.000200016
2	chr10:49249904:A:C	49249904	NA,C	NA,A	NA,1	NA,-inf	NA,inf	NA,0.352085	0.000199968	0.000199968
2	chr10:48621752:A:G	48621752	NA,G	NA,A	NA,1	NA,inf	NA,inf	NA,0.324003	0.000199908	0.000199908
2	chr10:48949801:C:T	48949801	NA,T	NA,C	NA,1	NA,inf	NA,inf	NA,0.321552	0.000199848	0.000199848
2	chr10:49152769:A:G	49152769	NA,G	NA,A	NA,1	NA,-inf	NA,inf	NA,0.355316	0.000199822	0.000199822
2	chr10:49347055:C:T	49347055	NA,T	NA,C	NA,1	NA,-inf	NA,inf	NA,0.352104	0.000199804	0.000199804
2	chr10:49014953:G:A	49014953	NA,A	NA,G	NA,1	NA,-inf	NA,inf	NA,0.365031	0.000199764	0.000199764
2	chr10:48973810:A:T	48973810	T,T	A,A	1,1	inf,inf	inf,inf	0.760291,0.602144	0.000199747	0.000199747
2	chr10:48921224:A:G	48921224	NA,G	NA,A	NA,1	NA,-inf	NA,inf	NA,0.354063	0.000199645	0.000199645
2	chr10:48966815:C:G	48966815	NA,G	NA,C	NA,1	NA,inf	NA,inf	NA,0.334869	0.000199609	0.000199609
2	chr10:48868117:C:T	48868117	NA,T	NA,C	NA,1	NA,inf	NA,inf	NA,0.338155	0.000199461	0.000199461
2	chr10:48807856:T:C	48807856	NA,C	NA,T	NA,1	NA,inf	NA,inf	NA,0.34146	0.000199412	0.000199412
2	chr10:48749565:A:G	48749565	NA,G	NA,A	NA,1	NA,inf	NA,inf	NA,0.337057	0.000199386	0.000199386
2	chr10:48851846:A:G	48851846	NA,G	NA,A	NA,1	NA,inf	NA,inf	NA,0.335253	0.000199351	0.000199351
2	chr10:49151075:G:C	49151075	NA,C	NA,G	NA,1	NA,-inf	NA,inf	NA,0.3572	0.000199303	0.000199303
2	chr10:49163919:C:T	49163919	NA,T	NA,C	NA,1	NA,-inf	NA,inf	NA,0.352913	0.000199258	0.000199258
2	chr10:49339164:A:G	49339164	NA,G	NA,A	NA,1	NA,-inf	NA,inf	NA,0.336499	0.000199205	0.000199205
2	chr10:49151809:G:A	49151809	NA,A	NA,G	NA,1	NA,inf	NA,inf	NA,0.325881	0.000199089	0.000199089
2	chr10:48854935:T:G	48854935	NA,G	NA,T	NA,1	NA,inf	NA,inf	NA,0.334093	0.000199074	0.000199074
2	chr10:49306924:G:A	49306924	NA,A	NA,G	NA,1	NA,-inf	NA,inf	NA,0.347259	0.000199066	0.000199066
2	chr10:48959742:G:A	48959742	NA,A	NA,G	NA,1	NA,-inf	NA,inf	NA,0.356872	0.000199054	0.000199054
2	chr10:48889647:T:C	48889647	NA,C	NA,T	NA,1	NA,inf	NA,inf	NA,0.333839	0.000199033	0.000199033
2	chr10:48951253:T:G	48951253	NA,G	NA,T	NA,1	NA,inf	NA,inf	NA,0.317857	0.000198969	0.000198969
2	chr10:48844632:G:A	48844632	NA,A	NA,G	NA,1	NA,inf	NA,inf	NA,0.333434	0.000198922	0.000198922
2	chr10:48620567:A:G	48620567	NA,G	NA,A	NA,1	NA,inf	NA,inf	NA,0.319441	0.000198813	0.000198813
2	chr10:48653413:G:A	48653413	NA,A	NA,G	NA,1	NA,inf	NA,inf	NA,0.336464	0.000198808	0.000198808
2	chr10:48653973:T:C	48653973	NA,C	NA,T	NA,1	NA,inf	NA,inf	NA,0.336114	0.000198724	0.000198724
2	chr10:49110455:AT:A	49110455	NA,A	NA,AT	NA,1	NA,-inf	NA,inf	NA,0.307864	0.000198715	0.000198715
2	chr10:49195121:C:A	49195121	NA,A	NA,C	NA,1	NA,inf	NA,inf	NA,0.330428	0.000198696	0.000198697
2	chr10:49536335:C:A	49536335	NA,A	NA,C	NA,1	NA,-inf	NA,inf	NA,0.339225	0.000198689	0.000198689
2	chr10:48853199:T:C	48853199	NA,C	NA,T	NA,1	NA,inf	NA,inf	NA,0.332224	0.000198634	0.000198634
2	chr10:48842362:A:G	48842362	NA,G	NA,A	NA,1	NA,inf	NA,inf	NA,0.331208	0.000198409	0.000198409
2	chr10:49140955:G:A	49140955	NA,A	NA,G	NA,1	NA,inf	NA,inf	NA,0.326486	0.000198364	0.000198364
2	chr10:48620198:G:T	48620198	NA,T	NA,G	NA,1	NA,inf	NA,inf	NA,0.316539	0.000198128	0.000198128
2	chr10:48621709:G:A	48621709	NA,A	NA,G	NA,1	NA,inf	NA,inf	NA,0.31646	0.000198096	0.000198096
2	chr10:48620847:A:ACT	48620847	NA,ACT	NA,A	NA,1	NA,inf	NA,inf	NA,0.315692	0.000197919	0.000197919
2	chr10:48832032:T:C	48832032	C,C	T,T	1,1	-inf,-inf	inf,inf	1.22056,0.641927	0.000197726	0.000197726
2	chr10:48746749:G:A	48746749	NA,A	NA,G	NA,1	NA,inf	NA,inf	NA,0.329068	0.000197516	0.000197516
2	chr10:48613956:T:C	48613956	NA,C	NA,T	NA,1	NA,-inf	NA,inf	NA,0.342497	0.000197493	0.000197493
2	chr10:49149068:C:T	49149068	T,T	C,C	1,1	inf,-inf	inf,inf	0.101896,1.26573	0.00019742	0.00019742
2	chr10:48827659:G:T	48827659	NA,T	NA,G	NA,1	NA,-inf	NA,inf	NA,0.344695	0.000197239	0.00019724
2	chr10:48569770:C:T	48569770	NA,T	NA,C	NA,1	NA,-inf	NA,inf	NA,0.342242	0.000197215	0.000197215
2	chr10:48636530:G:A	48636530	NA,A	NA,G	NA,1	NA,-inf	NA,inf	NA,0.342038	0.000197206	0.000197206
2	chr10:48976356:A:G	48976356	NA,G	NA,A	NA,1	NA,-inf	NA,inf	NA,0.357693	0.000197145	0.000197145
2	chr10:49331879:C:G	49331879	NA,G	NA,C	NA,1	NA,-inf	NA,inf	NA,0.340251	0.000197119	0.000197119
2	chr10:49450866:C:T	49450866	NA,T	NA,C	NA,1	NA,inf	NA,inf	NA,0.327957	0.000197098	0.000197099
2	chr10:48620757:A:G	48620757	NA,G	NA,A	NA,1	NA,inf	NA,inf	NA,0.311146	0.000196853	0.000196853
2	chr10:49295375:G:A	49295375	NA,A	NA,G	NA,1	NA,inf	NA,inf	NA,0.336502	0.000196789	0.000196789
2	chr10:48928033:G:A	48928033	NA,A	NA,G	NA,1	NA,inf	NA,inf	NA,0.333617	0.000196765	0.000196765
2	chr10:48773658:C:G	48773658	NA,G	NA,C	NA,1	NA,inf	NA,inf	NA,0.315035	0.000196446	0.000196446
2	chr10:48621615:C:T	48621615	NA,T	NA,C	NA,1	NA,inf	NA,inf	NA,0.309219	0.000196401	0.000196401
2	chr10:48839863:T:C	48839863	NA,C	NA,T	NA,1	NA,inf	NA,inf	NA,0.322416	0.000196394	0.000196394
2	chr10:48772403:G:A	48772403	NA,A	NA,G	NA,1	NA,inf	NA,inf	NA,0.315081	0.000196349	0.000196349
2	chr10:49018549:A:G	49018549	NA,G	NA,A	NA,1	NA,inf	NA,inf	NA,0.329373	0.000196295	0.000196295
2	chr10:48781437:C:G	48781437	NA,G	NA,C	NA,1	NA,inf	NA,inf	NA,0.314713	0.000196278	0.000196278
2	chr10:49264353:C:T	49264353	NA,T	NA,C	NA,1	NA,inf	NA,inf	NA,0.312693	0.000196223	0.000196223
2	chr10:48984940:G:GACA	48984940	NA,GACA	NA,G	NA,1	NA,-inf	NA,inf	NA,0.34773	0.00019616	0.00019616
2	chr10:49162526:C:T	49162526	NA,T	NA,C	NA,1	NA,inf	NA,inf	NA,0.315471	0.000196122	0.000196122
2	chr10:49161111:G:A	49161111	NA,A	NA,G	NA,1	NA,-inf	NA,inf	NA,0.338745	0.000196022	0.000196023
2	chr10:49303562:G:C	49303562	NA,C	NA,G	NA,1	NA,inf	NA,inf	NA,0.347113	0.000195994	0.000195994
2	chr10:48845832:T:TAAAG	48845832	NA,TAAAG	NA,T	NA,1	NA,-inf	NA,inf	NA,0.335844	0.000195992	0.000195992
2	chr10:49538178:C:A	49538178	A,NA	C,NA	1,NA	inf,NA	inf,NA	0.946457,NA	0.000195883	0.000195883
2	chr10:49202963:T:C	49202963	C,C	T,T	1,1	-inf,-inf	inf,inf	1.95501,1.29894	0.000195814	0.000195816
2	chr10:48960677:G:T	48960677	NA,T	NA,G	NA,1	NA,inf	NA,inf	NA,0.30364	0.000195662	0.000195662
2	chr10:48836902:C:T	48836902	NA,T	NA,C	NA,1	NA,inf	NA,inf	NA,0.319085	0.00019561	0.00019561
2	chr10:48975066:C:T	48975066	NA,T	NA,C	NA,1	NA,-inf	NA,inf	NA,0.350677	0.000195604	0.000195604
2	chr10:49272828:T:C	49272828	NA,C	NA,T	NA,1	NA,inf	NA,inf	NA,0.319361	0.000195256	0.000195256
2	chr10:48793279:T:C	48793279	NA,C	NA,T	NA,1	NA,inf	NA,inf	NA,0.310689	0.000195248	0.000195248
2	chr10:49272689:G:A	49272689	NA,A	NA,G	NA,1	NA,inf	NA,inf	NA,0.31918	0.000195215	0.000195215
2	chr10:48620073:A:G	48620073	NA,G	NA,A	NA,1	NA,inf	NA,inf	NA,0.303956	0.00019519	0.00019519
2	chr10:48927684:C:T	48927684	NA,T	NA,C	NA,1	NA,-inf	NA,inf	NA,0.322886	0.000195187	0.000195188
2	chr10:48630146:C:A	48630146	NA,A	NA,C	NA,1	NA,-inf	NA,inf	NA,0.333271	0.000195185	0.000195185
2	chr10:48746922:A:G	48746922	NA,G	NA,A	NA,1	NA,inf	NA,inf	NA,0.318351	0.000195063	0.000195063
2	chr10:49162549:G:C	49162549	NA,C	NA,G	NA,1	NA,inf	NA,inf	NA,0.310672	0.000195026	0.000195026
2	chr10:49156423:G:A	49156423	NA,A	NA,G	NA,1	NA,-inf	NA,inf	NA,0.334109	0.000195002	0.000195002
2	chr10:48758021:A:G	48758021	NA,G	NA,A	NA,1	NA,inf	NA,inf	NA,0.315836	0.000194889	0.000194889
2	chr10:49421463:A:G	49421463	NA,G	NA,A	NA,1	NA,inf	NA,inf	NA,0.317891	0.000194885	0.000194885
2	chr10:48641991:C:T	48641991	NA,T	NA,C	NA,1	NA,inf	NA,inf	NA,0.318517	0.000194865	0.000194865
2	chr10:48879252:G:A	48879252	NA,A	NA,G	NA,1	NA,inf	NA,inf	NA,0.313895	0.000194793	0.000194793
2	chr10:49331737:C:T	49331737	NA,T	NA,C	NA,1	NA,inf	NA,inf	NA,0.309814	0.000194625	0.000194626
2	chr10:48941403:T:C	48941403	NA,C	NA,T	NA,1	NA,-inf	NA,inf	NA,0.322584	0.000194551	0.000194551
2	chr10:49021445:A:T	49021445	NA,T	NA,A	NA,1	NA,inf	NA,inf	NA,0.308402	0.000194477	0.000194478
2	chr10:49526630:T:A	49526630	NA,A	NA,T	NA,1	NA,-inf	NA,inf	NA,0.326181	0.000194348	0.000194348
2	chr10:49529968:G:A	49529968	A,NA	G,NA	1,NA	-inf,NA	inf,NA	0.47857,NA	0.000194309	0.000194309
2	chr10:49111583:G:A	49111583	A,A	G,G	1,1	-inf,inf	inf,inf	1.09754,1.41198	0.000194292	0.000194292
2	chr10:49456678:T:C	49456678	NA,C	NA,T	NA,1	NA,-inf	NA,inf	NA,0.325973	0.000194279	0.000194279
2	chr10:49533531:C:T	49533531	NA,T	NA,C	NA,1	NA,-inf	NA,inf	NA,0.325172	0.000194126	0.000194126
2	chr10:48622450:A:G	48622450	NA,G	NA,A	NA,1	NA,inf	NA,inf	NA,0.299014	0.000194028	0.000194028
2	chr10:49341750:A:G	49341750	NA,G	NA,A	NA,1	NA,inf	NA,inf	NA,0.305054	0.000193891	0.000193891
2	chr10:48842276:A:C	48842276	NA,C	NA,A	NA,1	NA,inf	NA,inf	NA,0.311444	0.000193886	0.000193886
2	chr10:48562779:T:A	48562779	NA,A	NA,T	NA,1	NA,-inf	NA,inf	NA,0.327108	0.000193856	0.000193856
2	chr10:48927057:G:C	48927057	NA,C	NA,G	NA,1	NA,-inf	NA,inf	NA,0.316827	0.000193843	0.000193843
2	chr10:49275987:G:A	49275987	NA,A	NA,G	NA,1	NA,inf	NA,inf	NA,0.322064	0.000193715	0.000193715
2	chr10:49369036:C:T	49369036	NA,T	NA,C	NA,1	NA,-inf	NA,inf	NA,0.322582	0.000193704	0.000193704
2	chr10:49177668:A:C	49177668	NA,C	NA,A	NA,1	NA,inf	NA,inf	NA,0.353031	0.0001937	0.0001937
2	chr10:49267258:C:T	49267258	NA,T	NA,C	NA,1	NA,inf	NA,inf	NA,0.3009	0.000193592	0.000193592
2	chr10:48736940:G:A	48736940	NA,A	NA,G	NA,1	NA,inf	NA,inf	NA,0.308977	0.000193487	0.000193487
2	chr10:48839917:G:A	48839917	NA,A	NA,G	NA,1	NA,inf	NA,inf	NA,0.309415	0.000193479	0.000193479
2	chr10:49530101:G:A	49530101	NA,A	NA,G	NA,1	NA,-inf	NA,inf	NA,0.321909	0.000193409	0.00019341
2	chr10:49531917:C:T	49531917	NA,T	NA,C	NA,1	NA,-inf	NA,inf	NA,0.321764	0.000193378	0.000193378
2	chr10:49543475:A:G	49543475	NA,G	NA,A	NA,1	NA,inf	NA,inf	NA,0.310811	0.000193208	0.000193208
2	chr10:48876861:T:C	48876861	NA,C	NA,T	NA,1	NA,inf	NA,inf	NA,0.306251	0.000193148	0.000193148
2	chr10:48936915:A:T	48936915	NA,T	NA,A	NA,1	NA,-inf	NA,inf	NA,0.275229	0.000193135	0.000193135
2	chr10:49548554:C:T	49548554	NA,T	NA,C	NA,1	NA,inf	NA,inf	NA,0.308894	0.000193122	0.000193122
2	chr10:49098152:G:A	49098152	NA,A	NA,G	NA,1	NA,inf	NA,inf	NA,0.316691	0.000193111	0.000193111
2	chr10:49293164:T:C	49293164	NA,C	NA,T	NA,1	NA,-inf	NA,inf	NA,0.312639	0.000193063	0.000193063
2	chr10:48855958:A:G	48855958	NA,G	NA,A	NA,1	NA,inf	NA,inf	NA,0.307386	0.000192977	0.000192977
2	chr10:49221128:G:A	49221128	A,NA	G,NA	1,NA	inf,NA	inf,NA	0.583038,NA	0.000192967	0.000192967
2	chr10:49109348:G:A	49109348	NA,A	NA,G	NA,1	NA,-inf	NA,inf	NA,0.328636	0.000192965	0.000192965
2	chr10:49293302:G:A	49293302	NA,A	NA,G	NA,1	NA,-inf	NA,inf	NA,0.312111	0.000192951	0.000192951
2	chr10:49334943:G:C	49334943	NA,C	NA,G	NA,1	NA,inf	NA,inf	NA,0.302222	0.00019292	0.00019292
2	chr10:49257895:A:G	49257895	NA,G	NA,A	NA,1	NA,inf	NA,inf	NA,0.30263	0.000192825	0.000192825
2	chr10:48936242:T:G	48936242	NA,G	NA,T	NA,1	NA,-inf	NA,inf	NA,0.322	0.000192804	0.000192804
2	chr10:49292720:A:G	49292720	NA,G	NA,A	NA,1	NA,-inf	NA,inf	NA,0.311399	0.00019279	0.000192791
2	chr10:49293359:G:A	49293359	NA,A	NA,G	NA,1	NA,-inf	NA,inf	NA,0.31115	0.00019272	0.00019272
2	chr10:48783204:C:T	48783204	T,NA	C,NA	1,NA	inf,NA	inf,NA	0.502352,NA	0.000192713	0.000192713
2	chr10:48755624:T:C	48755624	NA,C	NA,T	NA,1	NA,-inf	NA,inf	NA,0.319341	0.000192653	0.000192653
2	chr10:48761070:A:G	48761070	NA,G	NA,A	NA,1	NA,-inf	NA,inf	NA,0.319341	0.000192653	0.000192653
2	chr10:48596696:A:G	48596696	NA,G	NA,A	NA,1	NA,-inf	NA,inf	NA,0.323919	0.00019259	0.00019259
2	chr10:48753127:G:A	48753127	NA,A	NA,G	NA,1	NA,-inf	NA,inf	NA,0.319034	0.000192586	0.000192586
2	chr10:49133976:G:C	49133976	NA,C	NA,G	NA,1	NA,-inf	NA,inf	NA,0.328448	0.000192583	0.000192583
2	chr10:48936083:A:C	48936083	NA,C	NA,A	NA,1	NA,-inf	NA,inf	NA,0.320557	0.000192489	0.000192489
2	chr10:49345332:A:G	49345332	NA,G	NA,A	NA,1	NA,inf	NA,inf	NA,0.298603	0.000192455	0.000192455
2	chr10:49443062:G:C	49443062	NA,C	NA,G	NA,1	NA,inf	NA,inf	NA,0.306031	0.000192433	0.000192433
2	chr10:49149401:C:T	49149401	NA,T	NA,C	NA,1	NA,inf	NA,inf	NA,0.30358	0.00019236	0.00019236
2	chr10:49222278:G:A	49222278	A,NA	G,NA	1,NA	inf,NA	inf,NA	0.551197,NA	0.000192355	0.000192355
2	chr10:48869441:G:C	48869441	NA,C	NA,G	NA,1	NA,inf	NA,inf	NA,0.309029	0.000192351	0.000192351
2	chr10:48808333:G:A	48808333	NA,A	NA,G	NA,1	NA,-inf	NA,inf	NA,0.316807	0.000192296	0.000192296
2	chr10:49406635:T:C	49406635	NA,C	NA,T	NA,1	NA,inf	NA,inf	NA,0.305664	0.000192249	0.000192249
2	chr10:49275885:G:A	49275885	NA,A	NA,G	NA,1	NA,inf	NA,inf	NA,0.294961	0.000192144	0.000192144
2	chr10:49451599:T:C	49451599	NA,C	NA,T	NA,1	NA,inf	NA,inf	NA,0.306133	0.000192115	0.000192115
2	chr10:49454338:G:C	49454338	C,NA	G,NA	1,NA	inf,NA	inf,NA	0.926509,NA	0.000192038	0.000192038
2	chr10:49162539:G:A	49162539	NA,A	NA,G	NA,1	NA,inf	NA,inf	NA,0.297028	0.00019198	0.00019198
2	chr10:48891521:G:T	48891521	NA,T	NA,G	NA,1	NA,-inf	NA,inf	NA,0.294776	0.000191898	0.000191898
2	chr10:48597147:A:G	48597147	NA,G	NA,A	NA,1	NA,inf	NA,inf	NA,0.302251	0.000191873	0.000191873
2	chr10:49038793:A:T	49038793	NA,T	NA,A	NA,1	NA,inf	NA,inf	NA,0.291328	0.00019183	0.00019183
2	chr10:48695190:T:C	48695190	NA,C	NA,T	NA,1	NA,inf	NA,inf	NA,0.30175	0.000191816	0.000191816
2	chr10:49316190:A:T	49316190	NA,T	NA,A	NA,1	NA,inf	NA,inf	NA,0.299943	0.00019167	0.00019167
2	chr10:48560735:C:T	48560735	NA,T	NA,C	NA,1	NA,-inf	NA,inf	NA,0.315266	0.000191286	0.000191286
2	chr10:48787105:G:A	48787105	NA,A	NA,G	NA,1	NA,inf	NA,inf	NA,0.291578	0.00019117	0.00019117
2	chr10:48934725:G:A	48934725	NA,A	NA,G	NA,1	NA,-inf	NA,inf	NA,0.310309	0.000191085	0.000191085
2	chr10:49274674:C:T	49274674	NA,T	NA,C	NA,1	NA,inf	NA,inf	NA,0.290092	0.000191082	0.000191082
2	chr10:49458436:G:C	49458436	C,C	G,G	1,1	-inf,inf	inf,inf	0.523155,0.669511	0.000190952	0.000190952
2	chr10:48729255:T:G	48729255	NA,G	NA,T	NA,1	NA,-inf	NA,inf	NA,0.308705	0.000190949	0.000190949
2	chr10:48761192:C:T	48761192	NA,T	NA,C	NA,1	NA,inf	NA,inf	NA,0.288404	0.000190916	0.000190917
2	chr10:48564219:TC:T	48564219	NA,T	NA,TC	NA,1	NA,-inf	NA,inf	NA,0.314836	0.000190875	0.000190875
2	chr10:49162496:C:T	49162496	NA,T	NA,C	NA,1	NA,inf	NA,inf	NA,0.296954	0.000190873	0.000190873
2	chr10:48879042:C:T	48879042	NA,T	NA,C	NA,1	NA,inf	NA,inf	NA,0.295379	0.000190793	0.000190793
2	chr10:48643116:T:C	48643116	NA,C	NA,T	NA,1	NA,inf	NA,inf	NA,0.299862	0.000190759	0.000190759
2	chr10:49421963:G:C	49421963	NA,C	NA,G	NA,1	NA,inf	NA,inf	NA,0.298852	0.000190707	0.000190707
2	chr10:48799352:TGTTTCCCAAATGTCATGTTCTGCCTACACCAAGTAAAG:T	48799352	NA,T	NA,TGTTTCCCAAATGTCATGTTCTGCCTACACCAAGTAAAG	NA,1	NA,inf	NA,inf	NA,0.289739	0.000190655	0.000190655
2	chr10:49106742:C:G	49106742	NA,G	NA,C	NA,1	NA,-inf	NA,inf	NA,0.240339	0.000190618	0.000190618
2	chr10:48937669:G:A	48937669	NA,A	NA,G	NA,1	NA,-inf	NA,inf	NA,0.311317	0.000190522	0.000190522
2	chr10:48712077:T:A	48712077	NA,A	NA,T	NA,1	NA,-inf	NA,inf	NA,0.306637	0.000190506	0.000190506
2	chr10:48593101:T:A	48593101	NA,A	NA,T	NA,1	NA,inf	NA,inf	NA,0.296673	0.000190495	0.000190495
2	chr10:49307239:G:A	49307239	NA,A	NA,G	NA,1	NA,inf	NA,inf	NA,0.288167	0.000190366	0.000190366
2	chr10:49258371:T:A	49258371	NA,A	NA,T	NA,1	NA,inf	NA,inf	NA,0.290918	0.000190269	0.000190269
2	chr10:48918493:T:C	48918493	NA,C	NA,T	NA,1	NA,-inf	NA,inf	NA,0.281854	0.000190096	0.000190096
2	chr10:48707787:G:A	48707787	NA,A	NA,G	NA,1	NA,-inf	NA,inf	NA,0.305943	0.000189924	0.000189924
2	chr10:48839965:A:G	48839965	NA,G	NA,A	NA,1	NA,inf	NA,inf	NA,0.29295	0.000189905	0.000189905
2	chr10:48616802:T:C	48616802	NA,C	NA,T	NA,1	NA,-inf	NA,inf	NA,0.30754	0.000189853	0.000189853
2	chr10:49419934:C:T	49419934	NA,T	NA,C	NA,1	NA,inf	NA,inf	NA,0.295861	0.000189774	0.000189774
2	chr10:49273678:G:A	49273678	NA,A	NA,G	NA,1	NA,inf	NA,inf	NA,0.283954	0.000189758	0.000189758
2	chr10:48941163:A:G	48941163	NA,G	NA,A	NA,1	NA,-inf	NA,inf	NA,0.306678	0.000189557	0.000189557
2	chr10:49261411:C:G	49261411	NA,G	NA,C	NA,1	NA,inf	NA,inf	NA,0.2827	0.000189537	0.000189537
2	chr10:49104464:A:G	49104464	NA,G	NA,A	NA,1	NA,inf	NA,inf	NA,0.300017	0.000189492	0.000189492
2	chr10:49099264:C:T	49099264	NA,T	NA,C	NA,1	NA,inf	NA,inf	NA,0.299912	0.000189469	0.00018947
2	chr10:49111919:GTGAGCT:G	49111919	NA,G	NA,GTGAGCT	NA,1	NA,-inf	NA,inf	NA,0.308326	0.000189383	0.000189383
2	chr10:48762813:C:G	48762813	NA,G	NA,C	NA,1	NA,-inf	NA,inf	NA,0.30375	0.000189346	0.000189346
2	chr10:49262611:G:T	49262611	NA,T	NA,G	NA,1	NA,-inf	NA,inf	NA,0.276988	0.000189178	0.000189178
2	chr10:49396580:C:T	49396580	NA,T	NA,C	NA,1	NA,inf	NA,inf	NA,0.28416	0.000189056	0.000189056
2	chr10:49442106:A:C	49442106	NA,C	NA,A	NA,1	NA,-inf	NA,inf	NA,0.30069	0.000188943	0.000188944
2	chr10:48598124:A:G	48598124	NA,G	NA,A	NA,1	NA,inf	NA,inf	NA,0.340947	0.00018892	0.00018892
2	chr10:48882209:C:T	48882209	NA,T	NA,C	NA,1	NA,inf	NA,inf	NA,0.28646	0.000188753	0.000188754
2	chr10:49261538:A:C	49261538	NA,C	NA,A	NA,1	NA,inf	NA,inf	NA,0.278908	0.000188732	0.000188732
2	chr10:49492396:G:A	49492396	NA,A	NA,G	NA,1	NA,inf	NA,inf	NA,0.289362	0.000188727	0.000188727
2	chr10:49233576:C:T	49233576	NA,T	NA,C	NA,1	NA,-inf	NA,inf	NA,0.306159	0.000188709	0.000188709
2	chr10:49356783:C:T	49356783	NA,T	NA,C	NA,1	NA,-inf	NA,inf	NA,0.300941	0.000188696	0.000188696
2	chr10:48924110:G:A	48924110	NA,A	NA,G	NA,1	NA,-inf	NA,inf	NA,0.2913	0.000188672	0.000188672
2	chr10:48878658:TG:T	48878658	NA,T	NA,TG	NA,1	NA,inf	NA,inf	NA,0.285394	0.000188666	0.000188666
2	chr10:48867645:C:G	48867645	NA,G	NA,C	NA,1	NA,-inf	NA,inf	NA,0.300615	0.000188546	0.000188546
2	chr10:49544448:A:C	49544448	NA,C	NA,A	NA,1	NA,inf	NA,inf	NA,0.293475	0.000188495	0.000188495
2	chr10:48625629:G:C	48625629	NA,C	NA,G	NA,1	NA,-inf	NA,inf	NA,0.300954	0.000188488	0.000188488
2	chr10:49260944:A:AT	49260944	NA,AT	NA,A	NA,1	NA,-inf	NA,inf	NA,0.273764	0.000188486	0.000188486
2	chr10:49153789:T:G	49153789	NA,G	NA,T	NA,1	NA,-inf	NA,inf	NA,0.304533	0.000188392	0.000188392
2	chr10:49261089:T:A	49261089	NA,A	NA,T	NA,1	NA,-inf	NA,inf	NA,0.272834	0.00018829	0.00018829
2	chr10:49259810:A:G	49259810	NA,G	NA,A	NA,1	NA,-inf	NA,inf	NA,0.272557	0.000188228	0.000188228
2	chr10:48838647:C:T	48838647	NA,T	NA,C	NA,1	NA,-inf	NA,inf	NA,0.321654	0.0001881	0.0001881
2	chr10:48727394:G:A	48727394	NA,A	NA,G	NA,1	NA,inf	NA,inf	NA,0.281384	0.000188021	0.000188021
2	chr10:48705943:A:T	48705943	NA,T	NA,A	NA,1	NA,inf	NA,inf	NA,0.28516	0.000188009	0.000188009
2	chr10:49270819:C:T	49270819	NA,T	NA,C	NA,1	NA,inf	NA,inf	NA,0.274998	0.000187881	0.000187881
2	chr10:49261461:C:T	49261461	NA,T	NA,C	NA,1	NA,-inf	NA,inf	NA,0.270734	0.000187848	0.000187849
2	chr10:49259682:T:C	49259682	NA,C	NA,T	NA,1	NA,-inf	NA,inf	NA,0.270315	0.000187757	0.000187757
2	chr10:49114888:C:T	49114888	NA,T	NA,C	NA,1	NA,-inf	NA,inf	NA,0.292524	0.000187707	0.000187707
2	chr10:49260931:G:A	49260931	NA,A	NA,G	NA,1	NA,-inf	NA,inf	NA,0.269888	0.000187672	0.000187672
2	chr10:49261686:A:C	49261686	NA,C	NA,A	NA,1	NA,-inf	NA,inf	NA,0.269686	0.000187629	0.000187629
2	chr10:49349398:G:A	49349398	NA,A	NA,G	NA,1	NA,-inf	NA,inf	NA,0.297354	0.000187585	0.000187585
2	chr10:48867430:G:A	48867430	NA,A	NA,G	NA,1	NA,inf	NA,inf	NA,0.285274	0.000187518	0.000187519
2	chr10:48712641:G:A	48712641	NA,A	NA,G	NA,1	NA,-inf	NA,inf	NA,0.2999	0.000187509	0.000187509
2	chr10:48776464:CA:C	48776464	NA,C	NA,CA	NA,1	NA,-inf	NA,inf	NA,0.296491	0.000187485	0.000187485
2	chr10:49261096:T:C	49261096	NA,C	NA,T	NA,1	NA,-inf	NA,inf	NA,0.268685	0.000187419	0.000187419
2	chr10:48614055:T:G	48614055	NA,G	NA,T	NA,1	NA,-inf	NA,inf	NA,0.294834	0.000187246	0.000187246
2	chr10:49403974:T:C	49403974	NA,C	NA,T	NA,1	NA,inf	NA,inf	NA,0.281957	0.000187185	0.000187185
2	chr10:49298780:C:T	49298780	NA,T	NA,C	NA,1	NA,-inf	NA,inf	NA,0.284598	0.000187134	0.000187134
2	chr10:49296146:G:A	49296146	NA,A	NA,G	NA,1	NA,inf	NA,inf	NA,0.275114	0.000187119	0.00018712
2	chr10:49088481:A:G	49088481	NA,G	NA,A	NA,1	NA,inf	NA,inf	NA,0.271589	0.00018711	0.00018711
2	chr10:48806387:T:C	48806387	NA,C	NA,T	NA,1	NA,-inf	NA,inf	NA,0.296345	0.00018708	0.00018708
2	chr10:48952435:A:G	48952435	NA,G	NA,A	NA,1	NA,inf	NA,inf	NA,0.313879	0.000187054	0.000187054
2	chr10:48983044:G:A	48983044	A,NA	G,NA	1,NA	inf,NA	inf,NA	0.362753,NA	0.00018684	0.00018684
2	chr10:49443549:G:C	49443549	NA,C	NA,G	NA,1	NA,inf	NA,inf	NA,0.274303	0.000186812	0.000186812
2	chr10:48746360:G:A	48746360	NA,A	NA,G	NA,1	NA,-inf	NA,inf	NA,0.290904	0.000186737	0.000186737
2	chr10:48923165:A:G	48923165	NA,G	NA,A	NA,1	NA,-inf	NA,inf	NA,0.297241	0.000186628	0.000186628
2	chr10:49098603:G:A	49098603	NA,A	NA,G	NA,1	NA,-inf	NA,inf	NA,0.222277	0.000186622	0.000186623
2	chr10:48696785:A:G	48696785	NA,G	NA,A	NA,1	NA,-inf	NA,inf	NA,0.294289	0.000186412	0.000186412
2	chr10:48775774:C:T	48775774	NA,T	NA,C	NA,1	NA,inf	NA,inf	NA,0.275912	0.000186238	0.000186238
2	chr10:49259445:T:C	49259445	NA,C	NA,T	NA,1	NA,-inf	NA,inf	NA,0.262492	0.000186139	0.000186139
2	chr10:49258736:AG:A	49258736	NA,A	NA,AG	NA,1	NA,-inf	NA,inf	NA,0.262399	0.00018612	0.00018612
2	chr10:49417950:C:T	49417950	NA,T	NA,C	NA,1	NA,inf	NA,inf	NA,0.276534	0.000186072	0.000186072
2	chr10:49041191:G:T	49041191	NA,T	NA,G	NA,1	NA,inf	NA,inf	NA,0.282802	0.000186062	0.000186062
2	chr10:49042855:G:A	49042855	NA,A	NA,G	NA,1	NA,inf	NA,inf	NA,0.282682	0.000186039	0.000186039
2	chr10:49145453:G:C	49145453	NA,C	NA,G	NA,1	NA,inf	NA,inf	NA,0.273411	0.000186015	0.000186016
2	chr10:48624852:T:C	48624852	NA,C	NA,T	NA,1	NA,-inf	NA,inf	NA,0.288515	0.000185974	0.000185974
2	chr10:49259503:CA:C	49259503	NA,C	NA,CA	NA,1	NA,-inf	NA,inf	NA,0.261635	0.000185965	0.000185965
2	chr10:49258912:G:A	49258912	NA,A	NA,G	NA,1	NA,-inf	NA,inf	NA,0.261478	0.000185929	0.000185929
2	chr10:49021717:A:G	49021717	NA,G	NA,A	NA,1	NA,-inf	NA,inf	NA,0.28778	0.000185892	0.000185893
2	chr10:48841281:T:C	48841281	NA,C	NA,T	NA,1	NA,-inf	NA,inf	NA,0.31043	0.00018583	0.00018583
2	chr10:49353336:A:G	49353336	NA,G	NA,A	NA,1	NA,inf	NA,inf	NA,0.280928	0.000185663	0.000185663
2	chr10:48900100:G:C	48900100	NA,C	NA,G	NA,1	NA,-inf	NA,inf	NA,0.26484	0.000185658	0.000185659
2	chr10:49259600:C:T	49259600	NA,T	NA,C	NA,1	NA,-inf	NA,inf	NA,0.259885	0.000185608	0.000185608
2	chr10:49259523:G:A	49259523	NA,A	NA,G	NA,1	NA,-inf	NA,inf	NA,0.259386	0.000185507	0.000185507
2	chr10:49269705:C:T	49269705	NA,T	NA,C	NA,1	NA,inf	NA,inf	NA,0.263314	0.000185484	0.000185484
2	chr10:49470301:G:A	49470301	NA,A	NA,G	NA,1	NA,-inf	NA,inf	NA,0.278047	0.000185462	0.000185462
2	chr10:48929640:C:T	48929640	NA,T	NA,C	NA,1	NA,-inf	NA,inf	NA,0.283589	0.000185381	0.000185381
2	chr10:48753181:A:G	48753181	NA,G	NA,A	NA,1	NA,inf	NA,inf	NA,0.269598	0.000185357	0.000185358
2	chr10:48937443:G:A	48937443	NA,A	NA,G	NA,1	NA,inf	NA,inf	NA,0.261423	0.000185342	0.000185343
2	chr10:48933242:C:T	48933242	NA,T	NA,C	NA,1	NA,inf	NA,inf	NA,0.270137	0.000185333	0.000185333
2	chr10:49548075:A:C	49548075	NA,C	NA,A	NA,1	NA,-inf	NA,inf	NA,0.28605	0.000185303	0.000185303
2	chr10:48861156:C:T	48861156	NA,T	NA,C	NA,1	NA,inf	NA,inf	NA,0.270884	0.000185278	0.000185278
2	chr10:49259651:T:C	49259651	NA,C	NA,T	NA,1	NA,-inf	NA,inf	NA,0.257795	0.000185187	0.000185187
2	chr10:48591366:G:A	48591366	NA,A	NA,G	NA,1	NA,-inf	NA,inf	NA,0.286512	0.000185103	0.000185103
2	chr10:49418386:A:C	49418386	NA,C	NA,A	NA,1	NA,inf	NA,inf	NA,0.272177	0.000184919	0.000184919
2	chr10:49420113:T:C	49420113	NA,C	NA,T	NA,1	NA,inf	NA,inf	NA,0.270493	0.000184864	0.000184865
2	chr10:48822775:C:T	48822775	NA,T	NA,C	NA,1	NA,inf	NA,inf	NA,0.26843	0.000184826	0.000184826
2	chr10:49119167:T:A	49119167	NA,A	NA,T	NA,1	NA,inf	NA,inf	NA,0.275649	0.000184679	0.000184679
2	chr10:49265645:G:C	49265645	NA,C	NA,G	NA,1	NA,inf	NA,inf	NA,0.259112	0.000184641	0.000184642
2	chr10:49269366:C:T	49269366	NA,T	NA,C	NA,1	NA,inf	NA,inf	NA,0.258802	0.00018458	0.00018458
2	chr10:49175232:C:T	49175232	T,T	C,C	1,1	-inf,-inf	inf,inf	2.99222,1.03239	0.000184544	0.000184552
2	chr10:49269991:T:C	49269991	NA,C	NA,T	NA,1	NA,inf	NA,inf	NA,0.258298	0.00018448	0.00018448
2	chr10:48707352:C:A	48707352	NA,A	NA,C	NA,1	NA,-inf	NA,inf	NA,0.283843	0.000184335	0.000184335
2	chr10:49421166:T:G	49421166	NA,G	NA,T	NA,1	NA,inf	NA,inf	NA,0.269178	0.000184332	0.000184332
2	chr10:49293861:A:C	49293861	NA,C	NA,A	NA,1	NA,inf	NA,inf	NA,0.266356	0.000184328	0.000184328
2	chr10:49173182:T:A	49173182	NA,A	NA,T	NA,1	NA,inf	NA,inf	NA,0.263659	0.000184254	0.000184254
2	chr10:49519848:G:A	49519848	NA,A	NA,G	NA,1	NA,inf	NA,inf	NA,0.26742	0.000184169	0.00018417
2	chr10:49259691:G:A	49259691	NA,A	NA,G	NA,1	NA,-inf	NA,inf	NA,0.252527	0.000184125	0.000184125
2	chr10:48839229:T:C	48839229	C,C	T,T	1,1	-inf,-inf	inf,inf	1.2518,0.667932	0.000184026	0.000184026
2	chr10:48661020:T:C	48661020	NA,C	NA,T	NA,1	NA,inf	NA,inf	NA,0.264248	0.000184012	0.000184012
2	chr10:48676909:A:C	48676909	NA,C	NA,A	NA,1	NA,-inf	NA,inf	NA,0.272442	0.00018395	0.00018395
2	chr10:49267678:A:G	49267678	NA,G	NA,A	NA,1	NA,inf	NA,inf	NA,0.254948	0.000183818	0.000183819
2	chr10:48796495:G:A	48796495	NA,A	NA,G	NA,1	NA,inf	NA,inf	NA,0.25543	0.000183749	0.000183749
2	chr10:49296513:C:T	49296513	NA,T	NA,C	NA,1	NA,inf	NA,inf	NA,0.257781	0.000183674	0.000183674
2	chr10:49281025:T:G	49281025	NA,G	NA,T	NA,1	NA,-inf	NA,inf	NA,0.252431	0.00018367	0.00018367
2	chr10:49296331:T:C	49296331	NA,C	NA,T	NA,1	NA,inf	NA,inf	NA,0.257787	0.000183618	0.000183618
2	chr10:48747975:C:T	48747975	NA,T	NA,C	NA,1	NA,inf	NA,inf	NA,0.252891	0.000183577	0.000183577
2	chr10:48838075:T:C	48838075	C,C	T,T	1,1	-inf,-inf	inf,inf	1.26501,0.65003	0.000183504	0.000183504
2	chr10:49096494:A:C	49096494	NA,C	NA,A	NA,1	NA,-inf	NA,inf	NA,0.270726	0.000183434	0.000183434
2	chr10:49156618:G:A	49156618	NA,A	NA,G	NA,1	NA,inf	NA,inf	NA,0.260208	0.000183371	0.000183371
2	chr10:48710245:A:G	48710245	NA,G	NA,A	NA,1	NA,-inf	NA,inf	NA,0.278526	0.000183321	0.000183321
2	chr10:48564080:C:T	48564080	NA,T	NA,C	NA,1	NA,-inf	NA,inf	NA,0.27633	0.000183277	0.000183277
2	chr10:49388880:C:A	49388880	NA,A	NA,C	NA,1	NA,-inf	NA,inf	NA,0.271854	0.000183273	0.000183274
2	chr10:48678267:G:T	48678267	NA,T	NA,G	NA,1	NA,inf	NA,inf	NA,0.259678	0.000183272	0.000183272
2	chr10:49156180:A:G	49156180	NA,G	NA,A	NA,1	NA,inf	NA,inf	NA,0.259654	0.000183264	0.000183264
2	chr10:49162434:G:A	49162434	NA,A	NA,G	NA,1	NA,inf	NA,inf	NA,0.261719	0.000183087	0.000183087
2	chr10:49115754:G:A	49115754	NA,A	NA,G	NA,1	NA,-inf	NA,inf	NA,0.278979	0.000183083	0.000183083
2	chr10:49376135:C:T	49376135	NA,T	NA,C	NA,1	NA,inf	NA,inf	NA,0.25982	0.000183004	0.000183004
2	chr10:49153278:C:T	49153278	NA,T	NA,C	NA,1	NA,inf	NA,inf	NA,0.254753	0.000182958	0.000182958
2	chr10:48591603:T:C	48591603	NA,C	NA,T	NA,1	NA,-inf	NA,inf	NA,0.274246	0.000182749	0.000182749
2	chr10:49126843:T:C	49126843	NA,C	NA,T	NA,1	NA,inf	NA,inf	NA,0.253699	0.000182725	0.000182725
2	chr10:48632706:C:T	48632706	NA,T	NA,C	NA,1	NA,-inf	NA,inf	NA,0.270893	0.000182592	0.000182592
2	chr10:49354331:C:T	49354331	NA,T	NA,C	NA,1	NA,-inf	NA,inf	NA,0.273795	0.000182538	0.000182538
2	chr10:49284735:A:G	49284735	NA,G	NA,A	NA,1	NA,inf	NA,inf	NA,0.252082	0.000182521	0.000182522
2	chr10:49168045:C:A	49168045	NA,A	NA,C	NA,1	NA,-inf	NA,inf	NA,0.279546	0.000182498	0.000182498
2	chr10:48577432:C:T	48577432	NA,T	NA,C	NA,1	NA,-inf	NA,inf	NA,0.272327	0.00018241	0.00018241
2	chr10:49212869:G:GAAA	49212869	NA,GAAA	NA,G	NA,1	NA,-inf	NA,inf	NA,0.271805	0.000182328	0.000182328
2	chr10:49284120:A:T	49284120	NA,T	NA,A	NA,1	NA,inf	NA,inf	NA,0.250951	0.000182304	0.000182304
2	chr10:49063594:A:C	49063594	NA,C	NA,A	NA,1	NA,inf	NA,inf	NA,0.248617	0.000182159	0.000182159
2	chr10:49264074:T:C	49264074	NA,C	NA,T	NA,1	NA,inf	NA,inf	NA,0.284732	0.000182076	0.000182076
2	chr10:48752261:C:A	48752261	NA,A	NA,C	NA,1	NA,-inf	NA,inf	NA,0.261193	0.000182031	0.000182032
2	chr10:49243611:T:C	49243611	NA,C	NA,T	NA,1	NA,inf	NA,inf	NA,0.252992	0.000181968	0.000181968
2	chr10:48714342:G:A	48714342	NA,A	NA,G	NA,1	NA,inf	NA,inf	NA,0.253583	0.000181862	0.000181862
2	chr10:48821193:G:A	48821193	NA,A	NA,G	NA,1	NA,inf	NA,inf	NA,0.253591	0.000181833	0.000181833
2	chr10:49338959:C:T	49338959	NA,T	NA,C	NA,1	NA,inf	NA,inf	NA,0.247273	0.000181654	0.000181654
2	chr10:49135640:G:C	49135640	NA,C	NA,G	NA,1	NA,inf	NA,inf	NA,0.247396	0.000181501	0.000181501
2	chr10:49331422:C:T	49331422	NA,T	NA,C	NA,1	NA,inf	NA,inf	NA,0.246166	0.000181444	0.000181444
2	chr10:48812128:C:A	48812128	NA,A	NA,C	NA,1	NA,inf	NA,inf	NA,0.243978	0.000181368	0.000181368
2	chr10:48747216:G:A	48747216	NA,A	NA,G	NA,1	NA,-inf	NA,inf	NA,0.268419	0.000181253	0.000181253
2	chr10:49537814:C:A	49537814	NA,A	NA,C	NA,1	NA,-inf	NA,inf	NA,0.256379	0.000181239	0.000181239
2	chr10:49354940:A:G	49354940	NA,G	NA,A	NA,1	NA,-inf	NA,inf	NA,0.266754	0.000181237	0.000181237
2	chr10:49259080:AT:A	49259080	NA,A	NA,AT	NA,1	NA,-inf	NA,inf	NA,0.237494	0.00018121	0.00018121
2	chr10:49161122:C:T	49161122	NA,T	NA,C	NA,1	NA,-inf	NA,inf	NA,0.271401	0.000181201	0.000181201
2	chr10:48841188:T:C	48841188	NA,C	NA,T	NA,1	NA,-inf	NA,inf	NA,0.284037	0.000180921	0.000180921
2	chr10:48848883:C:T	48848883	NA,T	NA,C	NA,1	NA,-inf	NA,inf	NA,0.26097	0.000180876	0.000180876
2	chr10:48625183:G:A	48625183	NA,A	NA,G	NA,1	NA,inf	NA,inf	NA,0.253293	0.000180873	0.000180873
2	chr10:49463700:C:A	49463700	NA,A	NA,C	NA,1	NA,inf	NA,inf	NA,0.269302	0.000180839	0.000180839
2	chr10:48698702:A:G	48698702	NA,G	NA,A	NA,1	NA,-inf	NA,inf	NA,0.25918	0.000180837	0.000180838
2	chr10:48564521:C:T	48564521	NA,T	NA,C	NA,1	NA,-inf	NA,inf	NA,0.26131	0.00018069	0.00018069
2	chr10:48610624:G:A	48610624	NA,A	NA,G	NA,1	NA,inf	NA,inf	NA,0.239418	0.000180567	0.000180567
2	chr10:48683120:G:A	48683120	NA,A	NA,G	NA,1	NA,inf	NA,inf	NA,0.245369	0.000180558	0.000180559
2	chr10:48568244:T:C	48568244	NA,C	NA,T	NA,1	NA,-inf	NA,inf	NA,0.261532	0.000180514	0.000180514
2	chr10:49120674:C:G	49120674	NA,G	NA,C	NA,1	NA,inf	NA,inf	NA,0.253587	0.000180497	0.000180497
2	chr10:49150843:C:T	49150843	NA,T	NA,C	NA,1	NA,inf	NA,inf	NA,0.241555	0.000180457	0.000180457
2	chr10:49161224:A:G	49161224	NA,G	NA,A	NA,1	NA,-inf	NA,inf	NA,0.267248	0.000180449	0.000180449
2	chr10:48869269:G:A	48869269	NA,A	NA,G	NA,1	NA,inf	NA,inf	NA,0.243375	0.000180351	0.000180351
2	chr10:48990890:C:A	48990890	NA,A	NA,C	NA,1	NA,inf	NA,inf	NA,0.256433	0.000180108	0.000180108
2	chr10:49207099:A:G	49207099	NA,G	NA,A	NA,1	NA,-inf	NA,inf	NA,0.259111	0.000180078	0.000180078
2	chr10:48838579:T:A	48838579	NA,A	NA,T	NA,1	NA,inf	NA,inf	NA,0.246145	0.000179932	0.000179933
2	chr10:49176775:C:G	49176775	NA,G	NA,C	NA,1	NA,-inf	NA,inf	NA,0.261919	0.000179926	0.000179926
2	chr10:49519496:C:T	49519496	T,T	C,C	1,1	-inf,inf	inf,inf	0.542133,0.655795	0.000179908	0.000179908
2	chr10:49197650:C:T	49197650	T,NA	C,NA	1,NA	-inf,NA	inf,NA	1.25857,NA	0.000179826	0.000179827
2	chr10:49242408:G:A	49242408	A,NA	G,NA	1,NA	inf,NA	inf,NA	0.427822,NA	0.000179818	0.000179818
2	chr10:49145120:G:T	49145120	NA,T	NA,G	NA,1	NA,inf	NA,inf	NA,0.236344	0.000179809	0.000179809
2	chr10:49264149:A:G	49264149	NA,G	NA,A	NA,1	NA,inf	NA,inf	NA,0.271866	0.000179764	0.000179764
2	chr10:49214872:A:G	49214872	NA,G	NA,A	NA,1	NA,inf	NA,inf	NA,0.245989	0.000179748	0.000179748
2	chr10:48746350:A:G	48746350	NA,G	NA,A	NA,1	NA,inf	NA,inf	NA,0.231612	0.00017974	0.00017974
2	chr10:48933374:G:A	48933374	NA,A	NA,G	NA,1	NA,inf	NA,inf	NA,0.234336	0.000179665	0.000179665
2	chr10:49130497:C:T	49130497	NA,T	NA,C	NA,1	NA,-inf	NA,inf	NA,0.250457	0.000179629	0.000179629
2	chr10:49132145:C:T	49132145	NA,T	NA,C	NA,1	NA,-inf	NA,inf	NA,0.250457	0.000179629	0.000179629
2	chr10:48665285:T:G	48665285	NA,G	NA,T	NA,1	NA,inf	NA,inf	NA,0.240849	0.000179599	0.000179599
2	chr10:48610576:T:C	48610576	NA,C	NA,T	NA,1	NA,inf	NA,inf	NA,0.234086	0.00017958	0.00017958
2	chr10:49387019:C:T	49387019	NA,T	NA,C	NA,1	NA,-inf	NA,inf	NA,0.254239	0.000179562	0.000179562
2	chr10:48599967:C:T	48599967	NA,T	NA,C	NA,1	NA,-inf	NA,inf	NA,0.257441	0.000179549	0.000179549
2	chr10:49082497:T:C	49082497	NA,C	NA,T	NA,1	NA,inf	NA,inf	NA,0.225931	0.000179457	0.000179457
2	chr10:49428324:T:C	49428324	NA,C	NA,T	NA,1	NA,inf	NA,inf	NA,0.240634	0.000179456	0.000179456
2	chr10:48762673:C:T	48762673	NA,T	NA,C	NA,1	NA,inf	NA,inf	NA,0.239588	0.000179304	0.000179304
2	chr10:48614469:T:C	48614469	NA,C	NA,T	NA,1	NA,-inf	NA,inf	NA,0.263133	0.000179258	0.000179258
2	chr10:48949714:G:A	48949714	NA,A	NA,G	NA,1	NA,-inf	NA,inf	NA,0.249271	0.000179239	0.000179239
2	chr10:48948283:A:C	48948283	NA,C	NA,A	NA,1	NA,-inf	NA,inf	NA,0.249271	0.000179239	0.000179239
2	chr10:48950659:A:G	48950659	NA,G	NA,A	NA,1	NA,-inf	NA,inf	NA,0.249271	0.000179239	0.000179239
2	chr10:49128573:C:T	49128573	NA,T	NA,C	NA,1	NA,inf	NA,inf	NA,0.234523	0.000179227	0.000179227
2	chr10:48572531:A:G	48572531	NA,G	NA,A	NA,1	NA,-inf	NA,inf	NA,0.254032	0.000179174	0.000179174
2	chr10:48899487:C:T	48899487	NA,T	NA,C	NA,1	NA,inf	NA,inf	NA,0.236976	0.000178999	0.000178999
2	chr10:48794920:T:C	48794920	C,NA	T,NA	1,NA	-inf,NA	inf,NA	0.613486,NA	0.000178901	0.000178901
2	chr10:49000538:A:G	49000538	G,G	A,A	1,1	-inf,inf	inf,inf	1.8842,0.00150446	0.000178876	0.000178877
2	chr10:48693444:C:T	48693444	NA,T	NA,C	NA,1	NA,-inf	NA,inf	NA,0.248223	0.000178872	0.000178872
2	chr10:49121625:C:T	49121625	NA,T	NA,C	NA,1	NA,inf	NA,inf	NA,0.232494	0.000178861	0.000178861
2	chr10:49420414:C:T	49420414	NA,T	NA,C	NA,1	NA,inf	NA,inf	NA,0.241072	0.000178675	0.000178675
2	chr10:49023827:G:A	49023827	NA,A	NA,G	NA,1	NA,inf	NA,inf	NA,0.233771	0.000178623	0.000178623
2	chr10:49428717:C:A	49428717	NA,A	NA,C	NA,1	NA,inf	NA,inf	NA,0.235743	0.000178551	0.000178551
2	chr10:49269683:T:C	49269683	NA,C	NA,T	NA,1	NA,inf	NA,inf	NA,0.264883	0.000178547	0.000178547
2	chr10:48634025:T:C	48634025	NA,C	NA,T	NA,1	NA,-inf	NA,inf	NA,0.249007	0.000178499	0.000178499
2	chr10:49416138:G:A	49416138	NA,A	NA,G	NA,1	NA,inf	NA,inf	NA,0.236578	0.000178483	0.000178483
2	chr10:49462297:C:T	49462297	NA,T	NA,C	NA,1	NA,-inf	NA,inf	NA,0.242897	0.000178456	0.000178457
2	chr10:48941577:C:T	48941577	T,NA	C,NA	1,NA	inf,NA	inf,NA	0.458001,NA	0.00017824	0.00017824
2	chr10:48824611:T:A	48824611	NA,A	NA,T	NA,1	NA,inf	NA,inf	NA,0.236649	0.000178239	0.000178239
2	chr10:48928058:A:C	48928058	NA,C	NA,A	NA,1	NA,-inf	NA,inf	NA,0.238902	0.000178229	0.000178229
2	chr10:49220846:C:T	49220846	NA,T	NA,C	NA,1	NA,-inf	NA,inf	NA,0.25061	0.000178211	0.000178211
2	chr10:48808755:G:C	48808755	NA,C	NA,G	NA,1	NA,inf	NA,inf	NA,0.222866	0.000178059	0.00017806
2	chr10:49409540:A:G	49409540	NA,G	NA,A	NA,1	NA,inf	NA,inf	NA,0.232716	0.000177921	0.000177922
2	chr10:49260754:T:C	49260754	NA,C	NA,T	NA,1	NA,inf	NA,inf	NA,0.259136	0.000177547	0.000177547
2	chr10:49214925:C:A	49214925	NA,A	NA,C	NA,1	NA,inf	NA,inf	NA,0.233598	0.00017754	0.00017754
2	chr10:49214995:T:C	49214995	NA,C	NA,T	NA,1	NA,inf	NA,inf	NA,0.233598	0.00017754	0.00017754
2	chr10:49336707:C:A	49336707	A,NA	C,NA	1,NA	-inf,NA	inf,NA	0.818765,NA	0.000177476	0.000177476
2	chr10:49349081:A:G	49349081	NA,G	NA,A	NA,1	NA,-inf	NA,inf	NA,0.243711	0.000177466	0.000177466
2	chr10:49126949:T:A	49126949	NA,A	NA,T	NA,1	NA,inf	NA,inf	NA,0.224058	0.000177362	0.000177362
2	chr10:49055871:A:G	49055871	NA,G	NA,A	NA,1	NA,-inf	NA,inf	NA,0.256672	0.000177347	0.000177347
2	chr10:49478519:G:A	49478519	NA,A	NA,G	NA,1	NA,inf	NA,inf	NA,0.230395	0.000177326	0.000177326
2	chr10:49222952:C:G	49222952	NA,G	NA,C	NA,1	NA,-inf	NA,inf	NA,0.22519	0.000177082	0.000177082
2	chr10:48632023:G:A	48632023	NA,A	NA,G	NA,1	NA,-inf	NA,inf	NA,0.240034	0.000177053	0.000177053
2	chr10:48941277:A:G	48941277	NA,G	NA,A	NA,1	NA,-inf	NA,inf	NA,0.236708	0.000176893	0.000176893
2	chr10:49222805:A:G	49222805	NA,G	NA,A	NA,1	NA,-inf	NA,inf	NA,0.240141	0.000176803	0.000176803
2	chr10:49115393:C:G	49115393	NA,G	NA,C	NA,1	NA,inf	NA,inf	NA,0.232174	0.000176752	0.000176753
2	chr10:49023835:G:A	49023835	NA,A	NA,G	NA,1	NA,-inf	NA,inf	NA,0.175631	0.000176578	0.000176578
2	chr10:49246330:G:C	49246330	NA,C	NA,G	NA,1	NA,inf	NA,inf	NA,0.254563	0.000176515	0.000176515
2	chr10:48664367:GGCCA:G	48664367	NA,G	NA,GGCCA	NA,1	NA,inf	NA,inf	NA,0.222827	0.00017636	0.00017636
2	chr10:49468701:A:C	49468701	NA,C	NA,A	NA,1	NA,-inf	NA,inf	NA,0.229965	0.000176263	0.000176263
2	chr10:48658564:T:C	48658564	NA,C	NA,T	NA,1	NA,-inf	NA,inf	NA,0.234608	0.000176131	0.000176132
2	chr10:49004190:A:T	49004190	NA,T	NA,A	NA,1	NA,inf	NA,inf	NA,0.218401	0.000176125	0.000176125
2	chr10:48990883:T:C	48990883	NA,C	NA,T	NA,1	NA,inf	NA,inf	NA,0.21551	0.000176124	0.000176124
2	chr10:49022195:T:C	49022195	NA,C	NA,T	NA,1	NA,-inf	NA,inf	NA,0.170517	0.000176114	0.000176114
2	chr10:48643344:G:A	48643344	NA,A	NA,G	NA,1	NA,inf	NA,inf	NA,0.22218	0.000176071	0.000176071
2	chr10:48819795:T:A	48819795	NA,A	NA,T	NA,1	NA,inf	NA,inf	NA,0.214099	0.000176067	0.000176067
2	chr10:48748117:T:C	48748117	NA,C	NA,T	NA,1	NA,inf	NA,inf	NA,0.210981	0.000176032	0.000176032
2	chr10:49430508:G:A	49430508	NA,A	NA,G	NA,1	NA,inf	NA,inf	NA,0.213313	0.00017596	0.00017596
2	chr10:49300564:C:T	49300564	NA,T	NA,C	NA,1	NA,inf	NA,inf	NA,0.213607	0.000175931	0.000175931
2	chr10:49353827:C:T	49353827	NA,T	NA,C	NA,1	NA,-inf	NA,inf	NA,0.230904	0.000175815	0.000175816
2	chr10:49286826:C:T	49286826	NA,T	NA,C	NA,1	NA,inf	NA,inf	NA,0.212508	0.000175775	0.000175775
2	chr10:48712075:C:G	48712075	NA,G	NA,C	NA,1	NA,inf	NA,inf	NA,0.219563	0.000175774	0.000175774
2	chr10:49405314:T:A	49405314	NA,A	NA,T	NA,1	NA,-inf	NA,inf	NA,0.228938	0.000175665	0.000175665
2	chr10:49147404:T:C	49147404	NA,C	NA,T	NA,1	NA,inf	NA,inf	NA,0.214823	0.000175638	0.000175638
2	chr10:48811203:T:C	48811203	NA,C	NA,T	NA,1	NA,inf	NA,inf	NA,0.210283	0.000175622	0.000175622
2	chr10:49405490:G:T	49405490	NA,T	NA,G	NA,1	NA,-inf	NA,inf	NA,0.228221	0.000175546	0.000175546
2	chr10:48776687:G:GC	48776687	GC,NA	G,NA	1,NA	-inf,NA	inf,NA	0.462806,NA	0.00017554	0.00017554
2	chr10:49040182:C:T	49040182	NA,T	NA,C	NA,1	NA,inf	NA,inf	NA,0.211165	0.000175519	0.000175519
2	chr10:49515970:C:T	49515970	NA,T	NA,C	NA,1	NA,inf	NA,inf	NA,0.229899	0.00017547	0.00017547
2	chr10:49185871:G:A	49185871	NA,A	NA,G	NA,1	NA,-inf	NA,inf	NA,0.233154	0.000175435	0.000175435
2	chr10:48653233:C:A	48653233	NA,A	NA,C	NA,1	NA,-inf	NA,inf	NA,0.230938	0.000175422	0.000175422
2	chr10:49395495:G:C	49395495	NA,C	NA,G	NA,1	NA,inf	NA,inf	NA,0.213626	0.000175416	0.000175416
2	chr10:49425031:T:C	49425031	NA,C	NA,T	NA,1	NA,inf	NA,inf	NA,0.218373	0.000175344	0.000175344
2	chr10:49461413:C:G	49461413	NA,G	NA,C	NA,1	NA,-inf	NA,inf	NA,0.224043	0.000175235	0.000175235
2	chr10:49183310:T:C	49183310	NA,C	NA,T	NA,1	NA,-inf	NA,inf	NA,0.204177	0.00017516	0.000175161
2	chr10:49216657:C:T	49216657	NA,T	NA,C	NA,1	NA,-inf	NA,inf	NA,0.220182	0.000175093	0.000175093
2	chr10:49015792:G:A	49015792	NA,A	NA,G	NA,1	NA,-inf	NA,inf	NA,0.167576	0.000175073	0.000175073
2	chr10:49342208:C:T	49342208	NA,T	NA,C	NA,1	NA,-inf	NA,inf	NA,0.225857	0.000175027	0.000175027
2	chr10:48634134:C:T	48634134	T,NA	C,NA	1,NA	inf,NA	inf,NA	1.04546,NA	0.000174983	0.000174983
2	chr10:48813869:C:A	48813869	NA,A	NA,C	NA,1	NA,inf	NA,inf	NA,0.216849	0.000174946	0.000174946
2	chr10:48877975:C:T	48877975	NA,T	NA,C	NA,1	NA,-inf	NA,inf	NA,0.247254	0.000174934	0.000174934
2	chr10:48997036:A:G	48997036	NA,G	NA,A	NA,1	NA,inf	NA,inf	NA,0.210388	0.000174913	0.000174913
2	chr10:49252538:G:T	49252538	NA,T	NA,G	NA,1	NA,-inf	NA,inf	NA,0.225475	0.000174811	0.000174811
2	chr10:49227730:A:G	49227730	NA,G	NA,A	NA,1	NA,inf	NA,inf	NA,0.216078	0.000174751	0.000174751
2	chr10:48948422:A:G	48948422	NA,G	NA,A	NA,1	NA,-inf	NA,inf	NA,0.222608	0.000174677	0.000174677
2	chr10:49263716:T:G	49263716	NA,G	NA,T	NA,1	NA,inf	NA,inf	NA,0.224089	0.000174647	0.000174647
2	chr10:48810429:G:A	48810429	NA,A	NA,G	NA,1	NA,inf	NA,inf	NA,0.20337	0.000174645	0.000174646
2	chr10:49041951:G:A	49041951	NA,A	NA,G	NA,1	NA,inf	NA,inf	NA,0.205819	0.000174619	0.000174619
2	chr10:49411432:C:T	49411432	NA,T	NA,C	NA,1	NA,inf	NA,inf	NA,0.212933	0.000174605	0.000174605
2	chr10:48615663:T:C	48615663	NA,C	NA,T	NA,1	NA,inf	NA,inf	NA,0.217045	0.000174552	0.000174552
2	chr10:49412894:T:C	49412894	NA,C	NA,T	NA,1	NA,inf	NA,inf	NA,0.212502	0.000174538	0.000174538
2	chr10:49344318:A:T	49344318	NA,T	NA,A	NA,1	NA,inf	NA,inf	NA,0.238137	0.000174525	0.000174525
2	chr10:49342806:A:G	49342806	NA,G	NA,A	NA,1	NA,inf	NA,inf	NA,0.206845	0.000174497	0.000174497
2	chr10:48862208:C:T	48862208	NA,T	NA,C	NA,1	NA,-inf	NA,inf	NA,0.224048	0.000174483	0.000174483
2	chr10:49341762:C:T	49341762	NA,T	NA,C	NA,1	NA,inf	NA,inf	NA,0.206215	0.000174393	0.000174393
2	chr10:48852383:T:C	48852383	NA,C	NA,T	NA,1	NA,-inf	NA,inf	NA,0.223159	0.000174338	0.000174338
2	chr10:49003053:G:A	49003053	NA,A	NA,G	NA,1	NA,inf	NA,inf	NA,0.223806	0.000174295	0.000174295
2	chr10:48777984:G:A	48777984	NA,A	NA,G	NA,1	NA,inf	NA,inf	NA,0.203253	0.000174225	0.000174225
2	chr10:48747221:T:C	48747221	NA,C	NA,T	NA,1	NA,inf	NA,inf	NA,0.200136	0.000174218	0.000174218
2	chr10:48622189:T:C	48622189	NA,C	NA,T	NA,1	NA,-inf	NA,inf	NA,0.218	0.000174199	0.000174199
2	chr10:48666325:T:A	48666325	NA,A	NA,T	NA,1	NA,-inf	NA,inf	NA,0.222608	0.000174164	0.000174164
2	chr10:49422596:A:G	49422596	NA,G	NA,A	NA,1	NA,inf	NA,inf	NA,0.214319	0.00017413	0.00017413
2	chr10:48664868:C:T	48664868	NA,T	NA,C	NA,1	NA,-inf	NA,inf	NA,0.221945	0.000174057	0.000174058
2	chr10:48584589:G:A	48584589	NA,A	NA,G	NA,1	NA,-inf	NA,inf	NA,0.224092	0.000174029	0.000174029
2	chr10:49125688:A:G	49125688	NA,G	NA,A	NA,1	NA,inf	NA,inf	NA,0.204211	0.000174015	0.000174015
2	chr10:48874037:G:A	48874037	NA,A	NA,G	NA,1	NA,inf	NA,inf	NA,0.204871	0.000173702	0.000173702
2	chr10:49547745:C:T	49547745	NA,T	NA,C	NA,1	NA,inf	NA,inf	NA,0.221192	0.00017368	0.00017368
2	chr10:48776680:GGTTA:G	48776680	G,NA	GGTTA,NA	1,NA	-inf,NA	inf,NA	0.45742,NA	0.000173657	0.000173657
2	chr10:48955705:T:A	48955705	NA,A	NA,T	NA,1	NA,inf	NA,inf	NA,0.19788	0.000173654	0.000173654
2	chr10:49164859:G:A	49164859	NA,A	NA,G	NA,1	NA,-inf	NA,inf	NA,0.188732	0.000173634	0.000173634
2	chr10:48844029:C:T	48844029	NA,T	NA,C	NA,1	NA,-inf	NA,inf	NA,0.218654	0.000173605	0.000173605
2	chr10:48858735:G:A	48858735	NA,A	NA,G	NA,1	NA,-inf	NA,inf	NA,0.21767	0.000173448	0.000173448
2	chr10:48776692:AAGCG:A	48776692	A,NA	AAGCG,NA	1,NA	-inf,NA	inf,NA	0.456793,NA	0.000173438	0.000173438
2	chr10:49276998:A:C	49276998	NA,C	NA,A	NA,1	NA,inf	NA,inf	NA,0.233737	0.00017342	0.00017342
2	chr10:48776685:T:C	48776685	C,NA	T,NA	1,NA	-inf,NA	inf,NA	0.456725,NA	0.000173405	0.000173406
2	chr10:48997621:G:T	48997621	NA,T	NA,G	NA,1	NA,inf	NA,inf	NA,0.201003	0.00017337	0.00017337
2	chr10:48737755:G:A	48737755	NA,A	NA,G	NA,1	NA,inf	NA,inf	NA,0.203159	0.000173321	0.000173321
2	chr10:49287307:C:T	49287307	NA,T	NA,C	NA,1	NA,-inf	NA,inf	NA,0.214108	0.000173248	0.000173248
2	chr10:48828063:A:C	48828063	NA,C	NA,A	NA,1	NA,-inf	NA,inf	NA,0.236145	0.000173237	0.000173237
2	chr10:48573938:T:C	48573938	NA,C	NA,T	NA,1	NA,inf	NA,inf	NA,0.203509	0.000172997	0.000172997
2	chr10:49284510:G:A	49284510	NA,A	NA,G	NA,1	NA,inf	NA,inf	NA,0.205377	0.000172893	0.000172894
2	chr10:48742756:G:A	48742756	NA,A	NA,G	NA,1	NA,-inf	NA,inf	NA,0.213393	0.000172865	0.000172865
2	chr10:48704684:G:C	48704684	NA,C	NA,G	NA,1	NA,-inf	NA,inf	NA,0.205012	0.00017277	0.00017277
2	chr10:49422397:T:C	49422397	NA,C	NA,T	NA,1	NA,inf	NA,inf	NA,0.20253	0.000172764	0.000172764
2	chr10:48985739:G:A	48985739	NA,A	NA,G	NA,1	NA,inf	NA,inf	NA,0.19623	0.000172736	0.000172736
2	chr10:49017598:G:C	49017598	NA,C	NA,G	NA,1	NA,-inf	NA,inf	NA,0.153572	0.000172647	0.000172648
2	chr10:49412236:G:A	49412236	NA,A	NA,G	NA,1	NA,inf	NA,inf	NA,0.20052	0.000172601	0.000172601
2	chr10:49248218:T:G	49248218	NA,G	NA,T	NA,1	NA,-inf	NA,inf	NA,0.211528	0.000172588	0.000172588
2	chr10:49266208:T:C	49266208	NA,C	NA,T	NA,1	NA,-inf	NA,inf	NA,0.199999	0.000172534	0.000172534
2	chr10:49281970:T:C	49281970	NA,C	NA,T	NA,1	NA,-inf	NA,inf	NA,0.207655	0.00017251	0.00017251
2	chr10:48609359:T:C	48609359	NA,C	NA,T	NA,1	NA,-inf	NA,inf	NA,0.227725	0.000172457	0.000172457
2	chr10:49422361:G:A	49422361	NA,A	NA,G	NA,1	NA,inf	NA,inf	NA,0.205823	0.000172365	0.000172365
2	chr10:48714367:G:C	48714367	NA,C	NA,G	NA,1	NA,-inf	NA,inf	NA,0.201704	0.000172278	0.000172278
2	chr10:48856262:G:A	48856262	NA,A	NA,G	NA,1	NA,-inf	NA,inf	NA,0.22871	0.000172152	0.000172152
2	chr10:49378148:T:C	49378148	NA,C	NA,T	NA,1	NA,-inf	NA,inf	NA,0.210565	0.000172042	0.000172042
2	chr10:48701108:G:A	48701108	NA,A	NA,G	NA,1	NA,-inf	NA,inf	NA,0.217689	0.000171958	0.000171959
2	chr10:48768569:T:C	48768569	NA,C	NA,T	NA,1	NA,inf	NA,inf	NA,0.205386	0.000171953	0.000171953
2	chr10:49243659:AAG:A	49243659	A,A	AAG,AAG	1,1	inf,inf	inf,inf	0.135683,0.188255	0.000171875	0.000171875
2	chr10:49262397:G:A	49262397	NA,A	NA,G	NA,1	NA,-inf	NA,inf	NA,0.195	0.000171745	0.000171745
2	chr10:48728292:G:A	48728292	NA,A	NA,G	NA,1	NA,-inf	NA,inf	NA,0.201046	0.000171725	0.000171726
2	chr10:49426804:T:C	49426804	NA,C	NA,T	NA,1	NA,inf	NA,inf	NA,0.195772	0.0001717	0.0001717
2	chr10:48876647:A:C	48876647	NA,C	NA,A	NA,1	NA,inf	NA,inf	NA,0.196234	0.000171682	0.000171682
2	chr10:49455420:T:G	49455420	NA,G	NA,T	NA,1	NA,-inf	NA,inf	NA,0.201561	0.000171658	0.000171658
2	chr10:48722969:G:T	48722969	NA,T	NA,G	NA,1	NA,-inf	NA,inf	NA,0.2109	0.000171572	0.000171572
2	chr10:48569828:T:C	48569828	NA,C	NA,T	NA,1	NA,-inf	NA,inf	NA,0.206708	0.000171407	0.000171407
2	chr10:49028644:T:C	49028644	NA,C	NA,T	NA,1	NA,-inf	NA,inf	NA,0.140751	0.000171379	0.000171379
2	chr10:49470783:A:G	49470783	NA,G	NA,A	NA,1	NA,inf	NA,inf	NA,0.187261	0.00017125	0.00017125
2	chr10:48628878:T:C	48628878	NA,C	NA,T	NA,1	NA,-inf	NA,inf	NA,0.203682	0.000171227	0.000171227
2	chr10:48694708:C:T	48694708	NA,T	NA,C	NA,1	NA,inf	NA,inf	NA,0.182483	0.000171223	0.000171223
2	chr10:48856522:T:C	48856522	NA,C	NA,T	NA,1	NA,-inf	NA,inf	NA,0.222223	0.000171179	0.000171179
2	chr10:49286944:A:T	49286944	NA,T	NA,A	NA,1	NA,inf	NA,inf	NA,0.188602	0.000170937	0.000170937
2	chr10:49107358:G:A	49107358	NA,A	NA,G	NA,1	NA,inf	NA,inf	NA,0.196298	0.000170906	0.000170906
2	chr10:49171728:A:G	49171728	G,G	A,A	1,1	inf,-inf	inf,inf	0.118213,0.0122565	0.000170906	0.000170906
2	chr10:49425677:G:T	49425677	NA,T	NA,G	NA,1	NA,inf	NA,inf	NA,0.19011	0.000170852	0.000170852
2	chr10:49153665:G:A	49153665	NA,A	NA,G	NA,1	NA,-inf	NA,inf	NA,0.19665	0.000170822	0.000170822
2	chr10:48987432:C:T	48987432	NA,T	NA,C	NA,1	NA,inf	NA,inf	NA,0.181908	0.00017081	0.00017081
2	chr10:49383642:G:A	49383642	NA,A	NA,G	NA,1	NA,-inf	NA,inf	NA,0.202282	0.000170798	0.000170799
2	chr10:48585470:T:C	48585470	C,C	T,T	1,1	inf,inf	inf,inf	0.98195,0.331183	0.00017079	0.00017079
2	chr10:49493811:T:A	49493811	NA,A	NA,T	NA,1	NA,-inf	NA,inf	NA,0.201491	0.000170764	0.000170764
2	chr10:48646524:C:T	48646524	NA,T	NA,C	NA,1	NA,-inf	NA,inf	NA,0.210518	0.000170718	0.000170718
2	chr10:48928052:C:T	48928052	T,T	C,C	1,1	-inf,inf	inf,inf	0.876089,0.109099	0.000170714	0.000170714
2	chr10:49390811:A:T	49390811	NA,T	NA,A	NA,1	NA,inf	NA,inf	NA,0.1856	0.000170685	0.000170685
2	chr10:48726797:A:G	48726797	NA,G	NA,A	NA,1	NA,-inf	NA,inf	NA,0.201876	0.000170662	0.000170662
2	chr10:48860983:T:C	48860983	NA,C	NA,T	NA,1	NA,-inf	NA,inf	NA,0.20001	0.000170649	0.000170649
2	chr10:49026990:A:C	49026990	NA,C	NA,A	NA,1	NA,-inf	NA,inf	NA,0.136137	0.000170616	0.000170616
2	chr10:48949854:C:T	48949854	NA,T	NA,C	NA,1	NA,inf	NA,inf	NA,0.190867	0.000170608	0.000170608
2	chr10:49293802:G:C	49293802	NA,C	NA,G	NA,1	NA,-inf	NA,inf	NA,0.195758	0.000170415	0.000170415
2	chr10:48662113:G:A	48662113	NA,A	NA,G	NA,1	NA,-inf	NA,inf	NA,0.198143	0.000170398	0.000170398
2	chr10:49381675:G:T	49381675	NA,T	NA,G	NA,1	NA,-inf	NA,inf	NA,0.199252	0.000170364	0.000170364
2	chr10:49461178:G:A	49461178	NA,A	NA,G	NA,1	NA,-inf	NA,inf	NA,0.192882	0.000170351	0.000170351
2	chr10:48965368:A:G	48965368	NA,G	NA,A	NA,1	NA,inf	NA,inf	NA,0.181395	0.00017035	0.00017035
2	chr10:48858559:A:G	48858559	NA,G	NA,A	NA,1	NA,-inf	NA,inf	NA,0.216471	0.000170348	0.000170349
2	chr10:49543297:G:A	49543297	NA,A	NA,G	NA,1	NA,-inf	NA,inf	NA,0.199919	0.000170336	0.000170336
2	chr10:49209401:C:T	49209401	NA,T	NA,C	NA,1	NA,-inf	NA,inf	NA,0.195896	0.000170299	0.000170299
2	chr10:49441320:A:G	49441320	NA,G	NA,A	NA,1	NA,-inf	NA,inf	NA,0.197942	0.000170255	0.000170255
2	chr10:48878197:C:T	48878197	NA,T	NA,C	NA,1	NA,-inf	NA,inf	NA,0.216084	0.000170226	0.000170226
2	chr10:49003566:A:G	49003566	NA,G	NA,A	NA,1	NA,inf	NA,inf	NA,0.196464	0.000170094	0.000170094
2	chr10:48591919:C:T	48591919	NA,T	NA,C	NA,1	NA,-inf	NA,inf	NA,0.198026	0.000170035	0.000170035
2	chr10:48861827:C:A	48861827	NA,A	NA,C	NA,1	NA,-inf	NA,inf	NA,0.214015	0.000170003	0.000170003
2	chr10:48598187:T:C	48598187	C,C	T,T	1,1	inf,-inf	inf,inf	0.261125,1.34294	0.00016997	0.00016997
2	chr10:49252921:G:A	49252921	NA,A	NA,G	NA,1	NA,inf	NA,inf	NA,0.18271	0.000169948	0.000169948
2	chr10:48624471:A:G	48624471	NA,G	NA,A	NA,1	NA,-inf	NA,inf	NA,0.196217	0.000169926	0.000169926
2	chr10:49492006:T:C	49492006	NA,C	NA,T	NA,1	NA,inf	NA,inf	NA,0.183957	0.000169893	0.000169893
2	chr10:48894705:G:A	48894705	NA,A	NA,G	NA,1	NA,inf	NA,inf	NA,0.180601	0.00016988	0.00016988
2	chr10:48865191:T:C	48865191	NA,C	NA,T	NA,1	NA,-inf	NA,inf	NA,0.194769	0.000169879	0.00016988
2	chr10:48945556:C:T	48945556	NA,T	NA,C	NA,1	NA,-inf	NA,inf	NA,0.190657	0.000169831	0.000169831
2	chr10:49090524:T:C	49090524	NA,C	NA,T	NA,1	NA,inf	NA,inf	NA,0.189702	0.000169815	0.000169815
2	chr10:49109810:C:T	49109810	NA,T	NA,C	NA,1	NA,-inf	NA,inf	NA,0.198438	0.000169808	0.000169808
2	chr10:49383159:C:T	49383159	T,NA	C,NA	1,NA	inf,NA	inf,NA	0.431087,NA	0.000169752	0.000169752
2	chr10:48741754:C:T	48741754	NA,T	NA,C	NA,1	NA,inf	NA,inf	NA,0.17244	0.000169747	0.000169747
2	chr10:48791107:G:A	48791107	NA,A	NA,G	NA,1	NA,-inf	NA,inf	NA,0.189804	0.000169707	0.000169707
2	chr10:48723570:G:A	48723570	NA,A	NA,G	NA,1	NA,-inf	NA,inf	NA,0.191273	0.000169573	0.000169574
2	chr10:49214537:C:CCTT	49214537	NA,CCTT	NA,C	NA,1	NA,inf	NA,inf	NA,0.183707	0.000169564	0.000169564
2	chr10:49523055:C:T	49523055	NA,T	NA,C	NA,1	NA,inf	NA,inf	NA,0.176021	0.000169564	0.000169564
2	chr10:48696138:C:A	48696138	NA,A	NA,C	NA,1	NA,-inf	NA,inf	NA,0.201223	0.000169547	0.000169547
2	chr10:49462312:G:A	49462312	NA,A	NA,G	NA,1	NA,inf	NA,inf	NA,0.177523	0.00016948	0.00016948
2	chr10:48879468:A:G	48879468	NA,G	NA,A	NA,1	NA,-inf	NA,inf	NA,0.212483	0.000169458	0.000169458
2	chr10:49394432:C:T	49394432	NA,T	NA,C	NA,1	NA,inf	NA,inf	NA,0.177381	0.000169437	0.000169437
2	chr10:48559704:A:G	48559704	NA,G	NA,A	NA,1	NA,-inf	NA,inf	NA,0.187699	0.000169365	0.000169365
2	chr10:48654537:G:C	48654537	NA,C	NA,G	NA,1	NA,-inf	NA,inf	NA,0.192831	0.000169312	0.000169312
2	chr10:49472987:G:A	49472987	A,A	G,G	1,1	-inf,inf	inf,inf	0.499723,0.61684	0.000169272	0.000169272
2	chr10:49515287:T:C	49515287	NA,C	NA,T	NA,1	NA,inf	NA,inf	NA,0.179657	0.000169117	0.000169117
2	chr10:49530318:C:T	49530318	NA,T	NA,C	NA,1	NA,inf	NA,inf	NA,0.179657	0.000169117	0.000169117
2	chr10:49173631:A:G	49173631	NA,G	NA,A	NA,1	NA,-inf	NA,inf	NA,0.194815	0.000169112	0.000169112
2	chr10:48660271:GA:G	48660271	NA,G	NA,GA	NA,1	NA,-inf	NA,inf	NA,0.186679	0.000168945	0.000168946
2	chr10:48827000:T:G	48827000	NA,G	NA,T	NA,1	NA,-inf	NA,inf	NA,0.206608	0.000168937	0.000168937
2	chr10:48884655:A:G	48884655	NA,G	NA,A	NA,1	NA,-inf	NA,inf	NA,0.195161	0.000168792	0.000168792
2	chr10:49036138:G:A	49036138	A,A	G,G	1,1	inf,-inf	inf,inf	0.558172,0.268033	0.000168784	0.000168784
2	chr10:49524284:C:T	49524284	NA,T	NA,C	NA,1	NA,-inf	NA,inf	NA,0.187268	0.000168715	0.000168715
2	chr10:49533617:GATA:G	49533617	NA,G	NA,GATA	NA,1	NA,-inf	NA,inf	NA,0.187209	0.000168706	0.000168706
2	chr10:48860486:G:A	48860486	NA,A	NA,G	NA,1	NA,-inf	NA,inf	NA,0.204494	0.000168664	0.000168664
2	chr10:48740752:G:A	48740752	NA,A	NA,G	NA,1	NA,inf	NA,inf	NA,0.174046	0.000168657	0.000168657
2	chr10:48744146:A:T	48744146	NA,T	NA,A	NA,1	NA,inf	NA,inf	NA,0.173612	0.000168595	0.000168595
2	chr10:49324167:G:A	49324167	NA,A	NA,G	NA,1	NA,inf	NA,inf	NA,0.165576	0.000168582	0.000168582
2	chr10:48926900:G:A	48926900	NA,A	NA,G	NA,1	NA,inf	NA,inf	NA,0.165198	0.000168511	0.000168511
2	chr10:49205110:A:ATTAC	49205110	NA,ATTAC	NA,A	NA,1	NA,-inf	NA,inf	NA,0.183957	0.000168499	0.000168499
2	chr10:49247497:A:G	49247497	NA,G	NA,A	NA,1	NA,-inf	NA,inf	NA,0.183081	0.000168383	0.000168383
2	chr10:48953468:C:A	48953468	NA,A	NA,C	NA,1	NA,-inf	NA,inf	NA,0.183647	0.000168314	0.000168314
2	chr10:48668648:A:G	48668648	NA,G	NA,A	NA,1	NA,inf	NA,inf	NA,0.170907	0.000168305	0.000168305
2	chr10:49000249:T:C	49000249	NA,C	NA,T	NA,1	NA,inf	NA,inf	NA,0.20109	0.000168274	0.000168274
2	chr10:49503523:T:C	49503523	NA,C	NA,T	NA,1	NA,inf	NA,inf	NA,0.172457	0.000168228	0.000168228
2	chr10:48760045:G:A	48760045	NA,A	NA,G	NA,1	NA,inf	NA,inf	NA,0.162053	0.000168169	0.000168169
2	chr10:49447845:C:T	49447845	NA,T	NA,C	NA,1	NA,inf	NA,inf	NA,0.166822	0.000168163	0.000168163
2	chr10:48901857:G:A	48901857	NA,A	NA,G	NA,1	NA,-inf	NA,inf	NA,0.170782	0.000168148	0.000168148
2	chr10:48633012:C:T	48633012	NA,T	NA,C	NA,1	NA,inf	NA,inf	NA,0.170413	0.000168122	0.000168122
2	chr10:48811695:T:C	48811695	NA,C	NA,T	NA,1	NA,-inf	NA,inf	NA,0.177599	0.000168111	0.000168111
2	chr10:48883692:G:A	48883692	NA,A	NA,G	NA,1	NA,-inf	NA,inf	NA,0.190147	0.000168102	0.000168102
2	chr10:48658287:T:G	48658287	NA,G	NA,T	NA,1	NA,-inf	NA,inf	NA,0.185089	0.000168078	0.000168078
2	chr10:48576866:T:C	48576866	NA,C	NA,T	NA,1	NA,inf	NA,inf	NA,0.159968	0.00016806	0.00016806
2	chr10:49054643:G:C	49054643	NA,C	NA,G	NA,1	NA,-inf	NA,inf	NA,0.187253	0.000168054	0.000168054
2	chr10:48890430:T:C	48890430	C,C	T,T	1,1	-inf,-inf	inf,inf	1.51364,0.623227	0.000168038	0.000168038
2	chr10:49404968:G:A	49404968	NA,A	NA,G	NA,1	NA,-inf	NA,inf	NA,0.17877	0.000168022	0.000168022
2	chr10:48889848:G:A	48889848	NA,A	NA,G	NA,1	NA,-inf	NA,inf	NA,0.188063	0.000168	0.000168
2	chr10:48781399:C:T	48781399	NA,T	NA,C	NA,1	NA,inf	NA,inf	NA,0.162517	0.000167956	0.000167956
2	chr10:49030618:C:T	49030618	NA,T	NA,C	NA,1	NA,-inf	NA,inf	NA,0.1214	0.000167922	0.000167922
2	chr10:48616392:T:C	48616392	NA,C	NA,T	NA,1	NA,-inf	NA,inf	NA,0.180209	0.000167865	0.000167865
2	chr10:48742196:T:G	48742196	NA,G	NA,T	NA,1	NA,inf	NA,inf	NA,0.157446	0.000167841	0.000167842
2	chr10:48621050:G:A	48621050	NA,A	NA,G	NA,1	NA,-inf	NA,inf	NA,0.179548	0.000167775	0.000167775
2	chr10:48895811:T:C	48895811	NA,C	NA,T	NA,1	NA,inf	NA,inf	NA,0.153493	0.000167766	0.000167766
2	chr10:49147394:G:A	49147394	A,A	G,G	1,1	inf,inf	inf,inf	4.4776,1.62442	0.000167697	0.000168274
2	chr10:48647477:C:G	48647477	NA,G	NA,C	NA,1	NA,-inf	NA,inf	NA,0.178824	0.000167686	0.000167686
2	chr10:49253563:G:GTCTCTAC	49253563	NA,GTCTCTAC	NA,G	NA,1	NA,inf	NA,inf	NA,0.169534	0.000167672	0.000167673
2	chr10:49498403:G:A	49498403	NA,A	NA,G	NA,1	NA,inf	NA,inf	NA,0.178307	0.00016767	0.00016767
2	chr10:48702586:G:A	48702586	NA,A	NA,G	NA,1	NA,inf	NA,inf	NA,0.170702	0.000167659	0.000167659
2	chr10:48648001:A:G	48648001	NA,G	NA,A	NA,1	NA,-inf	NA,inf	NA,0.18445	0.000167637	0.000167637
2	chr10:48659064:A:AG	48659064	NA,AG	NA,A	NA,1	NA,inf	NA,inf	NA,0.166484	0.000167631	0.000167631
2	chr10:49481342:A:T	49481342	NA,T	NA,A	NA,1	NA,-inf	NA,inf	NA,0.175015	0.000167614	0.000167614
2	chr10:49262796:G:C	49262796	NA,C	NA,G	NA,1	NA,inf	NA,inf	NA,0.192605	0.000167602	0.000167602
2	chr10:49357745:T:C	49357745	NA,C	NA,T	NA,1	NA,inf	NA,inf	NA,0.16708	0.000167592	0.000167592
2	chr10:48884408:T:C	48884408	NA,C	NA,T	NA,1	NA,-inf	NA,inf	NA,0.185071	0.000167587	0.000167587
2	chr10:48877503:T:G	48877503	NA,G	NA,T	NA,1	NA,inf	NA,inf	NA,0.164149	0.000167585	0.000167586
2	chr10:48888935:G:A	48888935	NA,A	NA,G	NA,1	NA,inf	NA,inf	NA,0.165446	0.000167581	0.000167581
2	chr10:48820123:C:T	48820123	NA,T	NA,C	NA,1	NA,inf	NA,inf	NA,0.16855	0.000167527	0.000167527
2	chr10:49448968:A:G	49448968	NA,G	NA,A	NA,1	NA,-inf	NA,inf	NA,0.17611	0.000167508	0.000167508
2	chr10:48885215:G:A	48885215	NA,A	NA,G	NA,1	NA,-inf	NA,inf	NA,0.185693	0.000167506	0.000167506
2	chr10:48736210:G:A	48736210	NA,A	NA,G	NA,1	NA,-inf	NA,inf	NA,0.176963	0.00016743	0.00016743
2	chr10:48893985:A:G	48893985	NA,G	NA,A	NA,1	NA,-inf	NA,inf	NA,0.19252	0.000167405	0.000167405
2	chr10:49247042:C:T	49247042	NA,T	NA,C	NA,1	NA,-inf	NA,inf	NA,0.150785	0.000167357	0.000167357
2	chr10:48625567:C:T	48625567	NA,T	NA,C	NA,1	NA,inf	NA,inf	NA,0.162601	0.000167295	0.000167295
2	chr10:48849738:C:T	48849738	NA,T	NA,C	NA,1	NA,-inf	NA,inf	NA,0.175898	0.000167274	0.000167275
2	chr10:48983295:C:T	48983295	T,T	C,C	1,1	-inf,inf	inf,inf	0.518278,1.29802	0.000167232	0.000167232
2	chr10:49484263:A:G	49484263	NA,G	NA,A	NA,1	NA,inf	NA,inf	NA,0.165229	0.000167229	0.000167229
2	chr10:48678295:A:T	48678295	NA,T	NA,A	NA,1	NA,-inf	NA,inf	NA,0.171938	0.000167185	0.000167185
2	chr10:49256251:G:C	49256251	NA,C	NA,G	NA,1	NA,inf	NA,inf	NA,0.162249	0.00016718	0.00016718
2	chr10:49109618:C:G	49109618	NA,G	NA,C	NA,1	NA,-inf	NA,inf	NA,0.17742	0.000167174	0.000167175
2	chr10:49448550:T:C	49448550	NA,C	NA,T	NA,1	NA,inf	NA,inf	NA,0.166506	0.000167118	0.000167118
2	chr10:48898471:G:A	48898471	NA,A	NA,G	NA,1	NA,-inf	NA,inf	NA,0.174604	0.00016711	0.00016711
2	chr10:48738061:G:A	48738061	NA,A	NA,G	NA,1	NA,inf	NA,inf	NA,0.162766	0.000167091	0.000167091
2	chr10:48666929:C:T	48666929	NA,T	NA,C	NA,1	NA,inf	NA,inf	NA,0.167868	0.000167032	0.000167032
2	chr10:49309067:G:A	49309067	NA,A	NA,G	NA,1	NA,-inf	NA,inf	NA,0.179837	0.000166953	0.000166953
2	chr10:48665054:C:T	48665054	NA,T	NA,C	NA,1	NA,-inf	NA,inf	NA,0.174166	0.000166951	0.000166951
2	chr10:49420335:G:A	49420335	NA,A	NA,G	NA,1	NA,inf	NA,inf	NA,0.16042	0.000166849	0.000166849
2	chr10:49328922:G:A	49328922	NA,A	NA,G	NA,1	NA,inf	NA,inf	NA,0.153108	0.000166849	0.000166849
2	chr10:49217593:T:C	49217593	NA,C	NA,T	NA,1	NA,-inf	NA,inf	NA,0.160484	0.000166801	0.000166801
2	chr10:49008145:C:T	49008145	NA,T	NA,C	NA,1	NA,-inf	NA,inf	NA,0.115832	0.000166743	0.000166743
2	chr10:49451404:A:C	49451404	NA,C	NA,A	NA,1	NA,inf	NA,inf	NA,0.162354	0.000166715	0.000166715
2	chr10:48781331:T:A	48781331	NA,A	NA,T	NA,1	NA,-inf	NA,inf	NA,0.168084	0.000166707	0.000166707
2	chr10:48791137:G:A	48791137	NA,A	NA,G	NA,1	NA,-inf	NA,inf	NA,0.168037	0.000166697	0.000166697
2	chr10:49380857:A:G	49380857	G,G	A,A	1,1	inf,inf	inf,inf	0.101702,1.35274	0.00016667	0.00016667
2	chr10:49446594:G:C	49446594	NA,C	NA,G	NA,1	NA,inf	NA,inf	NA,0.161935	0.00016666	0.00016666
2	chr10:49130068:G:A	49130068	NA,A	NA,G	NA,1	NA,-inf	NA,inf	NA,0.112784	0.000166626	0.000166626
2	chr10:49508605:T:C	49508605	NA,C	NA,T	NA,1	NA,inf	NA,inf	NA,0.16143	0.000166593	0.000166593
2	chr10:49475394:C:T	49475394	NA,T	NA,C	NA,1	NA,inf	NA,inf	NA,0.16143	0.000166593	0.000166593
2	chr10:49511637:G:A	49511637	NA,A	NA,G	NA,1	NA,inf	NA,inf	NA,0.16143	0.000166593	0.000166593
2	chr10:49449133:T:C	49449133	NA,C	NA,T	NA,1	NA,inf	NA,inf	NA,0.16143	0.000166593	0.000166593
2	chr10:49477926:T:C	49477926	NA,C	NA,T	NA,1	NA,inf	NA,inf	NA,0.161393	0.000166588	0.000166588
2	chr10:48753177:G:A	48753177	NA,A	NA,G	NA,1	NA,inf	NA,inf	NA,0.16381	0.000166586	0.000166586
2	chr10:49216512:A:G	49216512	NA,G	NA,A	NA,1	NA,-inf	NA,inf	NA,0.158825	0.00016658	0.00016658
2	chr10:49449725:T:C	49449725	NA,C	NA,T	NA,1	NA,inf	NA,inf	NA,0.161224	0.000166566	0.000166566
2	chr10:49408416:T:G	49408416	NA,G	NA,T	NA,1	NA,inf	NA,inf	NA,0.158251	0.000166538	0.000166538
2	chr10:49519310:T:C	49519310	C,C	T,T	1,1	-inf,inf	inf,inf	0.53369,0.614845	0.000166535	0.000166535
2	chr10:48888358:T:C	48888358	NA,C	NA,T	NA,1	NA,-inf	NA,inf	NA,0.16956	0.000166508	0.000166508
2	chr10:48882741:G:A	48882741	NA,A	NA,G	NA,1	NA,-inf	NA,inf	NA,0.176072	0.000166488	0.000166488
2	chr10:49506725:CA:C	49506725	NA,C	NA,CA	NA,1	NA,inf	NA,inf	NA,0.160581	0.000166481	0.000166481
2	chr10:49404830:C:T	49404830	NA,T	NA,C	NA,1	NA,-inf	NA,inf	NA,0.167022	0.00016644	0.00016644
2	chr10:49066553:T:C	49066553	NA,C	NA,T	NA,1	NA,inf	NA,inf	NA,0.142043	0.00016643	0.00016643
2	chr10:49258177:CTA:C	49258177	NA,C	NA,CTA	NA,1	NA,-inf	NA,inf	NA,0.150848	0.000166402	0.000166402
2	chr10:49479479:AAAG:A	49479479	NA,A	NA,AAAG	NA,1	NA,inf	NA,inf	NA,0.159895	0.00016639	0.00016639
2	chr10:48886983:T:C	48886983	NA,C	NA,T	NA,1	NA,-inf	NA,inf	NA,0.175652	0.000166339	0.000166339
2	chr10:48643255:T:C	48643255	NA,C	NA,T	NA,1	NA,inf	NA,inf	NA,0.15028	0.000166309	0.000166309
2	chr10:48764990:G:C	48764990	NA,C	NA,G	NA,1	NA,inf	NA,inf	NA,0.170508	0.000166308	0.000166308
2	chr10:49236860:C:T	49236860	NA,T	NA,C	NA,1	NA,inf	NA,inf	NA,0.151689	0.000166195	0.000166195
2	chr10:48906095:A:G	48906095	NA,G	NA,A	NA,1	NA,-inf	NA,inf	NA,0.163246	0.000166152	0.000166153
2	chr10:48803673:C:T	48803673	NA,T	NA,C	NA,1	NA,inf	NA,inf	NA,0.138289	0.000166134	0.000166134
2	chr10:49551723:G:A	49551723	NA,A	NA,G	NA,1	NA,inf	NA,inf	NA,0.173433	0.000166129	0.000166129
2	chr10:49270512:G:A	49270512	NA,A	NA,G	NA,1	NA,inf	NA,inf	NA,0.153945	0.00016609	0.00016609
2	chr10:48821978:G:A	48821978	A,A	G,G	1,1	-inf,-inf	inf,inf	0.730625,1.05013	0.000166089	0.000166089
2	chr10:49305566:C:T	49305566	NA,T	NA,C	NA,1	NA,-inf	NA,inf	NA,0.169607	0.000166087	0.000166087
2	chr10:49486539:AAC:A	49486539	NA,A	NA,AAC	NA,1	NA,inf	NA,inf	NA,0.157548	0.000166084	0.000166084
2	chr10:49339141:G:T	49339141	NA,T	NA,G	NA,1	NA,-inf	NA,inf	NA,0.165491	0.000166079	0.000166079
2	chr10:48775748:G:A	48775748	NA,A	NA,G	NA,1	NA,inf	NA,inf	NA,0.137741	0.000166074	0.000166074
2	chr10:48804293:T:C	48804293	NA,C	NA,T	NA,1	NA,inf	NA,inf	NA,0.137765	0.000166067	0.000166067
2	chr10:49136457:G:A	49136457	A,A	G,G	1,1	inf,inf	inf,inf	3.45807,1.02447	0.000166034	0.000166055
2	chr10:48907592:A:G	48907592	NA,G	NA,A	NA,1	NA,-inf	NA,inf	NA,0.162043	0.000165997	0.000165997
2	chr10:49324638:T:C	49324638	NA,C	NA,T	NA,1	NA,inf	NA,inf	NA,0.1774	0.000165951	0.000165951
2	chr10:49029562:C:T	49029562	NA,T	NA,C	NA,1	NA,-inf	NA,inf	NA,0.107488	0.000165916	0.000165916
2	chr10:48914402:A:C	48914402	NA,C	NA,A	NA,1	NA,-inf	NA,inf	NA,0.144665	0.000165673	0.000165673
2	chr10:49111995:G:A	49111995	NA,A	NA,G	NA,1	NA,-inf	NA,inf	NA,0.105191	0.000165648	0.000165648
2	chr10:48930886:T:G	48930886	NA,G	NA,T	NA,1	NA,-inf	NA,inf	NA,0.152128	0.000165599	0.000165599
2	chr10:49399318:G:A	49399318	NA,A	NA,G	NA,1	NA,-inf	NA,inf	NA,0.161786	0.000165583	0.000165584
2	chr10:48989652:C:T	48989652	NA,T	NA,C	NA,1	NA,inf	NA,inf	NA,0.146328	0.000165564	0.000165564
2	chr10:48893246:A:G	48893246	NA,G	NA,A	NA,1	NA,inf	NA,inf	NA,0.149891	0.000165564	0.000165564
2	chr10:48684899:G:A	48684899	NA,A	NA,G	NA,1	NA,-inf	NA,inf	NA,0.157232	0.000165511	0.000165511
2	chr10:48884088:T:G	48884088	NA,G	NA,T	NA,1	NA,-inf	NA,inf	NA,0.168982	0.000165509	0.00016551
2	chr10:48797789:A:G	48797789	NA,G	NA,A	NA,1	NA,inf	NA,inf	NA,0.133526	0.000165489	0.000165489
2	chr10:48594894:C:T	48594894	NA,T	NA,C	NA,1	NA,-inf	NA,inf	NA,0.163767	0.000165487	0.000165487
2	chr10:49189989:A:C	49189989	NA,C	NA,A	NA,1	NA,-inf	NA,inf	NA,0.160016	0.000165357	0.000165357
2	chr10:49114639:G:A	49114639	NA,A	NA,G	NA,1	NA,-inf	NA,inf	NA,0.103545	0.000165352	0.000165353
2	chr10:49372441:G:A	49372441	NA,A	NA,G	NA,1	NA,inf	NA,inf	NA,0.149731	0.000165317	0.000165317
2	chr10:49333207:T:C	49333207	NA,C	NA,T	NA,1	NA,inf	NA,inf	NA,0.173251	0.000165274	0.000165274
2	chr10:49010517:C:T	49010517	NA,T	NA,C	NA,1	NA,inf	NA,inf	NA,0.146607	0.000165269	0.000165269
2	chr10:48985775:G:A	48985775	NA,A	NA,G	NA,1	NA,inf	NA,inf	NA,0.148797	0.000165253	0.000165253
2	chr10:49408969:G:A	49408969	NA,A	NA,G	NA,1	NA,inf	NA,inf	NA,0.148168	0.000165251	0.000165251
2	chr10:49117615:G:A	49117615	A,A	G,G	1,1	inf,inf	inf,inf	4.69706,1.36399	0.000165156	0.000165738
2	chr10:49382832:A:G	49382832	NA,G	NA,A	NA,1	NA,-inf	NA,inf	NA,0.158664	0.000165147	0.000165147
2	chr10:49176502:C:T	49176502	T,T	C,C	1,1	-inf,-inf	inf,inf	2.95112,0.979304	0.000165135	0.000165141
2	chr10:48726301:T:C	48726301	NA,C	NA,T	NA,1	NA,inf	NA,inf	NA,0.159123	0.000165107	0.000165107
2	chr10:48643540:C:T	48643540	NA,T	NA,C	NA,1	NA,inf	NA,inf	NA,0.145286	0.00016506	0.00016506
2	chr10:49230320:C:T	49230320	NA,T	NA,C	NA,1	NA,-inf	NA,inf	NA,0.151368	0.000165056	0.000165056
2	chr10:49282842:T:C	49282842	NA,C	NA,T	NA,1	NA,inf	NA,inf	NA,0.146267	0.000165006	0.000165006
2	chr10:48949525:A:G	48949525	NA,G	NA,A	NA,1	NA,-inf	NA,inf	NA,0.155812	0.000164999	0.000164999
2	chr10:48944430:G:A	48944430	NA,A	NA,G	NA,1	NA,-inf	NA,inf	NA,0.155771	0.000164994	0.000164994
2	chr10:48952638:G:A	48952638	NA,A	NA,G	NA,1	NA,-inf	NA,inf	NA,0.155771	0.000164994	0.000164994
2	chr10:48895027:A:G	48895027	NA,G	NA,A	NA,1	NA,inf	NA,inf	NA,0.132746	0.000164976	0.000164976
2	chr10:48951457:C:CA	48951457	NA,CA	NA,C	NA,1	NA,-inf	NA,inf	NA,0.155463	0.000164956	0.000164956
2	chr10:48869792:T:C	48869792	NA,C	NA,T	NA,1	NA,inf	NA,inf	NA,0.14769	0.00016493	0.00016493
2	chr10:48749274:C:G	48749274	NA,G	NA,C	NA,1	NA,inf	NA,inf	NA,0.137558	0.000164877	0.000164877
2	chr10:49506320:G:A	49506320	NA,A	NA,G	NA,1	NA,inf	NA,inf	NA,0.146729	0.000164875	0.000164875
2	chr10:49354969:A:G	49354969	NA,G	NA,A	NA,1	NA,-inf	NA,inf	NA,0.135817	0.000164854	0.000164854
2	chr10:48590559:C:A	48590559	NA,A	NA,C	NA,1	NA,-inf	NA,inf	NA,0.154236	0.000164848	0.000164848
2	chr10:49439459:G:A	49439459	NA,A	NA,G	NA,1	NA,inf	NA,inf	NA,0.144121	0.000164848	0.000164848
2	chr10:48734992:T:C	48734992	NA,C	NA,T	NA,1	NA,inf	NA,inf	NA,0.157858	0.000164842	0.000164842
2	chr10:48903742:G:A	48903742	NA,A	NA,G	NA,1	NA,-inf	NA,inf	NA,0.162039	0.000164753	0.000164753
2	chr10:49353839:C:T	49353839	NA,T	NA,C	NA,1	NA,-inf	NA,inf	NA,0.152737	0.000164723	0.000164723
2	chr10:48717471:C:T	48717471	NA,T	NA,C	NA,1	NA,inf	NA,inf	NA,0.147974	0.000164716	0.000164716
2	chr10:48643449:T:C	48643449	NA,C	NA,T	NA,1	NA,-inf	NA,inf	NA,0.165465	0.000164704	0.000164704
2	chr10:49453925:G:T	49453925	NA,T	NA,G	NA,1	NA,inf	NA,inf	NA,0.141923	0.000164703	0.000164703
2	chr10:49032909:G:A	49032909	NA,A	NA,G	NA,1	NA,inf	NA,inf	NA,0.139732	0.000164668	0.000164668
2	chr10:49266614:T:G	49266614	NA,G	NA,T	NA,1	NA,-inf	NA,inf	NA,0.134492	0.000164666	0.000164666
2	chr10:48680878:A:C	48680878	NA,C	NA,A	NA,1	NA,-inf	NA,inf	NA,0.155153	0.000164607	0.000164607
2	chr10:49005013:G:A	49005013	NA,A	NA,G	NA,1	NA,inf	NA,inf	NA,0.132661	0.000164603	0.000164603
2	chr10:48816591:A:T	48816591	NA,T	NA,A	NA,1	NA,inf	NA,inf	NA,0.145767	0.000164558	0.000164558
2	chr10:48752881:T:C	48752881	NA,C	NA,T	NA,1	NA,-inf	NA,inf	NA,0.153176	0.000164525	0.000164525
2	chr10:48756137:T:C	48756137	NA,C	NA,T	NA,1	NA,-inf	NA,inf	NA,0.152856	0.000164486	0.000164486
2	chr10:48641664:A:G	48641664	NA,G	NA,A	NA,1	NA,-inf	NA,inf	NA,0.163491	0.000164463	0.000164464
2	chr10:49179016:A:T	49179016	T,NA	A,NA	1,NA	inf,NA	inf,NA	0.473396,NA	0.000164438	0.000164438
2	chr10:48887833:AT:A	48887833	NA,A	NA,AT	NA,1	NA,-inf	NA,inf	NA,0.160169	0.000164425	0.000164425
2	chr10:49224058:T:C	49224058	NA,C	NA,T	NA,1	NA,-inf	NA,inf	NA,0.149429	0.000164374	0.000164374
2	chr10:48999227:T:C	48999227	NA,C	NA,T	NA,1	NA,inf	NA,inf	NA,0.136642	0.000164365	0.000164365
2	chr10:48675639:A:G	48675639	NA,G	NA,A	NA,1	NA,-inf	NA,inf	NA,0.152486	0.000164342	0.000164343
2	chr10:48938303:A:G	48938303	NA,G	NA,A	NA,1	NA,inf	NA,inf	NA,0.165214	0.000164331	0.000164332
2	chr10:49112847:C:A	49112847	NA,A	NA,C	NA,1	NA,-inf	NA,inf	NA,0.15602	0.000164326	0.000164326
2	chr10:48721239:T:A	48721239	NA,A	NA,T	NA,1	NA,inf	NA,inf	NA,0.143911	0.00016428	0.00016428
2	chr10:49176622:G:C	49176622	NA,C	NA,G	NA,1	NA,-inf	NA,inf	NA,0.155823	0.000164273	0.000164273
2	chr10:48977300:C:T	48977300	NA,T	NA,C	NA,1	NA,inf	NA,inf	NA,0.134202	0.000164255	0.000164255
2	chr10:48601160:G:A	48601160	NA,A	NA,G	NA,1	NA,-inf	NA,inf	NA,0.158554	0.000164253	0.000164253
2	chr10:48847568:T:C	48847568	NA,C	NA,T	NA,1	NA,-inf	NA,inf	NA,0.169682	0.000164252	0.000164252
2	chr10:49187298:G:A	49187298	NA,A	NA,G	NA,1	NA,-inf	NA,inf	NA,0.143548	0.000164176	0.000164176
2	chr10:49071994:C:T	49071994	NA,T	NA,C	NA,1	NA,-inf	NA,inf	NA,0.174108	0.000164161	0.000164161
2	chr10:48949239:T:C	48949239	NA,C	NA,T	NA,1	NA,-inf	NA,inf	NA,0.150828	0.000164151	0.000164151
2	chr10:49196016:A:G	49196016	NA,G	NA,A	NA,1	NA,inf	NA,inf	NA,0.180008	0.000164143	0.000164143
2	chr10:49021921:T:C	49021921	NA,C	NA,T	NA,1	NA,-inf	NA,inf	NA,0.094155	0.000164139	0.000164139
2	chr10:49436308:C:A	49436308	NA,A	NA,C	NA,1	NA,inf	NA,inf	NA,0.140469	0.000164128	0.000164128
2	chr10:48912521:A:G	48912521	NA,G	NA,A	NA,1	NA,-inf	NA,inf	NA,0.146694	0.000164121	0.000164121
2	chr10:48645765:C:T	48645765	NA,T	NA,C	NA,1	NA,-inf	NA,inf	NA,0.160509	0.000164118	0.000164118
2	chr10:49192547:G:A	49192547	NA,A	NA,G	NA,1	NA,inf	NA,inf	NA,0.180856	0.000164099	0.000164099
2	chr10:48951628:A:AG	48951628	NA,AG	NA,A	NA,1	NA,-inf	NA,inf	NA,0.148234	0.000164076	0.000164076
2	chr10:48761672:G:A	48761672	NA,A	NA,G	NA,1	NA,-inf	NA,inf	NA,0.144997	0.000164047	0.000164047
2	chr10:49347981:T:C	49347981	NA,C	NA,T	NA,1	NA,inf	NA,inf	NA,0.135089	0.000164046	0.000164046
2	chr10:48927878:A:G	48927878	NA,G	NA,A	NA,1	NA,-inf	NA,inf	NA,0.123137	0.00016403	0.00016403
2	chr10:48835218:A:G	48835218	NA,G	NA,A	NA,1	NA,-inf	NA,inf	NA,0.154628	0.00016398	0.00016398
2	chr10:49069213:G:A	49069213	NA,A	NA,G	NA,1	NA,-inf	NA,inf	NA,0.149377	0.000163955	0.000163955
2	chr10:48810785:T:A	48810785	NA,A	NA,T	NA,1	NA,-inf	NA,inf	NA,0.14976	0.000163933	0.000163933
2	chr10:49187095:T:C	49187095	NA,C	NA,T	NA,1	NA,-inf	NA,inf	NA,0.141498	0.000163931	0.000163931
2	chr10:49173422:A:G	49173422	NA,G	NA,A	NA,1	NA,-inf	NA,inf	NA,0.144899	0.000163915	0.000163915
2	chr10:49094135:G:A	49094135	NA,A	NA,G	NA,1	NA,inf	NA,inf	NA,0.133552	0.000163903	0.000163903
2	chr10:49263856:A:C	49263856	NA,C	NA,A	NA,1	NA,-inf	NA,inf	NA,0.12825	0.000163899	0.000163899
2	chr10:48716249:G:A	48716249	NA,A	NA,G	NA,1	NA,-inf	NA,inf	NA,0.147638	0.000163848	0.000163849
2	chr10:48805184:A:C	48805184	NA,C	NA,A	NA,1	NA,inf	NA,inf	NA,0.118629	0.000163638	0.000163638
2	chr10:48969807:C:T	48969807	NA,T	NA,C	NA,1	NA,inf	NA,inf	NA,0.12876	0.000163581	0.000163581
2	chr10:48740605:G:T	48740605	NA,T	NA,G	NA,1	NA,inf	NA,inf	NA,0.126612	0.00016356	0.00016356
2	chr10:49111883:C:T	49111883	NA,T	NA,C	NA,1	NA,-inf	NA,inf	NA,0.174083	0.000163523	0.000163523
2	chr10:49015020:A:G	49015020	NA,G	NA,A	NA,1	NA,inf	NA,inf	NA,0.132191	0.000163508	0.000163508
2	chr10:49040495:G:A	49040495	NA,A	NA,G	NA,1	NA,-inf	NA,inf	NA,0.158601	0.000163497	0.000163497
2	chr10:49031200:C:G	49031200	NA,G	NA,C	NA,1	NA,-inf	NA,inf	NA,0.086194	0.000163491	0.000163491
2	chr10:49257757:C:T	49257757	NA,T	NA,C	NA,1	NA,inf	NA,inf	NA,0.130284	0.000163471	0.000163471
2	chr10:48822072:A:G	48822072	G,G	A,A	1,1	-inf,-inf	inf,inf	0.681061,1.08026	0.000163464	0.000163464
2	chr10:49409575:C:A	49409575	A,NA	C,NA	1,NA	inf,NA	inf,NA	1.22235,NA	0.000163457	0.000163457
2	chr10:49207992:A:G	49207992	NA,G	NA,A	NA,1	NA,-inf	NA,inf	NA,0.137772	0.000163425	0.000163425
2	chr10:48908675:A:C	48908675	NA,C	NA,A	NA,1	NA,-inf	NA,inf	NA,0.156408	0.000163425	0.000163425
2	chr10:49358980:G:A	49358980	NA,A	NA,G	NA,1	NA,-inf	NA,inf	NA,0.131045	0.000163399	0.0001634
2	chr10:49362003:C:T	49362003	NA,T	NA,C	NA,1	NA,-inf	NA,inf	NA,0.130835	0.000163374	0.000163374
2	chr10:49334944:A:G	49334944	NA,G	NA,A	NA,1	NA,-inf	NA,inf	NA,0.14235	0.000163339	0.000163339
2	chr10:49063627:G:C	49063627	NA,C	NA,G	NA,1	NA,-inf	NA,inf	NA,0.146427	0.000163333	0.000163333
2	chr10:48890295:G:A	48890295	NA,A	NA,G	NA,1	NA,inf	NA,inf	NA,0.131078	0.000163329	0.00016333
2	chr10:49377213:G:A	49377213	NA,A	NA,G	NA,1	NA,inf	NA,inf	NA,0.133029	0.000163324	0.000163324
2	chr10:48920087:C:A	48920087	NA,A	NA,C	NA,1	NA,-inf	NA,inf	NA,0.141849	0.000163288	0.000163288
2	chr10:48955337:G:A	48955337	NA,A	NA,G	NA,1	NA,-inf	NA,inf	NA,0.146066	0.000163257	0.000163257
2	chr10:49403280:T:C	49403280	NA,C	NA,T	NA,1	NA,-inf	NA,inf	NA,0.142359	0.000163254	0.000163254
2	chr10:48784760:T:C	48784760	NA,C	NA,T	NA,1	NA,inf	NA,inf	NA,0.115521	0.000163239	0.000163239
2	chr10:49242818:G:A	49242818	NA,A	NA,G	NA,1	NA,inf	NA,inf	NA,0.127889	0.000163214	0.000163214
2	chr10:48874294:C:T	48874294	NA,T	NA,C	NA,1	NA,inf	NA,inf	NA,0.12967	0.000163204	0.000163204
2	chr10:48699547:A:C	48699547	NA,C	NA,A	NA,1	NA,inf	NA,inf	NA,0.129721	0.000163178	0.000163178
2	chr10:48838342:G:A	48838342	NA,A	NA,G	NA,1	NA,-inf	NA,inf	NA,0.136012	0.000163154	0.000163154
2	chr10:48788743:T:A	48788743	NA,A	NA,T	NA,1	NA,inf	NA,inf	NA,0.114598	0.000163133	0.000163133
2	chr10:48870926:G:T	48870926	NA,T	NA,G	NA,1	NA,-inf	NA,inf	NA,0.142234	0.000163094	0.000163094
2	chr10:48787338:T:C	48787338	NA,C	NA,T	NA,1	NA,inf	NA,inf	NA,0.11412	0.000163076	0.000163076
2	chr10:49435283:G:A	49435283	NA,A	NA,G	NA,1	NA,inf	NA,inf	NA,0.134663	0.000163054	0.000163054
2	chr10:49048209:A:G	49048209	NA,G	NA,A	NA,1	NA,-inf	NA,inf	NA,0.143889	0.000163047	0.000163047
2	chr10:48717889:G:A	48717889	NA,A	NA,G	NA,1	NA,-inf	NA,inf	NA,0.145865	0.000163023	0.000163023
2	chr10:49285296:C:T	49285296	NA,T	NA,C	NA,1	NA,inf	NA,inf	NA,0.123569	0.000163002	0.000163002
2	chr10:49251277:A:G	49251277	NA,G	NA,A	NA,1	NA,-inf	NA,inf	NA,0.141386	0.000162986	0.000162986
2	chr10:49055232:C:A	49055232	NA,A	NA,C	NA,1	NA,-inf	NA,inf	NA,0.143334	0.000162984	0.000162984
2	chr10:49336827:A:C	49336827	NA,C	NA,A	NA,1	NA,inf	NA,inf	NA,0.153078	0.00016296	0.00016296
2	chr10:48881190:G:GC	48881190	NA,GC	NA,G	NA,1	NA,inf	NA,inf	NA,0.122548	0.000162944	0.000162944
2	chr10:49344702:A:C	49344702	NA,C	NA,A	NA,1	NA,-inf	NA,inf	NA,0.123555	0.000162922	0.000162922
2	chr10:48727237:C:A	48727237	NA,A	NA,C	NA,1	NA,-inf	NA,inf	NA,0.146971	0.000162901	0.000162901
2	chr10:49163596:C:G	49163596	NA,G	NA,C	NA,1	NA,inf	NA,inf	NA,0.124525	0.000162877	0.000162877
2	chr10:48949478:T:C	48949478	NA,C	NA,T	NA,1	NA,-inf	NA,inf	NA,0.139984	0.00016285	0.00016285
2	chr10:49246223:T:G	49246223	NA,G	NA,T	NA,1	NA,inf	NA,inf	NA,0.121193	0.000162848	0.000162848
2	chr10:48714953:G:A	48714953	NA,A	NA,G	NA,1	NA,-inf	NA,inf	NA,0.122902	0.000162834	0.000162835
2	chr10:48771589:CT:C	48771589	NA,C	NA,CT	NA,1	NA,inf	NA,inf	NA,0.138615	0.000162816	0.000162816
2	chr10:49098778:C:T	49098778	NA,T	NA,C	NA,1	NA,inf	NA,inf	NA,0.116495	0.000162809	0.000162809
2	chr10:49086217:C:T	49086217	NA,T	NA,C	NA,1	NA,inf	NA,inf	NA,0.123743	0.00016278	0.00016278
2	chr10:48771737:T:A	48771737	NA,A	NA,T	NA,1	NA,inf	NA,inf	NA,0.111449	0.000162779	0.000162779
2	chr10:48896554:C:A	48896554	NA,A	NA,C	NA,1	NA,-inf	NA,inf	NA,0.145212	0.000162772	0.000162772
2	chr10:48879960:C:T	48879960	NA,T	NA,C	NA,1	NA,inf	NA,inf	NA,0.117905	0.000162767	0.000162768
2	chr10:48798043:G:A	48798043	NA,A	NA,G	NA,1	NA,inf	NA,inf	NA,0.111321	0.000162753	0.000162753
2	chr10:48786004:T:C	48786004	NA,C	NA,T	NA,1	NA,inf	NA,inf	NA,0.111312	0.000162748	0.000162748
2	chr10:49546624:A:G	49546624	NA,G	NA,A	NA,1	NA,-inf	NA,inf	NA,0.135094	0.000162689	0.000162689
2	chr10:49198240:A:G	49198240	NA,G	NA,A	NA,1	NA,-inf	NA,inf	NA,0.130676	0.000162678	0.000162678
2	chr10:49190651:C:G	49190651	NA,G	NA,C	NA,1	NA,-inf	NA,inf	NA,0.13033	0.000162654	0.000162654
2	chr10:49262206:C:T	49262206	NA,T	NA,C	NA,1	NA,-inf	NA,inf	NA,0.117488	0.000162644	0.000162644
2	chr10:48756958:G:A	48756958	NA,A	NA,G	NA,1	NA,-inf	NA,inf	NA,0.138178	0.000162633	0.000162633
2	chr10:49452087:G:A	49452087	NA,A	NA,G	NA,1	NA,inf	NA,inf	NA,0.124113	0.0001626	0.0001626
2	chr10:49434756:T:C	49434756	NA,C	NA,T	NA,1	NA,inf	NA,inf	NA,0.126778	0.00016254	0.00016254
2	chr10:48733762:C:A	48733762	NA,A	NA,C	NA,1	NA,inf	NA,inf	NA,0.137849	0.000162533	0.000162533
2	chr10:48795554:G:A	48795554	A,NA	G,NA	1,NA	-inf,NA	inf,NA	0.661972,NA	0.000162532	0.000162532
2	chr10:48974153:A:G	48974153	NA,G	NA,A	NA,1	NA,-inf	NA,inf	NA,0.142197	0.000162508	0.000162508
2	chr10:49223737:A:T	49223737	NA,T	NA,A	NA,1	NA,-inf	NA,inf	NA,0.138027	0.000162475	0.000162476
2	chr10:48734043:T:A	48734043	NA,A	NA,T	NA,1	NA,inf	NA,inf	NA,0.13729	0.000162472	0.000162472
2	chr10:48752402:G:C	48752402	NA,C	NA,G	NA,1	NA,-inf	NA,inf	NA,0.13717	0.000162465	0.000162465
2	chr10:49199426:G:A	49199426	NA,A	NA,G	NA,1	NA,inf	NA,inf	NA,0.125767	0.000162451	0.000162451
2	chr10:48992698:T:A	48992698	NA,A	NA,T	NA,1	NA,inf	NA,inf	NA,0.119726	0.000162433	0.000162434
2	chr10:48994139:A:C	48994139	NA,C	NA,A	NA,1	NA,inf	NA,inf	NA,0.119427	0.000162405	0.000162405
2	chr10:48897242:C:T	48897242	NA,T	NA,C	NA,1	NA,inf	NA,inf	NA,0.120516	0.000162382	0.000162382
2	chr10:48948315:A:C	48948315	NA,C	NA,A	NA,1	NA,-inf	NA,inf	NA,0.135653	0.000162372	0.000162372
2	chr10:48954668:AC:A	48954668	NA,A	NA,AC	NA,1	NA,inf	NA,inf	NA,0.119095	0.000162364	0.000162364
2	chr10:48594891:C:A	48594891	NA,A	NA,C	NA,1	NA,-inf	NA,inf	NA,0.13697	0.000162363	0.000162363
2	chr10:48798704:A:G	48798704	NA,G	NA,A	NA,1	NA,inf	NA,inf	NA,0.107915	0.000162361	0.000162361
2	chr10:48992043:C:A	48992043	NA,A	NA,C	NA,1	NA,inf	NA,inf	NA,0.141036	0.000162325	0.000162325
2	chr10:49222150:C:T	49222150	NA,T	NA,C	NA,1	NA,inf	NA,inf	NA,0.124108	0.000162311	0.000162311
2	chr10:49190396:C:T	49190396	NA,T	NA,C	NA,1	NA,-inf	NA,inf	NA,0.127163	0.0001623	0.0001623
2	chr10:49221816:C:T	49221816	NA,T	NA,C	NA,1	NA,inf	NA,inf	NA,0.124221	0.000162298	0.000162298
2	chr10:49452235:C:T	49452235	NA,T	NA,C	NA,1	NA,inf	NA,inf	NA,0.125968	0.000162293	0.000162293
2	chr10:48625790:G:T	48625790	NA,T	NA,G	NA,1	NA,inf	NA,inf	NA,0.12394	0.000162248	0.000162248
2	chr10:49104685:G:A	49104685	NA,A	NA,G	NA,1	NA,-inf	NA,inf	NA,0.163285	0.000162241	0.000162241
2	chr10:49011457:G:A	49011457	NA,A	NA,G	NA,1	NA,inf	NA,inf	NA,0.135274	0.000162239	0.000162239
2	chr10:49453507:C:T	49453507	NA,T	NA,C	NA,1	NA,inf	NA,inf	NA,0.125207	0.00016221	0.00016221
2	chr10:48928931:G:C	48928931	NA,C	NA,G	NA,1	NA,-inf	NA,inf	NA,0.107393	0.000162188	0.000162188
2	chr10:48909140:A:T	48909140	NA,T	NA,A	NA,1	NA,-inf	NA,inf	NA,0.129364	0.000162152	0.000162152
2	chr10:48794235:G:A	48794235	NA,A	NA,G	NA,1	NA,inf	NA,inf	NA,0.106054	0.000162151	0.000162151
2	chr10:49410926:C:T	49410926	NA,T	NA,C	NA,1	NA,inf	NA,inf	NA,0.121699	0.000162134	0.000162135
2	chr10:48819208:G:T	48819208	NA,T	NA,G	NA,1	NA,inf	NA,inf	NA,0.118527	0.000162114	0.000162114
2	chr10:49209385:C:T	49209385	NA,T	NA,C	NA,1	NA,-inf	NA,inf	NA,0.129193	0.000162107	0.000162107
2	chr10:48945666:T:A	48945666	NA,A	NA,T	NA,1	NA,inf	NA,inf	NA,0.118193	0.000162082	0.000162082
2	chr10:49340392:T:C	49340392	NA,C	NA,T	NA,1	NA,inf	NA,inf	NA,0.145451	0.000162068	0.000162068
2	chr10:49381326:C:T	49381326	T,T	C,C	1,1	-inf,inf	inf,inf	0.0413923,1.35161	0.000162057	0.000162057
2	chr10:48660434:G:T	48660434	NA,T	NA,G	NA,1	NA,inf	NA,inf	NA,0.121616	0.000162051	0.000162052
2	chr10:49428839:G:A	49428839	NA,A	NA,G	NA,1	NA,inf	NA,inf	NA,0.119498	0.000162041	0.000162041
2	chr10:48905013:C:T	48905013	NA,T	NA,C	NA,1	NA,-inf	NA,inf	NA,0.138109	0.000162041	0.000162041
2	chr10:48898834:G:A	48898834	NA,A	NA,G	NA,1	NA,-inf	NA,inf	NA,0.140603	0.00016203	0.00016203
2	chr10:49023509:T:C	49023509	NA,C	NA,T	NA,1	NA,inf	NA,inf	NA,0.118169	0.000162013	0.000162013
2	chr10:49413721:C:T	49413721	NA,T	NA,C	NA,1	NA,inf	NA,inf	NA,0.12328	0.000162007	0.000162007
2	chr10:48955427:C:T	48955427	NA,T	NA,C	NA,1	NA,-inf	NA,inf	NA,0.117879	0.000161949	0.000161949
2	chr10:49100072:AAGAGATATTATC:A	49100072	NA,A	NA,AAGAGATATTATC	NA,1	NA,-inf	NA,inf	NA,0.160126	0.00016192	0.00016192
2	chr10:48735428:A:G	48735428	NA,G	NA,A	NA,1	NA,inf	NA,inf	NA,0.120811	0.000161916	0.000161916
2	chr10:49174899:A:G	49174899	NA,G	NA,A	NA,1	NA,-inf	NA,inf	NA,0.125705	0.000161888	0.000161888
2	chr10:48980346:C:T	48980346	NA,T	NA,C	NA,1	NA,inf	NA,inf	NA,0.105353	0.000161876	0.000161877
2	chr10:49454053:C:T	49454053	NA,T	NA,C	NA,1	NA,inf	NA,inf	NA,0.117419	0.000161855	0.000161855
2	chr10:49452585:G:A	49452585	NA,A	NA,G	NA,1	NA,inf	NA,inf	NA,0.117307	0.00016185	0.00016185
2	chr10:48927789:A:G	48927789	NA,G	NA,A	NA,1	NA,inf	NA,inf	NA,0.11851	0.000161841	0.000161841
2	chr10:49277209:T:C	49277209	NA,C	NA,T	NA,1	NA,inf	NA,inf	NA,0.131129	0.000161787	0.000161787
2	chr10:49334047:A:G	49334047	NA,G	NA,A	NA,1	NA,-inf	NA,inf	NA,0.11053	0.000161693	0.000161693
2	chr10:48849732:A:G	48849732	NA,G	NA,A	NA,1	NA,inf	NA,inf	NA,0.121326	0.000161689	0.000161689
2	chr10:48779569:G:A	48779569	NA,A	NA,G	NA,1	NA,inf	NA,inf	NA,0.101439	0.000161669	0.000161669
2	chr10:49102996:G:A	49102996	NA,A	NA,G	NA,1	NA,-inf	NA,inf	NA,0.131205	0.000161666	0.000161667
2	chr10:49128734:C:T	49128734	NA,T	NA,C	NA,1	NA,-inf	NA,inf	NA,0.0755244	0.00016165	0.00016165
2	chr10:49083806:G:A	49083806	NA,A	NA,G	NA,1	NA,inf	NA,inf	NA,0.11339	0.000161639	0.000161639
2	chr10:48728641:A:T	48728641	NA,T	NA,A	NA,1	NA,-inf	NA,inf	NA,0.13022	0.000161637	0.000161637
2	chr10:49349288:G:C	49349288	NA,C	NA,G	NA,1	NA,-inf	NA,inf	NA,0.123869	0.000161635	0.000161636
2	chr10:49120590:A:G	49120590	G,G	A,A	1,1	inf,inf	inf,inf	4.73453,1.34259	0.00016163	0.000162238
2	chr10:48987546:A:G	48987546	NA,G	NA,A	NA,1	NA,-inf	NA,inf	NA,0.123831	0.000161629	0.000161629
2	chr10:48914564:C:T	48914564	NA,T	NA,C	NA,1	NA,-inf	NA,inf	NA,0.115236	0.00016162	0.00016162
2	chr10:49133728:T:C	49133728	NA,C	NA,T	NA,1	NA,inf	NA,inf	NA,0.110359	0.000161573	0.000161573
2	chr10:48597171:T:C	48597171	NA,C	NA,T	NA,1	NA,inf	NA,inf	NA,0.159493	0.000161562	0.000161562
2	chr10:49024195:CT:C	49024195	NA,C	NA,CT	NA,1	NA,-inf	NA,inf	NA,0.0800127	0.00016156	0.00016156
2	chr10:49011531:G:A	49011531	NA,A	NA,G	NA,1	NA,-inf	NA,inf	NA,0.135047	0.00016155	0.00016155
2	chr10:49422927:G:A	49422927	NA,A	NA,G	NA,1	NA,inf	NA,inf	NA,0.118533	0.000161513	0.000161513
2	chr10:49418084:A:G	49418084	NA,G	NA,A	NA,1	NA,inf	NA,inf	NA,0.118195	0.000161478	0.000161478
2	chr10:49211235:G:A	49211235	NA,A	NA,G	NA,1	NA,inf	NA,inf	NA,0.113358	0.000161475	0.000161475
2	chr10:49085269:C:T	49085269	NA,T	NA,C	NA,1	NA,-inf	NA,inf	NA,0.129149	0.00016145	0.00016145
2	chr10:49423358:A:G	49423358	NA,G	NA,A	NA,1	NA,inf	NA,inf	NA,0.11778	0.000161435	0.000161435
2	chr10:48988604:C:T	48988604	NA,T	NA,C	NA,1	NA,-inf	NA,inf	NA,0.126843	0.000161435	0.000161435
2	chr10:49265150:A:G	49265150	NA,G	NA,A	NA,1	NA,inf	NA,inf	NA,0.127425	0.000161425	0.000161425
2	chr10:49355413:T:C	49355413	NA,C	NA,T	NA,1	NA,inf	NA,inf	NA,0.136116	0.000161424	0.000161424
2	chr10:48913470:G:A	48913470	NA,A	NA,G	NA,1	NA,-inf	NA,inf	NA,0.137354	0.000161392	0.000161392
2	chr10:48586436:A:G	48586436	G,G	A,A	1,1	inf,inf	inf,inf	0.98317,0.285422	0.000161381	0.000161381
2	chr10:48957213:G:A	48957213	NA,A	NA,G	NA,1	NA,-inf	NA,inf	NA,0.129968	0.000161353	0.000161353
2	chr10:49437282:G:A	49437282	NA,A	NA,G	NA,1	NA,-inf	NA,inf	NA,0.127181	0.000161325	0.000161325
2	chr10:48601464:A:G	48601464	NA,G	NA,A	NA,1	NA,-inf	NA,inf	NA,0.126327	0.000161238	0.000161238
2	chr10:49222493:C:G	49222493	NA,G	NA,C	NA,1	NA,-inf	NA,inf	NA,0.115262	0.000161209	0.00016121
2	chr10:48710016:C:T	48710016	NA,T	NA,C	NA,1	NA,-inf	NA,inf	NA,0.123312	0.000161196	0.000161196
2	chr10:48997037:C:G	48997037	NA,G	NA,C	NA,1	NA,inf	NA,inf	NA,0.108092	0.00016118	0.00016118
2	chr10:49101930:T:A	49101930	NA,A	NA,T	NA,1	NA,-inf	NA,inf	NA,0.152181	0.00016113	0.00016113
2	chr10:48857048:A:G	48857048	NA,G	NA,A	NA,1	NA,-inf	NA,inf	NA,0.124591	0.000161107	0.000161107
2	chr10:48895523:A:G	48895523	NA,G	NA,A	NA,1	NA,inf	NA,inf	NA,0.108431	0.000161089	0.000161089
2	chr10:48987650:G:C	48987650	NA,C	NA,G	NA,1	NA,inf	NA,inf	NA,0.108687	0.000161076	0.000161076
2	chr10:49525958:C:T	49525958	NA,T	NA,C	NA,1	NA,-inf	NA,inf	NA,0.127518	0.000161069	0.000161069
2	chr10:49038021:T:C	49038021	NA,C	NA,T	NA,1	NA,-inf	NA,inf	NA,0.125212	0.000161057	0.000161057
2	chr10:49202525:C:A	49202525	NA,A	NA,C	NA,1	NA,-inf	NA,inf	NA,0.115183	0.000161041	0.000161041
2	chr10:49302040:T:C	49302040	NA,C	NA,T	NA,1	NA,-inf	NA,inf	NA,0.124351	0.00016101	0.00016101
2	chr10:49280466:TA:T	49280466	NA,T	NA,TA	NA,1	NA,-inf	NA,inf	NA,0.127699	0.000160975	0.000160975
2	chr10:49011144:G:A	49011144	NA,A	NA,G	NA,1	NA,inf	NA,inf	NA,0.109772	0.000160944	0.000160944
2	chr10:48559060:C:T	48559060	NA,T	NA,C	NA,1	NA,inf	NA,inf	NA,0.110051	0.00016094	0.00016094
2	chr10:48936665:G:A	48936665	NA,A	NA,G	NA,1	NA,-inf	NA,inf	NA,0.121534	0.000160912	0.000160912
2	chr10:48763324:G:A	48763324	NA,A	NA,G	NA,1	NA,inf	NA,inf	NA,0.128403	0.000160909	0.000160909
2	chr10:49447635:T:C	49447635	NA,C	NA,T	NA,1	NA,inf	NA,inf	NA,0.103694	0.000160903	0.000160903
2	chr10:49443807:T:G	49443807	NA,G	NA,T	NA,1	NA,inf	NA,inf	NA,0.112441	0.000160889	0.000160889
2	chr10:49213129:C:G	49213129	NA,G	NA,C	NA,1	NA,inf	NA,inf	NA,0.141867	0.000160867	0.000160867
2	chr10:49330428:A:G	49330428	NA,G	NA,A	NA,1	NA,inf	NA,inf	NA,0.121766	0.00016083	0.00016083
2	chr10:48871971:T:G	48871971	NA,G	NA,T	NA,1	NA,inf	NA,inf	NA,0.111187	0.000160827	0.000160827
2	chr10:48874826:C:T	48874826	NA,T	NA,C	NA,1	NA,inf	NA,inf	NA,0.111018	0.000160807	0.000160807
2	chr10:49025524:C:T	49025524	NA,T	NA,C	NA,1	NA,-inf	NA,inf	NA,0.0654156	0.000160756	0.000160756
2	chr10:49429108:C:T	49429108	NA,T	NA,C	NA,1	NA,inf	NA,inf	NA,0.107121	0.000160742	0.000160742
2	chr10:49126619:A:G	49126619	NA,G	NA,A	NA,1	NA,-inf	NA,inf	NA,0.0672018	0.000160739	0.000160739
2	chr10:49426042:C:T	49426042	NA,T	NA,C	NA,1	NA,inf	NA,inf	NA,0.111113	0.000160732	0.000160732
2	chr10:49223561:G:C	49223561	NA,C	NA,G	NA,1	NA,-inf	NA,inf	NA,0.109972	0.00016067	0.00016067
2	chr10:48955575:TTGCCCCAGTTC:T	48955575	NA,T	NA,TTGCCCCAGTTC	NA,1	NA,inf	NA,inf	NA,0.105614	0.000160644	0.000160644
2	chr10:49218018:T:C	49218018	NA,C	NA,T	NA,1	NA,-inf	NA,inf	NA,0.107441	0.000160597	0.000160597
2	chr10:49278685:G:A	49278685	NA,A	NA,G	NA,1	NA,inf	NA,inf	NA,0.118788	0.000160541	0.000160542
2	chr10:48976625:T:C	48976625	NA,C	NA,T	NA,1	NA,inf	NA,inf	NA,0.100691	0.00016053	0.00016053
2	chr10:48823456:C:T	48823456	T,T	C,C	1,1	-inf,-inf	inf,inf	0.680566,1.07144	0.000160514	0.000160514
2	chr10:49201145:T:A	49201145	NA,A	NA,T	NA,1	NA,-inf	NA,inf	NA,0.115233	0.000160465	0.000160465
2	chr10:49272927:G:A	49272927	NA,A	NA,G	NA,1	NA,inf	NA,inf	NA,0.0992579	0.00016046	0.00016046
2	chr10:49421768:T:G	49421768	NA,G	NA,T	NA,1	NA,inf	NA,inf	NA,0.108032	0.000160451	0.000160451
2	chr10:48872568:C:G	48872568	NA,G	NA,C	NA,1	NA,inf	NA,inf	NA,0.107304	0.000160441	0.000160441
2	chr10:48762764:G:A	48762764	NA,A	NA,G	NA,1	NA,inf	NA,inf	NA,0.123519	0.000160425	0.000160425
2	chr10:48979645:G:A	48979645	NA,A	NA,G	NA,1	NA,inf	NA,inf	NA,0.106958	0.000160415	0.000160415
2	chr10:48754448:G:A	48754448	NA,A	NA,G	NA,1	NA,inf	NA,inf	NA,0.123136	0.000160402	0.000160402
2	chr10:48869481:A:G	48869481	NA,G	NA,A	NA,1	NA,-inf	NA,inf	NA,0.115931	0.000160373	0.000160373
2	chr10:48615773:G:A	48615773	NA,A	NA,G	NA,1	NA,inf	NA,inf	NA,0.105656	0.000160368	0.000160368
2	chr10:49179353:G:C	49179353	C,C	G,G	1,1	-inf,inf	inf,inf	0.714461,1.16477	0.00016036	0.000160361
2	chr10:49219165:A:G	49219165	NA,G	NA,A	NA,1	NA,-inf	NA,inf	NA,0.105159	0.000160354	0.000160354
2	chr10:48660664:G:A	48660664	NA,A	NA,G	NA,1	NA,inf	NA,inf	NA,0.104027	0.000160353	0.000160353
2	chr10:49180863:C:G	49180863	G,G	C,C	1,1	-inf,-inf	inf,inf	1.86764,1.23971	0.000160326	0.000160327
2	chr10:48762676:G:A	48762676	NA,A	NA,G	NA,1	NA,-inf	NA,inf	NA,0.115326	0.000160285	0.000160286
2	chr10:49451457:C:T	49451457	NA,T	NA,C	NA,1	NA,-inf	NA,inf	NA,0.115974	0.000160255	0.000160255
2	chr10:49424656:G:A	49424656	NA,A	NA,G	NA,1	NA,inf	NA,inf	NA,0.0976948	0.000160242	0.000160242
2	chr10:49362043:G:A	49362043	NA,A	NA,G	NA,1	NA,-inf	NA,inf	NA,0.111853	0.00016023	0.00016023
2	chr10:49393935:C:T	49393935	NA,T	NA,C	NA,1	NA,inf	NA,inf	NA,0.100479	0.000160169	0.000160169
2	chr10:48785250:A:T	48785250	NA,T	NA,A	NA,1	NA,-inf	NA,inf	NA,0.112297	0.00016016	0.00016016
2	chr10:48872576:G:T	48872576	NA,T	NA,G	NA,1	NA,inf	NA,inf	NA,0.104296	0.000160151	0.000160151
2	chr10:48704014:A:G	48704014	NA,G	NA,A	NA,1	NA,-inf	NA,inf	NA,0.115109	0.000160145	0.000160146
2	chr10:49424777:G:A	49424777	NA,A	NA,G	NA,1	NA,inf	NA,inf	NA,0.102168	0.000160141	0.000160142
2	chr10:49338570:G:A	49338570	NA,A	NA,G	NA,1	NA,inf	NA,inf	NA,0.0938502	0.000160088	0.000160088
2	chr10:49498848:G:A	49498848	NA,A	NA,G	NA,1	NA,-inf	NA,inf	NA,0.117245	0.000160071	0.000160072
2	chr10:49550398:G:A	49550398	NA,A	NA,G	NA,1	NA,-inf	NA,inf	NA,0.117785	0.000160062	0.000160062
2	chr10:48768632:A:G	48768632	NA,G	NA,A	NA,1	NA,-inf	NA,inf	NA,0.126382	0.000160025	0.000160025
2	chr10:48800344:G:A	48800344	NA,A	NA,G	NA,1	NA,-inf	NA,inf	NA,0.110448	0.000159978	0.000159978
2	chr10:48805630:A:G	48805630	NA,G	NA,A	NA,1	NA,-inf	NA,inf	NA,0.106424	0.000159977	0.000159977
2	chr10:49413033:G:A	49413033	NA,A	NA,G	NA,1	NA,-inf	NA,inf	NA,0.118445	0.000159965	0.000159965
2	chr10:49163458:G:C	49163458	NA,C	NA,G	NA,1	NA,inf	NA,inf	NA,0.10303	0.000159952	0.000159952
2	chr10:48664027:A:C	48664027	NA,C	NA,A	NA,1	NA,inf	NA,inf	NA,0.10054	0.000159917	0.000159917
2	chr10:48779449:C:T	48779449	NA,T	NA,C	NA,1	NA,-inf	NA,inf	NA,0.105612	0.000159903	0.000159903
2	chr10:48797918:C:T	48797918	NA,T	NA,C	NA,1	NA,-inf	NA,inf	NA,0.108938	0.000159886	0.000159886
2	chr10:48933893:A:G	48933893	NA,G	NA,A	NA,1	NA,-inf	NA,inf	NA,0.086481	0.000159882	0.000159882
2	chr10:48986948:G:A	48986948	NA,A	NA,G	NA,1	NA,-inf	NA,inf	NA,0.11565	0.000159871	0.000159871
2	chr10:49008953:G:T	49008953	NA,T	NA,G	NA,1	NA,inf	NA,inf	NA,0.0970301	0.000159869	0.000159869
2	chr10:48924729:T:G	48924729	NA,G	NA,T	NA,1	NA,inf	NA,inf	NA,0.0979475	0.000159865	0.000159865
2	chr10:48870098:A:G	48870098	NA,G	NA,A	NA,1	NA,-inf	NA,inf	NA,0.126356	0.000159796	0.000159796
2	chr10:48938292:T:C	48938292	NA,C	NA,T	NA,1	NA,inf	NA,inf	NA,0.116777	0.000159784	0.000159784
2	chr10:48804427:C:T	48804427	NA,T	NA,C	NA,1	NA,-inf	NA,inf	NA,0.107833	0.000159781	0.000159781
2	chr10:48727092:C:A	48727092	NA,A	NA,C	NA,1	NA,inf	NA,inf	NA,0.0959614	0.000159773	0.000159773
2	chr10:49225460:G:T	49225460	NA,T	NA,G	NA,1	NA,inf	NA,inf	NA,0.102964	0.000159737	0.000159737
2	chr10:48808479:C:T	48808479	NA,T	NA,C	NA,1	NA,-inf	NA,inf	NA,0.109328	0.000159729	0.000159729
2	chr10:48875259:C:T	48875259	NA,T	NA,C	NA,1	NA,inf	NA,inf	NA,0.0993032	0.000159682	0.000159682
2	chr10:48701892:G:A	48701892	NA,A	NA,G	NA,1	NA,-inf	NA,inf	NA,0.0926704	0.00015968	0.000159681
2	chr10:48708486:G:A	48708486	NA,A	NA,G	NA,1	NA,-inf	NA,inf	NA,0.108032	0.00015968	0.00015968
2	chr10:48975059:C:T	48975059	NA,T	NA,C	NA,1	NA,inf	NA,inf	NA,0.0914899	0.00015965	0.00015965
2	chr10:48821017:C:T	48821017	NA,T	NA,C	NA,1	NA,-inf	NA,inf	NA,0.104069	0.000159627	0.000159627
2	chr10:48973160:T:A	48973160	NA,A	NA,T	NA,1	NA,inf	NA,inf	NA,0.0907147	0.000159578	0.000159578
2	chr10:48819109:C:T	48819109	NA,T	NA,C	NA,1	NA,-inf	NA,inf	NA,0.103445	0.000159571	0.000159571
2	chr10:48971220:T:C	48971220	NA,C	NA,T	NA,1	NA,inf	NA,inf	NA,0.11034	0.000159536	0.000159536
2	chr10:48626534:C:T	48626534	NA,T	NA,C	NA,1	NA,inf	NA,inf	NA,0.0947414	0.00015952	0.00015952
2	chr10:49226442:A:G	49226442	NA,G	NA,A	NA,1	NA,inf	NA,inf	NA,0.100476	0.000159512	0.000159512
2	chr10:49251767:G:T	49251767	NA,T	NA,G	NA,1	NA,-inf	NA,inf	NA,0.112057	0.000159511	0.000159511
2	chr10:48878206:C:T	48878206	NA,T	NA,C	NA,1	NA,-inf	NA,inf	NA,0.106631	0.000159507	0.000159507
2	chr10:49376544:C:G	49376544	NA,G	NA,C	NA,1	NA,inf	NA,inf	NA,0.102644	0.00015948	0.00015948
2	chr10:49427432:G:A	49427432	NA,A	NA,G	NA,1	NA,inf	NA,inf	NA,0.096619	0.000159476	0.000159477
2	chr10:48814671:T:C	48814671	NA,C	NA,T	NA,1	NA,-inf	NA,inf	NA,0.10209	0.000159465	0.000159465
2	chr10:49316887:C:T	49316887	NA,T	NA,C	NA,1	NA,inf	NA,inf	NA,0.0953137	0.000159451	0.000159451
2	chr10:48624920:G:C	48624920	NA,C	NA,G	NA,1	NA,inf	NA,inf	NA,0.0935648	0.000159413	0.000159413
2	chr10:48739140:T:C	48739140	NA,C	NA,T	NA,1	NA,inf	NA,inf	NA,0.0870276	0.000159413	0.000159413
2	chr10:48933101:A:G	48933101	NA,G	NA,A	NA,1	NA,inf	NA,inf	NA,0.118008	0.000159361	0.000159362
2	chr10:49419074:C:T	49419074	NA,T	NA,C	NA,1	NA,inf	NA,inf	NA,0.0936121	0.000159349	0.000159349
2	chr10:48612085:T:C	48612085	NA,C	NA,T	NA,1	NA,-inf	NA,inf	NA,0.107001	0.000159327	0.000159327
2	chr10:49382087:C:T	49382087	NA,T	NA,C	NA,1	NA,inf	NA,inf	NA,0.101028	0.000159302	0.000159302
2	chr10:49438923:G:A	49438923	NA,A	NA,G	NA,1	NA,-inf	NA,inf	NA,0.105522	0.000159288	0.000159288
2	chr10:48871230:T:C	48871230	NA,C	NA,T	NA,1	NA,inf	NA,inf	NA,0.0939613	0.000159205	0.000159205
2	chr10:48628379:A:G	48628379	NA,G	NA,A	NA,1	NA,inf	NA,inf	NA,0.0861126	0.000159159	0.000159159
2	chr10:49162726:A:G	49162726	NA,G	NA,A	NA,1	NA,inf	NA,inf	NA,0.0885999	0.000159146	0.000159146
2	chr10:49224736:T:G	49224736	NA,G	NA,T	NA,1	NA,-inf	NA,inf	NA,0.0851053	0.000159133	0.000159133
2	chr10:49145735:G:A	49145735	NA,A	NA,G	NA,1	NA,-inf	NA,inf	NA,0.128364	0.000159099	0.000159099
2	chr10:48829878:G:A	48829878	NA,A	NA,G	NA,1	NA,-inf	NA,inf	NA,0.10237	0.000159093	0.000159094
2	chr10:48999964:T:C	48999964	NA,C	NA,T	NA,1	NA,inf	NA,inf	NA,0.0905802	0.000159084	0.000159084
2	chr10:48945464:A:G	48945464	NA,G	NA,A	NA,1	NA,-inf	NA,inf	NA,0.0794131	0.000159084	0.000159084
2	chr10:48779876:C:G	48779876	NA,G	NA,C	NA,1	NA,-inf	NA,inf	NA,0.114851	0.000159077	0.000159077
2	chr10:49309938:A:C	49309938	NA,C	NA,A	NA,1	NA,-inf	NA,inf	NA,0.108124	0.000159048	0.000159048
2	chr10:49218293:G:A	49218293	NA,A	NA,G	NA,1	NA,inf	NA,inf	NA,0.0867606	0.000159019	0.000159019
2	chr10:49129437:C:A	49129437	NA,A	NA,C	NA,1	NA,-inf	NA,inf	NA,0.127049	0.000158998	0.000158999
2	chr10:49492142:G:T	49492142	NA,T	NA,G	NA,1	NA,-inf	NA,inf	NA,0.0964157	0.000158993	0.000158993
2	chr10:48883715:G:C	48883715	NA,C	NA,G	NA,1	NA,-inf	NA,inf	NA,0.101081	0.000158938	0.000158938
2	chr10:48938287:T:C	48938287	NA,C	NA,T	NA,1	NA,-inf	NA,inf	NA,0.0763723	0.000158922	0.000158922
2	chr10:48871119:A:T	48871119	NA,T	NA,A	NA,1	NA,inf	NA,inf	NA,0.0905217	0.000158907	0.000158907
2	chr10:48871177:C:T	48871177	NA,T	NA,C	NA,1	NA,inf	NA,inf	NA,0.0904097	0.000158897	0.000158897
2	chr10:48885010:AAATG:A	48885010	NA,A	NA,AAATG	NA,1	NA,-inf	NA,inf	NA,0.100452	0.000158885	0.000158885
2	chr10:48958404:C:T	48958404	NA,T	NA,C	NA,1	NA,-inf	NA,inf	NA,0.086311	0.00015887	0.00015887
2	chr10:49380190:G:A	49380190	NA,A	NA,G	NA,1	NA,-inf	NA,inf	NA,0.0990349	0.000158818	0.000158818
2	chr10:48575388:G:A	48575388	NA,A	NA,G	NA,1	NA,-inf	NA,inf	NA,0.100189	0.000158807	0.000158807
2	chr10:48821535:G:A	48821535	NA,A	NA,G	NA,1	NA,-inf	NA,inf	NA,0.0969742	0.000158799	0.000158799
2	chr10:48869662:T:C	48869662	NA,C	NA,T	NA,1	NA,-inf	NA,inf	NA,0.114497	0.000158778	0.000158778
2	chr10:48597466:T:C	48597466	C,C	T,T	1,1	inf,-inf	inf,inf	0.28827,1.28276	0.000158775	0.000158775
2	chr10:48999253:T:C	48999253	NA,C	NA,T	NA,1	NA,-inf	NA,inf	NA,0.101081	0.000158752	0.000158752
2	chr10:48976345:A:C	48976345	NA,C	NA,A	NA,1	NA,-inf	NA,inf	NA,0.0985812	0.000158742	0.000158742
2	chr10:49356904:T:C	49356904	C,C	T,T	1,1	inf,inf	inf,inf	0.141059,1.31962	0.000158732	0.000158732
```
