## Supplementary material for "Characterization of shared and ancestry-specific signals driving complex traits using multi-ancestry fine-mapping": susiex_nc2.cs80.snp

```
BP	SNP	PIP(CS1)	LogBF(CS1,Pop1)	LogBF(CS1,Pop2)	PIP(CS2)	LogBF(CS2,Pop1)	LogBF(CS2,Pop2)
48554667	chr10:48554667:G:A	7.70626e-11	-1.62393	0.306164	0.000105862	-1.88535	0.305988
48554713	chr10:48554713:C:T	2.37803e-10	-2.30037e-10	-0.19094	0.000444136	-2.30037e-10	-0.145376
48554750	chr10:48554750:C:A	1.66302e-10	0.577796	-1.12638	0.000348313	0.708022	-1.09643
48554762	chr10:48554762:G:A	1.66793e-10	0.601635	-1.14727	0.000347408	0.730457	-1.12146
48554838	chr10:48554838:C:T	2.10065e-10	-2.30037e-10	-0.314967	0.000390986	-2.30037e-10	-0.272835
48555121	chr10:48555121:T:C	1.85615e-11	-1.69626	-1.04503	2.6848e-05	-1.90795	-1.04336
48555202	chr10:48555202:A:G	1.92842e-11	-1.70026	-1.00283	2.8019e-05	-1.90751	-1.00111
48555373	chr10:48555373:GAGGAGTGTCACGA:G	1.98927e-11	-1.7963	-0.87573	3.09554e-05	-1.91834	-0.89062
48555573	chr10:48555573:C:T	1.42017e-11	-1.82018	-1.18884	2.31162e-05	-1.91502	-1.18595
48555632	chr10:48555632:A:C	1.42993e-11	-1.81106	-1.19111	2.30218e-05	-1.91656	-1.1885
48555672	chr10:48555672:C:T	1.42494e-11	-1.81623	-1.18944	2.30831e-05	-1.91578	-1.18662
48555749	chr10:48555749:T:C	1.52974e-10	-2.30037e-10	-0.632116	0.000284734	-2.30037e-10	-0.589951
48555773	chr10:48555773:A:C	1.40314e-11	-1.82573	-1.19535	2.29705e-05	-1.91394	-1.19336
48556005	chr10:48556005:A:C	3.40484e-11	-1.44794	-0.68666	0.000122592	-0.805438	-0.627204
48556016	chr10:48556016:A:T	1.40993e-11	-1.81842	-1.19784	2.28691e-05	-1.91543	-1.1963
48556086	chr10:48556086:G:A	1.41991e-11	-1.81215	-1.19705	2.28692e-05	-1.91638	-1.19533
48556285	chr10:48556285:G:GACACTAACTC	1.41615e-11	-1.81543	-1.19643	2.28967e-05	-1.91593	-1.19458
48556372	chr10:48556372:C:A	1.42035e-11	-1.81634	-1.19256	2.30039e-05	-1.91578	-1.19006
48556629	chr10:48556629:G:A	1.41921e-11	-1.81833	-1.19137	2.30432e-05	-1.91543	-1.18871
48556775	chr10:48556775:A:G	1.40659e-11	-1.82682	-1.19181	2.30698e-05	-1.91377	-1.18921
48557018	chr10:48557018:C:T	1.39914e-11	-1.82346	-1.20048	2.27896e-05	-1.91453	-1.20067
48557024	chr10:48557024:T:G	2.32074e-10	-2.30037e-10	-0.215327	0.000420948	-2.30037e-10	-0.198996
48557225	chr10:48557225:C:T	2.10024e-10	-2.30037e-10	-0.315163	0.000374496	-2.30037e-10	-0.315925
48557241	chr10:48557241:G:A	3.03716e-11	-1.10127	-1.1476	9.44878e-05	-0.569186	-1.12385
48557256	chr10:48557256:T:A	7.18785e-11	-1.18394	-0.203468	0.000313639	-0.405029	-0.0882334
48557292	chr10:48557292:A:G	1.38847e-11	-1.83946	-1.19213	2.31418e-05	-1.91028	-1.18958
48557337	chr10:48557337:G:A	3.99467e-09	2.6257	0.00463263	0.0113687	2.93714	0.159978
48557347	chr10:48557347:A:G	1.38137e-11	-1.83932	-1.1974	2.29983e-05	-1.91033	-1.19576
48557529	chr10:48557529:A:G	1.40725e-11	-1.82858	-1.18958	2.31376e-05	-1.91336	-1.18669
48558021	chr10:48558021:G:A	2.75158e-11	-1.18474	-1.16288	8.32562e-05	-0.677073	-1.14251
48558022	chr10:48558022:T:C	1.38937e-11	-1.83196	-1.19899	2.28612e-05	-1.9123	-1.19976
48558428	chr10:48558428:T:G	1.92498e-10	-2.30037e-10	-0.402298	0.000343256	-2.30037e-10	-0.403028
48558431	chr10:48558431:T:C	1.85434e-09	-2.30037e-10	1.8629	0.00382433	-2.30037e-10	2.00763
48558586	chr10:48558586:C:T	6.60966e-11	-1.51066	0.0393944	0.000290017	-0.743072	0.171505
48558732	chr10:48558732:A:G	1.38137e-11	-1.84211	-1.19461	2.30957e-05	-1.90941	-1.19245
48558840	chr10:48558840:A:G	3.60147e-09	2.45507	0.0716404	0.0102402	2.76182	0.230754
48558904	chr10:48558904:A:G	1.39812e-11	-1.83115	-1.19353	2.30482e-05	-1.91272	-1.19119
48559058	chr10:48559058:C:T	1.39883e-11	-1.84276	-1.18141	2.34463e-05	-1.90914	-1.17765
48559060	chr10:48559060:C:T	8.99826e-11	-2.30037e-10	-1.16277	0.00016094	-2.30037e-10	-1.16047
48559201	chr10:48559201:C:T	1.38277e-11	-1.84405	-1.19166	2.31908e-05	-1.90871	-1.18904
48559298	chr10:48559298:G:T	2.77466e-11	-1.18207	-1.1572	8.41553e-05	-0.673344	-1.1355
48559324	chr10:48559324:G:A	1.43519e-11	-1.81821	-1.18029	2.33182e-05	-1.9155	-1.17677
48559501	chr10:48559501:T:C	2.34035e-11	-1.3426	-1.1669	8.44322e-05	-0.653587	-1.15197
48559704	chr10:48559704:A:G	9.49535e-11	-2.30037e-10	-1.109	0.000169365	-2.30037e-10	-1.10945
48559756	chr10:48559756:A:T	1.15807e-10	-2.30037e-10	-0.910455	0.000205769	-2.30037e-10	-0.914752
48559788	chr10:48559788:A:C	1.15733e-10	-2.30037e-10	-0.911101	0.000205637	-2.30037e-10	-0.915392
48559954	chr10:48559954:T:C	2.43824e-11	-1.29445	-1.17408	8.98978e-05	-0.582151	-1.16068
48560113	chr10:48560113:T:C	2.34591e-11	-1.33286	-1.17426	8.49763e-05	-0.638213	-1.16092
48560245	chr10:48560245:A:G	1.1478e-09	1.38321	-2.51468e-10	0.00185822	1.28587	-2.51468e-10
48560369	chr10:48560369:A:G	1.14443e-10	-2.30037e-10	-0.922311	0.000203994	-2.30037e-10	-0.923414
48560387	chr10:48560387:T:G	8.58665e-11	-1.13397	-0.0756172	0.000384465	-0.334807	0.0451525
48560563	chr10:48560563:A:G	1.55777e-10	-2.30037e-10	-0.613956	0.000281066	-2.30037e-10	-0.602917
48560735	chr10:48560735:C:T	1.07568e-10	-2.30037e-10	-0.984265	0.000191286	-2.30037e-10	-0.987737
48560776	chr10:48560776:C:T	1.51313e-10	-2.30037e-10	-0.643032	0.000284063	-2.30037e-10	-0.59231
48560848	chr10:48560848:C:T	2.39108e-11	-1.31472	-1.17333	8.73539e-05	-0.611808	-1.15973
48560968	chr10:48560968:T:C	2.42704e-11	-1.31225	-1.16088	8.89818e-05	-0.608279	-1.14479
48561070	chr10:48561070:A:G	1.52133e-10	-2.30037e-10	-0.637632	0.000274851	-2.30037e-10	-0.625276
48561361	chr10:48561361:T:A	1.32271e-11	-1.90715	-1.17297	2.32328e-05	-1.91804	-1.1779
48561482	chr10:48561482:T:A	2.38369e-11	-1.32587	-1.16528	8.68029e-05	-0.627872	-1.14999
48561687	chr10:48561687:A:G	2.29887e-11	-1.357	-1.17038	8.23514e-05	-0.67425	-1.15626
48561704	chr10:48561704:T:C	8.13152e-11	-1.26405	-2.51468e-10	9.81651e-05	-1.65485	-2.51468e-10
48561867	chr10:48561867:A:G	1.6403e-09	-2.30037e-10	1.74025	0.00336779	-2.30037e-10	1.88051
48561952	chr10:48561952:A:G	5.47312e-10	1.76527	-1.12264	0.00125732	2.04191	-1.14669
48562596	chr10:48562596:A:G	8.66638e-11	-2.30037e-10	-1.20035	0.000154608	-2.30037e-10	-1.20062
48562771	chr10:48562771:T:C	1.49333e-11	-1.75824	-1.20055	3.00906e-05	-1.63882	-1.19848
48562779	chr10:48562779:T:A	1.09019e-10	-2.30037e-10	-0.970862	0.000193856	-2.30037e-10	-0.974389
48563071	chr10:48563071:G:A	1.45024e-09	2.80398	-1.18688	0.00337612	3.0769	-1.19393
48563105	chr10:48563105:A:G	1.47063e-11	-1.8626	-1.1115	2.50655e-05	-1.90842	-1.11159
48564021	chr10:48564021:T:C	9.11028e-10	2.32016	-1.16797	0.00215574	2.61734	-1.18295
48564042	chr10:48564042:G:A	2.17544e-10	-2.30037e-10	-0.279984	0.000390279	-2.30037e-10	-0.274644
48564080	chr10:48564080:C:T	1.04576e-10	-2.30037e-10	-1.01247	0.000183277	-2.30037e-10	-1.03051
48564159	chr10:48564159:A:G	1.00278e-09	2.41277	-1.16462	0.00237713	2.7126	-1.18046
48564219	chr10:48564219:TC:T	1.06577e-10	-2.30037e-10	-0.993513	0.000190875	-2.30037e-10	-0.989887
48564458	chr10:48564458:A:G	6.07117e-10	1.92659	-1.18025	0.00121999	2.03806	-1.17297
48564521	chr10:48564521:C:T	1.01737e-10	-2.30037e-10	-1.03999	0.00018069	-2.30037e-10	-1.04472
48564574	chr10:48564574:A:G	1.32097e-11	-1.90214	-1.17929	2.30928e-05	-1.9186	-1.18338
48564612	chr10:48564612:T:A	4.1553e-10	-2.30037e-10	0.367171	0.000816079	-2.30037e-10	0.463005
48564652	chr10:48564652:C:T	5.26094e-11	-1.69949	-2.51468e-10	9.58877e-05	-1.67833	-2.51468e-10
48564744	chr10:48564744:C:G	1.38926e-10	-2.30037e-10	-0.728442	0.000248714	-2.30037e-10	-0.725204
48565140	chr10:48565140:G:A	2.62656e-11	-1.19716	-1.19696	6.30186e-05	-0.898218	-1.19986
48565167	chr10:48565167:G:GAC	1.77612e-11	-1.63361	-1.15176	6.10398e-05	-0.990235	-1.13974
48565250	chr10:48565250:C:T	2.93562e-11	-1.11836	-1.16452	7.14999e-05	-0.8209	-1.15091
48565444	chr10:48565444:A:G	1.57692e-11	-1.91863	-0.9857	2.99705e-05	-1.89447	-0.946817
48565471	chr10:48565471:A:G	2.14857e-10	-2.30037e-10	-0.292414	0.000389492	-2.30037e-10	-0.276662
48565625	chr10:48565625:G:A	1.29683e-11	-1.90205	-1.19783	2.27316e-05	-1.91863	-1.19912
48566092	chr10:48566092:T:A	1.32275e-11	-1.91862	-1.16147	2.42535e-05	-1.89861	-1.15433
48566164	chr10:48566164:A:G	1.32555e-11	-1.91853	-1.15944	2.42723e-05	-1.90004	-1.15213
48566244	chr10:48566244:C:T	1.32319e-11	-1.91862	-1.16113	2.42599e-05	-1.89871	-1.15397
48566311	chr10:48566311:C:T	1.24532e-10	-2.30037e-10	-0.837823	0.000222986	-2.30037e-10	-0.834399
48566588	chr10:48566588:C:T	3.06745e-11	-1.56663	-0.672325	0.000123277	-0.84854	-0.578534
48566847	chr10:48566847:C:G	8.72762e-11	-2.30037e-10	-1.19331	0.000155514	-2.30037e-10	-1.19477
48566874	chr10:48566874:T:C	1.32197e-11	-1.91691	-1.16377	2.39683e-05	-1.90795	-1.15683
48566879	chr10:48566879:T:G	1.3258e-11	-1.91852	-1.15926	2.42641e-05	-1.90059	-1.15192
48566881	chr10:48566881:T:C	1.27618e-11	-1.91637	-1.19955	2.29418e-05	-1.90817	-1.20038
48566975	chr10:48566975:C:T	1.32833e-11	-1.91863	-1.15725	2.43985e-05	-1.89722	-1.14976
48567121	chr10:48567121:A:T	1.32776e-11	-1.9186	-1.15771	2.4335e-05	-1.89934	-1.15026
48567158	chr10:48567158:C:T	1.94975e-11	-1.77958	-0.912521	2.97767e-05	-1.9186	-0.929179
48567216	chr10:48567216:C:T	4.45266e-11	-1.06419	-0.802107	0.000119632	-0.728801	-0.728285
48567328	chr10:48567328:C:T	1.33614e-11	-1.91611	-1.1539	2.49082e-05	-1.88015	-1.14615
48567999	chr10:48567999:G:A	1.32032e-11	-1.91852	-1.1634	2.41543e-05	-1.90061	-1.15643
48568021	chr10:48568021:A:G	1.31669e-11	-1.91862	-1.16605	2.41376e-05	-1.89843	-1.15931
48568052	chr10:48568052:A:T	2.78429e-11	-1.15501	-1.18079	6.67198e-05	-0.85211	-1.18889
48568083	chr10:48568083:G:A	1.32447e-11	-1.91855	-1.16024	2.42473e-05	-1.90021	-1.15299
48568108	chr10:48568108:C:G	1.31987e-11	-1.90602	-1.17625	2.31626e-05	-1.91832	-1.18064
48568244	chr10:48568244:T:C	1.02919e-10	-2.30037e-10	-1.02844	0.000180514	-2.30037e-10	-1.0457
48568295	chr10:48568295:T:C	1.81097e-11	-1.80753	-0.958409	2.81655e-05	-1.91789	-0.985521
48568478	chr10:48568478:C:A	1.23803e-10	-2.30037e-10	-0.843696	0.000221636	-2.30037e-10	-0.840468
48568525	chr10:48568525:A:G	1.2782e-11	-1.91667	-1.19768	2.29847e-05	-1.90749	-1.19919
48568531	chr10:48568531:A:G	1.27541e-11	-1.91721	-1.19932	2.29933e-05	-1.90605	-1.20025
48568558	chr10:48568558:G:T	4.70091e-10	-2.30037e-10	0.490542	0.000862686	-2.30037e-10	0.518545
48568839	chr10:48568839:G:T	1.27796e-11	-1.91661	-1.19793	2.29796e-05	-1.90753	-1.19937
48568914	chr10:48568914:A:T	1.27565e-11	-1.91683	-1.19951	2.30169e-05	-1.90714	-1.19814
48569028	chr10:48569028:T:C	1.2755e-11	-1.91628	-1.20018	2.29326e-05	-1.90831	-1.20063
48569735	chr10:48569735:A:G	1.27719e-11	-1.91485	-1.20029	2.28745e-05	-1.91082	-1.20066
48569770	chr10:48569770:C:T	1.10967e-10	-2.30037e-10	-0.953148	0.000197215	-2.30037e-10	-0.957212
48569828	chr10:48569828:T:C	9.74372e-11	-2.30037e-10	-1.08318	0.000171407	-2.30037e-10	-1.09747
48569900	chr10:48569900:A:G	1.33051e-11	-1.91805	-1.15618	2.46015e-05	-1.89003	-1.14867
48570192	chr10:48570192:T:TA	1.38502e-11	-1.91763	-1.11646	2.48329e-05	-1.90439	-1.12495
48570352	chr10:48570352:G:A	3.50459e-10	-2.30037e-10	0.196858	0.000633062	-2.30037e-10	0.209063
48570377	chr10:48570377:T:C	6.54799e-10	2.0147	-1.19276	0.00130135	2.11783	-1.18818
48570479	chr10:48570479:C:T	1.75782e-10	-2.30037e-10	-0.493137	0.000321865	-2.30037e-10	-0.467374
48570693	chr10:48570693:C:A	1.32788e-11	-1.91838	-1.15784	2.44929e-05	-1.89267	-1.15045
48570890	chr10:48570890:G:T	8.74938e-11	-2.30037e-10	-1.19082	0.000156082	-2.30037e-10	-1.19112
48570923	chr10:48570923:G:A	4.63307e-11	-1.82658	-2.51468e-10	8.43596e-05	-1.80642	-2.51468e-10
48571072	chr10:48571072:G:A	4.73541e-10	-2.30037e-10	0.497853	0.000856819	-2.30037e-10	0.511721
48571121	chr10:48571121:T:C	4.64622e-10	-2.30037e-10	0.47884	0.00084115	-2.30037e-10	0.493264
48571221	chr10:48571221:C:T	1.22433e-10	-2.30037e-10	-0.854823	0.000217722	-2.30037e-10	-0.858285
48571844	chr10:48571844:A:G	1.327e-11	-1.9186	-1.15829	2.44035e-05	-1.89584	-1.15094
48571846	chr10:48571846:T:C	1.32859e-11	-1.91849	-1.15719	2.44786e-05	-1.89395	-1.14976
48572059	chr10:48572059:A:T	1.32417e-11	-1.91805	-1.16096	2.44747e-05	-1.89001	-1.15386
48572183	chr10:48572183:TCCAA:T	1.32712e-11	-1.91841	-1.15837	2.4467e-05	-1.89315	-1.15103
48572324	chr10:48572324:C:T	1.32049e-11	-1.91858	-1.16322	2.4285e-05	-1.89541	-1.15623
48572436	chr10:48572436:A:C	1.32289e-11	-1.91856	-1.16141	2.43394e-05	-1.89507	-1.15434
48572444	chr10:48572444:G:T	1.32111e-11	-1.91846	-1.16287	2.4336e-05	-1.89363	-1.15592
48572520	chr10:48572520:G:A	1.32113e-11	-1.91861	-1.1627	2.42802e-05	-1.89614	-1.1557
48572531	chr10:48572531:A:G	1.02113e-10	-2.30037e-10	-1.03631	0.000179174	-2.30037e-10	-1.05315
48572556	chr10:48572556:G:A	1.32206e-11	-1.91781	-1.1628	2.44628e-05	-1.88854	-1.15581
48573131	chr10:48573131:C:T	2.84749e-10	-2.30037e-10	-0.0107758	0.000514285	-2.30037e-10	0.00127109
48573148	chr10:48573148:C:T	4.22754e-11	-1.91818	-2.51468e-10	7.55383e-05	-1.91687	-2.51468e-10
48573296	chr10:48573296:A:G	1.32685e-11	-1.9186	-1.15839	2.43963e-05	-1.89603	-1.15105
48573467	chr10:48573467:G:A	3.0245e-10	-2.30037e-10	0.0495311	0.000572713	-2.30037e-10	0.10888
48573938	chr10:48573938:T:C	9.70419e-11	-2.30037e-10	-1.08724	0.000172997	-2.30037e-10	-1.08823
48574057	chr10:48574057:TAAAC:T	1.31767e-11	-1.91861	-1.16533	2.42125e-05	-1.89607	-1.15857
48574120	chr10:48574120:A:G	7.0381e-10	2.08585	-1.19173	0.00139761	2.18791	-1.18689
48574142	chr10:48574142:C:A	1.32918e-11	-1.91817	-1.15707	2.42538e-05	-1.9033	-1.14963
48574307	chr10:48574307:C:T	2.2693e-10	-2.30037e-10	-0.237743	0.000436467	-2.30037e-10	-0.162794
48574372	chr10:48574372:T:C	2.83864e-11	-1.39894	-0.91753	3.30744e-05	-1.80782	-0.934925
48574588	chr10:48574588:G:A	6.5137e-11	-1.48589	-2.51468e-10	0.000115556	-1.49175	-2.51468e-10
48575159	chr10:48575159:G:A	1.37761e-11	-1.85685	-1.1826	2.72064e-05	-1.76179	-1.17626
48575200	chr10:48575200:C:T	2.79592e-11	-1.72967	-0.60197	4.41036e-05	-1.89981	-0.555153
48575313	chr10:48575313:G:C	1.46386e-11	-1.91859	-1.06013	2.91903e-05	-1.83194	-1.03573
48575386	chr10:48575386:G:C	2.11041e-10	-2.30037e-10	-0.310331	0.000404879	-2.30037e-10	-0.237918
48575388	chr10:48575388:G:A	8.96734e-11	-2.30037e-10	-1.16621	0.000158807	-2.30037e-10	-1.17382
48575452	chr10:48575452:C:T	1.37447e-11	-1.91198	-1.12975	2.39741e-05	-1.91861	-1.14592
48575495	chr10:48575495:T:C	1.55672e-11	-1.90228	-1.01494	3.03635e-05	-1.82435	-1.00392
48575814	chr10:48575814:G:A	2.93844e-11	-1.6968	-0.585123	4.5363e-05	-1.88953	-0.537281
48576056	chr10:48576056:T:C	5.07963e-11	-1.04192	-0.69264	0.000114602	-0.839595	-0.660444
48576061	chr10:48576061:G:C	1.53788e-10	-2.30037e-10	-0.626807	0.00028577	-2.30037e-10	-0.586317
48576098	chr10:48576098:T:A	1.76847e-11	-1.88314	-0.906538	3.13293e-05	-1.86721	-0.929748
48576118	chr10:48576118:G:A	4.32319e-11	-1.89581	-2.51468e-10	7.89929e-05	-1.87215	-2.51468e-10
48576175	chr10:48576175:A:G	1.97915e-11	-1.85239	-0.824743	4.13504e-05	-1.70415	-0.815268
48576468	chr10:48576468:G:A	1.52883e-11	-1.89095	-1.04434	2.87884e-05	-1.84751	-1.03402
48576557	chr10:48576557:C:T	1.52012e-11	-1.88573	-1.05528	2.82491e-05	-1.85511	-1.04534
48576861	chr10:48576861:G:A	1.53124e-11	-1.88984	-1.04388	2.87514e-05	-1.84911	-1.03371
48576866	chr10:48576866:T:C	9.27765e-11	-2.30037e-10	-1.13219	0.00016806	-2.30037e-10	-1.11719
48577013	chr10:48577013:G:T	1.56098e-11	-1.8695	-1.04499	2.70797e-05	-1.88208	-1.06064
48577129	chr10:48577129:A:G	1.47509e-11	-1.88366	-1.08742	2.72298e-05	-1.85846	-1.07873
48577432	chr10:48577432:C:T	1.01902e-10	-2.30037e-10	-1.03837	0.00018241	-2.30037e-10	-1.03525
48577435	chr10:48577435:C:T	1.81128e-11	-1.80451	-0.961259	2.91027e-05	-1.90928	-0.961397
48577621	chr10:48577621:C:T	7.0569e-11	-1.40579	-2.51468e-10	8.98686e-05	-1.74316	-2.51468e-10
48577664	chr10:48577664:A:G	4.5225e-10	-2.30037e-10	0.451851	0.000817803	-2.30037e-10	0.465116
48577705	chr10:48577705:TAC:T	1.62773e-11	-1.79076	-1.08186	2.60903e-05	-1.90705	-1.0729
48577919	chr10:48577919:C:T	2.93918e-11	-1.3065	-0.975167	3.06316e-05	-1.86357	-0.955907
48578371	chr10:48578371:T:C	1.84219e-10	0.740926	-1.18718	0.000336638	0.763285	-1.18578
48578398	chr10:48578398:C:T	1.35504e-11	-1.85905	-1.19692	2.79057e-05	-1.71739	-1.19529
48578777	chr10:48578777:G:C	1.59285e-11	-1.86402	-1.03026	3.29107e-05	-1.72463	-1.02308
48578791	chr10:48578791:G:A	1.55616e-10	0.566173	-1.18117	0.000283919	0.586684	-1.1795
48579000	chr10:48579000:T:C	1.54389e-11	-1.87987	-1.04562	3.14951e-05	-1.75695	-1.03472
48579033	chr10:48579033:C:T	2.4257e-11	-1.42307	-1.05061	2.74759e-05	-1.89332	-1.03488
48579176	chr10:48579176:C:T	2.79471e-11	-1.46166	-0.870411	3.17431e-05	-1.89663	-0.887203
48579579	chr10:48579579:T:C	1.35549e-11	-1.88292	-1.17272	2.73298e-05	-1.76513	-1.1684
48579628	chr10:48579628:G:T	3.35965e-11	-1.2535	-0.894465	3.96256e-05	-1.70708	-0.85495
48579764	chr10:48579764:C:T	1.4578e-10	-2.30037e-10	-0.680285	0.000258502	-2.30037e-10	-0.686602
48579771	chr10:48579771:G:C	3.59927e-11	-1.20879	-0.870275	4.21017e-05	-1.67261	-0.828805
48579791	chr10:48579791:CT:C	1.56313e-10	0.569232	-1.17976	0.000285761	0.591689	-1.17804
48579940	chr10:48579940:G:A	2.29826e-11	-1.42607	-1.10157	2.60163e-05	-1.89395	-1.08884
48580318	chr10:48580318:G:A	1.13677e-10	-2.30037e-10	-0.929021	0.00020394	-2.30037e-10	-0.923682
48580731	chr10:48580731:T:C	2.60148e-10	-2.30037e-10	-0.101133	0.000472125	-2.30037e-10	-0.0842615
48580837	chr10:48580837:G:A	3.86224e-11	-1.16005	-0.848497	4.39904e-05	-1.65103	-0.8065
48580868	chr10:48580868:AC:A	3.66691e-11	-1.22126	-0.839186	4.32101e-05	-1.67865	-0.796782
48580904	chr10:48580904:C:T	8.74797e-11	-2.30037e-10	-1.19098	0.000155526	-2.30037e-10	-1.19469
48581042	chr10:48581042:G:C	2.28192e-11	-1.4362	-1.09858	2.60364e-05	-1.89642	-1.08559
48581091	chr10:48581091:C:T	3.45931e-11	-1.25326	-0.865472	4.08694e-05	-1.70716	-0.823963
48581185	chr10:48581185:T:C	3.37547e-11	-1.23092	-0.91234	3.93953e-05	-1.69416	-0.873694
48581258	chr10:48581258:C:T	3.66457e-11	-1.23924	-0.821845	4.31461e-05	-1.69913	-0.777782
48581410	chr10:48581410:T:G	3.4343e-11	-1.22563	-0.900361	4.0001e-05	-1.69151	-0.861088
48581508	chr10:48581508:C:G	1.30818e-10	-2.30037e-10	-0.788574	0.000232108	-2.30037e-10	-0.794304
48581661	chr10:48581661:T:C	2.59708e-10	-2.30037e-10	-0.102825	0.000468771	-2.30037e-10	-0.0913922
48581896	chr10:48581896:A:G	2.33372e-11	-1.51401	-0.998327	5.25758e-05	-1.27205	-1.0072
48581934	chr10:48581934:T:C	3.26227e-11	-0.977601	-1.19978	6.90841e-05	-0.806003	-1.20018
48582505	chr10:48582505:A:T	2.53595e-11	-1.23164	-1.1976	5.1363e-05	-1.10393	-1.19866
48582683	chr10:48582683:A:G	4.15913e-11	-0.77575	-1.15874	0.000138968	-0.172876	-1.13439
48582927	chr10:48582927:C:T	1.60235e-11	-1.75953	-1.1288	2.45542e-05	-1.9049	-1.13572
48583362	chr10:48583362:G:A	2.14853e-11	-1.39588	-1.19914	4.27549e-05	-1.28617	-1.19986
48583429	chr10:48583429:A:G	2.30849e-11	-1.32605	-1.19716	4.62403e-05	-1.20935	-1.1983
48583986	chr10:48583986:G:T	2.27475e-11	-1.3434	-1.19453	4.54779e-05	-1.22816	-1.19612
48584052	chr10:48584052:T:G	1.65506e-11	-1.83217	-1.0238	2.80869e-05	-1.91848	-0.987728
48584337	chr10:48584337:C:T	1.49441e-11	-1.76394	-1.19412	2.29543e-05	-1.9177	-1.1903
48584589	chr10:48584589:G:A	9.90533e-11	-2.30037e-10	-1.06673	0.000174029	-2.30037e-10	-1.08228
48584723	chr10:48584723:G:A	7.00299e-11	-0.509382	-0.904081	0.000211713	0.035353	-0.921626
48584765	chr10:48584765:C:T	2.33387e-11	-1.31784	-1.19443	4.67035e-05	-1.2017	-1.19598
48584811	chr10:48584811:G:A	2.59381e-11	-1.20716	-1.19951	5.23322e-05	-1.08375	-1.20014
48584950	chr10:48584950:C:T	8.73825e-11	-1.01876	-0.173325	0.000276269	-0.507879	-0.11225
48585296	chr10:48585296:G:GT	2.27497e-11	-1.34361	-1.19423	4.54461e-05	-1.22918	-1.1958
48585346	chr10:48585346:C:A	2.21902e-11	-1.58724	-0.975491	4.69112e-05	-1.3984	-0.994846
48585351	chr10:48585351:A:G	2.27757e-11	-1.33734	-1.19935	4.55283e-05	-1.22317	-1.20001
48585352	chr10:48585352:C:T	2.26844e-11	-1.34343	-1.19728	4.54567e-05	-1.22883	-1.19591
48585470	chr10:48585470:T:C	5.78534e-11	-0.648042	-0.95643	0.00017079	-0.129892	-0.971179
48585509	chr10:48585509:T:C	2.25874e-11	-1.34729	-1.1977	4.50856e-05	-1.2342	-1.19874
48585632	chr10:48585632:T:G	3.22763e-10	-2.30037e-10	0.114536	0.00060635	-2.30037e-10	0.165951
48585649	chr10:48585649:C:T	1.98034e-10	-2.30037e-10	-0.373945	0.000375451	-2.30037e-10	-0.313378
48586000	chr10:48586000:A:C	2.32383e-11	-1.31721	-1.19937	4.65228e-05	-1.20154	-1.20002
48586007	chr10:48586007:C:A	1.31631e-10	-2.30037e-10	-0.78238	0.000235189	-2.30037e-10	-0.781116
48586054	chr10:48586054:T:C	1.4129e-10	-2.30037e-10	-0.711567	0.000263588	-2.30037e-10	-0.667118
48586436	chr10:48586436:A:G	5.50443e-11	-0.646061	-1.00818	0.000161381	-0.136563	-1.02118
48586457	chr10:48586457:G:A	2.60743e-10	-2.30037e-10	-0.0988478	0.000471023	-2.30037e-10	-0.0865985
48586533	chr10:48586533:G:A	2.25965e-11	-1.34547	-1.19912	4.51211e-05	-1.23231	-1.19984
48586539	chr10:48586539:C:T	2.74956e-10	-2.30037e-10	-0.0457713	0.000496853	-2.30037e-10	-0.0332122
48586565	chr10:48586565:T:C	5.00242e-11	-0.756884	-0.992994	0.000143432	-0.269139	-1.00651
48586568	chr10:48586568:C:T	2.32499e-11	-1.3176	-1.19849	4.65396e-05	-1.20184	-1.19936
48586673	chr10:48586673:C:T	2.40753e-11	-1.3117	-1.1695	2.72561e-05	-1.75655	-1.17968
48586907	chr10:48586907:C:T	2.9706e-11	-1.19686	-1.07418	5.89358e-05	-1.09661	-1.06845
48587131	chr10:48587131:G:T	2.34427e-11	-1.30951	-1.19832	4.69582e-05	-1.19302	-1.19923
48587215	chr10:48587215:A:G	2.01962e-10	-2.30037e-10	-0.354302	0.000383181	-2.30037e-10	-0.292998
48587521	chr10:48587521:G:A	2.34755e-11	-1.30827	-1.19816	4.69842e-05	-1.19259	-1.19911
48587528	chr10:48587528:TTGTTTCCCC:T	2.34152e-11	-1.31174	-1.19726	4.68398e-05	-1.19639	-1.19838
48587591	chr10:48587591:T:C	1.27537e-11	-1.91859	-1.19797	2.66058e-05	-1.76049	-1.19989
48587755	chr10:48587755:TACA:T	2.24581e-11	-1.35254	-1.1982	4.47539e-05	-1.24119	-1.19914
48587865	chr10:48587865:A:G	2.2326e-11	-1.35997	-1.19666	4.44449e-05	-1.24936	-1.19789
48588450	chr10:48588450:C:T	2.16919e-11	-1.38499	-1.20045	4.3177e-05	-1.27555	-1.20065
48588553	chr10:48588553:G:C	2.43078e-11	-1.40472	-1.06687	4.84767e-05	-1.30285	-1.05757
48588864	chr10:48588864:T:C	1.89962e-11	-1.53701	-1.18113	4.14485e-05	-1.33052	-1.18654
48588878	chr10:48588878:C:T	1.58514e-11	-1.69855	-1.20057	3.27992e-05	-1.55133	-1.19977
48589028	chr10:48589028:C:T	1.18034e-10	-2.30037e-10	-0.891411	0.000211847	-2.30037e-10	-0.885641
48589171	chr10:48589171:C:T	1.94673e-11	-1.50939	-1.18426	4.27515e-05	-1.29671	-1.18939
48589346	chr10:48589346:G:T	3.08779e-11	-1.37112	-0.861224	6.20007e-05	-1.26708	-0.847282
48589427	chr10:48589427:G:T	2.86271e-11	-1.45502	-0.853009	5.69943e-05	-1.35965	-0.838907
48589442	chr10:48589442:G:A	4.14675e-10	-2.30037e-10	0.365111	0.000758179	-2.30037e-10	0.389413
48589683	chr10:48589683:A:T	1.91188e-11	-1.55089	-1.16082	4.14076e-05	-1.34949	-1.16855
48589988	chr10:48589988:C:T	1.60682e-11	-1.79124	-1.0943	3.41619e-05	-1.60839	-1.10201
48590173	chr10:48590173:C:G	1.66615e-11	-1.70121	-1.14807	3.70502e-05	-1.47612	-1.15311
48590472	chr10:48590472:C:T	6.80743e-11	-1.357	-0.0847878	0.00011111	-1.42784	-0.103147
48590559	chr10:48590559:C:A	9.23882e-11	-2.30037e-10	-1.13639	0.000164848	-2.30037e-10	-1.13648
48590592	chr10:48590592:A:G	3.06628e-11	-1.35095	-0.888384	7.54102e-05	-1.012	-0.906567
48590607	chr10:48590607:T:C	3.21554e-11	-1.00195	-1.18985	9.08129e-05	-0.540313	-1.19239
48591366	chr10:48591366:G:A	1.03393e-10	-2.30037e-10	-1.02385	0.000185103	-2.30037e-10	-1.02059
48591408	chr10:48591408:T:C	2.25018e-11	-1.43532	-1.11347	2.99667e-05	-1.71783	-1.12359
48591435	chr10:48591435:A:G	1.58232e-10	-2.30037e-10	-0.598323	0.000283921	-2.30037e-10	-0.59281
48591470	chr10:48591470:T:A	2.06082e-10	-2.30037e-10	-0.334108	0.000372864	-2.30037e-10	-0.320293
48591546	chr10:48591546:C:T	1.60884e-10	-2.30037e-10	-0.581703	0.000289922	-2.30037e-10	-0.571894
48591603	chr10:48591603:T:C	1.02093e-10	-2.30037e-10	-1.0365	0.000182749	-2.30037e-10	-1.03339
48591881	chr10:48591881:C:A	2.01349e-11	-1.55725	-1.10268	2.80278e-05	-1.7944	-1.11391
48591903	chr10:48591903:A:G	2.0487e-10	-2.30037e-10	-0.340011	0.000363373	-2.30037e-10	-0.346075
48591919	chr10:48591919:C:T	9.50679e-11	-2.30037e-10	-1.10779	0.000170035	-2.30037e-10	-1.1055
48592288	chr10:48592288:C:T	2.21662e-10	-2.30037e-10	-0.261231	0.00040136	-2.30037e-10	-0.246648
48592382	chr10:48592382:G:A	3.74901e-11	-1.2137	-0.824608	5.00983e-05	-1.50279	-0.824732
48592396	chr10:48592396:C:T	4.39871e-11	-1.87849	-2.51468e-10	7.92212e-05	-1.86926	-2.51468e-10
48592865	chr10:48592865:G:C	2.39734e-11	-1.89639	-0.589051	4.11576e-05	-1.9	-0.624098
48593101	chr10:48593101:T:A	1.06517e-10	-2.30037e-10	-0.994076	0.000190495	-2.30037e-10	-0.991879
48593194	chr10:48593194:C:T	3.79684e-11	-0.855858	-1.16977	4.99208e-05	-1.15798	-1.17308
48593367	chr10:48593367:T:C	1.41026e-10	-2.30037e-10	-0.713443	0.000271149	-2.30037e-10	-0.638838
48593831	chr10:48593831:A:G	4.45116e-11	-1.86663	-2.51468e-10	7.83557e-05	-1.88025	-2.51468e-10
48593844	chr10:48593844:T:C	1.36297e-10	-2.30037e-10	-0.747546	0.000240956	-2.30037e-10	-0.75689
48594126	chr10:48594126:C:T	1.39255e-10	-2.30037e-10	-0.726078	0.000249524	-2.30037e-10	-0.721951
48594407	chr10:48594407:G:A	8.86226e-11	-2.30037e-10	-1.178	0.000157849	-2.30037e-10	-1.17986
48594891	chr10:48594891:C:A	9.16114e-11	-2.30037e-10	-1.14483	0.000162363	-2.30037e-10	-1.15167
48594894	chr10:48594894:C:T	9.34896e-11	-2.30037e-10	-1.12453	0.000165487	-2.30037e-10	-1.13261
48595075	chr10:48595075:T:C	8.77297e-11	-2.30037e-10	-1.18812	0.000156196	-2.30037e-10	-1.19039
48595080	chr10:48595080:A:G	1.10601e-10	-2.30037e-10	-0.956455	0.000202162	-2.30037e-10	-0.932437
48595560	chr10:48595560:A:G	8.72753e-11	-2.30037e-10	-1.19332	0.000156355	-2.30037e-10	-1.18938
48596314	chr10:48596314:GAC:G	4.70803e-11	-1.81053	-2.51468e-10	7.54341e-05	-1.91825	-2.51468e-10
48596696	chr10:48596696:A:G	1.10119e-10	-2.30037e-10	-0.960826	0.00019259	-2.30037e-10	-0.980943
48597147	chr10:48597147:A:G	1.06003e-10	-2.30037e-10	-0.998913	0.000191873	-2.30037e-10	-0.984672
48597171	chr10:48597171:T:C	9.3238e-11	-2.30037e-10	-1.12723	0.000161562	-2.30037e-10	-1.15662
48597323	chr10:48597323:A:G	1.40756e-10	-1.83633	1.12098	0.000386149	-1.52237	1.23709
48597466	chr10:48597466:T:C	8.44395e-11	-1.72267	0.496325	0.000158775	-1.5769	0.402879
48597560	chr10:48597560:G:A	1.13229e-10	-2.30037e-10	-0.932976	0.000200943	-2.30037e-10	-0.938487
48597625	chr10:48597625:T:C	6.83965e-11	-1.75553	0.318468	0.000127887	-1.62082	0.230462
48597649	chr10:48597649:C:G	4.26616e-11	-1.90909	-2.51468e-10	7.61438e-05	-1.90888	-2.51468e-10
48598124	chr10:48598124:A:G	1.12078e-10	-2.30037e-10	-0.943191	0.00018892	-2.30037e-10	-1.00018
48598187	chr10:48598187:T:C	9.09551e-11	-1.75284	0.600821	0.00016997	-1.6132	0.507312
48598223	chr10:48598223:G:A	4.9745e-11	-1.60857	-0.146902	9.90722e-05	-1.42958	-0.216075
48598629	chr10:48598629:C:T	8.66405e-11	-2.30037e-10	-1.20062	0.000154638	-2.30037e-10	-1.20042
48598813	chr10:48598813:T:A	8.72866e-11	-2.30037e-10	-1.19319	0.000156769	-2.30037e-10	-1.18673
48598821	chr10:48598821:T:A	4.32581e-11	-1.8952	-2.51468e-10	7.82911e-05	-1.88107	-2.51468e-10
48599018	chr10:48599018:C:T	4.7356e-11	-1.62396	-0.180734	9.40319e-05	-1.44901	-0.248862
48599099	chr10:48599099:C:A	7.95985e-11	-1.68394	0.398551	0.000152418	-1.52256	0.307683
48599218	chr10:48599218:T:G	8.79442e-11	-2.30037e-10	-1.18568	0.000157598	-2.30037e-10	-1.18146
48599226	chr10:48599226:T:C	1.25324e-10	-2.30037e-10	-0.83148	0.000229634	-2.30037e-10	-0.80502
48599346	chr10:48599346:A:C	2.19184e-11	-1.86819	-0.706862	3.72917e-05	-1.90356	-0.719173
48599501	chr10:48599501:C:T	6.24637e-11	-1.88499	0.357195	0.000132122	-1.62544	0.267667
48599586	chr10:48599586:C:A	3.71404e-11	-0.848312	-1.19937	4.66028e-05	-1.19918	-1.20066
48599808	chr10:48599808:C:T	1.46701e-11	-1.89166	-1.08491	2.64892e-05	-1.88562	-1.07914
48599967	chr10:48599967:C:T	1.0231e-10	-2.30037e-10	-1.03438	0.000179549	-2.30037e-10	-1.05106
48600353	chr10:48600353:G:T	4.62519e-11	-1.82828	-2.51468e-10	0.000105385	-1.58388	-2.51468e-10
48600363	chr10:48600363:G:A	1.30441e-10	-2.30037e-10	-0.79146	0.000227225	-2.30037e-10	-0.815564
48600636	chr10:48600636:A:G	4.51471e-11	-1.85246	-2.51468e-10	7.94969e-05	-1.86579	-2.51468e-10
48600801	chr10:48600801:C:T	1.98399e-11	-1.48485	-1.18984	6.00483e-05	-0.97201	-1.17435
48600856	chr10:48600856:G:C	1.2266e-10	-2.30037e-10	-0.852972	0.000216283	-2.30037e-10	-0.864919
48600993	chr10:48600993:T:C	1.879e-10	-2.30037e-10	-0.426473	0.000350129	-2.30037e-10	-0.383205
48601160	chr10:48601160:G:A	9.3017e-11	-2.30037e-10	-1.1296	0.000164253	-2.30037e-10	-1.1401
48601464	chr10:48601464:A:G	9.06432e-11	-2.30037e-10	-1.15545	0.000161238	-2.30037e-10	-1.15863
48601962	chr10:48601962:G:A	2.66737e-10	-2.30037e-10	-0.0761227	0.000480562	-2.30037e-10	-0.0665503
48602030	chr10:48602030:C:T	1.1489e-10	-2.30037e-10	-0.918413	0.000200597	-2.30037e-10	-0.940208
48602451	chr10:48602451:C:A	5.64511e-11	-1.66041	0.0313974	0.000146702	-1.25819	0.00508926
48602802	chr10:48602802:T:C	2.85133e-10	-2.30037e-10	-0.00942695	0.000503697	-2.30037e-10	-0.0195316
48602872	chr10:48602872:C:T	4.37273e-11	-1.49877	-0.385641	0.000120276	-0.995672	-0.456047
48602943	chr10:48602943:T:C	1.86155e-11	-1.86377	-0.874624	3.15261e-05	-1.90572	-0.88497
48603321	chr10:48603321:A:G	1.84606e-11	-1.86256	-0.884187	3.12137e-05	-1.90627	-0.894381
48603499	chr10:48603499:T:A	2.84713e-10	-2.30037e-10	-0.0109037	0.000502956	-2.30037e-10	-0.0210021
48603917	chr10:48603917:T:C	4.45471e-10	-2.30037e-10	0.436748	0.000796204	-2.30037e-10	0.43835
48604872	chr10:48604872:T:C	2.7168e-11	-1.16257	-1.19777	3.59491e-05	-1.46085	-1.19855
48605426	chr10:48605426:A:C	2.55536e-10	-0.11902	-2.51468e-10	0.000493057	-0.0408805	-2.51468e-10
48606012	chr10:48606012:C:T	4.26988e-11	-1.90821	-2.51468e-10	7.54586e-05	-1.91792	-2.51468e-10
48606422	chr10:48606422:G:A	1.94671e-11	-1.9185	-0.775161	4.05894e-05	-1.81817	-0.719828
48606664	chr10:48606664:C:G	3.23975e-11	-1.91161	-0.27269	7.32546e-05	-1.75134	-0.19623
48607357	chr10:48607357:C:T	3.57193e-10	-2.30037e-10	0.215893	0.000601174	-2.30037e-10	0.157379
48607591	chr10:48607591:G:A	1.06926e-10	-0.990248	-2.51468e-10	0.000227953	-0.812366	-2.51468e-10
48608144	chr10:48608144:G:A	3.04254e-11	-1.07505	-1.17205	4.1464e-05	-1.35603	-1.16065
48608617	chr10:48608617:C:T	5.25064e-11	-1.70145	-2.51468e-10	7.66629e-05	-1.90209	-2.51468e-10
48608951	chr10:48608951:T:C	3.97289e-10	-2.30037e-10	0.32228	0.000655692	-2.30037e-10	0.244185
48609359	chr10:48609359:T:C	9.85882e-11	-2.30037e-10	-1.07143	0.000172457	-2.30037e-10	-1.09136
48610279	chr10:48610279:C:T	3.98575e-11	-1.91845	-0.0586254	7.4871e-05	-1.91498	-0.0107633
48610396	chr10:48610396:C:T	1.23838e-10	0.300449	-1.14386	0.000117423	-0.338646	-1.13708
48610576	chr10:48610576:T:C	9.87889e-11	-2.30037e-10	-1.0694	0.00017958	-2.30037e-10	-1.05089
48610623	chr10:48610623:G:A	1.46779e-10	0.523163	-1.19662	0.000208136	0.293319	-1.19663
48610624	chr10:48610624:G:A	9.92947e-11	-2.30037e-10	-1.06429	0.000180567	-2.30037e-10	-1.0454
48610946	chr10:48610946:C:T	1.43782e-10	-2.30037e-10	-0.694084	0.000260101	-2.30037e-10	-0.680437
48611021	chr10:48611021:T:G	8.89187e-11	-2.30037e-10	-1.17466	0.000158492	-2.30037e-10	-1.1758
48611275	chr10:48611275:T:C	4.62192e-11	-1.82899	-2.51468e-10	8.49786e-05	-1.79911	-2.51468e-10
48611332	chr10:48611332:A:G	4.06301e-10	1.38974	-1.04503	0.000687968	1.35786	-1.06562
48611477	chr10:48611477:C:A	4.39313e-11	-0.920969	-0.958787	5.06803e-05	-1.37128	-0.94469
48611648	chr10:48611648:T:A	1.42095e-11	-1.91036	-1.09811	2.44133e-05	-1.91796	-1.12842
48611969	chr10:48611969:C:T	2.42827e-11	-1.30159	-1.17103	3.12856e-05	-1.62418	-1.17417
48612085	chr10:48612085:T:C	8.98298e-11	-2.30037e-10	-1.16447	0.000159327	-2.30037e-10	-1.17055
48612431	chr10:48612431:G:C	2.867e-11	-1.22325	-1.08329	3.58513e-05	-1.58047	-1.08165
48612608	chr10:48612608:G:A	2.82489e-11	-1.22014	-1.10119	3.52692e-05	-1.57876	-1.09973
48612708	chr10:48612708:G:A	1.27003e-10	-0.818175	-2.51468e-10	0.000431859	-0.173408	-2.51468e-10
48613128	chr10:48613128:T:C	1.71925e-11	-1.62837	-1.18954	2.58272e-05	-1.79891	-1.19117
48613385	chr10:48613385:T:C	5.33134e-11	-1.31537	-0.370825	7.15543e-05	-1.6005	-0.370547
48613756	chr10:48613756:C:T	1.16928e-10	-2.30037e-10	-0.900828	0.000211961	-2.30037e-10	-0.885102
48613807	chr10:48613807:A:G	1.24848e-10	-2.30037e-10	-0.835289	0.000229314	-2.30037e-10	-0.806415
48613956	chr10:48613956:T:C	1.11962e-10	-2.30037e-10	-0.944222	0.000197493	-2.30037e-10	-0.955803
48614028	chr10:48614028:G:T	3.6173e-11	-0.874402	-1.19967	4.41054e-05	-1.25519	-1.19973
48614054	chr10:48614054:A:G	1.79878e-11	-1.57214	-1.20055	2.56437e-05	-1.79794	-1.19927
48614055	chr10:48614055:T:G	1.06011e-10	-2.30037e-10	-0.998845	0.000187246	-2.30037e-10	-1.00908
48614462	chr10:48614462:A:T	1.73801e-11	-1.90177	-0.905287	3.20105e-05	-1.87462	-0.900821
48614469	chr10:48614469:T:C	1.02052e-10	-2.30037e-10	-1.0369	0.000179258	-2.30037e-10	-1.05268
48614752	chr10:48614752:T:C	1.44325e-10	-2.30037e-10	-0.690317	0.000263169	-2.30037e-10	-0.668708
48614756	chr10:48614756:A:G	1.42206e-11	-1.85026	-1.15743	2.69463e-05	-1.80208	-1.14558
48614912	chr10:48614912:A:C	2.06973e-11	-1.59123	-1.04115	3.04331e-05	-1.81012	-1.01585
48615304	chr10:48615304:G:A	1.44192e-11	-1.85692	-1.1369	2.73319e-05	-1.81077	-1.12268
48615448	chr10:48615448:T:C	1.41334e-11	-1.87155	-1.14229	2.66618e-05	-1.82958	-1.12869
48615663	chr10:48615663:T:C	9.6681e-11	-2.30037e-10	-1.09097	0.000174552	-2.30037e-10	-1.07928
48615773	chr10:48615773:G:A	8.95827e-11	-2.30037e-10	-1.16722	0.000160368	-2.30037e-10	-1.16403
48615815	chr10:48615815:T:C	1.41344e-11	-1.86605	-1.14772	2.66925e-05	-1.82242	-1.1347
48616173	chr10:48616173:C:T	1.36711e-11	-1.91419	-1.13291	2.41191e-05	-1.90148	-1.15702
48616207	chr10:48616207:T:C	2.33247e-10	-2.30037e-10	-0.210285	0.000414574	-2.30037e-10	-0.214254
48616392	chr10:48616392:T:C	9.47762e-11	-2.30037e-10	-1.11087	0.000167865	-2.30037e-10	-1.11835
48616547	chr10:48616547:A:T	1.34856e-10	-2.30037e-10	-0.75818	0.000245519	-2.30037e-10	-0.738131
48616802	chr10:48616802:T:C	1.07525e-10	-2.30037e-10	-0.984659	0.000189853	-2.30037e-10	-0.995257
48617123	chr10:48617123:G:A	1.5441e-11	-1.87456	-1.05079	2.7109e-05	-1.8725	-1.06914
48617293	chr10:48617293:T:A	1.34969e-11	-1.88556	-1.17436	2.51936e-05	-1.84983	-1.16508
48617439	chr10:48617439:C:T	2.00498e-11	-1.59135	-1.07282	2.94571e-05	-1.80807	-1.05051
48617554	chr10:48617554:T:G	1.53185e-11	-1.85854	-1.07478	2.69549e-05	-1.85583	-1.09151
48617662	chr10:48617662:A:T	1.43897e-10	-2.30037e-10	-0.693284	0.000256276	-2.30037e-10	-0.695249
48617663	chr10:48617663:C:A	1.44565e-10	-2.30037e-10	-0.688655	0.000257461	-2.30037e-10	-0.690639
48617831	chr10:48617831:A:G	8.67788e-11	-2.30037e-10	-1.19902	0.000155113	-2.30037e-10	-1.19735
48618065	chr10:48618065:C:G	2.41668e-11	-1.81131	-0.666098	4.68586e-05	-1.69536	-0.699013
48618463	chr10:48618463:C:T	1.55154e-11	-1.87323	-1.04732	2.72477e-05	-1.87074	-1.06579
48619103	chr10:48619103:A:G	2.02781e-11	-1.53909	-1.11376	2.89905e-05	-1.779	-1.09554
48619466	chr10:48619466:G:C	1.13018e-10	-2.30037e-10	-0.934837	0.000209027	-2.30037e-10	-0.89904
48619770	chr10:48619770:T:C	1.97439e-10	-2.30037e-10	-0.376955	0.000362174	-2.30037e-10	-0.349381
48620073	chr10:48620073:A:G	1.06028e-10	-2.30037e-10	-0.998685	0.00019519	-2.30037e-10	-0.967531
48620198	chr10:48620198:G:T	1.07512e-10	-2.30037e-10	-0.984782	0.000198128	-2.30037e-10	-0.952591
48620567	chr10:48620567:A:G	1.07862e-10	-2.30037e-10	-0.981527	0.000198813	-2.30037e-10	-0.949143
48620639	chr10:48620639:C:A	1.53041e-11	-1.87625	-1.05802	2.68882e-05	-1.87395	-1.07587
48620715	chr10:48620715:T:C	5.97531e-11	-1.57216	-2.51468e-10	0.000115229	-1.49459	-2.51468e-10
48620757	chr10:48620757:A:G	1.0687e-10	-2.30037e-10	-0.990772	0.000196853	-2.30037e-10	-0.959051
48620847	chr10:48620847:A:ACT	1.07411e-10	-2.30037e-10	-0.985723	0.000197919	-2.30037e-10	-0.953647
48621050	chr10:48621050:G:A	9.47231e-11	-2.30037e-10	-1.11143	0.000167775	-2.30037e-10	-1.11888
48621227	chr10:48621227:ATTTC:A	1.51598e-11	-1.87132	-1.07242	2.66557e-05	-1.86918	-1.08932
48621615	chr10:48621615:C:T	1.06642e-10	-2.30037e-10	-0.992905	0.000196401	-2.30037e-10	-0.961349
48621632	chr10:48621632:G:A	1.9867e-11	-1.52617	-1.14716	2.80475e-05	-1.76002	-1.14758
48621709	chr10:48621709:G:A	1.07503e-10	-2.30037e-10	-0.984864	0.000198096	-2.30037e-10	-0.952755
48621752	chr10:48621752:A:G	1.08418e-10	-2.30037e-10	-0.976391	0.000199908	-2.30037e-10	-0.94365
48621938	chr10:48621938:T:C	2.09179e-11	-1.43505	-1.18673	2.84896e-05	-1.69864	-1.19332
48622116	chr10:48622116:G:A	1.34963e-10	-2.30037e-10	-0.757387	0.000245722	-2.30037e-10	-0.737307
48622189	chr10:48622189:T:C	9.75944e-11	-2.30037e-10	-1.08156	0.000174199	-2.30037e-10	-1.08131
48622450	chr10:48622450:A:G	1.05468e-10	-2.30037e-10	-1.00397	0.000194028	-2.30037e-10	-0.973503
48622668	chr10:48622668:C:A	2.40149e-10	-2.30037e-10	-0.181125	0.000447274	-2.30037e-10	-0.138333
48624193	chr10:48624193:C:T	1.98602e-10	-0.371084	-2.51468e-10	0.000250866	-0.716586	-2.51468e-10
48624471	chr10:48624471:A:G	9.61227e-11	-2.30037e-10	-1.09676	0.000169926	-2.30037e-10	-1.10614
48624658	chr10:48624658:T:G	3.86072e-11	-1.45358	-0.555363	5.4257e-05	-1.7067	-0.541069
48624852	chr10:48624852:T:C	1.05263e-10	-2.30037e-10	-1.00593	0.000185974	-2.30037e-10	-1.0159
48624903	chr10:48624903:C:T	3.51299e-10	-2.30037e-10	0.199253	0.000657644	-2.30037e-10	0.247158
48624920	chr10:48624920:G:C	8.88941e-11	-2.30037e-10	-1.17494	0.000159413	-2.30037e-10	-1.17001
48625183	chr10:48625183:G:A	1.00017e-10	-2.30037e-10	-1.05704	0.000180873	-2.30037e-10	-1.04371
48625567	chr10:48625567:C:T	9.31445e-11	-2.30037e-10	-1.12823	0.000167295	-2.30037e-10	-1.12175
48625629	chr10:48625629:G:C	1.06718e-10	-2.30037e-10	-0.992194	0.000188488	-2.30037e-10	-1.00247
48625790	chr10:48625790:G:T	9.06052e-11	-2.30037e-10	-1.15587	0.000162248	-2.30037e-10	-1.15238
48626281	chr10:48626281:G:T	4.02306e-11	-1.52901	-0.438742	5.89298e-05	-1.75202	-0.413135
48626534	chr10:48626534:C:T	8.89486e-11	-2.30037e-10	-1.17433	0.00015952	-2.30037e-10	-1.16934
48626764	chr10:48626764:T:G	7.73866e-11	-1.31357	-2.51468e-10	0.00010901	-1.55007	-2.51468e-10
48626988	chr10:48626988:T:C	2.92941e-10	-2.30037e-10	0.0175886	0.000546672	-2.30037e-10	0.0623434
48627000	chr10:48627000:T:C	3.08952e-10	-2.30037e-10	0.0708012	0.000577106	-2.30037e-10	0.116521
48627007	chr10:48627007:C:G	3.07663e-10	-2.30037e-10	0.0666197	0.000574661	-2.30037e-10	0.112274
48628063	chr10:48628063:A:G	3.12592e-10	-2.30037e-10	0.0825134	0.000582626	-2.30037e-10	0.126039
48628379	chr10:48628379:A:G	8.86965e-11	-2.30037e-10	-1.17716	0.000159159	-2.30037e-10	-1.1716
48628425	chr10:48628425:A:T	1.13717e-10	-2.30037e-10	-0.928671	0.000205104	-2.30037e-10	-0.917987
48628624	chr10:48628624:C:T	1.20353e-10	-0.871959	-2.51468e-10	0.000214342	-0.873931	-2.51468e-10
48628782	chr10:48628782:C:T	2.8404e-10	-2.30037e-10	-0.0132677	0.000529579	-2.30037e-10	0.0305772
48628878	chr10:48628878:T:C	9.66845e-11	-2.30037e-10	-1.09093	0.000171227	-2.30037e-10	-1.09852
48628898	chr10:48628898:C:T	4.19185e-11	-0.726335	-1.20032	5.0065e-05	-1.13009	-1.19809
48629734	chr10:48629734:T:C	5.13216e-11	-1.72427	-2.51468e-10	0.000116569	-1.48302	-2.51468e-10
48629772	chr10:48629772:A:G	1.45855e-10	-2.30037e-10	-0.679771	0.000266066	-2.30037e-10	-0.657761
48630146	chr10:48630146:C:A	1.10548e-10	-2.30037e-10	-0.95693	0.000195185	-2.30037e-10	-0.967557
48630202	chr10:48630202:C:T	5.71683e-11	-1.61638	-2.51468e-10	0.00010965	-1.54421	-2.51468e-10
48631225	chr10:48631225:TTG:T	2.29214e-11	-1.64799	-0.882328	3.51559e-05	-1.84109	-0.840626
48631337	chr10:48631337:A:C	1.80172e-10	-2.30037e-10	-0.468473	0.000335571	-2.30037e-10	-0.425673
48631512	chr10:48631512:CT:C	1.17459e-10	-2.30037e-10	-0.896291	0.00021182	-2.30037e-10	-0.885768
48632023	chr10:48632023:G:A	1.0006e-10	-2.30037e-10	-1.05661	0.000177053	-2.30037e-10	-1.06505
48632234	chr10:48632234:C:T	8.66403e-11	-2.30037e-10	-1.20062	0.000154608	-2.30037e-10	-1.20061
48632384	chr10:48632384:G:C	3.2328e-10	-2.30037e-10	0.116134	0.000604458	-2.30037e-10	0.162826
48632601	chr10:48632601:T:C	1.80719e-11	-1.69059	-1.07743	3.39101e-05	-1.6586	-1.05919
48632706	chr10:48632706:C:T	1.03283e-10	-2.30037e-10	-1.02491	0.000182592	-2.30037e-10	-1.03425
48633007	chr10:48633007:C:A	1.56534e-10	-2.30037e-10	-0.609113	0.000284635	-2.30037e-10	-0.590299
48633012	chr10:48633012:C:T	9.36258e-11	-2.30037e-10	-1.12308	0.000168122	-2.30037e-10	-1.11681
48634025	chr10:48634025:T:C	1.00812e-10	-2.30037e-10	-1.04913	0.000178499	-2.30037e-10	-1.05692
48634134	chr10:48634134:C:T	1.74866e-10	-0.498363	-2.51468e-10	0.000174983	-1.07682	-2.51468e-10
48634504	chr10:48634504:A:G	2.34895e-10	-2.30037e-10	-0.203246	0.00041737	-2.30037e-10	-0.207532
48634610	chr10:48634610:C:T	3.23019e-11	-1.48051	-0.706744	4.6491e-05	-1.71892	-0.683328
48634976	chr10:48634976:C:G	1.49595e-11	-1.91818	-1.03886	2.75896e-05	-1.89551	-1.02856
48635151	chr10:48635151:A:G	2.25252e-11	-1.58054	-0.967209	3.33004e-05	-1.80414	-0.931801
48635426	chr10:48635426:G:A	1.21166e-10	-2.30037e-10	-0.865225	0.000218377	-2.30037e-10	-0.855285
48635973	chr10:48635973:A:G	1.75657e-10	-2.30037e-10	-0.493852	0.000321101	-2.30037e-10	-0.46975
48636070	chr10:48636070:A:G	8.78355e-11	-2.30037e-10	-1.18692	0.000156128	-2.30037e-10	-1.19083
48636313	chr10:48636313:C:A	2.12565e-10	0.634822	-0.937958	0.000356218	0.599512	-0.965475
48636413	chr10:48636413:T:C	3.76591e-11	-1.46906	-0.564745	5.43798e-05	-1.70793	-0.537584
48636530	chr10:48636530:G:A	1.11691e-10	-2.30037e-10	-0.946648	0.000197206	-2.30037e-10	-0.957259
48637103	chr10:48637103:G:A	2.08063e-10	-2.30037e-10	-0.324542	0.000379617	-2.30037e-10	-0.302342
48637508	chr10:48637508:A:G	1.94011e-10	-2.30037e-10	-0.394472	0.000353768	-2.30037e-10	-0.372863
48637900	chr10:48637900:C:T	2.96715e-11	-1.11735	-1.15484	4.70996e-05	-1.24866	-1.14058
48638450	chr10:48638450:G:T	1.49921e-10	-2.30037e-10	-0.652279	0.000272364	-2.30037e-10	-0.634368
48638721	chr10:48638721:C:T	4.22565e-11	-1.91863	-2.51468e-10	7.61494e-05	-1.90881	-2.51468e-10
48639113	chr10:48639113:T:C	1.76026e-10	-2.30037e-10	-0.491755	0.000328828	-2.30037e-10	-0.44597
48639384	chr10:48639384:T:C	3.35327e-11	-1.01061	-1.13926	5.22091e-05	-1.16338	-1.12287
48639552	chr10:48639552:C:T	8.67405e-11	-2.30037e-10	-1.19946	0.000155034	-2.30037e-10	-1.19786
48639924	chr10:48639924:T:C	8.66946e-11	-2.30037e-10	-1.19999	0.000154902	-2.30037e-10	-1.19871
48640031	chr10:48640031:T:C	8.67356e-11	-2.30037e-10	-1.19952	0.00015502	-2.30037e-10	-1.19795
48640048	chr10:48640048:G:T	3.39907e-11	-1.19601	-0.940287	8.41012e-05	-0.918838	-0.890647
48640813	chr10:48640813:G:T	5.77685e-11	-1.60594	-2.51468e-10	0.000111005	-1.53193	-2.51468e-10
48641151	chr10:48641151:T:C	8.66949e-11	-2.30037e-10	-1.19999	0.000154903	-2.30037e-10	-1.19871
48641182	chr10:48641182:G:A	8.67203e-11	-2.30037e-10	-1.1997	0.000154977	-2.30037e-10	-1.19823
48641279	chr10:48641279:C:A	1.63691e-11	-1.79595	-1.07104	3.23015e-05	-1.67974	-1.08665
48641514	chr10:48641514:C:T	8.68237e-11	-2.30037e-10	-1.1985	0.00015525	-2.30037e-10	-1.19647
48641664	chr10:48641664:A:G	9.28551e-11	-2.30037e-10	-1.13134	0.000164463	-2.30037e-10	-1.13882
48641935	chr10:48641935:C:A	1.8447e-10	-2.30037e-10	-0.444899	0.000336139	-2.30037e-10	-0.423982
48641944	chr10:48641944:T:C	1.12661e-10	-2.30037e-10	-0.938005	0.000203193	-2.30037e-10	-0.927347
48641966	chr10:48641966:T:A	2.92562e-11	-1.73155	-0.554746	4.72189e-05	-1.89044	-0.496267
48641991	chr10:48641991:C:T	1.07162e-10	-2.30037e-10	-0.988039	0.000194865	-2.30037e-10	-0.969198
48642216	chr10:48642216:T:G	8.68834e-11	-2.30037e-10	-1.19782	0.000155396	-2.30037e-10	-1.19553
48642380	chr10:48642380:C:T	1.57165e-10	-2.30037e-10	-0.60509	0.000279146	-2.30037e-10	-0.609771
48642995	chr10:48642995:T:A	1.63426e-10	-2.30037e-10	-0.566026	0.000297328	-2.30037e-10	-0.546671
48643116	chr10:48643116:T:C	1.05013e-10	-2.30037e-10	-1.0083	0.000190759	-2.30037e-10	-0.990497
48643157	chr10:48643157:C:T	1.48859e-11	-1.90047	-1.0615	2.82644e-05	-1.84787	-1.05203
48643255	chr10:48643255:T:C	9.23601e-11	-2.30037e-10	-1.13669	0.000166309	-2.30037e-10	-1.12766
48643295	chr10:48643295:A:G	8.70795e-11	-2.30037e-10	-1.19556	0.000155758	-2.30037e-10	-1.1932
48643300	chr10:48643300:A:G	1.10924e-10	-2.30037e-10	-0.953535	0.000205855	-2.30037e-10	-0.914333
48643344	chr10:48643344:G:A	9.80761e-11	-2.30037e-10	-1.07664	0.000176071	-2.30037e-10	-1.07062
48643449	chr10:48643449:T:C	9.29952e-11	-2.30037e-10	-1.12984	0.000164704	-2.30037e-10	-1.13736
48643460	chr10:48643460:G:T	1.12967e-10	-2.30037e-10	-0.935292	0.000200368	-2.30037e-10	-0.94135
48643540	chr10:48643540:C:T	9.219e-11	-2.30037e-10	-1.13853	0.00016506	-2.30037e-10	-1.1352
48643607	chr10:48643607:T:G	8.70841e-11	-2.30037e-10	-1.19551	0.000155858	-2.30037e-10	-1.19256
48643731	chr10:48643731:A:AC	3.26343e-11	-1.2341	-0.942923	8.03518e-05	-0.961379	-0.893712
48643905	chr10:48643905:G:T	3.24195e-11	-1.21774	-0.965882	7.97113e-05	-0.944503	-0.91859
48643945	chr10:48643945:T:C	8.67559e-11	-2.30037e-10	-1.19929	0.000155074	-2.30037e-10	-1.1976
48644010	chr10:48644010:G:A	8.67351e-11	-2.30037e-10	-1.19953	0.000155018	-2.30037e-10	-1.19796
48644011	chr10:48644011:G:T	8.67531e-11	-2.30037e-10	-1.19932	0.000155067	-2.30037e-10	-1.19765
48645229	chr10:48645229:T:C	3.09546e-11	-1.21757	-1.0123	7.54858e-05	-0.947139	-0.970423
48645514	chr10:48645514:T:C	3.19406e-11	-1.19135	-1.00715	7.82764e-05	-0.916528	-0.964731
48645659	chr10:48645659:AG:A	1.63209e-10	-2.30037e-10	-0.567352	0.000300928	-2.30037e-10	-0.534635
48645765	chr10:48645765:C:T	9.26448e-11	-2.30037e-10	-1.13361	0.000164118	-2.30037e-10	-1.14092
48646120	chr10:48646120:C:G	7.37966e-11	-1.36107	-2.51468e-10	0.000122688	-1.43186	-2.51468e-10
48646524	chr10:48646524:C:T	9.65333e-11	-2.30037e-10	-1.0925	0.000170718	-2.30037e-10	-1.10149
48646619	chr10:48646619:C:T	8.87082e-11	-2.30037e-10	-1.17703	0.000158436	-2.30037e-10	-1.17615
48646834	chr10:48646834:T:C	4.57595e-11	-0.782351	-1.05663	7.01587e-05	-0.958569	-1.03218
48646846	chr10:48646846:C:A	1.6774e-10	-2.30037e-10	-0.539969	0.000305354	-2.30037e-10	-0.520033
48647178	chr10:48647178:A:C	3.81361e-11	-0.82525	-1.19597	4.14803e-05	-1.32555	-1.19073
48647420	chr10:48647420:G:C	1.12728e-10	-2.30037e-10	-0.937407	0.000205374	-2.30037e-10	-0.916674
48647437	chr10:48647437:T:A	1.19954e-10	-2.30037e-10	-0.875274	0.000223525	-2.30037e-10	-0.831984
48647477	chr10:48647477:C:G	9.47078e-11	-2.30037e-10	-1.11159	0.000167686	-2.30037e-10	-1.11941
48647585	chr10:48647585:GTA:G	2.81521e-11	-1.66494	-0.659821	3.97225e-05	-1.84024	-0.719348
48648001	chr10:48648001:A:G	9.49644e-11	-2.30037e-10	-1.10888	0.000167637	-2.30037e-10	-1.11971
48648304	chr10:48648304:A:G	2.40626e-11	-1.86934	-0.612387	4.33957e-05	-1.91398	-0.557161
48648393	chr10:48648393:C:A	1.25861e-10	-2.30037e-10	-0.827205	0.000230822	-2.30037e-10	-0.799857
48648699	chr10:48648699:C:T	4.22572e-11	-1.91861	-2.51468e-10	7.57238e-05	-1.91441	-2.51468e-10
48648701	chr10:48648701:G:A	1.33038e-10	-2.30037e-10	-0.771753	0.000244531	-2.30037e-10	-0.742165
48648782	chr10:48648782:G:A	2.06744e-11	-1.71545	-0.918041	5.13193e-05	-1.43419	-0.869253
48649046	chr10:48649046:G:A	1.55449e-10	-2.30037e-10	-0.616067	0.000286172	-2.30037e-10	-0.584913
48649132	chr10:48649132:G:A	1.64284e-10	-2.30037e-10	-0.560787	0.000302853	-2.30037e-10	-0.528259
48649152	chr10:48649152:G:C	6.29458e-11	-1.58282	0.0627104	9.37701e-05	-1.83317	0.132509
48649309	chr10:48649309:T:A	3.06369e-10	0.0624077	-2.51468e-10	0.000357964	-0.361073	-2.51468e-10
48649516	chr10:48649516:C:T	1.30035e-10	-2.30037e-10	-0.794577	0.000238802	-2.30037e-10	-0.76587
48649986	chr10:48649986:G:A	8.66926e-11	-2.30037e-10	-1.20002	0.000154736	-2.30037e-10	-1.19978
48650703	chr10:48650703:A:C	2.44183e-11	-1.89221	-0.574846	4.0547e-05	-1.91302	-0.626025
48650958	chr10:48650958:C:T	8.68185e-11	-2.30037e-10	-1.19856	0.000154868	-2.30037e-10	-1.19893
48651026	chr10:48651026:T:C	4.03424e-11	-0.822039	-1.14294	4.39923e-05	-1.30129	-1.1562
48652072	chr10:48652072:C:T	8.73811e-11	-2.30037e-10	-1.19211	0.000155942	-2.30037e-10	-1.19202
48652085	chr10:48652085:G:C	3.1056e-11	-1.36291	-0.86368	3.95771e-05	-1.68107	-0.882186
48652213	chr10:48652213:A:G	3.33744e-11	-1.32466	-0.829937	4.19207e-05	-1.65649	-0.849239
48652402	chr10:48652402:G:T	2.70776e-10	-2.30037e-10	-0.0610907	0.000493413	-2.30037e-10	-0.0401587
48652598	chr10:48652598:G:A	1.12489e-10	-2.30037e-10	-0.93953	0.000206058	-2.30037e-10	-0.913349
48652632	chr10:48652632:T:C	8.68188e-11	-2.30037e-10	-1.19856	0.0001548	-2.30037e-10	-1.19937
48652755	chr10:48652755:A:T	1.88217e-10	-2.30037e-10	-0.424789	0.000334143	-2.30037e-10	-0.429938
48653014	chr10:48653014:T:C	3.07934e-11	-1.0608	-1.17428	5.22874e-05	-1.10581	-1.17894
48653029	chr10:48653029:C:A	1.57756e-10	-2.30037e-10	-0.601332	0.000290677	-2.30037e-10	-0.569292
48653111	chr10:48653111:T:C	1.1606e-10	-2.30037e-10	-0.908273	0.000209528	-2.30037e-10	-0.896647
48653205	chr10:48653205:C:G	1.51145e-10	-2.30037e-10	-0.644145	0.000274876	-2.30037e-10	-0.625185
48653233	chr10:48653233:C:A	9.91238e-11	-2.30037e-10	-1.06601	0.000175422	-2.30037e-10	-1.07431
48653413	chr10:48653413:G:A	1.09325e-10	-2.30037e-10	-0.968059	0.000198808	-2.30037e-10	-0.949167
48653423	chr10:48653423:G:T	1.96311e-11	-1.89543	-0.789844	3.29958e-05	-1.91735	-0.827776
48653973	chr10:48653973:T:C	1.09286e-10	-2.30037e-10	-0.968415	0.000198724	-2.30037e-10	-0.949589
48654297	chr10:48654297:A:G	3.53411e-11	-1.82159	-0.275749	6.96233e-05	-1.64279	-0.355617
48654537	chr10:48654537:G:C	9.58289e-11	-2.30037e-10	-1.09982	0.000169312	-2.30037e-10	-1.10976
48654607	chr10:48654607:T:C	2.29422e-11	-1.91753	-0.611878	4.33453e-05	-1.88384	-0.588467
48654988	chr10:48654988:C:T	1.63246e-10	-2.30037e-10	-0.567127	0.000283528	-2.30037e-10	-0.594195
48655152	chr10:48655152:T:TG	1.38817e-11	-1.9021	-1.12971	2.6536e-05	-1.84321	-1.1198
48656538	chr10:48656538:T:C	2.1775e-10	-2.30037e-10	-0.279038	0.00040523	-2.30037e-10	-0.237051
48656570	chr10:48656570:G:T	1.27417e-11	-1.91763	-1.19988	2.31485e-05	-1.90035	-1.19923
48656573	chr10:48656573:G:A	1.2761e-11	-1.91727	-1.19872	2.31501e-05	-1.90175	-1.19775
48657006	chr10:48657006:A:G	2.15152e-10	-2.30037e-10	-0.291041	0.000400317	-2.30037e-10	-0.249249
48657422	chr10:48657422:G:C	1.79928e-10	-2.30037e-10	-0.46983	0.000328732	-2.30037e-10	-0.446262
48657438	chr10:48657438:ACTTCTTAGCCGGGTCTCTAGGGGGCTCAGAGAGCCTGAGCCCCCTTC:A	1.2841e-11	-1.91147	-1.19827	2.27799e-05	-1.91645	-1.19917
48657560	chr10:48657560:C:T	8.76955e-11	-2.30037e-10	-1.18851	0.000156752	-2.30037e-10	-1.18684
48657682	chr10:48657682:C:T	1.28669e-11	-1.91858	-1.18914	2.34596e-05	-1.89761	-1.18862
48657826	chr10:48657826:TC:T	1.22882e-10	-2.30037e-10	-0.851162	0.000221731	-2.30037e-10	-0.84004
48658287	chr10:48658287:T:G	9.50327e-11	-2.30037e-10	-1.10816	0.000168078	-2.30037e-10	-1.11708
48658408	chr10:48658408:A:G	4.18393e-11	-1.87423	-0.0543142	8.43685e-05	-1.78828	-0.0180284
48658564	chr10:48658564:T:C	9.96309e-11	-2.30037e-10	-1.06091	0.000176131	-2.30037e-10	-1.07028
48658766	chr10:48658766:G:A	4.45633e-11	-1.86547	-2.51468e-10	7.73585e-05	-1.89306	-2.51468e-10
48658865	chr10:48658865:A:G	3.02806e-11	-1.20197	-1.0499	4.60815e-05	-1.36458	-1.04651
48659064	chr10:48659064:A:AG	9.31514e-11	-2.30037e-10	-1.12816	0.000167631	-2.30037e-10	-1.11974
48659102	chr10:48659102:A:G	2.5892e-11	-1.31341	-1.09504	3.99017e-05	-1.46363	-1.09146
48659282	chr10:48659282:G:A	3.60525e-11	-1.06297	-1.01444	0.000101855	-0.628571	-0.989383
48659510	chr10:48659510:A:G	1.45457e-11	-1.88771	-1.09738	2.6585e-05	-1.88109	-1.08007
48659808	chr10:48659808:A:G	8.7379e-11	-2.30037e-10	-1.19213	0.000155497	-2.30037e-10	-1.19488
48659990	chr10:48659990:C:A	2.50651e-11	-1.52898	-0.911932	3.78807e-05	-1.67249	-0.934572
48660116	chr10:48660116:G:A	1.21235e-10	-2.30037e-10	-0.864654	0.000220229	-2.30037e-10	-0.846836
48660271	chr10:48660271:GA:G	9.49384e-11	-2.30037e-10	-1.10916	0.000168945	-2.30037e-10	-1.11193
48660286	chr10:48660286:T:C	1.24265e-10	-2.30037e-10	-0.839964	0.000223655	-2.30037e-10	-0.831399
48660434	chr10:48660434:G:T	9.03807e-11	-2.30037e-10	-1.15835	0.000162051	-2.30037e-10	-1.15359
48660591	chr10:48660591:T:C	1.51433e-10	-2.30037e-10	-0.642242	0.00026474	-2.30037e-10	-0.662756
48660664	chr10:48660664:G:A	8.94067e-11	-2.30037e-10	-1.16919	0.000160353	-2.30037e-10	-1.16413
48660835	chr10:48660835:C:T	8.84684e-11	-2.30037e-10	-1.17974	0.000157809	-2.30037e-10	-1.18012
48661020	chr10:48661020:T:C	1.02232e-10	-2.30037e-10	-1.03514	0.000184012	-2.30037e-10	-1.0265
48661746	chr10:48661746:C:T	8.72142e-11	-2.30037e-10	-1.19402	0.000156029	-2.30037e-10	-1.19147
48661870	chr10:48661870:G:C	5.89269e-11	-1.58609	-2.51468e-10	9.04121e-05	-1.73713	-2.51468e-10
48661894	chr10:48661894:T:C	8.67424e-11	-2.30037e-10	-1.19944	0.000154776	-2.30037e-10	-1.19953
48661955	chr10:48661955:T:C	2.14346e-11	-1.90396	-0.693418	4.25398e-05	-1.84147	-0.64959
48661974	chr10:48661974:T:C	3.4522e-11	-1.43001	-0.690774	5.12315e-05	-1.59038	-0.71477
48661978	chr10:48661978:C:T	1.91085e-10	-2.30037e-10	-0.409665	0.00033914	-2.30037e-10	-0.415093
48662113	chr10:48662113:G:A	9.62661e-11	-2.30037e-10	-1.09527	0.000170398	-2.30037e-10	-1.10337
48662123	chr10:48662123:T:C	1.22056e-10	-2.30037e-10	-0.857903	0.000219595	-2.30037e-10	-0.849722
48662528	chr10:48662528:A:G	8.73513e-11	-2.30037e-10	-1.19245	0.000156314	-2.30037e-10	-1.18964
48662555	chr10:48662555:A:G	6.16214e-11	-1.54138	-2.51468e-10	9.44599e-05	-1.69333	-2.51468e-10
48663354	chr10:48663354:T:C	1.44904e-10	-2.30037e-10	-0.686311	0.000261623	-2.30037e-10	-0.674601
48663395	chr10:48663395:A:G	3.11868e-11	-1.40939	-0.813	4.64728e-05	-1.57242	-0.830216
48663451	chr10:48663451:C:T	2.81135e-11	-1.23093	-1.09521	4.31239e-05	-1.38518	-1.09225
48663572	chr10:48663572:A:G	3.24112e-11	-1.41867	-0.765212	4.83231e-05	-1.5801	-0.783493
48663860	chr10:48663860:T:C	1.50305e-11	-1.8814	-1.0709	2.75389e-05	-1.87421	-1.0517
48663980	chr10:48663980:A:G	2.19698e-10	-0.270131	-2.51468e-10	0.000390434	-0.274247	-2.51468e-10
48664027	chr10:48664027:A:C	8.92549e-11	-2.30037e-10	-1.17089	0.000159917	-2.30037e-10	-1.16685
48664367	chr10:48664367:GGCCA:G	9.81072e-11	-2.30037e-10	-1.07632	0.00017636	-2.30037e-10	-1.06898
48664423	chr10:48664423:A:G	3.17429e-11	-1.42773	-0.77699	4.74175e-05	-1.5875	-0.795015
48664679	chr10:48664679:C:A	6.11722e-11	-1.296	-0.252695	8.15423e-05	-1.63338	-0.207001
48664868	chr10:48664868:C:T	9.84139e-11	-2.30037e-10	-1.0732	0.000174057	-2.30037e-10	-1.08212
48664885	chr10:48664885:G:T	8.84648e-11	-2.30037e-10	-1.17978	0.000157102	-2.30037e-10	-1.18461
48665054	chr10:48665054:C:T	9.37749e-11	-2.30037e-10	-1.12149	0.000166951	-2.30037e-10	-1.12381
48665285	chr10:48665285:T:G	9.98409e-11	-2.30037e-10	-1.05881	0.000179599	-2.30037e-10	-1.05078
48665532	chr10:48665532:C:T	2.43846e-11	-1.52104	-0.947388	3.68529e-05	-1.66635	-0.968219
48665798	chr10:48665798:C:T	2.30663e-11	-1.70012	-0.823896	4.29105e-05	-1.67558	-0.806807
48666325	chr10:48666325:T:A	9.84764e-11	-2.30037e-10	-1.07257	0.000174164	-2.30037e-10	-1.08151
48666756	chr10:48666756:C:T	4.4837e-11	-1.85935	-2.51468e-10	7.64012e-05	-1.90551	-2.51468e-10
48666929	chr10:48666929:C:T	9.28223e-11	-2.30037e-10	-1.1317	0.000167032	-2.30037e-10	-1.12332
48667543	chr10:48667543:A:C	5.50012e-11	-1.84324	0.188215	0.00010872	-1.76821	0.215485
48667668	chr10:48667668:G:A	1.28976e-10	-2.30037e-10	-0.802758	0.000236095	-2.30037e-10	-0.777272
48668477	chr10:48668477:T:C	2.4264e-11	-1.50667	-0.966724	3.66262e-05	-1.65404	-0.986705
48668648	chr10:48668648:A:G	9.3741e-11	-2.30037e-10	-1.12185	0.000168305	-2.30037e-10	-1.11573
48668796	chr10:48668796:A:G	8.74383e-11	-2.30037e-10	-1.19145	0.000155585	-2.30037e-10	-1.19432
48668819	chr10:48668819:A:C	8.69648e-11	-2.30037e-10	-1.19688	0.000155488	-2.30037e-10	-1.19494
48668928	chr10:48668928:TTATC:T	1.33009e-10	0.302737	-1.0747	0.000139229	-0.258525	-1.04686
48669228	chr10:48669228:C:A	2.84555e-11	-1.44816	-0.865883	4.22653e-05	-1.60654	-0.891
48669785	chr10:48669785:A:G	1.28159e-11	-1.91106	-1.20064	2.60633e-05	-1.78038	-1.2006
48669838	chr10:48669838:G:A	1.44774e-10	-2.30037e-10	-0.687209	0.000267704	-2.30037e-10	-0.651622
48669888	chr10:48669888:G:A	1.33668e-11	-1.89241	-1.17721	2.57799e-05	-1.82784	-1.16407
48669986	chr10:48669986:C:T	9.07599e-11	-0.736391	-0.417775	0.000108241	-1.10845	-0.448699
48670042	chr10:48670042:T:C	1.5512e-11	-1.75957	-1.1612	2.71154e-05	-1.7819	-1.1595
48670091	chr10:48670091:A:G	8.73996e-11	-2.30037e-10	-1.19189	0.000155673	-2.30037e-10	-1.19375
48670540	chr10:48670540:T:C	8.69882e-11	-2.30037e-10	-1.19661	0.000155124	-2.30037e-10	-1.19728
48670909	chr10:48670909:T:C	8.82478e-11	-2.30037e-10	-1.18224	0.000157365	-2.30037e-10	-1.18294
48670916	chr10:48670916:A:T	1.81874e-11	-1.60283	-1.15882	2.79196e-05	-1.73874	-1.17343
48671672	chr10:48671672:G:A	4.17406e-11	-1.81279	-0.118123	6.90802e-05	-1.89083	-0.11541
48671700	chr10:48671700:G:A	1.46034e-11	-1.9108	-1.07033	2.60882e-05	-1.91189	-1.06813
48671767	chr10:48671767:G:A	6.14785e-10	-2.30037e-10	0.758889	0.00109309	-2.30037e-10	0.755258
48672186	chr10:48672186:C:T	2.01744e-10	-2.30037e-10	-0.355385	0.000358054	-2.30037e-10	-0.360821
48672340	chr10:48672340:C:T	3.71241e-11	-1.81382	-0.234303	6.09235e-05	-1.9056	-0.226287
48672529	chr10:48672529:G:A	3.78456e-11	-1.52648	-0.502395	5.93426e-05	-1.67825	-0.479925
48673493	chr10:48673493:A:G	2.48805e-11	-1.89768	-0.55062	4.34192e-05	-1.91814	-0.552463
48673696	chr10:48673696:A:G	4.07514e-10	-2.30037e-10	0.347691	0.000724077	-2.30037e-10	0.343392
48673791	chr10:48673791:T:C	8.70643e-11	-2.30037e-10	-1.19574	0.000155469	-2.30037e-10	-1.19506
48673943	chr10:48673943:T:C	5.151e-10	0.581977	-2.51468e-10	0.00121046	0.857248	-2.51468e-10
48673988	chr10:48673988:G:A	1.66314e-10	-2.30037e-10	-0.548505	0.000306711	-2.30037e-10	-0.5156
48674484	chr10:48674484:T:C	1.15039e-10	-2.30037e-10	-0.917116	0.000208557	-2.30037e-10	-0.901295
48675231	chr10:48675231:T:G	2.46671e-11	-1.89922	-0.557691	4.30949e-05	-1.9181	-0.560003
48675464	chr10:48675464:T:C	1.27408e-10	-2.30037e-10	-0.814992	0.000233336	-2.30037e-10	-0.789026
48675542	chr10:48675542:A:G	1.75694e-11	-1.59624	-1.19999	3.79151e-05	-1.40603	-1.20013
48675639	chr10:48675639:A:G	9.23406e-11	-2.30037e-10	-1.1369	0.000164342	-2.30037e-10	-1.13955
48675837	chr10:48675837:T:C	1.11344e-10	-2.30037e-10	-0.949762	0.000201786	-2.30037e-10	-0.934297
48676114	chr10:48676114:C:G	4.64262e-11	-1.71966	-0.104864	7.29272e-05	-1.85529	-0.0967514
48676909	chr10:48676909:A:C	1.02924e-10	-2.30037e-10	-1.02839	0.00018395	-2.30037e-10	-1.02684
48676943	chr10:48676943:A:G	3.15819e-11	-1.85993	-0.349875	5.35013e-05	-1.91684	-0.344958
48677036	chr10:48677036:G:A	1.33146e-10	-2.30037e-10	-0.770936	0.000242252	-2.30037e-10	-0.751526
48677087	chr10:48677087:G:A	1.47915e-11	-1.84911	-1.11922	2.57341e-05	-1.91056	-1.08312
48677505	chr10:48677505:G:A	5.55806e-10	-2.30037e-10	0.658036	0.00104116	-2.30037e-10	0.706583
48677536	chr10:48677536:A:T	1.39785e-11	-1.86824	-1.15662	2.41304e-05	-1.88694	-1.17109
48678267	chr10:48678267:G:T	1.01583e-10	-2.30037e-10	-1.04151	0.000183272	-2.30037e-10	-1.03053
48678295	chr10:48678295:A:T	9.39877e-11	-2.30037e-10	-1.11922	0.000167185	-2.30037e-10	-1.1224
48678451	chr10:48678451:A:T	1.12832e-10	-2.30037e-10	-0.936485	0.000204445	-2.30037e-10	-0.921209
48678768	chr10:48678768:C:T	5.95348e-11	-1.80403	0.228203	9.41439e-05	-1.8907	0.194022
48678925	chr10:48678925:T:G	1.23366e-10	-2.30037e-10	-0.847226	0.000217548	-2.30037e-10	-0.859088
48679141	chr10:48679141:C:T	4.11979e-10	-2.30037e-10	0.358587	0.000755949	-2.30037e-10	0.386469
48679348	chr10:48679348:T:C	8.86422e-11	-2.30037e-10	-1.17778	0.00015806	-2.30037e-10	-1.17853
48679482	chr10:48679482:G:A	1.63007e-11	-1.80821	-1.06297	3.43873e-05	-1.63596	-1.06785
48679528	chr10:48679528:G:A	4.2535e-11	-1.91206	-2.51468e-10	7.80873e-05	-1.88368	-2.51468e-10
48680513	chr10:48680513:A:G	3.80375e-11	-1.84896	-0.174854	6.40568e-05	-1.91525	-0.166488
48680878	chr10:48680878:A:C	9.30425e-11	-2.30037e-10	-1.12933	0.000164607	-2.30037e-10	-1.13794
48681229	chr10:48681229:C:T	1.96239e-11	-1.90155	-0.784081	3.4633e-05	-1.9166	-0.780096
48682366	chr10:48682366:A:G	8.72783e-11	-2.30037e-10	-1.19328	0.000156161	-2.30037e-10	-1.19062
48682413	chr10:48682413:C:A	1.60923e-10	-2.30037e-10	-0.581458	0.000297294	-2.30037e-10	-0.546785
48682552	chr10:48682552:T:A	1.56527e-11	-1.89321	-1.01854	2.80595e-05	-1.89176	-1.01542
48682648	chr10:48682648:C:T	3.71556e-11	-1.84393	-0.203343	6.22639e-05	-1.91409	-0.196029
48682830	chr10:48682830:A:C	1.44907e-11	-1.79295	-1.19592	2.62689e-05	-1.77531	-1.19781
48683056	chr10:48683056:G:C	2.61209e-11	-1.90305	-0.496597	4.58198e-05	-1.91683	-0.499957
48683120	chr10:48683120:G:A	1.0013e-10	-2.30037e-10	-1.05591	0.000180558	-2.30037e-10	-1.04545
48683290	chr10:48683290:T:C	5.93976e-11	-1.78639	0.208258	9.3303e-05	-1.88336	0.177702
48683354	chr10:48683354:A:T	3.41043e-11	-1.85462	-0.278344	5.76555e-05	-1.91642	-0.270601
48684121	chr10:48684121:C:A	1.43291e-11	-1.80645	-1.19364	3.04499e-05	-1.63469	-1.19074
48684396	chr10:48684396:GAC:G	1.54186e-11	-1.79101	-1.1358	2.83925e-05	-1.77066	-1.12472
48684399	chr10:48684399:TCCC:T	1.53768e-11	-1.79372	-1.1358	2.83083e-05	-1.77363	-1.12472
48684588	chr10:48684588:G:A	2.0304e-10	-2.30037e-10	-0.34898	0.000363885	-2.30037e-10	-0.344668
48684657	chr10:48684657:G:T	1.11791e-10	-2.30037e-10	-0.945754	0.000202505	-2.30037e-10	-0.930743
48684899	chr10:48684899:G:A	9.26445e-11	-2.30037e-10	-1.13361	0.000165511	-2.30037e-10	-1.13247
48684924	chr10:48684924:C:T	3.36286e-11	-1.70383	-0.44318	5.14285e-05	-1.83793	-0.463385
48685161	chr10:48685161:G:C	2.02726e-10	-2.30037e-10	-0.350527	0.000363323	-2.30037e-10	-0.346215
48685751	chr10:48685751:AC:A	1.55912e-11	-1.8481	-1.06758	2.73164e-05	-1.91172	-1.0223
48686256	chr10:48686256:A:G	5.76353e-11	-1.75677	0.148522	8.83957e-05	-1.87083	0.111152
48687097	chr10:48687097:T:G	1.54783e-10	-2.30037e-10	-0.620363	0.000284765	-2.30037e-10	-0.589841
48687124	chr10:48687124:A:G	1.59028e-10	-2.30037e-10	-0.593302	0.000280194	-2.30037e-10	-0.606022
48687813	chr10:48687813:G:A	3.01892e-11	-1.67909	-0.57581	4.57071e-05	-1.82475	-0.594497
48687858	chr10:48687858:T:C	8.70629e-11	-2.30037e-10	-1.19575	0.000155219	-2.30037e-10	-1.19667
48687977	chr10:48687977:T:A	1.89179e-11	-1.83796	-0.884311	3.16422e-05	-1.90628	-0.880738
48688552	chr10:48688552:A:T	3.12858e-11	-1.84081	-0.378416	5.23471e-05	-1.9135	-0.370106
48688630	chr10:48688630:A:G	3.78276e-11	-1.78617	-0.243174	6.19886e-05	-1.89116	-0.223394
48689174	chr10:48689174:C:A	3.00466e-11	-1.83031	-0.42933	4.988e-05	-1.91056	-0.421326
48689390	chr10:48689390:A:T	2.9725e-11	-1.84067	-0.429722	4.97183e-05	-1.91343	-0.421699
48689612	chr10:48689612:G:T	5.00506e-11	-1.76654	0.0171922	7.75882e-05	-1.87228	-0.0178108
48689709	chr10:48689709:G:C	3.87631e-10	-2.30037e-10	0.297669	0.000689447	-2.30037e-10	0.294385
48689782	chr10:48689782:A:G	1.23517e-10	-2.30037e-10	-0.846008	0.000224372	-2.30037e-10	-0.828201
48690257	chr10:48690257:A:G	2.84808e-11	-1.85681	-0.45634	4.82392e-05	-1.91691	-0.448423
48690421	chr10:48690421:G:A	1.79538e-11	-1.88511	-0.889473	3.22164e-05	-1.88343	-0.885605
48690536	chr10:48690536:A:G	2.18521e-11	-1.84806	-0.730025	3.69231e-05	-1.87557	-0.757099
48690676	chr10:48690676:G:T	4.13103e-10	-2.30037e-10	0.361314	0.000734782	-2.30037e-10	0.358068
48691040	chr10:48691040:T:C	5.70924e-11	-1.77476	0.157045	8.86728e-05	-1.87648	0.119924
48691487	chr10:48691487:G:A	2.49746e-11	-1.73657	-0.707955	3.87736e-05	-1.85957	-0.724201
48691719	chr10:48691719:T:C	8.68862e-11	-2.30037e-10	-1.19778	0.000154937	-2.30037e-10	-1.19848
48691744	chr10:48691744:A:C	1.73569e-10	-2.30037e-10	-0.505807	0.000305551	-2.30037e-10	-0.519388
48691917	chr10:48691917:TG:T	1.37046e-10	-2.30037e-10	-0.742067	0.000252665	-2.30037e-10	-0.709441
48692339	chr10:48692339:C:T	8.76275e-11	-2.30037e-10	-1.18929	0.000156189	-2.30037e-10	-1.19044
48692917	chr10:48692917:G:A	8.72906e-11	-2.30037e-10	-1.19314	0.000156074	-2.30037e-10	-1.19117
48693061	chr10:48693061:G:A	1.40569e-10	-2.30037e-10	-0.716689	0.000259391	-2.30037e-10	-0.683168
48693444	chr10:48693444:C:T	1.00347e-10	-2.30037e-10	-1.05375	0.000178872	-2.30037e-10	-1.05484
48693765	chr10:48693765:C:CTCTT	5.57894e-11	-1.91197	0.271168	0.000103386	-1.91003	0.306986
48693906	chr10:48693906:C:T	1.3711e-11	-1.85145	-1.19274	2.31197e-05	-1.90619	-1.19463
48693973	chr10:48693973:A:T	4.7739e-11	-1.79664	-2.51468e-10	0.000106314	-1.5751	-2.51468e-10
48694080	chr10:48694080:C:A	1.99103e-10	-1.75837	1.38981	0.000311159	-1.86608	1.36488
48694357	chr10:48694357:A:G	1.85868e-11	-1.54367	-1.19626	2.41049e-05	-1.86221	-1.19688
48694377	chr10:48694377:C:G	2.41127e-11	-1.84253	-0.637117	4.20476e-05	-1.91727	-0.585431
48694708	chr10:48694708:C:T	9.52742e-11	-2.30037e-10	-1.10563	0.000171223	-2.30037e-10	-1.09854
48694868	chr10:48694868:C:T	8.66416e-11	-2.30037e-10	-1.2006	0.000154601	-2.30037e-10	-1.20066
48695190	chr10:48695190:T:C	1.0719e-10	-2.30037e-10	-0.987779	0.000191816	-2.30037e-10	-0.98497
48695876	chr10:48695876:G:A	1.85281e-11	-1.90894	-0.834157	3.32773e-05	-1.91681	-0.819818
48696138	chr10:48696138:C:A	9.57361e-11	-2.30037e-10	-1.10079	0.000169547	-2.30037e-10	-1.10838
48696230	chr10:48696230:G:A	8.67092e-11	-2.30037e-10	-1.19982	0.00015487	-2.30037e-10	-1.19892
48696661	chr10:48696661:T:C	1.61156e-10	-2.30037e-10	-0.580009	0.00028464	-2.30037e-10	-0.59028
48696785	chr10:48696785:A:G	1.05832e-10	-2.30037e-10	-1.00053	0.000186412	-2.30037e-10	-1.01355
48697163	chr10:48697163:G:T	3.92309e-11	-0.835866	-1.15705	3.46125e-05	-1.56424	-1.13306
48697269	chr10:48697269:C:T	1.45453e-10	-2.30037e-10	-0.682528	0.000256838	-2.30037e-10	-0.693062
48697337	chr10:48697337:G:A	1.63068e-11	-1.91186	-0.958939	2.9226e-05	-1.91776	-0.948685
48697346	chr10:48697346:C:T	1.22558e-10	-2.30037e-10	-0.853797	0.000215386	-2.30037e-10	-0.869073
48697347	chr10:48697347:C:A	5.83092e-10	1.03277	-0.326809	0.000896237	0.846369	-0.28967
48697403	chr10:48697403:A:G	8.71925e-11	-2.30037e-10	-1.19427	0.000155483	-2.30037e-10	-1.19497
48697528	chr10:48697528:C:T	4.80512e-11	-1.79012	-2.51468e-10	8.14487e-05	-1.84153	-2.51468e-10
48697975	chr10:48697975:C:T	8.91934e-11	-2.30037e-10	-1.17158	0.000158064	-2.30037e-10	-1.17851
48698046	chr10:48698046:C:T	2.86848e-11	-1.114	-1.19202	8.54512e-05	-0.604749	-1.18881
48698347	chr10:48698347:A:G	1.31469e-11	-1.91863	-1.16757	2.35129e-05	-1.91856	-1.1654
48698436	chr10:48698436:G:T	1.35867e-11	-1.91676	-1.13653	2.42121e-05	-1.91862	-1.13603
48698702	chr10:48698702:A:G	1.01456e-10	-2.30037e-10	-1.04276	0.000180837	-2.30037e-10	-1.04391
48698705	chr10:48698705:T:G	1.24904e-10	-2.30037e-10	-0.83484	0.000229569	-2.30037e-10	-0.805302
48698987	chr10:48698987:C:G	1.22123e-10	-2.30037e-10	-0.857359	0.000222105	-2.30037e-10	-0.838354
48699024	chr10:48699024:G:T	4.67642e-11	-0.83895	-0.978316	4.27126e-05	-1.56616	-0.920849
48699058	chr10:48699058:C:T	1.83431e-11	-1.87422	-0.878914	3.49933e-05	-1.82796	-0.85839
48699198	chr10:48699198:T:C	1.36145e-09	1.06208	0.491844	0.0021617	0.864909	0.572233
48699534	chr10:48699534:T:C	2.35186e-10	-2.30037e-10	-0.202005	0.000425246	-2.30037e-10	-0.188839
48699547	chr10:48699547:A:C	9.10081e-11	-2.30037e-10	-1.15144	0.000163178	-2.30037e-10	-1.14666
48700006	chr10:48700006:G:A	1.02087e-10	0.114034	-1.15059	5.85515e-05	-1.02987	-1.14173
48700300	chr10:48700300:G:A	1.31621e-11	-1.91837	-1.16667	2.35458e-05	-1.91856	-1.16399
48700354	chr10:48700354:T:C	8.79942e-11	-2.30037e-10	-1.18511	0.000157461	-2.30037e-10	-1.18233
48700455	chr10:48700455:T:C	1.33299e-10	-2.30037e-10	-0.769786	0.000235528	-2.30037e-10	-0.779676
48700703	chr10:48700703:G:A	1.77231e-11	-1.91807	-0.869448	3.20079e-05	-1.91771	-0.85781
48700739	chr10:48700739:C:T	1.19171e-10	0.282002	-1.16383	6.38532e-05	-0.91671	-1.16821
48700948	chr10:48700948:G:A	6.01014e-10	1.08467	-0.348437	0.000923959	0.898969	-0.311807
48701071	chr10:48701071:C:T	1.31866e-10	0.38261	-1.16321	6.84821e-05	-0.847281	-1.16765
48701108	chr10:48701108:G:A	9.71601e-11	-2.30037e-10	-1.08602	0.000171958	-2.30037e-10	-1.09425
48701120	chr10:48701120:A:T	1.35569e-11	-1.91727	-1.13822	2.42875e-05	-1.91684	-1.1347
48701166	chr10:48701166:G:A	8.67075e-11	-2.30037e-10	-1.19984	0.00015461	-2.30037e-10	-1.2006
48701241	chr10:48701241:G:A	1.85845e-11	-1.9185	-0.821558	3.36309e-05	-1.91691	-0.80915
48701302	chr10:48701302:C:T	8.84701e-11	-2.30037e-10	-1.17972	0.000156936	-2.30037e-10	-1.18567
48701400	chr10:48701400:C:A	8.79829e-11	-2.30037e-10	-1.18524	0.000156827	-2.30037e-10	-1.18637
48701409	chr10:48701409:A:G	5.7145e-11	-1.61679	-2.51468e-10	0.000135169	-1.33498	-2.51468e-10
48701601	chr10:48701601:A:T	1.42239e-10	-2.30037e-10	-0.704873	0.000251156	-2.30037e-10	-0.715431
48701892	chr10:48701892:G:A	8.88618e-11	-2.30037e-10	-1.1753	0.00015968	-2.30037e-10	-1.16833
48701914	chr10:48701914:C:T	1.31626e-11	-1.91862	-1.16638	2.35438e-05	-1.91862	-1.16402
48702165	chr10:48702165:A:G	1.29069e-11	-1.91459	-1.19003	2.30216e-05	-1.9162	-1.18887
48702504	chr10:48702504:C:T	1.90424e-10	-0.413133	-2.51468e-10	0.000250022	-0.719957	-2.51468e-10
48702554	chr10:48702554:T:C	5.32134e-11	-1.68807	-2.51468e-10	0.000103737	-1.59965	-2.51468e-10
48702586	chr10:48702586:G:A	9.28181e-11	-2.30037e-10	-1.13174	0.000167659	-2.30037e-10	-1.11957
48702713	chr10:48702713:T:C	2.7502e-10	1.12856	-1.1741	0.000623339	1.35572	-1.16214
48702789	chr10:48702789:TC:T	2.34051e-11	-1.50849	-1.00094	2.98276e-05	-1.89407	-0.952
48702936	chr10:48702936:A:G	1.49535e-11	-1.89697	-1.06046	2.78903e-05	-1.8526	-1.06063
48703087	chr10:48703087:G:A	5.95346e-11	-1.57583	-2.51468e-10	0.000141976	-1.28585	-2.51468e-10
48703203	chr10:48703203:C:T	8.4915e-11	-0.0274358	-1.1933	5.09543e-05	-1.12096	-1.18962
48703312	chr10:48703312:G:A	7.5541e-11	-1.33771	-2.51468e-10	0.000116472	-1.48385	-2.51468e-10
48703656	chr10:48703656:G:A	2.89075e-10	1.03264	-1.02834	0.000591551	1.18347	-1.04222
48703692	chr10:48703692:T:C	1.84127e-10	0.747383	-1.19414	0.000406267	0.953244	-1.18774
48704014	chr10:48704014:A:G	9.01265e-11	-2.30037e-10	-1.16117	0.000160145	-2.30037e-10	-1.16542
48704475	chr10:48704475:G:A	1.4185e-10	-0.102395	-0.605219	8.25063e-05	-1.17906	-0.649567
48704684	chr10:48704684:G:C	9.6386e-11	-2.30037e-10	-1.09402	0.00017277	-2.30037e-10	-1.08955
48704958	chr10:48704958:TG:T	2.024e-10	0.84033	-1.19247	0.000450608	1.05453	-1.18544
48705054	chr10:48705054:C:T	8.70399e-11	-2.30037e-10	-1.19602	0.000155004	-2.30037e-10	-1.19806
48705748	chr10:48705748:C:T	1.17503e-10	-2.30037e-10	-0.895916	0.000212524	-2.30037e-10	-0.882452
48705894	chr10:48705894:G:A	5.8566e-11	-0.391572	-1.20066	4.11937e-05	-1.32314	-1.20008
48705943	chr10:48705943:A:T	1.04061e-10	-2.30037e-10	-1.0174	0.000188009	-2.30037e-10	-1.00502
48705967	chr10:48705967:A:G	4.32989e-11	-1.89426	-2.51468e-10	8.03561e-05	-1.85504	-2.51468e-10
48706171	chr10:48706171:A:G	1.51754e-10	-2.30037e-10	-0.640124	0.000276694	-2.30037e-10	-0.618595
48706393	chr10:48706393:T:C	8.84279e-11	-2.30037e-10	-1.1802	0.000156896	-2.30037e-10	-1.18592
48706833	chr10:48706833:C:T	2.12554e-10	0.882255	-1.18544	0.000474623	1.09736	-1.17635
48707193	chr10:48707193:G:A	7.23845e-11	-1.38039	-2.51468e-10	0.000254264	-0.703132	-2.51468e-10
48707352	chr10:48707352:C:A	1.04633e-10	-2.30037e-10	-1.01192	0.000184335	-2.30037e-10	-1.02475
48707611	chr10:48707611:C:T	1.37393e-10	0.0336772	-0.773214	7.63586e-05	-1.09228	-0.813782
48707775	chr10:48707775:G:C	3.64111e-10	1.24181	-1.00674	0.000746943	1.39528	-1.0208
48707787	chr10:48707787:G:A	1.07164e-10	-2.30037e-10	-0.988026	0.000189924	-2.30037e-10	-0.994881
48707807	chr10:48707807:G:A	9.18944e-11	0.0548521	-1.1966	5.35255e-05	-1.06755	-1.1938
48707987	chr10:48707987:G:A	2.04598e-10	0.847679	-1.18902	0.000456807	1.06363	-1.18088
48708093	chr10:48708093:G:A	1.52422e-11	-1.90036	-1.03796	2.83707e-05	-1.85787	-1.03828
48708340	chr10:48708340:G:C	1.27638e-11	-1.91728	-1.19849	2.31652e-05	-1.90336	-1.19549
48708471	chr10:48708471:C:T	1.35242e-11	-1.86513	-1.19277	2.58196e-05	-1.79839	-1.19198
48708486	chr10:48708486:G:A	8.96666e-11	-2.30037e-10	-1.16629	0.00015968	-2.30037e-10	-1.16833
48709653	chr10:48709653:A:C	2.8525e-10	-2.30037e-10	-0.00901961	0.000526008	-2.30037e-10	0.0238107
48710016	chr10:48710016:C:T	9.0521e-11	-2.30037e-10	-1.1568	0.000161196	-2.30037e-10	-1.15888
48710245	chr10:48710245:A:G	1.04035e-10	-2.30037e-10	-1.01766	0.000183321	-2.30037e-10	-1.03027
48710542	chr10:48710542:A:G	1.39552e-11	-1.85533	-1.17121	2.58285e-05	-1.82357	-1.16646
48710932	chr10:48710932:T:C	8.96623e-11	0.0328669	-1.1992	5.27051e-05	-1.07948	-1.19731
48711455	chr10:48711455:C:A	1.93656e-10	-0.3963	-2.51468e-10	0.000445399	-0.142536	-2.51468e-10
48711522	chr10:48711522:G:A	3.0646e-11	-1.04938	-1.1905	9.27269e-05	-0.525708	-1.18614
48711756	chr10:48711756:C:T	7.59336e-11	-0.132646	-1.19988	4.65892e-05	-1.20008	-1.20005
48711986	chr10:48711986:T:A	7.85305e-11	-0.101735	-1.19716	4.82136e-05	-1.17134	-1.19453
48712075	chr10:48712075:C:G	9.74721e-11	-2.30037e-10	-1.08282	0.000175774	-2.30037e-10	-1.07231
48712077	chr10:48712077:T:A	1.062e-10	-2.30037e-10	-0.997056	0.000190506	-2.30037e-10	-0.991823
48712252	chr10:48712252:A:G	1.40682e-11	-1.87559	-1.14288	2.74469e-05	-1.79281	-1.13645
48712638	chr10:48712638:G:A	2.01118e-10	-0.358495	-2.51468e-10	0.000233026	-0.790356	-2.51468e-10
48712641	chr10:48712641:G:A	1.0649e-10	-2.30037e-10	-0.994334	0.000187509	-2.30037e-10	-1.00768
48712833	chr10:48712833:AT:A	1.40472e-11	-1.87089	-1.14907	2.70563e-05	-1.8006	-1.14299
48713258	chr10:48713258:A:T	1.30691e-11	-1.90943	-1.1827	2.77506e-05	-1.74334	-1.1749
48713501	chr10:48713501:C:T	1.09947e-10	-0.138339	-0.824049	6.53938e-05	-1.19852	-0.86256
48713704	chr10:48713704:C:T	2.3942e-11	-1.29155	-1.19519	6.45575e-05	-0.882415	-1.19153
48714342	chr10:48714342:G:A	1.00711e-10	-2.30037e-10	-1.05013	0.000181862	-2.30037e-10	-1.03826
48714367	chr10:48714367:G:C	9.61066e-11	-2.30037e-10	-1.09693	0.000172278	-2.30037e-10	-1.09239
48714946	chr10:48714946:C:T	3.53423e-11	-0.896679	-1.20062	0.000111012	-0.331891	-1.19998
48714953	chr10:48714953:G:A	9.04104e-11	-2.30037e-10	-1.15803	0.000162834	-2.30037e-10	-1.14877
48715086	chr10:48715086:C:T	3.4987e-11	-0.907839	-1.19957	0.000109712	-0.34577	-1.19788
48715284	chr10:48715284:TA:T	3.2702e-11	-1.49322	-0.681726	4.27826e-05	-1.89178	-0.59359
48715359	chr10:48715359:G:A	7.91733e-11	-0.0935833	-1.19716	4.87164e-05	-1.16101	-1.19448
48715774	chr10:48715774:G:A	2.55912e-11	-1.29743	-1.12271	6.72595e-05	-0.897687	-1.13526
48715941	chr10:48715941:G:A	1.31869e-11	-1.8826	-1.20057	2.48847e-05	-1.82661	-1.20064
48716025	chr10:48716025:T:C	3.24146e-10	-0.212301	0.331112	0.000391049	-0.58486	0.312187
48716249	chr10:48716249:G:A	9.20412e-11	-2.30037e-10	-1.14015	0.000163848	-2.30037e-10	-1.14256
48716422	chr10:48716422:G:T	1.4324e-10	-0.105354	-0.592511	8.3374e-05	-1.18028	-0.63789
48716551	chr10:48716551:A:G	1.33176e-11	-1.88981	-1.18349	2.54177e-05	-1.82517	-1.18088
48716748	chr10:48716748:G:A	8.71499e-11	-2.30037e-10	-1.19475	0.000155275	-2.30037e-10	-1.19631
48716874	chr10:48716874:C:A	4.45322e-11	-1.86617	-2.51468e-10	0.000101011	-1.62628	-2.51468e-10
48717096	chr10:48717096:G:A	1.28064e-11	-1.91719	-1.19525	2.88256e-05	-1.68955	-1.19069
48717244	chr10:48717244:G:A	9.02446e-10	2.33511	-1.19239	0.00179283	2.4438	-1.19375
48717378	chr10:48717378:C:A	1.39176e-11	-1.83281	-1.19642	2.6079e-05	-1.78375	-1.19663
48717471	chr10:48717471:C:T	9.13226e-11	-2.30037e-10	-1.14799	0.000164716	-2.30037e-10	-1.13729
48717566	chr10:48717566:C:T	3.79194e-11	-1.33812	-0.688797	4.45401e-05	-1.84293	-0.602183
48717696	chr10:48717696:A:G	1.30307e-11	-1.89848	-1.19659	2.63716e-05	-1.77664	-1.19258
48717699	chr10:48717699:C:A	1.35022e-11	-1.8615	-1.19803	2.57894e-05	-1.79304	-1.1985
48717715	chr10:48717715:T:C	9.1373e-11	0.0492212	-1.19666	5.32091e-05	-1.06854	-1.19874
48717854	chr10:48717854:G:T	3.97893e-11	-1.33232	-0.646463	4.67373e-05	-1.84074	-0.556228
48717889	chr10:48717889:G:A	9.14682e-11	-2.30037e-10	-1.14639	0.000163023	-2.30037e-10	-1.14761
48718211	chr10:48718211:A:G	1.30101e-11	-1.90296	-1.1937	2.68069e-05	-1.76419	-1.18865
48718577	chr10:48718577:G:A	1.24503e-10	0.362296	-1.20035	6.51166e-05	-0.866078	-1.19925
48718670	chr10:48718670:C:T	3.85517e-11	-0.812679	-1.1977	0.000123996	-0.226042	-1.19521
48719009	chr10:48719009:T:G	7.58604e-11	-1.33349	-2.51468e-10	0.000120679	-1.44837	-2.51468e-10
48719077	chr10:48719077:AGATT:A	1.32171e-10	-2.30037e-10	-0.778288	0.00024035	-2.30037e-10	-0.75941
48719118	chr10:48719118:A:T	3.83452e-11	-0.817156	-1.1986	3.17375e-05	-1.58385	-1.20016
48719157	chr10:48719157:ACAAACT:A	1.87259e-10	-2.30037e-10	-0.429889	0.000330604	-2.30037e-10	-0.440583
48719526	chr10:48719526:C:A	5.29421e-11	-0.501345	-1.19184	3.53942e-05	-1.48323	-1.19173
48719582	chr10:48719582:C:T	8.52204e-11	-0.0257857	-1.19136	4.93836e-05	-1.15067	-1.19121
48719640	chr10:48719640:G:A	5.32591e-11	-0.999833	-0.687382	5.14394e-05	-1.70134	-0.599763
48720597	chr10:48720597:A:T	6.29194e-11	-1.52053	-2.51468e-10	0.000118635	-1.46546	-2.51468e-10
48721239	chr10:48721239:T:A	9.11444e-11	-2.30037e-10	-1.14994	0.00016428	-2.30037e-10	-1.13993
48721924	chr10:48721924:C:T	2.38195e-10	0.558157	-0.747449	0.000457167	0.640722	-0.75718
48722004	chr10:48722004:A:T	1.60798e-11	-1.69771	-1.18711	3.04149e-05	-1.64329	-1.18329
48722313	chr10:48722313:T:C	1.9469e-10	-0.975094	0.58412	0.000255973	-1.25772	0.561286
48722496	chr10:48722496:G:A	1.73462e-11	-1.87074	-0.938267	3.07399e-05	-1.87967	-0.936279
48722543	chr10:48722543:C:T	6.85282e-11	-0.876476	-0.558662	0.000123617	-0.854818	-0.5695
48722664	chr10:48722664:C:T	7.03117e-11	-0.884843	-0.524603	0.00012666	-0.864222	-0.535782
48722810	chr10:48722810:G:A	1.64829e-11	-1.74175	-1.11831	3.02931e-05	-1.70718	-1.12341
48722927	chr10:48722927:T:C	4.46058e-10	1.34909	-0.91102	0.00123544	1.78233	-0.90465
48722969	chr10:48722969:G:T	9.6302e-11	-2.30037e-10	-1.0949	0.000171572	-2.30037e-10	-1.0965
48723104	chr10:48723104:G:A	2.46878e-11	-1.81839	-0.637685	4.73538e-05	-1.75645	-0.627407
48723227	chr10:48723227:A:G	1.2333e-10	-2.30037e-10	-0.84752	0.000220666	-2.30037e-10	-0.844855
48723395	chr10:48723395:C:T	1.5452e-10	-2.30037e-10	-0.622061	0.00027787	-2.30037e-10	-0.614351
48723570	chr10:48723570:G:A	9.50443e-11	-2.30037e-10	-1.10804	0.000169573	-2.30037e-10	-1.10822
48724283	chr10:48724283:C:T	1.26776e-10	-2.30037e-10	-0.819959	0.000220573	-2.30037e-10	-0.845276
48725133	chr10:48725133:G:A	2.90348e-11	-1.53826	-0.755635	6.34e-05	-1.32149	-0.770554
48725170	chr10:48725170:A:AT	1.31275e-11	-1.8894	-1.19828	2.31191e-05	-1.90182	-1.19902
48725374	chr10:48725374:A:G	2.02604e-10	-2.30037e-10	-0.351133	0.000374083	-2.30037e-10	-0.317028
48725929	chr10:48725929:T:C	2.46824e-11	-1.50207	-0.954226	5.20008e-05	-1.34245	-0.947795
48726226	chr10:48726226:C:T	2.0395e-11	-1.81722	-0.829875	3.13781e-05	-1.89149	-0.903904
48726301	chr10:48726301:T:C	9.28245e-11	-2.30037e-10	-1.13167	0.000165107	-2.30037e-10	-1.13491
48726614	chr10:48726614:G:A	5.39964e-11	-1.24116	-0.432308	8.39823e-05	-1.37048	-0.44042
48726736	chr10:48726736:C:T	1.91917e-10	-2.30037e-10	-0.405322	0.000353442	-2.30037e-10	-0.373787
48726797	chr10:48726797:A:G	9.64149e-11	-2.30037e-10	-1.09372	0.000170662	-2.30037e-10	-1.10182
48726843	chr10:48726843:A:G	1.14994e-10	-2.30037e-10	-0.917503	0.000209468	-2.30037e-10	-0.896937
48727092	chr10:48727092:C:A	8.93089e-11	-2.30037e-10	-1.17028	0.000159773	-2.30037e-10	-1.16775
48727237	chr10:48727237:C:A	9.15575e-11	-2.30037e-10	-1.14542	0.000162901	-2.30037e-10	-1.14836
48727394	chr10:48727394:G:A	1.03766e-10	-2.30037e-10	-1.02025	0.000188021	-2.30037e-10	-1.00495
48727856	chr10:48727856:G:T	1.45163e-11	-1.81854	-1.16857	2.33267e-05	-1.91749	-1.17442
48728292	chr10:48728292:G:A	9.6233e-11	-2.30037e-10	-1.09561	0.000171725	-2.30037e-10	-1.09561
48728373	chr10:48728373:C:G	1.22684e-10	-2.30037e-10	-0.852773	0.000213108	-2.30037e-10	-0.879707
48728526	chr10:48728526:C:T	8.70114e-11	-2.30037e-10	-1.19635	0.000155382	-2.30037e-10	-1.19562
48728551	chr10:48728551:G:T	5.2255e-11	-1.70625	-2.51468e-10	0.000104473	-1.59258	-2.51468e-10
48728641	chr10:48728641:A:T	9.10708e-11	-2.30037e-10	-1.15075	0.000161637	-2.30037e-10	-1.15616
48728695	chr10:48728695:A:G	1.69156e-10	-2.30037e-10	-0.531566	0.00030961	-2.30037e-10	-0.506191
48728841	chr10:48728841:G:A	1.29142e-10	-2.30037e-10	-0.801468	0.000235021	-2.30037e-10	-0.781829
48729255	chr10:48729255:T:G	1.07427e-10	-2.30037e-10	-0.98557	0.000190949	-2.30037e-10	-0.989502
48729780	chr10:48729780:ACT:A	1.45932e-10	-2.30037e-10	-0.679242	0.00026632	-2.30037e-10	-0.656809
48730006	chr10:48730006:T:C	1.52006e-11	-1.81588	-1.12516	2.46679e-05	-1.91716	-1.11885
48730059	chr10:48730059:T:C	8.70689e-11	-2.30037e-10	-1.19568	0.0001555	-2.30037e-10	-1.19486
48730140	chr10:48730140:C:T	1.54355e-11	-1.8149	-1.11081	2.5036e-05	-1.91716	-1.10403
48730240	chr10:48730240:A:C	4.71124e-11	-1.80985	-2.51468e-10	0.00011382	-1.50689	-2.51468e-10
48730479	chr10:48730479:T:C	7.44268e-11	-0.577355	-0.775214	0.000438218	0.567378	-0.726168
48731032	chr10:48731032:T:A	1.96321e-11	-1.71903	-0.966185	4.00127e-05	-1.60252	-0.949786
48731040	chr10:48731040:A:G	1.68671e-10	-2.30037e-10	-0.534432	0.00029526	-2.30037e-10	-0.553648
48731094	chr10:48731094:T:A	1.91052e-11	-1.51182	-1.2006	3.88243e-05	-1.38179	-1.20066
48731943	chr10:48731943:C:T	8.18967e-11	-1.25693	-2.51468e-10	0.000113699	-1.50795	-2.51468e-10
48731972	chr10:48731972:G:C	1.29312e-10	-2.30037e-10	-0.800154	0.000235339	-2.30037e-10	-0.780481
48732085	chr10:48732085:C:A	1.81614e-11	-1.56835	-1.19474	3.70185e-05	-1.43608	-1.19401
48732268	chr10:48732268:G:A	8.69178e-11	-2.30037e-10	-1.19742	0.000155234	-2.30037e-10	-1.19657
48732344	chr10:48732344:C:A	8.67987e-11	-2.30037e-10	-1.19879	0.00015517	-2.30037e-10	-1.19699
48733022	chr10:48733022:A:G	1.74658e-11	-1.60184	-1.2003	3.46939e-05	-1.49436	-1.20058
48733077	chr10:48733077:C:T	1.62578e-11	-1.78935	-1.08446	3.30543e-05	-1.66383	-1.07953
48733762	chr10:48733762:C:A	9.13966e-11	-2.30037e-10	-1.14718	0.000162533	-2.30037e-10	-1.15062
48734005	chr10:48734005:A:T	4.44925e-11	-1.86706	-2.51468e-10	8.21213e-05	-1.83331	-2.51468e-10
48734043	chr10:48734043:T:A	9.1361e-11	-2.30037e-10	-1.14757	0.000162472	-2.30037e-10	-1.151
48734330	chr10:48734330:A:C	1.15887e-10	-2.30037e-10	-0.909768	0.000215532	-2.30037e-10	-0.868398
48734370	chr10:48734370:G:A	2.20966e-11	-1.37887	-1.18809	3.51455e-05	-1.49268	-1.18933
48734372	chr10:48734372:G:A	2.20013e-11	-1.38393	-1.18735	3.50126e-05	-1.49717	-1.18863
48734725	chr10:48734725:G:T	1.66595e-11	-1.73293	-1.11648	3.36131e-05	-1.61683	-1.10976
48734992	chr10:48734992:T:C	9.27376e-11	-2.30037e-10	-1.13261	0.000164842	-2.30037e-10	-1.13652
48735402	chr10:48735402:C:G	2.11666e-11	-1.42168	-1.18828	3.43576e-05	-1.51517	-1.18951
48735428	chr10:48735428:A:G	9.07767e-11	-2.30037e-10	-1.15398	0.000161916	-2.30037e-10	-1.15443
48736204	chr10:48736204:C:T	1.96417e-11	-1.48932	-1.19541	3.97263e-05	-1.36571	-1.19379
48736210	chr10:48736210:G:A	9.47889e-11	-2.30037e-10	-1.11073	0.00016743	-2.30037e-10	-1.12094
48736301	chr10:48736301:C:T	8.79924e-11	-2.30037e-10	-1.18513	0.000156768	-2.30037e-10	-1.18674
48736489	chr10:48736489:C:T	1.49532e-11	-1.84298	-1.11448	2.48994e-05	-1.91861	-1.10805
48736725	chr10:48736725:G:A	1.839e-11	-1.55286	-1.19772	2.99952e-05	-1.64233	-1.19814
48736940	chr10:48736940:G:A	1.07262e-10	-2.30037e-10	-0.987106	0.000193487	-2.30037e-10	-0.976297
48737192	chr10:48737192:C:T	8.76129e-11	-2.30037e-10	-1.18946	0.000155565	-2.30037e-10	-1.19444
48737347	chr10:48737347:G:C	4.81708e-11	-1.78763	-2.51468e-10	8.46903e-05	-1.80251	-2.51468e-10
48737360	chr10:48737360:A:G	1.15981e-10	-2.30037e-10	-0.908959	0.000209279	-2.30037e-10	-0.897838
48737549	chr10:48737549:A:G	1.50181e-11	-1.75776	-1.19537	2.93723e-05	-1.66638	-1.19507
48737755	chr10:48737755:G:A	9.60524e-11	-2.30037e-10	-1.09749	0.000173321	-2.30037e-10	-1.08636
48738061	chr10:48738061:G:A	9.3226e-11	-2.30037e-10	-1.12736	0.000167091	-2.30037e-10	-1.12297
48738273	chr10:48738273:T:G	1.40977e-11	-1.83535	-1.18103	2.30446e-05	-1.9186	-1.18547
48738698	chr10:48738698:T:C	8.70708e-11	-2.30037e-10	-1.19566	0.000155031	-2.30037e-10	-1.19788
48739140	chr10:48739140:T:C	8.91347e-11	-2.30037e-10	-1.17224	0.000159413	-2.30037e-10	-1.17001
48739177	chr10:48739177:A:T	5.84848e-10	0.708968	-2.51468e-10	0.000158035	-1.17869	-2.51468e-10
48739438	chr10:48739438:T:C	2.49591e-11	-1.30468	-1.14046	5.24571e-05	-1.14214	-1.13937
48739966	chr10:48739966:G:A	1.5976e-11	-1.74441	-1.14688	3.18711e-05	-1.63945	-1.14036
48740222	chr10:48740222:C:T	8.66412e-11	-2.30037e-10	-1.20061	0.000154607	-2.30037e-10	-1.20062
48740257	chr10:48740257:G:A	8.47123e-11	-0.265149	-0.957974	0.000535595	0.95837	-0.916498
48740605	chr10:48740605:G:T	9.13861e-11	-2.30037e-10	-1.14729	0.00016356	-2.30037e-10	-1.14433
48740751	chr10:48740751:C:T	1.25367e-10	-2.30037e-10	-0.831142	0.000222567	-2.30037e-10	-0.836277
48740752	chr10:48740752:G:A	9.40749e-11	-2.30037e-10	-1.11829	0.000168657	-2.30037e-10	-1.11364
48741124	chr10:48741124:GA:G	1.40859e-11	-1.82614	-1.19107	2.29612e-05	-1.91823	-1.18947
48741583	chr10:48741583:G:A	2.26134e-11	-1.84198	-0.701862	3.55617e-05	-1.90194	-0.768298
48741651	chr10:48741651:G:A	1.47136e-11	-1.8646	-1.10901	2.47007e-05	-1.9096	-1.12507
48741652	chr10:48741652:G:A	8.71747e-11	-2.30037e-10	-1.19447	0.000155012	-2.30037e-10	-1.198
48741754	chr10:48741754:C:T	9.47428e-11	-2.30037e-10	-1.11122	0.000169747	-2.30037e-10	-1.1072
48741839	chr10:48741839:G:A	1.40451e-11	-1.8743	-1.14581	2.38271e-05	-1.91303	-1.15766
48741911	chr10:48741911:G:T	1.41291e-11	-1.8374	-1.17674	2.33026e-05	-1.91862	-1.17432
48741912	chr10:48741912:A:T	1.42738e-11	-1.837	-1.16696	2.35423e-05	-1.91862	-1.16409
48742012	chr10:48742012:C:T	6.60752e-11	-0.537086	-0.934504	0.000392019	0.635628	-0.905824
48742101	chr10:48742101:G:T	1.40884e-11	-1.83692	-1.18011	2.32202e-05	-1.91861	-1.17787
48742196	chr10:48742196:T:G	9.32731e-11	-2.30037e-10	-1.12685	0.000167841	-2.30037e-10	-1.11849
48742291	chr10:48742291:T:C	1.68937e-11	-1.66624	-1.1692	3.57991e-05	-1.49403	-1.16955
48742465	chr10:48742465:T:C	4.31793e-11	-1.89702	-2.51468e-10	7.63597e-05	-1.90605	-2.51468e-10
48742583	chr10:48742583:G:A	6.36168e-11	-1.50951	-2.51468e-10	8.67102e-05	-1.77893	-2.51468e-10
48742756	chr10:48742756:G:A	9.7473e-11	-2.30037e-10	-1.08281	0.000172865	-2.30037e-10	-1.089
48744146	chr10:48744146:A:T	9.40415e-11	-2.30037e-10	-1.11865	0.000168595	-2.30037e-10	-1.114
48744631	chr10:48744631:T:C	1.11398e-10	-2.30037e-10	-0.949275	0.000200811	-2.30037e-10	-0.939139
48745559	chr10:48745559:C:T	1.47294e-11	-1.7744	-1.19814	3.15212e-05	-1.5926	-1.19824
48745575	chr10:48745575:A:C	2.0012e-10	-2.30037e-10	-0.363466	0.000377572	-2.30037e-10	-0.307746
48745881	chr10:48745881:C:T	1.5549e-11	-1.84562	-1.07277	2.61633e-05	-1.91262	-1.06453
48746350	chr10:48746350:A:G	9.96879e-11	-2.30037e-10	-1.06034	0.00017974	-2.30037e-10	-1.05
48746360	chr10:48746360:G:A	1.05461e-10	-2.30037e-10	-1.00404	0.000186737	-2.30037e-10	-1.0118
48746405	chr10:48746405:C:T	4.88266e-11	-1.77411	-2.51468e-10	9.29821e-05	-1.7091	-2.51468e-10
48746549	chr10:48746549:C:A	4.5856e-11	-1.83688	-2.51468e-10	7.7819e-05	-1.88712	-2.51468e-10
48746663	chr10:48746663:A:T	4.87586e-11	-0.581518	-1.19399	0.000108793	-0.357161	-1.1949
48746749	chr10:48746749:G:A	1.09603e-10	-2.30037e-10	-0.965521	0.000197516	-2.30037e-10	-0.955686
48746922	chr10:48746922:A:G	1.08271e-10	-2.30037e-10	-0.977748	0.000195063	-2.30037e-10	-0.968185
48747185	chr10:48747185:A:C	4.26934e-11	-1.90834	-2.51468e-10	8.4914e-05	-1.79987	-2.51468e-10
48747216	chr10:48747216:G:A	1.02479e-10	-2.30037e-10	-1.03272	0.000181253	-2.30037e-10	-1.04161
48747221	chr10:48747221:T:C	9.67397e-11	-2.30037e-10	-1.09036	0.000174218	-2.30037e-10	-1.0812
48747310	chr10:48747310:C:T	8.6648e-11	-2.30037e-10	-1.20053	0.000154701	-2.30037e-10	-1.20001
48747776	chr10:48747776:A:G	1.85422e-11	-1.55606	-1.18628	3.71349e-05	-1.44135	-1.1856
48747833	chr10:48747833:G:C	1.42633e-11	-1.86148	-1.14321	2.38924e-05	-1.91671	-1.15123
48747975	chr10:48747975:C:T	1.0234e-10	-2.30037e-10	-1.03409	0.000183577	-2.30037e-10	-1.02887
48748080	chr10:48748080:C:A	6.43835e-11	-0.29787	-1.19966	0.000361113	0.847941	-1.20026
48748115	chr10:48748115:C:T	1.37504e-11	-1.84724	-1.19408	2.28833e-05	-1.91837	-1.19273
48748117	chr10:48748117:T:C	9.77204e-11	-2.30037e-10	-1.08027	0.000176032	-2.30037e-10	-1.07084
48748302	chr10:48748302:C:T	8.67566e-11	-2.30037e-10	-1.19928	0.000155006	-2.30037e-10	-1.19804
48748455	chr10:48748455:A:G	8.69505e-11	-2.30037e-10	-1.19704	0.000155452	-2.30037e-10	-1.19517
48748467	chr10:48748467:G:A	8.5592e-11	-0.0122894	-1.2005	0.000507392	1.18813	-1.20035
48748490	chr10:48748490:T:C	6.39426e-11	-0.433513	-1.07088	0.000388458	0.765504	-1.04482
48748800	chr10:48748800:G:A	1.64995e-11	-1.72001	-1.13904	3.43368e-05	-1.56566	-1.13963
48748818	chr10:48748818:G:A	2.13104e-11	-1.41404	-1.18915	4.41881e-05	-1.26451	-1.18854
48748820	chr10:48748820:G:A	1.53712e-10	-2.30037e-10	-0.627305	0.000277472	-2.30037e-10	-0.615785
48748835	chr10:48748835:G:A	1.84275e-11	-1.56606	-1.18248	3.68441e-05	-1.45302	-1.1818
48749008	chr10:48749008:T:G	1.21556e-10	-2.30037e-10	-0.862006	0.000226965	-2.30037e-10	-0.816709
48749032	chr10:48749032:A:G	1.27487e-10	-2.30037e-10	-0.814369	0.000231179	-2.30037e-10	-0.798312
48749274	chr10:48749274:C:G	9.21088e-11	-2.30037e-10	-1.13941	0.000164877	-2.30037e-10	-1.13631
48749363	chr10:48749363:C:T	1.63351e-11	-1.72443	-1.14463	3.39662e-05	-1.57085	-1.14529
48749424	chr10:48749424:TACAC:T	6.07285e-11	-1.55597	-2.51468e-10	0.000137792	-1.31576	-2.51468e-10
48749565	chr10:48749565:A:G	1.10622e-10	-2.30037e-10	-0.956269	0.000199386	-2.30037e-10	-0.946265
48749572	chr10:48749572:G:A	8.69308e-11	-2.30037e-10	-1.19727	0.000155406	-2.30037e-10	-1.19547
48749738	chr10:48749738:G:A	6.67183e-11	-0.403473	-1.05843	0.000407456	0.799633	-1.03121
48749828	chr10:48749828:C:G	8.67566e-11	-2.30037e-10	-1.19928	0.000155006	-2.30037e-10	-1.19804
48750038	chr10:48750038:G:A	8.69171e-11	-2.30037e-10	-1.19743	0.000155376	-2.30037e-10	-1.19566
48751316	chr10:48751316:A:G	1.6074e-10	-2.30037e-10	-0.582596	0.000293779	-2.30037e-10	-0.558676
48751600	chr10:48751600:T:G	4.73418e-11	-0.613014	-1.19198	0.000105458	-0.390179	-1.19302
48752260	chr10:48752260:A:G	1.41401e-11	-1.87345	-1.13992	2.40344e-05	-1.9139	-1.14812
48752261	chr10:48752261:C:A	1.01999e-10	-2.30037e-10	-1.03742	0.000182031	-2.30037e-10	-1.03733
48752402	chr10:48752402:G:C	9.15196e-11	-2.30037e-10	-1.14583	0.000162465	-2.30037e-10	-1.15104
48752602	chr10:48752602:T:C	8.74129e-11	-2.30037e-10	-1.19174	0.000156428	-2.30037e-10	-1.18891
48752782	chr10:48752782:G:C	1.77918e-11	-1.59184	-1.1918	3.54835e-05	-1.48124	-1.1912
48752881	chr10:48752881:T:C	9.28212e-11	-2.30037e-10	-1.13171	0.000164525	-2.30037e-10	-1.13844
48753069	chr10:48753069:C:T	4.85208e-11	-0.580552	-1.19984	0.000109132	-0.349653	-1.19929
48753127	chr10:48753127:G:A	1.0883e-10	-2.30037e-10	-0.972595	0.000192586	-2.30037e-10	-0.980962
48753177	chr10:48753177:G:A	9.30544e-11	-2.30037e-10	-1.1292	0.000166586	-2.30037e-10	-1.12599
48753181	chr10:48753181:A:G	1.02966e-10	-2.30037e-10	-1.02799	0.000185357	-2.30037e-10	-1.01922
48753211	chr10:48753211:G:T	1.38583e-11	-1.8393	-1.19421	2.28741e-05	-1.91863	-1.19287
48753401	chr10:48753401:G:A	5.43252e-11	-0.46977	-1.19763	0.000290035	0.627269	-1.19877
48753513	chr10:48753513:A:G	1.59104e-10	-2.30037e-10	-0.592829	0.000290827	-2.30037e-10	-0.568777
48753976	chr10:48753976:G:A	4.11537e-10	-2.30037e-10	0.357516	0.000771349	-2.30037e-10	0.406635
48754328	chr10:48754328:T:C	8.67002e-11	-2.30037e-10	-1.19993	0.000154801	-2.30037e-10	-1.19937
48754448	chr10:48754448:G:A	9.0953e-11	-2.30037e-10	-1.15204	0.000160402	-2.30037e-10	-1.16383
48754509	chr10:48754509:A:G	2.20645e-11	-1.91851	-0.649909	4.11299e-05	-1.7909	-0.733868
48755023	chr10:48755023:C:T	5.62395e-11	-0.432118	-1.20065	0.000304349	0.67729	-1.20062
48755038	chr10:48755038:G:A	5.60166e-11	-0.436109	-1.20063	0.000302667	0.671769	-1.20064
48755086	chr10:48755086:A:G	2.06907e-11	-1.90156	-0.731136	3.41337e-05	-1.91821	-0.793011
48755434	chr10:48755434:G:C	6.40256e-11	-0.325797	-1.1773	0.000355101	0.810714	-1.17982
48755624	chr10:48755624:T:C	1.08869e-10	-2.30037e-10	-0.972243	0.000192653	-2.30037e-10	-0.980615
48756052	chr10:48756052:A:G	8.66641e-11	-2.30037e-10	-1.20034	0.000154602	-2.30037e-10	-1.20065
48756137	chr10:48756137:T:C	9.27977e-11	-2.30037e-10	-1.13196	0.000164486	-2.30037e-10	-1.13868
48756357	chr10:48756357:G:A	1.51611e-10	-2.30037e-10	-0.641069	0.000269216	-2.30037e-10	-0.645992
48756576	chr10:48756576:T:C	4.58196e-11	-0.645531	-1.19214	0.000249502	0.466893	-1.18893
48756958	chr10:48756958:G:A	9.16155e-11	-2.30037e-10	-1.14478	0.000162633	-2.30037e-10	-1.15001
48757775	chr10:48757775:T:C	1.31597e-10	-2.30037e-10	-0.782643	0.000237186	-2.30037e-10	-0.772662
48757882	chr10:48757882:G:A	1.34787e-11	-1.87023	-1.19104	2.30143e-05	-1.91406	-1.19133
48758021	chr10:48758021:A:G	1.0741e-10	-2.30037e-10	-0.985727	0.000194889	-2.30037e-10	-0.969076
48759224	chr10:48759224:A:G	1.82596e-11	-1.57906	-1.17863	3.66944e-05	-1.46105	-1.17783
48760040	chr10:48760040:C:T	7.7889e-11	-1.3071	-2.51468e-10	8.99195e-05	-1.74259	-2.51468e-10
48760045	chr10:48760045:G:A	9.3918e-11	-2.30037e-10	-1.11996	0.000168169	-2.30037e-10	-1.11654
48760152	chr10:48760152:G:A	4.48046e-11	-1.86007	-2.51468e-10	7.9758e-05	-1.86251	-2.51468e-10
48760603	chr10:48760603:C:T	1.57331e-11	-1.71237	-1.19425	2.38076e-05	-1.87085	-1.20065
48761070	chr10:48761070:A:G	1.08869e-10	-2.30037e-10	-0.972243	0.000192653	-2.30037e-10	-0.980615
48761088	chr10:48761088:G:A	4.30775e-11	-0.705096	-1.19429	9.68477e-05	-0.475486	-1.19288
48761192	chr10:48761192:C:T	1.06373e-10	-2.30037e-10	-0.995436	0.000190916	-2.30037e-10	-0.98967
48761383	chr10:48761383:T:A	1.38252e-11	-1.86026	-1.17563	2.33682e-05	-1.91702	-1.17311
48761466	chr10:48761466:G:A	1.72609e-11	-1.6322	-1.18174	3.72952e-05	-1.44046	-1.18218
48761479	chr10:48761479:G:A	4.61372e-11	-1.83076	-2.51468e-10	9.18835e-05	-1.72098	-2.51468e-10
48761511	chr10:48761511:G:T	1.35594e-11	-1.86974	-1.18556	2.3176e-05	-1.91474	-1.18365
48761672	chr10:48761672:G:A	9.20738e-11	-2.30037e-10	-1.13979	0.000164047	-2.30037e-10	-1.14135
48761941	chr10:48761941:A:T	5.82496e-11	-0.406566	-1.19108	0.00032889	0.74152	-1.1873
48762181	chr10:48762181:G:A	2.78183e-11	-1.16623	-1.17046	6.28937e-05	-0.918043	-1.18202
48762673	chr10:48762673:C:T	1.00293e-10	-2.30037e-10	-1.05429	0.000179304	-2.30037e-10	-1.05242
48762676	chr10:48762676:G:A	9.02224e-11	-2.30037e-10	-1.16011	0.000160285	-2.30037e-10	-1.16455
48762764	chr10:48762764:G:A	9.09946e-11	-2.30037e-10	-1.15158	0.000160425	-2.30037e-10	-1.16368
48762813	chr10:48762813:C:G	1.06966e-10	-2.30037e-10	-0.98987	0.000189346	-2.30037e-10	-0.997929
48763324	chr10:48763324:G:A	9.13091e-11	-2.30037e-10	-1.14813	0.000160909	-2.30037e-10	-1.16067
48764300	chr10:48764300:C:T	6.6776e-11	-0.828021	-0.63302	0.000108431	-0.906946	-0.648448
48764542	chr10:48764542:C:T	1.93178e-11	-1.59848	-1.10287	3.82338e-05	-1.49827	-1.09952
48764660	chr10:48764660:CAG:C	8.72514e-11	-2.30037e-10	-1.19359	0.000156032	-2.30037e-10	-1.19145
48764990	chr10:48764990:G:C	9.37297e-11	-2.30037e-10	-1.12197	0.000166308	-2.30037e-10	-1.12766
48765108	chr10:48765108:A:G	1.52362e-11	-1.73815	-1.20056	2.36613e-05	-1.87706	-1.2006
48765116	chr10:48765116:T:C	8.7237e-11	-2.30037e-10	-1.19376	0.000155702	-2.30037e-10	-1.19356
48765278	chr10:48765278:A:G	1.64704e-11	-1.83011	-1.03071	2.68357e-05	-1.91602	-1.03575
48765378	chr10:48765378:A:T	4.22586e-11	-1.91858	-2.51468e-10	7.65693e-05	-1.90331	-2.51468e-10
48765713	chr10:48765713:A:G	1.29065e-11	-1.9046	-1.20005	2.30265e-05	-1.90469	-1.20017
48765813	chr10:48765813:A:G	1.64104e-11	-1.69681	-1.16765	2.49721e-05	-1.85657	-1.16718
48766103	chr10:48766103:C:T	1.67372e-11	-1.70466	-1.14009	3.25342e-05	-1.62249	-1.13673
48766140	chr10:48766140:TA:T	3.91379e-11	-0.838841	-1.15645	6.56497e-05	-0.891531	-1.16564
48766435	chr10:48766435:A:T	1.67341e-11	-1.66123	-1.1837	7.31884e-05	-0.765009	-1.18346
48766586	chr10:48766586:C:T	3.92631e-11	-0.797405	-1.19469	6.61985e-05	-0.851283	-1.19757
48766847	chr10:48766847:A:G	1.48715e-10	-2.30037e-10	-0.660353	0.000268816	-2.30037e-10	-0.64748
48766875	chr10:48766875:A:G	1.27611e-11	-1.91862	-1.19737	2.37679e-05	-1.87924	-1.19393
48767184	chr10:48767184:T:C	1.61341e-11	-1.86995	-1.01149	2.72978e-05	-1.91798	-1.01672
48767380	chr10:48767380:T:C	1.63722e-10	-2.30037e-10	-0.564211	0.00029621	-2.30037e-10	-0.550436
48767628	chr10:48767628:G:A	2.82151e-10	-2.30037e-10	-0.0199427	0.000514105	-2.30037e-10	0.00092235
48767895	chr10:48767895:T:C	7.35474e-11	-0.343137	-1.02132	9.53993e-05	-0.639629	-1.04381
48768021	chr10:48768021:C:A	1.85217e-11	-1.70108	-1.04236	3.93068e-05	-1.52865	-1.04145
48768184	chr10:48768184:T:C	1.98928e-11	-1.47866	-1.19337	2.84039e-05	-1.70064	-1.19434
48768290	chr10:48768290:T:C	1.93404e-11	-1.54163	-1.15856	2.70448e-05	-1.78377	-1.16024
48768317	chr10:48768317:G:A	1.77581e-11	-1.63292	-1.15263	2.4943e-05	-1.90186	-1.12305
48768569	chr10:48768569:T:C	9.65815e-11	-2.30037e-10	-1.092	0.000171953	-2.30037e-10	-1.09429
48768632	chr10:48768632:A:G	9.00258e-11	-2.30037e-10	-1.16229	0.000160025	-2.30037e-10	-1.16618
48768699	chr10:48768699:G:A	8.81238e-11	-2.30037e-10	-1.18364	0.000157147	-2.30037e-10	-1.18433
48768962	chr10:48768962:T:C	1.20045e-10	-2.30037e-10	-0.874521	0.000214726	-2.30037e-10	-0.872144
48769240	chr10:48769240:T:C	1.50119e-11	-1.77267	-1.18087	2.93478e-05	-1.68021	-1.18208
48769461	chr10:48769461:A:T	8.6691e-11	-2.30037e-10	-1.20003	0.000154663	-2.30037e-10	-1.20025
48769463	chr10:48769463:G:T	8.6691e-11	-2.30037e-10	-1.20003	0.000154663	-2.30037e-10	-1.20025
48769701	chr10:48769701:T:C	1.78029e-11	-1.5881	-1.19493	2.59504e-05	-1.79094	-1.19438
48769899	chr10:48769899:T:A	4.23847e-11	-1.9156	-2.51468e-10	7.74121e-05	-1.89236	-2.51468e-10
48769928	chr10:48769928:C:A	1.78319e-11	-1.58412	-1.19728	2.59523e-05	-1.78838	-1.19686
48770029	chr10:48770029:A:G	1.75767e-11	-1.59784	-1.19797	2.57163e-05	-1.79679	-1.19759
48770068	chr10:48770068:C:T	1.81544e-11	-1.63753	-1.12594	2.59641e-05	-1.89339	-1.0914
48770192	chr10:48770192:C:T	9.16065e-11	-0.184235	-0.960647	0.00011408	-0.519112	-0.985496
48770195	chr10:48770195:G:A	1.32641e-11	-1.88457	-1.19276	2.28597e-05	-1.9159	-1.19623
48770230	chr10:48770230:A:G	8.91885e-11	-2.30037e-10	-1.17163	0.000158629	-2.30037e-10	-1.17494
48770269	chr10:48770269:A:T	1.76823e-11	-1.59156	-1.19826	2.58001e-05	-1.79321	-1.19792
48770497	chr10:48770497:T:C	1.21376e-10	-2.30037e-10	-0.863488	0.00021381	-2.30037e-10	-0.876419
48770614	chr10:48770614:TA:T	4.55698e-11	-0.684685	-1.15845	5.89046e-05	-1.00609	-1.15949
48770651	chr10:48770651:A:G	9.43699e-11	-0.142337	-0.972825	0.000116542	-0.487357	-0.995896
48770667	chr10:48770667:G:A	8.91062e-11	-2.30037e-10	-1.17256	0.000158598	-2.30037e-10	-1.17514
48770745	chr10:48770745:C:T	1.82216e-11	-1.56038	-1.1994	2.6326e-05	-1.77162	-1.19933
48770793	chr10:48770793:C:T	8.7695e-11	-2.30037e-10	-1.18852	0.000156224	-2.30037e-10	-1.19021
48771481	chr10:48771481:A:G	1.11214e-10	-2.30037e-10	-0.950926	0.000206036	-2.30037e-10	-0.913453
48771551	chr10:48771551:C:T	1.22054e-10	-2.30037e-10	-0.85792	0.000221881	-2.30037e-10	-0.839365
48771589	chr10:48771589:CT:C	9.14979e-11	-2.30037e-10	-1.14607	0.000162816	-2.30037e-10	-1.14889
48771654	chr10:48771654:T:C	2.51133e-11	-1.26492	-1.17407	3.12499e-05	-1.62358	-1.17591
48771737	chr10:48771737:T:A	9.07097e-11	-2.30037e-10	-1.15472	0.000162779	-2.30037e-10	-1.14911
48771788	chr10:48771788:C:T	1.46419e-11	-1.84598	-1.13252	2.44917e-05	-1.9059	-1.13727
48771810	chr10:48771810:T:A	1.99593e-11	-1.65745	-1.01124	2.74467e-05	-1.91212	-1.01714
48772244	chr10:48772244:G:A	3.53559e-11	-0.925559	-1.17136	4.7344e-05	-1.21301	-1.17106
48772313	chr10:48772313:G:A	8.71535e-11	-2.30037e-10	-1.19471	0.000155706	-2.30037e-10	-1.19353
48772403	chr10:48772403:G:A	1.08428e-10	-2.30037e-10	-0.9763	0.000196349	-2.30037e-10	-0.961614
48772464	chr10:48772464:G:A	1.43962e-11	-1.90349	-1.09193	3.15782e-05	-1.69635	-1.09269
48772955	chr10:48772955:T:A	3.32031e-11	-1.0924	-1.06734	4.1662e-05	-1.43677	-1.07514
48773013	chr10:48773013:G:A	8.7854e-11	-2.30037e-10	-1.18671	0.000157154	-2.30037e-10	-1.18428
48773364	chr10:48773364:C:T	1.51248e-11	-1.77369	-1.17235	2.98731e-05	-1.67096	-1.17359
48773391	chr10:48773391:A:G	1.6509e-11	-1.91678	-0.941699	3.02482e-05	-1.86969	-0.96238
48773658	chr10:48773658:C:G	1.08441e-10	-2.30037e-10	-0.976182	0.000196446	-2.30037e-10	-0.961119
48774604	chr10:48774604:C:T	1.46296e-10	-2.30037e-10	-0.676752	0.000265608	-2.30037e-10	-0.659484
48774782	chr10:48774782:G:A	8.71839e-11	-2.30037e-10	-1.19436	0.000155391	-2.30037e-10	-1.19556
48775006	chr10:48775006:G:A	8.74717e-11	-2.30037e-10	-1.19107	0.000155867	-2.30037e-10	-1.1925
48775127	chr10:48775127:A:G	1.48074e-11	-1.84408	-1.12318	2.82274e-05	-1.79997	-1.10124
48775461	chr10:48775461:A:G	1.76196e-11	-1.75173	-1.04164	3.49846e-05	-1.64196	-1.04464
48775748	chr10:48775748:G:A	9.24467e-11	-2.30037e-10	-1.13575	0.000166074	-2.30037e-10	-1.12907
48775774	chr10:48775774:C:T	1.01055e-10	-2.30037e-10	-1.04672	0.000186238	-2.30037e-10	-1.01448
48776008	chr10:48776008:C:G	3.0331e-11	-1.04955	-1.20067	3.41711e-05	-1.51156	-1.19856
48776257	chr10:48776257:T:C	1.66919e-11	-1.91706	-0.930399	3.05987e-05	-1.86858	-0.951971
48776464	chr10:48776464:CA:C	1.05973e-10	-2.30037e-10	-0.999204	0.000187485	-2.30037e-10	-1.00781
48776493	chr10:48776493:C:G	2.97032e-11	-1.07305	-1.19808	4.02927e-05	-1.34468	-1.20066
48776520	chr10:48776520:A:G	8.80822e-11	-2.30037e-10	-1.18411	0.000157054	-2.30037e-10	-1.18491
48776645	chr10:48776645:G:A	2.96336e-11	-1.07929	-1.19419	4.01115e-05	-1.35022	-1.19962
48776680	chr10:48776680:GGTTA:G	6.421e-11	-1.50023	-2.51468e-10	0.000173657	-1.08442	-2.51468e-10
48776685	chr10:48776685:T:C	6.41471e-11	-1.50121	-2.51468e-10	0.000173405	-1.08587	-2.51468e-10
48776687	chr10:48776687:G:GC	6.47016e-11	-1.4926	-2.51468e-10	0.00017554	-1.07364	-2.51468e-10
48776692	chr10:48776692:AAGCG:A	6.41532e-11	-1.50111	-2.51468e-10	0.000173438	-1.08568	-2.51468e-10
48777065	chr10:48777065:C:T	1.51789e-11	-1.77213	-1.17035	2.96158e-05	-1.68223	-1.17097
48777126	chr10:48777126:G:A	8.6694e-11	-2.30037e-10	-1.2	0.00015473	-2.30037e-10	-1.19983
48777192	chr10:48777192:G:T	1.74891e-11	-1.75839	-1.04241	3.48612e-05	-1.65823	-1.0319
48777984	chr10:48777984:G:A	9.65657e-11	-2.30037e-10	-1.09216	0.000174225	-2.30037e-10	-1.08116
48778880	chr10:48778880:T:C	8.72226e-11	-2.30037e-10	-1.19392	0.000155457	-2.30037e-10	-1.19514
48778975	chr10:48778975:T:C	1.15371e-10	-2.30037e-10	-0.914231	0.000217364	-2.30037e-10	-0.859934
48779258	chr10:48779258:C:T	3.03619e-11	-1.0547	-1.19449	4.08991e-05	-1.33066	-1.19974
48779449	chr10:48779449:C:T	8.97015e-11	-2.30037e-10	-1.1659	0.000159903	-2.30037e-10	-1.16694
48779549	chr10:48779549:G:A	8.66372e-11	-2.30037e-10	-1.20065	0.000154607	-2.30037e-10	-1.20062
48779569	chr10:48779569:G:A	9.01131e-11	-2.30037e-10	-1.16132	0.000161669	-2.30037e-10	-1.15595
48779752	chr10:48779752:G:A	1.35441e-11	-1.87724	-1.1792	2.4864e-05	-1.84712	-1.18096
48779876	chr10:48779876:C:G	8.93692e-11	-2.30037e-10	-1.16961	0.000159077	-2.30037e-10	-1.17212
48780198	chr10:48780198:CTA:C	2.42381e-10	-2.30037e-10	-0.171874	0.000444355	-2.30037e-10	-0.144881
48780573	chr10:48780573:G:A	8.66512e-11	-2.30037e-10	-1.20049	0.000154604	-2.30037e-10	-1.20064
48780867	chr10:48780867:A:C	1.81947e-10	-2.30037e-10	-0.458668	0.000331116	-2.30037e-10	-0.439038
48780994	chr10:48780994:C:T	1.93461e-11	-1.80016	-0.899728	3.78537e-05	-1.70602	-0.901754
48780999	chr10:48780999:T:C	1.93528e-11	-1.80282	-0.896728	3.7833e-05	-1.70955	-0.898769
48781154	chr10:48781154:A:G	1.84568e-11	-1.72777	-1.01918	3.59658e-05	-1.6363	-1.02264
48781331	chr10:48781331:T:A	9.32812e-11	-2.30037e-10	-1.12677	0.000166707	-2.30037e-10	-1.12527
48781374	chr10:48781374:G:A	2.85204e-11	-1.11116	-1.20061	3.2653e-05	-1.5563	-1.19927
48781399	chr10:48781399:C:T	9.34119e-11	-2.30037e-10	-1.12537	0.000167956	-2.30037e-10	-1.1178
48781437	chr10:48781437:C:G	1.08386e-10	-2.30037e-10	-0.97669	0.000196278	-2.30037e-10	-0.961974
48781531	chr10:48781531:G:A	1.21063e-10	-2.30037e-10	-0.866076	0.000214085	-2.30037e-10	-0.875134
48781703	chr10:48781703:C:T	1.22944e-10	-2.30037e-10	-0.850655	0.000223604	-2.30037e-10	-0.831629
48781747	chr10:48781747:T:G	3.02971e-11	-1.05133	-1.2	4.09921e-05	-1.32795	-1.20018
48782127	chr10:48782127:G:A	1.72899e-11	-1.91266	-0.899608	3.09663e-05	-1.88409	-0.92452
48782356	chr10:48782356:G:T	1.63706e-11	-1.91861	-0.948288	3.04922e-05	-1.85295	-0.971088
48782545	chr10:48782545:A:G	1.64899e-11	-1.91858	-0.941055	3.07615e-05	-1.85298	-0.962265
48783204	chr10:48783204:C:T	6.93492e-11	-1.42323	-2.51468e-10	0.000192713	-0.980303	-2.51468e-10
48783603	chr10:48783603:A:G	8.72298e-11	-2.30037e-10	-1.19384	0.000155468	-2.30037e-10	-1.19506
48783842	chr10:48783842:A:G	1.10698e-09	-2.30037e-10	1.34701	0.00215867	-2.30037e-10	1.43574
48784644	chr10:48784644:T:C	5.10482e-11	-0.547485	-1.18213	4.58758e-05	-1.24682	-1.16874
48784748	chr10:48784748:G:T	1.27871e-10	-2.30037e-10	-0.811365	0.000227733	-2.30037e-10	-0.813331
48784760	chr10:48784760:T:C	9.09594e-11	-2.30037e-10	-1.15197	0.000163239	-2.30037e-10	-1.14629
48784935	chr10:48784935:A:G	8.71109e-11	-2.30037e-10	-1.1952	0.000155274	-2.30037e-10	-1.19632
48785026	chr10:48785026:G:T	1.30804e-11	-1.91456	-1.17671	2.33893e-05	-1.9096	-1.17963
48785036	chr10:48785036:T:A	5.12535e-11	-0.607724	-1.11788	5.08827e-05	-1.21224	-1.09974
48785161	chr10:48785161:T:C	8.7677e-11	-2.30037e-10	-1.18872	0.000156349	-2.30037e-10	-1.18942
48785250	chr10:48785250:A:T	8.97943e-11	-2.30037e-10	-1.16486	0.00016016	-2.30037e-10	-1.16533
48785539	chr10:48785539:A:T	1.28927e-11	-1.9175	-1.18822	2.41268e-05	-1.86563	-1.19255
48785636	chr10:48785636:G:A	6.49589e-11	-1.48863	-2.51468e-10	9.93982e-05	-1.64237	-2.51468e-10
48785903	chr10:48785903:T:G	8.6699e-11	-2.30037e-10	-1.19994	0.000154783	-2.30037e-10	-1.19948
48786004	chr10:48786004:T:C	9.0701e-11	-2.30037e-10	-1.15482	0.000162748	-2.30037e-10	-1.1493
48786050	chr10:48786050:T:C	8.68383e-11	-2.30037e-10	-1.19834	0.000154866	-2.30037e-10	-1.19894
48786064	chr10:48786064:A:G	1.74299e-11	-1.91855	-0.885652	3.23353e-05	-1.85413	-0.911216
48786225	chr10:48786225:A:G	1.53018e-11	-1.82909	-1.10532	2.96314e-05	-1.74243	-1.11024
48787105	chr10:48787105:G:A	1.05634e-10	-2.30037e-10	-1.0024	0.00019117	-2.30037e-10	-0.988341
48787338	chr10:48787338:T:C	9.08708e-11	-2.30037e-10	-1.15295	0.000163076	-2.30037e-10	-1.14729
48787388	chr10:48787388:C:G	1.70357e-11	-1.75038	-1.07669	3.33334e-05	-1.65591	-1.07903
48787459	chr10:48787459:G:A	2.19058e-10	-1.33208	1.05904	0.000460396	-1.26293	1.15352
48787503	chr10:48787503:G:A	1.70523e-11	-1.75368	-1.07242	3.33558e-05	-1.65948	-1.0748
48787711	chr10:48787711:G:A	6.59478e-11	-1.47352	-2.51468e-10	0.000137364	-1.31887	-2.51468e-10
48787766	chr10:48787766:GTT:G	1.85674e-11	-1.81177	-0.929209	3.61758e-05	-1.72182	-0.931299
48788332	chr10:48788332:G:A	1.73406e-11	-1.76557	-1.04377	3.4294e-05	-1.65987	-1.04666
48788743	chr10:48788743:T:A	9.09004e-11	-2.30037e-10	-1.15262	0.000163133	-2.30037e-10	-1.14694
48789227	chr10:48789227:A:G	4.42895e-11	-0.769557	-1.10208	4.61957e-05	-1.32631	-1.08231
48789424	chr10:48789424:C:T	2.86122e-11	-1.12528	-1.18327	3.33322e-05	-1.55902	-1.17596
48789591	chr10:48789591:C:T	4.48359e-11	-1.85938	-2.51468e-10	7.54785e-05	-1.91766	-2.51468e-10
48789835	chr10:48789835:C:T	8.72226e-11	-2.30037e-10	-1.19392	0.000155457	-2.30037e-10	-1.19514
48789836	chr10:48789836:A:G	1.74069e-11	-1.74802	-1.0575	3.40766e-05	-1.65288	-1.06002
48790018	chr10:48790018:G:A	1.71436e-11	-1.76304	-1.05771	3.39196e-05	-1.65703	-1.06048
48790524	chr10:48790524:T:G	2.883e-11	-1.10316	-1.19781	3.31151e-05	-1.55065	-1.19086
48790662	chr10:48790662:C:T	1.31898e-11	-1.90596	-1.17698	2.3659e-05	-1.89845	-1.17931
48790667	chr10:48790667:A:C	1.32372e-11	-1.90945	-1.1699	2.37126e-05	-1.90229	-1.1732
48790779	chr10:48790779:C:T	1.31315e-11	-1.90543	-1.18194	2.35718e-05	-1.89745	-1.184
48791107	chr10:48791107:G:A	9.49485e-11	-2.30037e-10	-1.10905	0.000169707	-2.30037e-10	-1.10743
48791137	chr10:48791137:G:A	9.32797e-11	-2.30037e-10	-1.12678	0.000166697	-2.30037e-10	-1.12533
48791330	chr10:48791330:A:T	8.72226e-11	-2.30037e-10	-1.19392	0.000155457	-2.30037e-10	-1.19514
48791341	chr10:48791341:A:G	4.09386e-11	-0.823893	-1.12642	4.32304e-05	-1.36597	-1.10899
48791613	chr10:48791613:G:C	8.66495e-11	-2.30037e-10	-1.20051	0.000154655	-2.30037e-10	-1.20031
48791635	chr10:48791635:C:T	1.77617e-11	-1.91813	-0.867214	3.26916e-05	-1.86085	-0.893539
48791767	chr10:48791767:G:T	1.73785e-11	-1.73916	-1.06799	3.40952e-05	-1.64194	-1.07041
48792501	chr10:48792501:T:C	1.27637e-11	-1.91685	-1.19893	2.3927e-05	-1.86984	-1.19666
48792520	chr10:48792520:G:T	8.72226e-11	-2.30037e-10	-1.19392	0.000155457	-2.30037e-10	-1.19514
48792863	chr10:48792863:T:C	2.81771e-11	-1.12449	-1.19939	3.24017e-05	-1.56922	-1.19407
48792889	chr10:48792889:G:A	8.66376e-11	-2.30037e-10	-1.20065	0.0001546	-2.30037e-10	-1.20067
48793228	chr10:48793228:G:T	8.72226e-11	-2.30037e-10	-1.19392	0.000155457	-2.30037e-10	-1.19514
48793279	chr10:48793279:T:C	1.06723e-10	-2.30037e-10	-0.99215	0.000195248	-2.30037e-10	-0.967237
48793487	chr10:48793487:C:T	3.04499e-11	-1.07294	-1.17336	3.48952e-05	-1.53189	-1.15727
48793699	chr10:48793699:A:T	8.66463e-11	-2.30037e-10	-1.20055	0.000154648	-2.30037e-10	-1.20036
48794060	chr10:48794060:G:C	4.96741e-11	-1.7569	-2.51468e-10	0.000102857	-1.60817	-2.51468e-10
48794177	chr10:48794177:A:G	3.85139e-11	-0.947116	-1.06425	5.44379e-05	-1.20686	-1.03758
48794235	chr10:48794235:G:A	9.03831e-11	-2.30037e-10	-1.15833	0.000162151	-2.30037e-10	-1.15298
48794368	chr10:48794368:C:T	1.34546e-11	-1.90388	-1.15918	2.41317e-05	-1.89496	-1.16301
48794400	chr10:48794400:T:C	1.3467e-11	-1.86457	-1.19757	2.48538e-05	-1.83164	-1.19685
48794754	chr10:48794754:TAAAG:T	4.36499e-11	-1.88618	-2.51468e-10	8.38375e-05	-1.81263	-2.51468e-10
48794783	chr10:48794783:C:T	1.34658e-11	-1.90703	-1.15521	2.41247e-05	-1.89903	-1.15923
48794860	chr10:48794860:G:A	1.78397e-11	-1.91856	-0.862402	3.31075e-05	-1.85299	-0.888752
48794920	chr10:48794920:T:C	8.14101e-11	-1.26288	-2.51468e-10	0.000178901	-1.05467	-2.51468e-10
48795175	chr10:48795175:G:A	8.67687e-11	-2.30037e-10	-1.19914	0.000154879	-2.30037e-10	-1.19886
48795328	chr10:48795328:T:C	8.8173e-11	-2.30037e-10	-1.18308	0.000157897	-2.30037e-10	-1.17957
48795363	chr10:48795363:CTGAG:C	8.67461e-11	-2.30037e-10	-1.1994	0.00015476	-2.30037e-10	-1.19963
48795390	chr10:48795390:G:A	3.04382e-11	-1.06924	-1.17744	3.47762e-05	-1.52995	-1.16262
48795554	chr10:48795554:G:A	8.78436e-11	-1.18683	-2.51468e-10	0.000162532	-1.15063	-2.51468e-10
48795636	chr10:48795636:A:G	1.34541e-11	-1.91846	-1.14464	2.39695e-05	-1.91538	-1.14934
48795754	chr10:48795754:G:A	8.68567e-11	-2.30037e-10	-1.19813	0.000154881	-2.30037e-10	-1.19885
48795826	chr10:48795826:A:G	1.96963e-11	-1.76088	-0.921073	3.90143e-05	-1.65457	-0.923011
48795876	chr10:48795876:A:C	1.30619e-11	-1.89208	-1.20061	2.30347e-05	-1.90469	-1.19981
48795912	chr10:48795912:G:A	1.35832e-11	-1.91546	-1.13809	2.42795e-05	-1.90897	-1.14291
48796161	chr10:48796161:T:C	4.2919e-11	-1.90307	-2.51468e-10	8.01459e-05	-1.85766	-2.51468e-10
48796327	chr10:48796327:C:T	1.67006e-11	-1.89742	-0.949524	2.90821e-05	-1.8993	-0.972079
48796447	chr10:48796447:C:T	8.67744e-11	-2.30037e-10	-1.19907	0.000154746	-2.30037e-10	-1.19972
48796495	chr10:48796495:G:A	1.01671e-10	-2.30037e-10	-1.04064	0.000183749	-2.30037e-10	-1.02794
48797018	chr10:48797018:C:G	1.39948e-11	-1.83088	-1.19281	2.61406e-05	-1.7859	-1.19212
48797789	chr10:48797789:A:G	9.21506e-11	-2.30037e-10	-1.13896	0.000165489	-2.30037e-10	-1.1326
48797918	chr10:48797918:C:T	8.96172e-11	-2.30037e-10	-1.16684	0.000159886	-2.30037e-10	-1.16704
48798043	chr10:48798043:G:A	9.07009e-11	-2.30037e-10	-1.15482	0.000162753	-2.30037e-10	-1.14927
48798213	chr10:48798213:G:A	1.36413e-11	-1.84877	-1.20052	2.52841e-05	-1.81099	-1.20034
48798349	chr10:48798349:G:A	1.58341e-11	-1.78595	-1.11427	3.15796e-05	-1.67133	-1.11767
48798380	chr10:48798380:C:T	3.74993e-11	-0.838047	-1.20002	4.92959e-05	-1.14587	-1.19779
48798704	chr10:48798704:A:G	9.04973e-11	-2.30037e-10	-1.15706	0.000162361	-2.30037e-10	-1.15168
48798720	chr10:48798720:G:T	1.60645e-11	-1.73516	-1.15061	3.16053e-05	-1.63694	-1.15124
48799352	chr10:48799352:TGTTTCCCAAATGTCATGTTCTGCCTACACCAAGTAAAG:T	1.05553e-10	-2.30037e-10	-1.00317	0.000190655	-2.30037e-10	-0.991041
48799403	chr10:48799403:T:A	1.83998e-11	-1.74718	-1.00286	3.6545e-05	-1.63735	-1.00561
48799533	chr10:48799533:A:G	4.27438e-11	-1.90716	-2.51468e-10	7.59654e-05	-1.91123	-2.51468e-10
48799934	chr10:48799934:G:A	1.84036e-10	-2.30037e-10	-0.447254	0.000340812	-2.30037e-10	-0.410175
48800068	chr10:48800068:T:C	8.61323e-11	-1.2065	-2.51468e-10	0.000118189	-1.46922	-2.51468e-10
48800163	chr10:48800163:C:T	1.78233e-11	-1.72309	-1.05879	3.51597e-05	-1.62061	-1.061
48800326	chr10:48800326:G:A	5.21435e-11	-1.70838	-2.51468e-10	7.69203e-05	-1.89874	-2.51468e-10
48800344	chr10:48800344:G:A	8.96963e-11	-2.30037e-10	-1.16595	0.000159978	-2.30037e-10	-1.16647
48801198	chr10:48801198:C:G	1.87398e-11	-1.78565	-0.946082	3.67682e-05	-1.68737	-0.949505
48801246	chr10:48801246:C:T	1.30817e-11	-1.91766	-1.17351	2.33462e-05	-1.9145	-1.17657
48801687	chr10:48801687:T:C	1.60509e-11	-1.72383	-1.16279	3.16748e-05	-1.62265	-1.16334
48801973	chr10:48801973:C:T	3.78385e-11	-0.874939	-1.15412	3.91109e-05	-1.4369	-1.1382
48802164	chr10:48802164:C:G	1.87834e-11	-1.76855	-0.96086	3.70523e-05	-1.66508	-0.9641
48802169	chr10:48802169:A:G	3.56921e-11	-0.90179	-1.18567	3.8353e-05	-1.42104	-1.17363
48802403	chr10:48802403:G:T	1.299e-10	-2.30037e-10	-0.795618	0.000236009	-2.30037e-10	-0.777635
48802579	chr10:48802579:AG:A	4.69673e-11	-0.68753	-1.1254	4.70621e-05	-1.28212	-1.10791
48802587	chr10:48802587:G:C	8.71236e-11	-2.30037e-10	-1.19506	0.000155396	-2.30037e-10	-1.19553
48803008	chr10:48803008:C:A	4.94076e-11	-0.618684	-1.1436	4.86342e-05	-1.22898	-1.12819
48803046	chr10:48803046:GA:G	4.90486e-11	-1.76957	-2.51468e-10	7.57638e-05	-1.91389	-2.51468e-10
48803049	chr10:48803049:C:T	4.90236e-11	-1.77008	-2.51468e-10	7.5757e-05	-1.91398	-2.51468e-10
48803217	chr10:48803217:C:A	8.89312e-11	-1.17452	-2.51468e-10	0.000132385	-1.35579	-2.51468e-10
48803415	chr10:48803415:A:T	1.80945e-11	-1.69004	-1.07674	3.59695e-05	-1.57976	-1.07907
48803673	chr10:48803673:C:T	9.2489e-11	-2.30037e-10	-1.13529	0.000166134	-2.30037e-10	-1.12871
48804061	chr10:48804061:C:T	1.86874e-11	-1.67768	-1.05686	3.72497e-05	-1.56478	-1.05908
48804127	chr10:48804127:G:A	8.77077e-11	-2.30037e-10	-1.18837	0.000156223	-2.30037e-10	-1.19022
48804271	chr10:48804271:T:C	1.14505e-10	-2.30037e-10	-0.921764	0.00020603	-2.30037e-10	-0.913486
48804278	chr10:48804278:C:T	1.62761e-11	-1.71804	-1.15464	3.21509e-05	-1.61598	-1.15509
48804293	chr10:48804293:T:C	9.24493e-11	-2.30037e-10	-1.13572	0.000166067	-2.30037e-10	-1.12911
48804330	chr10:48804330:G:T	1.24866e-10	-2.30037e-10	-0.835142	0.000226582	-2.30037e-10	-0.8184
48804427	chr10:48804427:C:T	8.95547e-11	-2.30037e-10	-1.16753	0.000159781	-2.30037e-10	-1.1677
48805184	chr10:48805184:A:C	9.1163e-11	-2.30037e-10	-1.14973	0.000163638	-2.30037e-10	-1.14385
48805486	chr10:48805486:A:G	1.67629e-11	-1.71805	-1.12517	3.65252e-05	-1.51414	-1.12936
48805501	chr10:48805501:C:T	5.28501e-11	-1.69492	-2.51468e-10	8.70851e-05	-1.77462	-2.51468e-10
48805535	chr10:48805535:C:T	1.81224e-11	-1.66706	-1.09817	4.01005e-05	-1.4471	-1.10302
48805549	chr10:48805549:C:T	3.01699e-11	-1.0549	-1.20064	3.25491e-05	-1.55975	-1.199
48805630	chr10:48805630:A:G	8.97462e-11	-2.30037e-10	-1.1654	0.000159977	-2.30037e-10	-1.16648
48805702	chr10:48805702:C:G	1.11341e-10	-2.30037e-10	-0.949784	0.000209022	-2.30037e-10	-0.899066
48805797	chr10:48805797:T:C	1.20339e-10	-2.30037e-10	-0.872068	0.000218436	-2.30037e-10	-0.855011
48805822	chr10:48805822:G:A	2.45262e-11	-1.55675	-0.905889	5.51471e-05	-1.32147	-0.910033
48806283	chr10:48806283:A:G	1.5116e-11	-1.75602	-1.19062	2.43096e-05	-1.86035	-1.19028
48806387	chr10:48806387:T:C	1.05624e-10	-2.30037e-10	-1.0025	0.00018708	-2.30037e-10	-1.00997
48806872	chr10:48806872:T:C	5.95695e-11	-0.859349	-0.715892	8.33402e-05	-1.10666	-0.711918
48807052	chr10:48807052:T:C	5.52747e-11	-0.819017	-0.831052	7.57095e-05	-1.08191	-0.832689
48807108	chr10:48807108:G:A	1.44863e-10	-2.30037e-10	-0.686597	0.000264775	-2.30037e-10	-0.662627
48807166	chr10:48807166:T:G	3.46205e-11	-1.66521	-0.45273	5.03621e-05	-1.86807	-0.454198
48807570	chr10:48807570:A:G	5.28874e-11	-1.69422	-2.51468e-10	7.7208e-05	-1.895	-2.51468e-10
48807710	chr10:48807710:G:A	8.8303e-11	-2.30037e-10	-1.18161	0.000156394	-2.30037e-10	-1.18912
48807797	chr10:48807797:C:T	8.66691e-11	-2.30037e-10	-1.20029	0.000154852	-2.30037e-10	-1.19903
48807856	chr10:48807856:T:C	1.10791e-10	-2.30037e-10	-0.95474	0.000199412	-2.30037e-10	-0.946134
48808333	chr10:48808333:G:A	1.08699e-10	-2.30037e-10	-0.973802	0.000192296	-2.30037e-10	-0.98247
48808479	chr10:48808479:C:T	9.00137e-11	-2.30037e-10	-1.16242	0.000159729	-2.30037e-10	-1.16803
48808755	chr10:48808755:G:C	9.79923e-11	-2.30037e-10	-1.07749	0.000178059	-2.30037e-10	-1.05939
48808913	chr10:48808913:G:T	5.14798e-11	-1.72119	-2.51468e-10	8.01678e-05	-1.85738	-2.51468e-10
48810120	chr10:48810120:T:C	1.64758e-11	-1.6616	-1.1989	2.71207e-05	-1.74055	-1.20066
48810429	chr10:48810429:G:A	9.62509e-11	-2.30037e-10	-1.09543	0.000174645	-2.30037e-10	-1.07875
48810720	chr10:48810720:G:A	4.50347e-11	-1.85495	-2.51468e-10	7.82306e-05	-1.88184	-2.51468e-10
48810785	chr10:48810785:T:A	9.32167e-11	-2.30037e-10	-1.12746	0.000163933	-2.30037e-10	-1.14205
48811054	chr10:48811054:G:C	5.85314e-11	-1.04259	-0.550233	7.43785e-05	-1.34369	-0.588654
48811203	chr10:48811203:T:C	9.63227e-11	-2.30037e-10	-1.09468	0.000175622	-2.30037e-10	-1.07317
48811309	chr10:48811309:A:G	1.14209e-10	-2.30037e-10	-0.924357	0.000202657	-2.30037e-10	-0.92999
48811390	chr10:48811390:T:C	4.75481e-11	-1.80064	-2.51468e-10	7.873e-05	-1.87548	-2.51468e-10
48811695	chr10:48811695:T:C	9.4041e-11	-2.30037e-10	-1.11865	0.000168111	-2.30037e-10	-1.11688
48812128	chr10:48812128:C:A	9.95216e-11	-2.30037e-10	-1.06201	0.000181368	-2.30037e-10	-1.04098
48812278	chr10:48812278:T:C	2.53658e-11	-1.6822	-0.746783	3.34031e-05	-1.8967	-0.836161
48812281	chr10:48812281:C:A	6.37313e-11	-1.50771	-2.51468e-10	0.000117523	-1.47487	-2.51468e-10
48813001	chr10:48813001:C:T	5.34227e-11	-1.68415	-2.51468e-10	9.26837e-05	-1.71231	-2.51468e-10
48813303	chr10:48813303:C:T	1.2363e-10	-2.30037e-10	-0.845093	0.000219388	-2.30037e-10	-0.850666
48813496	chr10:48813496:G:A	2.32962e-11	-1.37272	-1.14137	4.32751e-05	-1.33161	-1.14232
48813869	chr10:48813869:C:A	9.73528e-11	-2.30037e-10	-1.08404	0.000174946	-2.30037e-10	-1.07703
48813995	chr10:48813995:G:A	2.75808e-11	-1.27489	-1.07037	5.239e-05	-1.21579	-1.067
48814437	chr10:48814437:A:G	8.68571e-11	-2.30037e-10	-1.19812	0.000154944	-2.30037e-10	-1.19844
48814671	chr10:48814671:T:C	8.92672e-11	-2.30037e-10	-1.17075	0.000159465	-2.30037e-10	-1.16968
48814761	chr10:48814761:A:T	8.66699e-11	-2.30037e-10	-1.20028	0.000154648	-2.30037e-10	-1.20036
48815233	chr10:48815233:C:CT	1.18446e-10	-2.30037e-10	-0.887925	0.000209253	-2.30037e-10	-0.89796
48815305	chr10:48815305:A:G	2.6354e-11	-1.24942	-1.14134	5.26643e-05	-1.15252	-1.12505
48815756	chr10:48815756:G:A	1.4104e-11	-1.90461	-1.11132	2.56921e-05	-1.90803	-1.08729
48815985	chr10:48815985:C:T	3.90771e-11	-1.10281	-0.894038	4.87637e-05	-1.40117	-0.953351
48816578	chr10:48816578:G:A	8.67912e-11	-2.30037e-10	-1.19888	0.00015507	-2.30037e-10	-1.19763
48816591	chr10:48816591:A:T	9.20377e-11	-2.30037e-10	-1.14019	0.000164558	-2.30037e-10	-1.13825
48816650	chr10:48816650:T:A	1.80589e-10	-2.30037e-10	-0.466159	0.000318082	-2.30037e-10	-0.479196
48817292	chr10:48817292:C:T	8.69443e-11	-2.30037e-10	-1.19712	0.000155109	-2.30037e-10	-1.19738
48817319	chr10:48817319:C:T	1.69042e-10	-2.30037e-10	-0.532236	0.000299134	-2.30037e-10	-0.540613
48817351	chr10:48817351:G:A	2.1442e-11	-1.9169	-0.680131	4.29312e-05	-1.86364	-0.618269
48817401	chr10:48817401:GC:TC	1.59591e-11	-1.77803	-1.11432	2.90918e-05	-1.75391	-1.11714
48817498	chr10:48817498:C:A	1.44807e-10	-2.30037e-10	-0.686981	0.00026283	-2.30037e-10	-0.669999
48817559	chr10:48817559:C:T	3.29358e-11	-1.34542	-0.822408	9.38951e-05	-0.917548	-0.78178
48817651	chr10:48817651:A:C	5.83177e-11	-1.59648	-2.51468e-10	8.66102e-05	-1.78009	-2.51468e-10
48817975	chr10:48817975:A:G	2.49545e-11	-1.81714	-0.628184	4.01954e-05	-1.91555	-0.632207
48818123	chr10:48818123:G:C	8.67311e-11	-2.30037e-10	-1.19957	0.000154798	-2.30037e-10	-1.19939
48818202	chr10:48818202:G:A	1.46617e-11	-1.90316	-1.07399	2.53675e-05	-1.91432	-1.09372
48818443	chr10:48818443:G:A	5.89218e-11	-1.58617	-2.51468e-10	8.70396e-05	-1.77514	-2.51468e-10
48818564	chr10:48818564:G:T	1.63926e-11	-1.66666	-1.1989	3.03819e-05	-1.62874	-1.19891
48818637	chr10:48818637:G:A	1.78061e-10	-2.30037e-10	-0.480256	0.000326074	-2.30037e-10	-0.45438
48819018	chr10:48819018:C:G	8.83997e-11	-2.30037e-10	-1.18052	0.00015731	-2.30037e-10	-1.18329
48819109	chr10:48819109:C:T	8.94722e-11	-2.30037e-10	-1.16846	0.000159571	-2.30037e-10	-1.16902
48819171	chr10:48819171:A:G	6.75342e-11	-0.571552	-0.878199	0.000242868	0.0933078	-0.842295
48819208	chr10:48819208:G:T	9.04602e-11	-2.30037e-10	-1.15747	0.000162114	-2.30037e-10	-1.15321
48819284	chr10:48819284:G:T	8.82528e-11	-2.30037e-10	-1.18218	0.000157027	-2.30037e-10	-1.18509
48819289	chr10:48819289:A:G	2.19705e-11	-1.52542	-1.04726	4.11515e-05	-1.46624	-1.058
48819725	chr10:48819725:C:T	1.24259e-10	-1.22651	0.386502	0.00020374	-1.41405	0.489386
48819774	chr10:48819774:G:A	8.70616e-11	-2.30037e-10	-1.19577	0.000155326	-2.30037e-10	-1.19598
48819795	chr10:48819795:T:A	9.65937e-11	-2.30037e-10	-1.09187	0.000176067	-2.30037e-10	-1.07064
48820061	chr10:48820061:A:G	6.03827e-11	-0.673138	-0.888543	0.000211729	-0.0328579	-0.85334
48820123	chr10:48820123:C:T	9.36442e-11	-2.30037e-10	-1.12288	0.000167527	-2.30037e-10	-1.12036
48820186	chr10:48820186:G:A	8.89503e-11	-2.30037e-10	-1.17431	0.000158613	-2.30037e-10	-1.17504
48820211	chr10:48820211:G:A	8.86265e-11	-2.30037e-10	-1.17795	0.000157686	-2.30037e-10	-1.1809
48820238	chr10:48820238:T:C	8.86083e-11	-2.30037e-10	-1.17816	0.000157655	-2.30037e-10	-1.1811
48820773	chr10:48820773:T:G	1.84677e-11	-1.55276	-1.1936	3.56789e-05	-1.47781	-1.18914
48820797	chr10:48820797:G:A	1.58202e-11	-1.70524	-1.19585	2.89188e-05	-1.68062	-1.19639
48820918	chr10:48820918:GC:G	1.50252e-10	-0.650068	-2.51468e-10	0.000341656	-0.407702	-2.51468e-10
48820956	chr10:48820956:C:G	8.86265e-11	-2.30037e-10	-1.17795	0.000157686	-2.30037e-10	-1.1809
48821017	chr10:48821017:C:T	8.95041e-11	-2.30037e-10	-1.1681	0.000159627	-2.30037e-10	-1.16866
48821076	chr10:48821076:C:T	4.34233e-11	-1.89139	-2.51468e-10	8.68749e-05	-1.77704	-2.51468e-10
48821165	chr10:48821165:C:T	1.24286e-10	-2.30037e-10	-0.839799	0.000222468	-2.30037e-10	-0.836724
48821193	chr10:48821193:G:A	1.01116e-10	-2.30037e-10	-1.04612	0.000181833	-2.30037e-10	-1.03842
48821535	chr10:48821535:G:A	8.92936e-11	-2.30037e-10	-1.17045	0.000158799	-2.30037e-10	-1.17387
48821660	chr10:48821660:A:G	3.12943e-11	-1.73909	-0.479854	4.26362e-05	-1.91254	-0.576267
48821837	chr10:48821837:T:C	8.86265e-11	-2.30037e-10	-1.17795	0.000157686	-2.30037e-10	-1.1809
48821978	chr10:48821978:G:A	1.04912e-10	-1.10718	0.0979162	0.000166089	-1.31969	0.19071
48822072	chr10:48822072:A:G	1.01931e-10	-1.18675	0.148659	0.000163464	-1.38773	0.242818
48822197	chr10:48822197:G:C	9.81641e-11	-1.13218	0.0564342	0.000155429	-1.3427	0.147381
48822264	chr10:48822264:A:G	8.86081e-11	-2.30037e-10	-1.17816	0.000157655	-2.30037e-10	-1.1811
48822775	chr10:48822775:C:T	1.03405e-10	-2.30037e-10	-1.02373	0.000184826	-2.30037e-10	-1.02209
48822887	chr10:48822887:A:G	2.15066e-11	-1.87707	-0.716958	3.68413e-05	-1.91476	-0.720129
48823100	chr10:48823100:A:G	1.92126e-11	-1.50696	-1.19986	4.44705e-05	-1.24601	-1.20067
48823305	chr10:48823305:G:A	1.62919e-11	-1.70294	-1.16878	2.97125e-05	-1.68032	-1.16962
48823427	chr10:48823427:C:T	1.74234e-11	-1.60958	-1.19499	3.21809e-05	-1.57521	-1.19493
48823456	chr10:48823456:C:T	1.00343e-10	-1.18754	0.133752	0.000160514	-1.39088	0.227759
48823730	chr10:48823730:G:A	1.01794e-10	-0.0557738	-0.983662	0.000390578	0.695002	-0.968879
48824161	chr10:48824161:G:A	1.15381e-10	-2.30037e-10	-0.914147	0.00020473	-2.30037e-10	-0.919816
48824328	chr10:48824328:G:A	3.04332e-11	-1.46035	-0.786496	5.44535e-05	-1.45282	-0.791336
48824611	chr10:48824611:T:A	9.95163e-11	-2.30037e-10	-1.06206	0.000178239	-2.30037e-10	-1.05838
48824622	chr10:48824622:A:T	2.89131e-11	-1.39177	-0.906322	5.19826e-05	-1.38072	-0.909876
48824653	chr10:48824653:A:G	1.9822e-11	-1.66391	-1.01168	4.35377e-05	-1.43138	-1.03649
48824670	chr10:48824670:CT:C	5.76198e-11	-1.60852	-2.51468e-10	8.39785e-05	-1.81094	-2.51468e-10
48824677	chr10:48824677:C:T	2.93404e-11	-1.39964	-0.883775	5.27385e-05	-1.3887	-0.887463
48824735	chr10:48824735:G:A	2.08177e-11	-1.4783	-1.14828	4.04218e-05	-1.40429	-1.13785
48824888	chr10:48824888:T:G	2.00543e-10	-2.30037e-10	-0.361358	0.000354637	-2.30037e-10	-0.37041
48824942	chr10:48824942:A:G	1.20191e-10	-2.30037e-10	-0.873304	0.000213969	-2.30037e-10	-0.875674
48824997	chr10:48824997:C:T	3.01877e-11	-1.37621	-0.878743	5.42837e-05	-1.36491	-0.882376
48825236	chr10:48825236:T:G	2.94179e-11	-1.37928	-0.901494	5.28885e-05	-1.36837	-0.904954
48825315	chr10:48825315:T:G	8.78099e-11	-2.30037e-10	-1.18721	0.000157621	-2.30037e-10	-1.18131
48825422	chr10:48825422:G:A	1.66383e-10	-2.30037e-10	-0.54809	0.000294354	-2.30037e-10	-0.556721
48825508	chr10:48825508:A:G	2.9077e-11	-1.40969	-0.882746	5.22632e-05	-1.39883	-0.886382
48825647	chr10:48825647:T:C	9.11958e-11	-0.220581	-0.928794	0.000345928	0.500399	-0.895674
48825712	chr10:48825712:T:C	2.77173e-11	-1.4178	-0.922524	4.98134e-05	-1.40714	-0.926077
48825839	chr10:48825839:G:A	3.38594e-11	-1.30231	-0.837861	6.0538e-05	-1.29676	-0.841471
48826048	chr10:48826048:G:A	8.75034e-11	-2.30037e-10	-1.19071	0.000156087	-2.30037e-10	-1.19109
48826339	chr10:48826339:T:C	8.66888e-11	-0.291494	-0.908565	0.000324547	0.415201	-0.874277
48826590	chr10:48826590:T:A	1.79818e-11	-1.60716	-1.16587	3.28858e-05	-1.58261	-1.16585
48826788	chr10:48826788:G:A	2.85501e-11	-1.3907	-0.920023	5.12273e-05	-1.3811	-0.924135
48826941	chr10:48826941:TGGTGGTCCATG:T	2.56092e-11	-1.46257	-0.956864	4.58818e-05	-1.45465	-0.960786
48827000	chr10:48827000:T:G	9.52795e-11	-2.30037e-10	-1.10557	0.000168937	-2.30037e-10	-1.11198
48827239	chr10:48827239:G:A	1.85979e-11	-1.68593	-1.0534	4.03912e-05	-1.46741	-1.07549
48827418	chr10:48827418:T:C	2.45281e-11	-1.43449	-1.02807	4.39171e-05	-1.42716	-1.03204
48827659	chr10:48827659:G:T	1.11267e-10	-2.30037e-10	-0.950455	0.000197239	-2.30037e-10	-0.957087
48827916	chr10:48827916:A:G	2.75869e-11	-1.40938	-0.935659	4.93916e-05	-1.4019	-0.939825
48827979	chr10:48827979:A:G	2.69775e-11	-1.43753	-0.929847	4.83299e-05	-1.4294	-0.934055
48828063	chr10:48828063:A:C	9.77923e-11	-2.30037e-10	-1.07954	0.000173237	-2.30037e-10	-1.08685
48828385	chr10:48828385:G:A	1.93693e-11	-1.53451	-1.16418	3.76571e-05	-1.45949	-1.15349
48828487	chr10:48828487:T:C	3.06747e-11	-1.42629	-0.812656	5.48925e-05	-1.41905	-0.817074
48828501	chr10:48828501:T:C	2.68366e-11	-1.43167	-0.940951	4.80597e-05	-1.42419	-0.944875
48828542	chr10:48828542:A:C	9.29671e-11	-0.170701	-0.959438	0.000356484	0.562587	-0.927804
48828559	chr10:48828559:A:T	8.76435e-11	-2.30037e-10	-1.18911	0.000156736	-2.30037e-10	-1.18695
48828971	chr10:48828971:G:C	8.67463e-11	-2.30037e-10	-1.1994	0.00015485	-2.30037e-10	-1.19905
48829171	chr10:48829171:G:A	8.89595e-11	-2.30037e-10	-1.1742	0.00015863	-2.30037e-10	-1.17493
48829197	chr10:48829197:G:C	8.69803e-11	-2.30037e-10	-1.1967	0.000155129	-2.30037e-10	-1.19725
48829537	chr10:48829537:G:T	1.97864e-11	-1.81441	-0.862981	4.47315e-05	-1.62398	-0.816844
48829829	chr10:48829829:G:A	1.95911e-11	-1.82471	-0.862596	4.39792e-05	-1.64136	-0.816429
48829878	chr10:48829878:G:A	8.92515e-11	-2.30037e-10	-1.17093	0.000159093	-2.30037e-10	-1.17201
48829929	chr10:48829929:G:A	3.34151e-11	-1.84538	-0.307993	5.43623e-05	-1.91854	-0.327294
48830240	chr10:48830240:G:A	1.54876e-10	-0.312382	-0.307377	0.000218721	-0.578485	-0.275224
48830755	chr10:48830755:A:G	3.48061e-11	-1.8407	-0.271887	5.63303e-05	-1.91863	-0.291642
48830899	chr10:48830899:C:T	8.85449e-11	-2.30037e-10	-1.17887	0.000158149	-2.30037e-10	-1.17797
48830929	chr10:48830929:C:T	1.78061e-10	-2.30037e-10	-0.480256	0.000326074	-2.30037e-10	-0.45438
48831483	chr10:48831483:C:T	1.7722e-10	-0.285006	-0.199984	0.000250163	-0.553395	-0.165999
48832031	chr10:48832031:G:A	3.3529e-11	-1.82635	-0.323622	5.35398e-05	-1.91807	-0.343007
48832032	chr10:48832032:T:C	1.25378e-10	-0.276273	-0.554782	0.000197726	-0.470376	-0.484249
48832724	chr10:48832724:C:T	1.33485e-10	-2.30037e-10	-0.768399	0.000236762	-2.30037e-10	-0.774451
48832933	chr10:48832933:C:T	2.07806e-10	-2.30037e-10	-0.325781	0.000381933	-2.30037e-10	-0.296259
48833078	chr10:48833078:A:G	1.94555e-10	-0.188665	-0.203006	0.000273611	-0.462736	-0.167061
48833087	chr10:48833087:T:C	1.41334e-10	-0.711259	-2.51468e-10	0.000300918	-0.534668	-2.51468e-10
48833131	chr10:48833131:G:A	2.01662e-10	-0.152145	-0.203645	0.000278689	-0.43925	-0.172158
48833176	chr10:48833176:A:T	7.81659e-11	-1.30355	-2.51468e-10	0.000206238	-0.912474	-2.51468e-10
48833231	chr10:48833231:G:A	2.54292e-11	-1.88593	-0.540551	4.114e-05	-1.89153	-0.632998
48833418	chr10:48833418:T:C	1.72764e-10	-0.222762	-0.287694	0.000242932	-0.495129	-0.253596
48833615	chr10:48833615:C:A	1.31125e-11	-1.91181	-1.17701	2.30826e-05	-1.91742	-1.185
48833684	chr10:48833684:C:A	1.70925e-10	-0.283969	-0.237191	0.00024052	-0.554554	-0.204148
48833689	chr10:48833689:C:G	1.85544e-11	-1.87875	-0.862928	3.01888e-05	-1.89632	-0.937711
48834274	chr10:48834274:A:G	1.83654e-10	-0.197481	-0.25185	0.000257039	-0.475337	-0.21694
48834534	chr10:48834534:T:C	1.67277e-10	-0.232938	-0.309797	0.000234535	-0.507945	-0.275957
48834741	chr10:48834741:C:T	8.66417e-11	-2.30037e-10	-1.2006	0.000154649	-2.30037e-10	-1.20035
48834751	chr10:48834751:C:T	8.66421e-11	-2.30037e-10	-1.2006	0.00015465	-2.30037e-10	-1.20034
48834879	chr10:48834879:T:C	8.8577e-11	-2.30037e-10	-1.17851	0.000158606	-2.30037e-10	-1.17508
48834906	chr10:48834906:A:G	2.58871e-10	-0.354163	0.248107	0.000363422	-0.625327	0.279387
48835218	chr10:48835218:A:G	9.24446e-11	-2.30037e-10	-1.13577	0.00016398	-2.30037e-10	-1.14176
48835691	chr10:48835691:A:C	1.20571e-10	-2.30037e-10	-0.870146	0.000217921	-2.30037e-10	-0.857375
48835721	chr10:48835721:A:G	2.41831e-10	-0.067506	-0.10664	0.000334606	-0.357512	-0.0710398
48835812	chr10:48835812:T:C	3.01563e-10	0.118244	-0.0716497	0.00041083	-0.187851	-0.0354736
48835862	chr10:48835862:T:C	2.20163e-10	-0.0120164	-0.256	0.000303508	-0.304966	-0.221133
48836039	chr10:48836039:C:T	2.0392e-11	-1.71059	-0.936651	4.9211e-05	-1.45668	-0.888714
48836591	chr10:48836591:C:T	3.39906e-11	-0.975513	-1.16079	7.89664e-05	-0.720521	-1.15196
48836902	chr10:48836902:C:T	1.08439e-10	-2.30037e-10	-0.976199	0.00019561	-2.30037e-10	-0.965385
48836976	chr10:48836976:G:C	2.33855e-11	-1.87888	-0.631389	3.73233e-05	-1.89782	-0.724065
48837292	chr10:48837292:G:GC	1.17015e-10	-2.30037e-10	-0.900083	0.000211467	-2.30037e-10	-0.887436
48837411	chr10:48837411:T:G	1.84367e-11	-1.86322	-0.884815	3.05898e-05	-1.91836	-0.902479
48837426	chr10:48837426:C:T	1.37645e-10	-0.267033	-0.470676	0.000202842	-0.477744	-0.451335
48837787	chr10:48837787:G:A	1.08473e-10	0.0350438	-1.01092	0.000433223	0.812853	-0.983107
48837882	chr10:48837882:G:A	4.85014e-11	-1.78079	-2.51468e-10	0.000100883	-1.62754	-2.51468e-10
48837955	chr10:48837955:G:T	1.1508e-10	-2.30037e-10	-0.916758	0.000207898	-2.30037e-10	-0.90446
48837981	chr10:48837981:T:C	8.8519e-11	-2.30037e-10	-1.17917	0.000157962	-2.30037e-10	-1.17915
48837986	chr10:48837986:T:TC	1.16232e-10	-2.30037e-10	-0.906796	0.000210024	-2.30037e-10	-0.894285
48838075	chr10:48838075:T:C	1.34875e-10	-0.183802	-0.574236	0.000183504	-0.471474	-0.557797
48838121	chr10:48838121:G:A	8.67268e-11	-2.30037e-10	-1.19962	0.000154796	-2.30037e-10	-1.1994
48838244	chr10:48838244:T:C	1.70965e-11	-1.83699	-0.986515	2.76846e-05	-1.91858	-1.00205
48838278	chr10:48838278:C:T	1.51359e-10	-0.120828	-0.521902	0.000207286	-0.402347	-0.505058
48838279	chr10:48838279:A:G	1.47255e-10	-0.1325	-0.537719	0.000201771	-0.413303	-0.521071
48838280	chr10:48838280:A:G	8.6923e-11	-2.30037e-10	-1.19736	0.000155036	-2.30037e-10	-1.19785
48838342	chr10:48838342:G:A	9.163e-11	-2.30037e-10	-1.14463	0.000163154	-2.30037e-10	-1.14681
48838579	chr10:48838579:T:A	1.00457e-10	-2.30037e-10	-1.05265	0.000179932	-2.30037e-10	-1.04892
48838600	chr10:48838600:C:T	1.47749e-10	-0.123169	-0.543703	0.000201697	-0.407618	-0.527123
48838647	chr10:48838647:C:T	1.06457e-10	-2.30037e-10	-0.994648	0.0001881	-2.30037e-10	-1.00453
48839196	chr10:48839196:G:T	1.1255e-10	-2.30037e-10	-0.938985	0.000203255	-2.30037e-10	-0.927047
48839229	chr10:48839229:T:C	1.35123e-10	-0.208101	-0.548095	0.000184026	-0.495139	-0.53129
48839579	chr10:48839579:GA:G	1.12792e-10	-2.30037e-10	-0.936842	0.000203714	-2.30037e-10	-0.924787
48839586	chr10:48839586:G:A	1.32363e-10	-2.30037e-10	-0.776833	0.000235373	-2.30037e-10	-0.780336
48839744	chr10:48839744:G:A	1.12421e-10	-2.30037e-10	-0.940131	0.000203017	-2.30037e-10	-0.928217
48839776	chr10:48839776:G:A	1.12617e-10	-2.30037e-10	-0.938395	0.000203377	-2.30037e-10	-0.926444
48839863	chr10:48839863:T:C	1.08838e-10	-2.30037e-10	-0.972523	0.000196394	-2.30037e-10	-0.961382
48839917	chr10:48839917:G:A	1.07248e-10	-2.30037e-10	-0.987241	0.000193479	-2.30037e-10	-0.976337
48839965	chr10:48839965:A:G	1.05316e-10	-2.30037e-10	-1.00542	0.000189905	-2.30037e-10	-0.994981
48839999	chr10:48839999:T:C	1.12807e-10	-2.30037e-10	-0.936703	0.000203729	-2.30037e-10	-0.924717
48840010	chr10:48840010:A:T	1.12417e-10	-2.30037e-10	-0.940169	0.000203008	-2.30037e-10	-0.928258
48840188	chr10:48840188:G:A	5.32927e-11	-1.68659	-2.51468e-10	0.000111134	-1.53077	-2.51468e-10
48840514	chr10:48840514:T:C	1.12085e-10	-2.30037e-10	-0.943128	0.000202365	-2.30037e-10	-0.931434
48840527	chr10:48840527:A:C	1.1187e-10	-2.30037e-10	-0.945047	0.000201967	-2.30037e-10	-0.933401
48841188	chr10:48841188:T:C	1.02356e-10	-2.30037e-10	-1.03393	0.000180921	-2.30037e-10	-1.04344
48841281	chr10:48841281:T:C	1.05215e-10	-2.30037e-10	-1.00638	0.00018583	-2.30037e-10	-1.01668
48841619	chr10:48841619:A:C	1.12007e-10	-2.30037e-10	-0.943823	0.000202221	-2.30037e-10	-0.932146
48841628	chr10:48841628:C:T	1.15018e-10	-2.30037e-10	-0.917299	0.000207774	-2.30037e-10	-0.905055
48841840	chr10:48841840:G:C	1.12241e-10	-2.30037e-10	-0.941739	0.000202651	-2.30037e-10	-0.93002
48842272	chr10:48842272:C:T	1.12818e-10	-2.30037e-10	-0.936608	0.000203718	-2.30037e-10	-0.924772
48842276	chr10:48842276:A:C	1.07493e-10	-2.30037e-10	-0.984957	0.000193886	-2.30037e-10	-0.974236
48842324	chr10:48842324:C:T	1.17126e-10	-2.30037e-10	-0.899138	0.000211664	-2.30037e-10	-0.886507
48842362	chr10:48842362:A:G	1.09944e-10	-2.30037e-10	-0.962411	0.000198409	-2.30037e-10	-0.951177
48842451	chr10:48842451:A:C	1.12777e-10	-2.30037e-10	-0.936974	0.000203641	-2.30037e-10	-0.925148
48842966	chr10:48842966:G:A	1.61589e-11	-1.74592	-1.13399	3.74602e-05	-1.50678	-1.11145
48843766	chr10:48843766:C:A	1.59695e-11	-1.73783	-1.15388	3.70757e-05	-1.49391	-1.13463
48844029	chr10:48844029:C:T	9.75652e-11	-2.30037e-10	-1.08186	0.000173605	-2.30037e-10	-1.08473
48844079	chr10:48844079:T:C	1.12763e-10	-2.30037e-10	-0.937092	0.000203618	-2.30037e-10	-0.925261
48844095	chr10:48844095:G:A	8.74086e-11	-2.30037e-10	-1.19179	0.000156265	-2.30037e-10	-1.18995
48844563	chr10:48844563:G:C	1.8167e-10	-2.30037e-10	-0.46019	0.000336723	-2.30037e-10	-0.422244
48844596	chr10:48844596:C:A	1.52689e-11	-1.91814	-1.01843	2.88421e-05	-1.8198	-1.05987
48844626	chr10:48844626:G:A	1.11502e-10	-2.30037e-10	-0.948339	0.000201285	-2.30037e-10	-0.936785
48844632	chr10:48844632:G:A	1.10222e-10	-2.30037e-10	-0.959886	0.000198922	-2.30037e-10	-0.948592
48844824	chr10:48844824:G:C	1.14247e-10	-2.30037e-10	-0.924017	0.000206344	-2.30037e-10	-0.911963
48844899	chr10:48844899:A:T	1.1648e-10	-2.30037e-10	-0.904662	0.000210449	-2.30037e-10	-0.892263
48845057	chr10:48845057:C:G	1.3723e-11	-1.86536	-1.17795	2.8957e-05	-1.71099	-1.16471
48845067	chr10:48845067:G:A	1.20022e-10	-2.30037e-10	-0.874711	0.000216992	-2.30037e-10	-0.861646
48845070	chr10:48845070:G:A	1.24941e-10	-2.30037e-10	-0.83454	0.000228408	-2.30037e-10	-0.810372
48845106	chr10:48845106:G:T	1.12309e-10	-2.30037e-10	-0.941134	0.000202751	-2.30037e-10	-0.929528
48845322	chr10:48845322:C:T	5.01334e-11	-1.7477	-2.51468e-10	0.000107058	-1.56814	-2.51468e-10
48845745	chr10:48845745:A:T	1.43408e-10	-2.30037e-10	-0.69669	0.000263874	-2.30037e-10	-0.666035
48845778	chr10:48845778:G:A	1.53558e-11	-1.91854	-1.01235	2.96278e-05	-1.79826	-1.05453
48845823	chr10:48845823:TACAG:T	1.34537e-10	-0.806487	0.0459399	0.000200628	-1.02887	0.0888185
48845832	chr10:48845832:T:TAAAG	1.09964e-10	-2.30037e-10	-0.96223	0.000195992	-2.30037e-10	-0.963432
48845910	chr10:48845910:T:C	1.14141e-10	-2.30037e-10	-0.92495	0.000206136	-2.30037e-10	-0.912968
48846089	chr10:48846089:T:C	1.14379e-10	-2.30037e-10	-0.92287	0.000206573	-2.30037e-10	-0.910853
48846118	chr10:48846118:G:C	1.14308e-10	-2.30037e-10	-0.923491	0.000206441	-2.30037e-10	-0.91149
48846277	chr10:48846277:G:A	8.7173e-11	-2.30037e-10	-1.19449	0.000155581	-2.30037e-10	-1.19434
48846522	chr10:48846522:T:C	1.1393e-10	-2.30037e-10	-0.926796	0.000205745	-2.30037e-10	-0.914869
48847171	chr10:48847171:T:C	1.49608e-11	-1.91737	-1.03958	2.94255e-05	-1.78161	-1.07804
48847335	chr10:48847335:T:C	1.86502e-11	-1.89186	-0.844666	3.09821e-05	-1.88436	-0.923735
48847456	chr10:48847456:T:C	1.64024e-10	-2.30037e-10	-0.562369	0.000300208	-2.30037e-10	-0.537031
48847568	chr10:48847568:T:C	9.24824e-11	-2.30037e-10	-1.13537	0.000164252	-2.30037e-10	-1.1401
48847940	chr10:48847940:C:T	8.66662e-11	-2.30037e-10	-1.20032	0.000154679	-2.30037e-10	-1.20015
48847955	chr10:48847955:TTGTTTGTC:T	1.23554e-10	-2.30037e-10	-0.845709	0.000225799	-2.30037e-10	-0.82186
48848162	chr10:48848162:G:C	1.35359e-10	-0.754453	-2.51468e-10	0.000142862	-1.27963	-2.51468e-10
48848165	chr10:48848165:C:T	1.42673e-10	-2.30037e-10	-0.701832	0.000252971	-2.30037e-10	-0.708229
48848403	chr10:48848403:G:A	7.66294e-11	-0.711798	-0.611605	9.72852e-05	-1.04841	-0.615446
48848558	chr10:48848558:AT:A	1.13462e-10	-2.30037e-10	-0.930918	0.000204878	-2.30037e-10	-0.919093
48848774	chr10:48848774:G:A	6.54582e-11	-1.48097	-2.51468e-10	8.99421e-05	-1.74234	-2.51468e-10
48848883	chr10:48848883:C:T	1.01308e-10	-2.30037e-10	-1.04422	0.000180876	-2.30037e-10	-1.0437
48849280	chr10:48849280:C:T	9.06003e-11	-0.5731	-0.582827	0.000139291	-0.776147	-0.528793
48849393	chr10:48849393:A:G	2.75326e-10	-2.30037e-10	-0.0444274	0.000488923	-2.30037e-10	-0.0493001
48849732	chr10:48849732:A:G	9.05046e-11	-2.30037e-10	-1.15698	0.000161689	-2.30037e-10	-1.15583
48849738	chr10:48849738:C:T	9.40942e-11	-2.30037e-10	-1.11809	0.000167274	-2.30037e-10	-1.12187
48850040	chr10:48850040:C:T	1.13347e-10	-2.30037e-10	-0.931932	0.000204664	-2.30037e-10	-0.920139
48850504	chr10:48850504:TCTC:T	8.83173e-11	-0.252146	-0.929302	0.000323786	0.434698	-0.896121
48850693	chr10:48850693:G:A	1.16529e-10	-2.30037e-10	-0.904241	0.000212543	-2.30037e-10	-0.882364
48850986	chr10:48850986:G:A	9.20395e-11	-0.839916	-0.30025	0.000114209	-1.18387	-0.319606
48851238	chr10:48851238:G:C	9.67065e-11	-0.194	-0.896704	0.00035907	0.503534	-0.861523
48851846	chr10:48851846:A:G	1.10459e-10	-2.30037e-10	-0.957736	0.000199351	-2.30037e-10	-0.946441
48852383	chr10:48852383:T:C	9.76577e-11	-2.30037e-10	-1.08092	0.000174338	-2.30037e-10	-1.08051
48852457	chr10:48852457:G:A	7.7558e-11	-0.605992	-0.705367	9.7543e-05	-0.95229	-0.708922
48852808	chr10:48852808:C:A	4.92226e-11	-1.76603	-2.51468e-10	7.76741e-05	-1.88898	-2.51468e-10
48853199	chr10:48853199:T:C	1.10072e-10	-2.30037e-10	-0.961253	0.000198634	-2.30037e-10	-0.950041
48853892	chr10:48853892:AGT:A	1.11691e-10	-2.30037e-10	-0.94665	0.000201624	-2.30037e-10	-0.935101
48853933	chr10:48853933:A:G	1.15295e-10	-0.914889	-2.51468e-10	0.000281243	-0.602286	-2.51468e-10
48853979	chr10:48853979:G:A	9.20206e-11	-0.188879	-0.951493	0.000340034	0.507145	-0.919605
48854334	chr10:48854334:C:T	1.49638e-10	-2.30037e-10	-0.654167	0.000267021	-2.30037e-10	-0.654177
48854361	chr10:48854361:G:A	1.60593e-10	-2.30037e-10	-0.583511	0.000293825	-2.30037e-10	-0.558522
48854935	chr10:48854935:T:G	1.1031e-10	-2.30037e-10	-0.95909	0.000199074	-2.30037e-10	-0.947827
48855958	chr10:48855958:A:G	1.07009e-10	-2.30037e-10	-0.989468	0.000192977	-2.30037e-10	-0.978936
48856262	chr10:48856262:G:A	9.70625e-11	-2.30037e-10	-1.08703	0.000172152	-2.30037e-10	-1.09313
48856386	chr10:48856386:T:C	1.57718e-11	-1.72324	-1.18093	2.38301e-05	-1.89927	-1.17129
48856522	chr10:48856522:T:C	9.65058e-11	-2.30037e-10	-1.09278	0.000171179	-2.30037e-10	-1.0988
48856559	chr10:48856559:G:A	8.75801e-11	-2.30037e-10	-1.18983	0.000156009	-2.30037e-10	-1.19159
48856923	chr10:48856923:C:G	1.11763e-10	-2.30037e-10	-0.946005	0.000201733	-2.30037e-10	-0.93456
48857048	chr10:48857048:A:G	9.06833e-11	-2.30037e-10	-1.15501	0.000161107	-2.30037e-10	-1.15944
48857414	chr10:48857414:T:C	2.48575e-11	-1.48439	-0.964837	5.25974e-05	-1.33655	-0.942289
48857545	chr10:48857545:G:A	1.4278e-11	-1.91497	-1.0887	2.66154e-05	-1.84059	-1.11943
48858176	chr10:48858176:A:G	1.26715e-10	-2.30037e-10	-0.820442	0.000231784	-2.30037e-10	-0.7957
48858559	chr10:48858559:A:G	9.60227e-11	-2.30037e-10	-1.0978	0.000170348	-2.30037e-10	-1.10366
48858735	chr10:48858735:G:A	9.74689e-11	-2.30037e-10	-1.08285	0.000173448	-2.30037e-10	-1.08563
48859171	chr10:48859171:G:A	5.81258e-11	-0.976961	-0.622814	7.362e-05	-1.30024	-0.64235
48859359	chr10:48859359:G:A	1.86576e-10	-2.30037e-10	-0.433546	0.000342381	-2.30037e-10	-0.405582
48860356	chr10:48860356:C:T	1.73006e-10	-2.30037e-10	-0.509058	0.000317126	-2.30037e-10	-0.482205
48860370	chr10:48860370:C:T	1.83144e-11	-1.74384	-1.01085	3.57481e-05	-1.65918	-1.00583
48860486	chr10:48860486:G:A	9.50499e-11	-2.30037e-10	-1.10798	0.000168664	-2.30037e-10	-1.1136
48860621	chr10:48860621:G:C	8.68791e-11	-2.30037e-10	-1.19787	0.000154991	-2.30037e-10	-1.19814
48860983	chr10:48860983:T:C	9.60548e-11	-2.30037e-10	-1.09747	0.000170649	-2.30037e-10	-1.1019
48861001	chr10:48861001:G:C	8.68831e-11	-2.30037e-10	-1.19782	0.000154997	-2.30037e-10	-1.1981
48861156	chr10:48861156:C:T	1.02874e-10	-2.30037e-10	-1.02888	0.000185278	-2.30037e-10	-1.01965
48861350	chr10:48861350:G:A	1.72989e-11	-1.915	-0.896735	3.18388e-05	-1.84119	-0.939631
48861572	chr10:48861572:A:C	8.79725e-11	-2.30037e-10	-1.18536	0.000156994	-2.30037e-10	-1.1853
48861827	chr10:48861827:C:A	9.5822e-11	-2.30037e-10	-1.09989	0.000170003	-2.30037e-10	-1.10569
48861877	chr10:48861877:A:AT	5.79543e-11	-1.60273	-2.51468e-10	8.18201e-05	-1.83698	-2.51468e-10
48862208	chr10:48862208:C:T	9.77381e-11	-2.30037e-10	-1.08009	0.000174483	-2.30037e-10	-1.07968
48862280	chr10:48862280:A:G	6.73785e-11	-0.956874	-0.495184	8.46698e-05	-1.28608	-0.516668
48863764	chr10:48863764:G:A	8.70616e-11	-2.30037e-10	-1.19577	0.000155418	-2.30037e-10	-1.19539
48864029	chr10:48864029:C:T	1.67325e-11	-1.80726	-1.03777	3.63867e-05	-1.62953	-1.01777
48864057	chr10:48864057:G:A	1.98069e-11	-1.90113	-0.77522	3.38712e-05	-1.86051	-0.858435
48864452	chr10:48864452:A:G	1.3084e-10	-2.30037e-10	-0.788406	0.000232116	-2.30037e-10	-0.794267
48864656	chr10:48864656:G:C	9.65191e-11	0.104526	-1.19717	0.000368427	0.864606	-1.19687
48865034	chr10:48865034:A:G	8.74274e-11	-0.223319	-0.968257	0.00032187	0.470138	-0.937495
48865038	chr10:48865038:G:C	4.23324e-11	-1.91683	-2.51468e-10	7.55985e-05	-1.91607	-2.51468e-10
48865191	chr10:48865191:T:C	9.56126e-11	-2.30037e-10	-1.10208	0.000169879	-2.30037e-10	-1.10642
48865314	chr10:48865314:C:T	1.04494e-10	0.184758	-1.19802	0.000405665	0.961771	-1.19775
48865445	chr10:48865445:T:C	1.69789e-11	-1.91357	-0.916847	3.10849e-05	-1.84643	-0.95835
48866722	chr10:48866722:A:G	1.99959e-11	-1.66048	-1.00638	3.9677e-05	-1.5515	-1.00923
48866944	chr10:48866944:A:G	1.92889e-10	-2.30037e-10	-0.400272	0.000354132	-2.30037e-10	-0.371836
48867416	chr10:48867416:G:A	6.67328e-11	-0.945239	-0.516449	8.3722e-05	-1.27639	-0.537617
48867429	chr10:48867429:C:T	1.38052e-10	-2.30037e-10	-0.734756	0.000244827	-2.30037e-10	-0.740953
48867430	chr10:48867430:G:A	1.04633e-10	-2.30037e-10	-1.01193	0.000187518	-2.30037e-10	-1.00763
48867645	chr10:48867645:C:G	1.06049e-10	-2.30037e-10	-0.998487	0.000188546	-2.30037e-10	-1.00216
48868117	chr10:48868117:C:T	1.10221e-10	-2.30037e-10	-0.959898	0.000199461	-2.30037e-10	-0.945888
48868118	chr10:48868118:G:A	1.64487e-11	-1.91275	-0.949383	3.00433e-05	-1.84922	-0.989643
48868229	chr10:48868229:G:T	6.89326e-11	-0.919288	-0.509968	8.60514e-05	-1.25517	-0.531395
48868280	chr10:48868280:T:G	1.80186e-11	-1.61082	-1.16015	2.55154e-05	-1.85616	-1.14607
48868430	chr10:48868430:T:C	1.63814e-11	-1.91693	-0.949314	3.06565e-05	-1.82905	-0.989612
48869158	chr10:48869158:T:A	1.79095e-11	-1.91602	-0.861029	3.30689e-05	-1.83519	-0.907724
48869269	chr10:48869269:G:A	1.00141e-10	-2.30037e-10	-1.05581	0.000180351	-2.30037e-10	-1.0466
48869441	chr10:48869441:G:C	1.05141e-10	-2.30037e-10	-1.00709	0.000192351	-2.30037e-10	-0.982185
48869481	chr10:48869481:A:G	9.09598e-11	-2.30037e-10	-1.15197	0.000160373	-2.30037e-10	-1.164
48869662	chr10:48869662:T:C	8.92672e-11	-2.30037e-10	-1.17075	0.000158778	-2.30037e-10	-1.174
48869792	chr10:48869792:T:C	9.10735e-11	-2.30037e-10	-1.15072	0.00016493	-2.30037e-10	-1.13598
48870072	chr10:48870072:G:A	7.16545e-11	-0.660076	-0.730452	9.02716e-05	-1.00579	-0.732889
48870098	chr10:48870098:A:G	8.98647e-11	-2.30037e-10	-1.16408	0.000159796	-2.30037e-10	-1.16761
48870926	chr10:48870926:G:T	9.27746e-11	-2.30037e-10	-1.13221	0.000163094	-2.30037e-10	-1.14718
48871119	chr10:48871119:A:T	8.82275e-11	-2.30037e-10	-1.18247	0.000158907	-2.30037e-10	-1.17319
48871137	chr10:48871137:G:A	1.16229e-10	-2.30037e-10	-0.90682	0.000209825	-2.30037e-10	-0.89523
48871177	chr10:48871177:C:T	8.82227e-11	-2.30037e-10	-1.18252	0.000158897	-2.30037e-10	-1.17325
48871230	chr10:48871230:T:C	8.83625e-11	-2.30037e-10	-1.18094	0.000159205	-2.30037e-10	-1.17131
48871234	chr10:48871234:C:T	1.32027e-10	0.406823	-1.1862	0.000531294	1.21897	-1.18516
48871394	chr10:48871394:T:C	7.2084e-10	-2.30037e-10	0.918033	0.00147523	-2.30037e-10	1.05506
48871524	chr10:48871524:A:G	8.7228e-11	-2.30037e-10	-1.19386	0.000156685	-2.30037e-10	-1.18727
48871605	chr10:48871605:A:G	6.64171e-11	-0.560131	-0.906298	8.1854e-05	-0.922368	-0.9142
48871971	chr10:48871971:T:G	8.91117e-11	-2.30037e-10	-1.17249	0.000160827	-2.30037e-10	-1.16118
48872225	chr10:48872225:A:G	7.05991e-10	-2.30037e-10	0.897218	0.00128847	-2.30037e-10	0.919705
48872266	chr10:48872266:A:G	2.39714e-11	-1.77889	-0.706636	3.38658e-05	-1.90156	-0.817537
48872280	chr10:48872280:A:G	1.24184e-10	0.357442	-1.19806	0.000494375	1.15941	-1.19762
48872405	chr10:48872405:G:A	1.80352e-10	-2.30037e-10	-0.467475	0.000338753	-2.30037e-10	-0.416236
48872568	chr10:48872568:C:G	8.89332e-11	-2.30037e-10	-1.1745	0.000160441	-2.30037e-10	-1.16358
48872576	chr10:48872576:G:T	8.87983e-11	-2.30037e-10	-1.17602	0.000160151	-2.30037e-10	-1.16539
48872610	chr10:48872610:C:A	1.15348e-10	-2.30037e-10	-0.914427	0.00020945	-2.30037e-10	-0.897018
48872624	chr10:48872624:G:A	8.00049e-11	-1.20114	-0.0791559	0.000121805	-1.44222	0.00313748
48872921	chr10:48872921:T:A	8.84821e-11	-2.30037e-10	-1.17958	0.000157432	-2.30037e-10	-1.18251
48873033	chr10:48873033:T:C	1.75216e-10	0.702548	-1.19891	0.000737527	1.56034	-1.19854
48873187	chr10:48873187:T:A	1.6347e-11	-1.91846	-0.949881	3.15538e-05	-1.7926	-0.997207
48873815	chr10:48873815:A:G	2.0037e-10	-2.30037e-10	-0.362219	0.000352031	-2.30037e-10	-0.377787
48873900	chr10:48873900:A:G	4.55866e-11	-1.84277	-2.51468e-10	8.84611e-05	-1.75894	-2.51468e-10
48873913	chr10:48873913:C:A	8.79627e-11	-2.30037e-10	-1.18547	0.000157355	-2.30037e-10	-1.183
48874037	chr10:48874037:G:A	9.67121e-11	-2.30037e-10	-1.09065	0.000173702	-2.30037e-10	-1.08416
48874063	chr10:48874063:C:T	1.10729e-10	0.233854	-1.18915	0.000430591	1.01188	-1.18822
48874153	chr10:48874153:A:G	8.79178e-11	-2.30037e-10	-1.18598	0.000157268	-2.30037e-10	-1.18355
48874262	chr10:48874262:A:G	6.81211e-11	-1.4411	-2.51468e-10	9.32644e-05	-1.70607	-2.51468e-10
48874263	chr10:48874263:G:A	1.19845e-10	-2.30037e-10	-0.876184	0.000216855	-2.30037e-10	-0.862275
48874294	chr10:48874294:C:T	9.10134e-11	-2.30037e-10	-1.15138	0.000163204	-2.30037e-10	-1.1465
48874826	chr10:48874826:C:T	8.91047e-11	-2.30037e-10	-1.17257	0.000160807	-2.30037e-10	-1.1613
48875066	chr10:48875066:T:C	7.25722e-11	-0.528673	-0.84913	8.89843e-05	-0.895161	-0.857886
48875259	chr10:48875259:C:T	8.85822e-11	-2.30037e-10	-1.17845	0.000159682	-2.30037e-10	-1.16832
48876481	chr10:48876481:T:C	6.19524e-11	-0.823912	-0.712105	9.63688e-05	-1.01017	-0.663154
48876647	chr10:48876647:A:C	9.44013e-11	-2.30037e-10	-1.11483	0.000171682	-2.30037e-10	-1.09586
48876711	chr10:48876711:A:G	4.72186e-11	-1.01689	-0.790709	5.88612e-05	-1.33026	-0.83606
48876712	chr10:48876712:G:T	5.06556e-11	-1.73734	-2.51468e-10	8.23266e-05	-1.83081	-2.51468e-10
48876861	chr10:48876861:T:C	1.07037e-10	-2.30037e-10	-0.989214	0.000193148	-2.30037e-10	-0.978048
48877383	chr10:48877383:A:G	4.29499e-11	-1.09868	-0.803665	5.45369e-05	-1.39414	-0.848489
48877503	chr10:48877503:T:G	9.33803e-11	-2.30037e-10	-1.1257	0.000167585	-2.30037e-10	-1.12001
48877975	chr10:48877975:C:T	9.87222e-11	-2.30037e-10	-1.07007	0.000174934	-2.30037e-10	-1.0771
48878197	chr10:48878197:C:T	9.59884e-11	-2.30037e-10	-1.09816	0.000170226	-2.30037e-10	-1.10438
48878206	chr10:48878206:C:T	9.04107e-11	-2.30037e-10	-1.15802	0.000159507	-2.30037e-10	-1.16942
48878363	chr10:48878363:G:A	1.9988e-11	-1.78571	-0.881541	4.45438e-05	-1.59206	-0.852974
48878522	chr10:48878522:C:T	5.57644e-11	-1.64125	-2.51468e-10	9.40019e-05	-1.69819	-2.51468e-10
48878636	chr10:48878636:C:T	8.82212e-11	-2.30037e-10	-1.18254	0.000157871	-2.30037e-10	-1.17973
48878658	chr10:48878658:TG:T	1.04614e-10	-2.30037e-10	-1.01211	0.000188666	-2.30037e-10	-1.00153
48878899	chr10:48878899:G:A	7.6292e-11	-0.149798	-1.17802	0.000279963	0.569908	-1.17676
48878956	chr10:48878956:T:C	5.45057e-11	-0.904741	-0.759338	7.18757e-05	-1.20532	-0.761252
48878988	chr10:48878988:A:G	1.55737e-11	-1.90434	-1.01247	3.15371e-05	-1.80596	-0.984383
48879042	chr10:48879042:C:T	1.05757e-10	-2.30037e-10	-1.00124	0.000190793	-2.30037e-10	-0.990315
48879201	chr10:48879201:G:A	1.71341e-10	-2.30037e-10	-0.518731	0.0003139	-2.30037e-10	-0.492431
48879252	chr10:48879252:G:A	1.07254e-10	-2.30037e-10	-0.987181	0.000194793	-2.30037e-10	-0.969568
48879285	chr10:48879285:G:A	1.23073e-10	-2.30037e-10	-0.849604	0.000218903	-2.30037e-10	-0.852876
48879413	chr10:48879413:C:T	6.28476e-11	-0.892734	-0.628937	8.33802e-05	-1.19366	-0.624432
48879468	chr10:48879468:A:G	9.57469e-11	-2.30037e-10	-1.10068	0.000169458	-2.30037e-10	-1.1089
48879727	chr10:48879727:T:C	6.18282e-11	-0.813312	-0.724713	7.87032e-05	-1.13668	-0.739141
48879821	chr10:48879821:C:A	1.50403e-10	-2.30037e-10	-0.649064	0.0002786	-2.30037e-10	-0.611729
48879960	chr10:48879960:C:T	9.06062e-11	-2.30037e-10	-1.15586	0.000162767	-2.30037e-10	-1.14918
48880199	chr10:48880199:G:A	1.66753e-11	-1.81741	-1.03104	3.67385e-05	-1.6314	-1.00628
48880569	chr10:48880569:C:T	8.77132e-11	-2.30037e-10	-1.18831	0.000155607	-2.30037e-10	-1.19417
48880673	chr10:48880673:C:T	1.30896e-10	-2.30037e-10	-0.787978	0.000233061	-2.30037e-10	-0.790204
48881024	chr10:48881024:C:A	8.69089e-11	-2.30037e-10	-1.19752	0.000154889	-2.30037e-10	-1.1988
48881190	chr10:48881190:G:GC	9.08026e-11	-2.30037e-10	-1.1537	0.000162944	-2.30037e-10	-1.1481
48881252	chr10:48881252:C:T	1.87234e-10	-0.430026	-2.51468e-10	0.000291443	-0.56666	-2.51468e-10
48881824	chr10:48881824:T:G	8.62501e-11	-0.279816	-0.925317	0.000328721	0.503322	-0.949617
48882105	chr10:48882105:T:C	1.06871e-10	0.167041	-1.15781	0.000438668	1.00235	-1.16012
48882209	chr10:48882209:C:T	1.047e-10	-2.30037e-10	-1.01128	0.000188753	-2.30037e-10	-1.00106
48882499	chr10:48882499:T:A	1.08744e-10	0.180645	-1.15403	0.000447407	1.01841	-1.15644
48882565	chr10:48882565:C:T	2.04984e-10	-0.33945	-2.51468e-10	0.000378802	-0.304493	-2.51468e-10
48882741	chr10:48882741:G:A	9.36954e-11	-2.30037e-10	-1.12233	0.000166488	-2.30037e-10	-1.12659
48882867	chr10:48882867:C:T	1.00053e-10	0.0941707	-1.15086	0.000405006	0.915722	-1.15333
48883000	chr10:48883000:T:C	1.02869e-10	-0.632032	-0.396895	0.000125726	-1.00522	-0.402174
48883117	chr10:48883117:T:G	2.92235e-11	-1.73096	-0.556457	7.06411e-05	-1.47322	-0.51067
48883169	chr10:48883169:T:C	1.01548e-10	0.110954	-1.15281	0.000412791	0.936669	-1.15523
48883631	chr10:48883631:G:A	1.55032e-10	0.491462	-1.11021	0.000671599	1.37985	-1.1117
48883692	chr10:48883692:G:A	9.48111e-11	-2.30037e-10	-1.1105	0.000168102	-2.30037e-10	-1.11693
48883715	chr10:48883715:G:C	9.00637e-11	-2.30037e-10	-1.16187	0.000158938	-2.30037e-10	-1.17299
48884088	chr10:48884088:T:G	9.31764e-11	-2.30037e-10	-1.12789	0.000165509	-2.30037e-10	-1.13248
48884349	chr10:48884349:A:C	1.00204e-10	-0.640102	-0.415073	0.000122664	-1.01207	-0.419985
48884408	chr10:48884408:T:C	9.43822e-11	-2.30037e-10	-1.11503	0.000167587	-2.30037e-10	-1.12001
48884655	chr10:48884655:A:G	9.52135e-11	-2.30037e-10	-1.10626	0.000168792	-2.30037e-10	-1.11284
48884780	chr10:48884780:C:T	1.293e-10	-0.800251	-2.51468e-10	0.000238413	-0.767502	-2.51468e-10
48884883	chr10:48884883:G:A	1.75965e-10	0.629887	-1.12199	0.000781787	1.54344	-1.12337
48885010	chr10:48885010:AAATG:A	9.00281e-11	-2.30037e-10	-1.16226	0.000158885	-2.30037e-10	-1.17332
48885097	chr10:48885097:C:T	8.92641e-11	-2.30037e-10	-1.17079	0.000157759	-2.30037e-10	-1.18043
48885105	chr10:48885105:G:A	9.98434e-11	-0.0168997	-1.04188	0.000406302	0.817351	-1.05176
48885141	chr10:48885141:A:G	8.66459e-11	-2.30037e-10	-1.20056	0.0001546	-2.30037e-10	-1.20066
48885215	chr10:48885215:G:A	9.44606e-11	-2.30037e-10	-1.1142	0.000167506	-2.30037e-10	-1.12049
48885899	chr10:48885899:C:A	1.70191e-10	0.615224	-1.14069	0.000754598	1.52657	-1.14189
48886578	chr10:48886578:G:A	8.74886e-11	-2.30037e-10	-1.19088	0.000156039	-2.30037e-10	-1.1914
48886672	chr10:48886672:C:T	1.21146e-10	-0.516546	-0.348839	0.000146134	-0.902628	-0.354355
48886956	chr10:48886956:A:T	9.53381e-11	-0.0473963	-1.05756	0.000385575	0.780165	-1.06693
48886983	chr10:48886983:T:C	9.36669e-11	-2.30037e-10	-1.12264	0.000166339	-2.30037e-10	-1.12748
48887374	chr10:48887374:G:A	9.32864e-11	-0.113205	-1.0135	0.000371252	0.708764	-1.03339
48887545	chr10:48887545:A:G	9.87937e-11	-0.0184687	-1.05088	0.000401856	0.815015	-1.06043
48887550	chr10:48887550:G:A	8.74582e-11	-2.30037e-10	-1.19122	0.000155285	-2.30037e-10	-1.19624
48887640	chr10:48887640:G:A	8.86989e-11	-2.30037e-10	-1.17714	0.000156948	-2.30037e-10	-1.18559
48887679	chr10:48887679:T:C	2.48585e-11	-1.91856	-0.530628	4.50505e-05	-1.78614	-0.647577
48887833	chr10:48887833:AT:A	9.25531e-11	-2.30037e-10	-1.1346	0.000164425	-2.30037e-10	-1.13905
48888358	chr10:48888358:T:C	9.36648e-11	-2.30037e-10	-1.12266	0.000166508	-2.30037e-10	-1.12646
48888441	chr10:48888441:C:T	1.51147e-10	-2.30037e-10	-0.644131	0.000277513	-2.30037e-10	-0.615637
48888553	chr10:48888553:A:G	1.18449e-10	0.256916	-1.14482	0.000496004	1.11252	-1.14745
48888870	chr10:48888870:G:A	8.66404e-11	-2.30037e-10	-1.20062	0.000154642	-2.30037e-10	-1.20039
48888935	chr10:48888935:G:A	9.35172e-11	-2.30037e-10	-1.12424	0.000167581	-2.30037e-10	-1.12004
48889327	chr10:48889327:G:A	1.32525e-11	-1.91009	-1.1681	2.32755e-05	-1.91658	-1.17752
48889647	chr10:48889647:T:C	1.11168e-10	-2.30037e-10	-0.951345	0.000199033	-2.30037e-10	-0.948036
48889761	chr10:48889761:A:AT	5.8538e-11	-1.9186	0.325895	0.000146462	-1.4366	0.181867
48889774	chr10:48889774:G:A	2.07575e-11	-1.72	-0.909479	5.6251e-05	-1.28209	-0.92959
48889848	chr10:48889848:G:A	9.46376e-11	-2.30037e-10	-1.11233	0.000168	-2.30037e-10	-1.11754
48890295	chr10:48890295:G:A	9.11433e-11	-2.30037e-10	-1.14995	0.000163329	-2.30037e-10	-1.14574
48890364	chr10:48890364:G:C	1.91855e-10	-2.30037e-10	-0.405645	0.000354147	-2.30037e-10	-0.371793
48890430	chr10:48890430:T:C	2.15607e-10	0.281147	-0.570075	0.000168038	-0.514438	-0.602877
48890521	chr10:48890521:C:T	1.43803e-10	0.479719	-1.17366	0.000649741	1.40815	-1.17308
48890694	chr10:48890694:G:C	2.70765e-11	-1.33765	-1.02606	5.81858e-05	-1.17185	-1.00601
48890911	chr10:48890911:G:A	8.69341e-11	-2.30037e-10	-1.19723	0.000155165	-2.30037e-10	-1.19702
48891084	chr10:48891084:C:T	1.30605e-10	-2.30037e-10	-0.790211	0.00023657	-2.30037e-10	-0.77526
48891160	chr10:48891160:G:A	1.39035e-10	-2.30037e-10	-0.727662	0.000260928	-2.30037e-10	-0.677261
48891201	chr10:48891201:G:C	8.82978e-11	-2.30037e-10	-1.18167	0.000157138	-2.30037e-10	-1.18438
48891423	chr10:48891423:G:A	5.5315e-11	-1.91121	0.261872	0.000105244	-1.71855	0.133321
48891447	chr10:48891447:G:A	1.47051e-10	-2.30037e-10	-0.671607	0.000276757	-2.30037e-10	-0.618365
48891521	chr10:48891521:G:T	1.04449e-10	-2.30037e-10	-1.01368	0.000191898	-2.30037e-10	-0.984542
48891553	chr10:48891553:C:T	1.47937e-10	-2.30037e-10	-0.665596	0.000278508	-2.30037e-10	-0.612059
48891731	chr10:48891731:G:A	8.78536e-11	-2.30037e-10	-1.18671	0.000157135	-2.30037e-10	-1.1844
48891810	chr10:48891810:A:G	8.77953e-11	-2.30037e-10	-1.18738	0.000157023	-2.30037e-10	-1.18512
48892389	chr10:48892389:T:C	1.34343e-11	-1.91217	-1.1524	2.35624e-05	-1.91779	-1.16407
48892844	chr10:48892844:A:C	4.69035e-11	-1.74762	-0.0666708	6.14474e-05	-1.90842	-0.214903
48893246	chr10:48893246:A:G	9.23741e-11	-2.30037e-10	-1.13654	0.000165564	-2.30037e-10	-1.13215
48893852	chr10:48893852:C:T	2.20453e-11	-1.37373	-1.19556	4.60981e-05	-1.217	-1.19373
48893932	chr10:48893932:A:G	5.85835e-11	-1.89433	0.302402	0.000104381	-1.77776	0.184305
48893985	chr10:48893985:A:G	9.55494e-11	-2.30037e-10	-1.10274	0.000167405	-2.30037e-10	-1.12109
48894049	chr10:48894049:C:T	1.31277e-11	-1.89185	-1.1958	2.63892e-05	-1.77174	-1.19681
48894363	chr10:48894363:C:T	1.66779e-10	-2.30037e-10	-0.545715	0.00030544	-2.30037e-10	-0.519752
48894562	chr10:48894562:A:G	4.47633e-11	-1.86099	-2.51468e-10	8.65484e-05	-1.7808	-2.51468e-10
48894591	chr10:48894591:A:G	1.50015e-11	-1.91807	-1.03616	3.02203e-05	-1.83736	-0.995634
48894705	chr10:48894705:G:A	9.4673e-11	-2.30037e-10	-1.11196	0.00016988	-2.30037e-10	-1.10641
48894711	chr10:48894711:C:T	3.85926e-11	-1.79974	-0.209578	5.38005e-05	-1.8995	-0.35672
48894910	chr10:48894910:A:G	1.33325e-10	-2.30037e-10	-0.769598	0.000249743	-2.30037e-10	-0.721074
48894918	chr10:48894918:A:G	1.33232e-10	-2.30037e-10	-0.770294	0.000249559	-2.30037e-10	-0.721809
48895027	chr10:48895027:A:G	9.10754e-11	-2.30037e-10	-1.1507	0.000164976	-2.30037e-10	-1.13571
48895183	chr10:48895183:C:T	3.01171e-09	-1.01481	3.36269	0.00149415	-1.88798	2.95579
48895270	chr10:48895270:A:T	1.95185e-10	-2.30037e-10	-0.388437	0.000345724	-2.30037e-10	-0.395866
48895523	chr10:48895523:A:G	8.97607e-11	-2.30037e-10	-1.16524	0.000161089	-2.30037e-10	-1.15955
48895751	chr10:48895751:C:T	1.08595e-10	-0.974755	-2.51468e-10	0.000121944	-1.43794	-2.51468e-10
48895757	chr10:48895757:C:T	4.7783e-10	-2.30037e-10	0.50687	0.000891074	-2.30037e-10	0.550921
48895811	chr10:48895811:T:C	9.24355e-11	-2.30037e-10	-1.13587	0.000167766	-2.30037e-10	-1.11893
48896554	chr10:48896554:C:A	9.15615e-11	-2.30037e-10	-1.14537	0.000162772	-2.30037e-10	-1.14916
48896570	chr10:48896570:C:A	3.34647e-11	-1.71175	-0.440142	4.24879e-05	-1.91475	-0.577537
48897242	chr10:48897242:C:T	9.04326e-11	-2.30037e-10	-1.15778	0.000162382	-2.30037e-10	-1.15155
48897426	chr10:48897426:G:A	1.57226e-10	-2.30037e-10	-0.604699	0.000290214	-2.30037e-10	-0.570887
48897552	chr10:48897552:G:A	8.67061e-11	-2.30037e-10	-1.19986	0.000154689	-2.30037e-10	-1.20009
48898257	chr10:48898257:G:C	1.65253e-10	-2.30037e-10	-0.554905	0.000302458	-2.30037e-10	-0.529565
48898471	chr10:48898471:G:A	9.43678e-11	-2.30037e-10	-1.11518	0.00016711	-2.30037e-10	-1.12286
48898783	chr10:48898783:A:G	1.98685e-10	-2.30037e-10	-0.370666	0.000369245	-2.30037e-10	-0.330045
48898834	chr10:48898834:G:A	9.12834e-11	-2.30037e-10	-1.14842	0.00016203	-2.30037e-10	-1.15372
48898847	chr10:48898847:T:G	2.15692e-11	-1.59056	-1.00056	4.28944e-05	-1.51581	-0.966951
48899487	chr10:48899487:C:T	1.00118e-10	-2.30037e-10	-1.05604	0.000178999	-2.30037e-10	-1.05413
48899492	chr10:48899492:T:C	4.85006e-11	-1.82992	0.0491102	6.95735e-05	-1.88502	-0.114103
48899513	chr10:48899513:T:A	5.79893e-11	-0.426676	-1.17545	0.000306185	0.674554	-1.19187
48899899	chr10:48899899:T:C	4.40547e-11	-1.87695	-2.51468e-10	7.62587e-05	-1.90737	-2.51468e-10
48899909	chr10:48899909:G:C	1.43439e-11	-1.87463	-1.12443	2.4986e-05	-1.91829	-1.1049
48900100	chr10:48900100:G:C	1.01273e-10	-2.30037e-10	-1.04456	0.000185658	-2.30037e-10	-1.0176
48900326	chr10:48900326:CCTT:C	2.05967e-10	-2.30037e-10	-0.334671	0.000365552	-2.30037e-10	-0.340097
48900838	chr10:48900838:T:C	1.35094e-10	-2.30037e-10	-0.756416	0.00023821	-2.30037e-10	-0.768354
48900983	chr10:48900983:C:G	1.31201e-10	0.41101	-1.19666	0.000597211	1.34886	-1.1981
48901066	chr10:48901066:C:T	8.68052e-11	-2.30037e-10	-1.19872	0.000155134	-2.30037e-10	-1.19721
48901191	chr10:48901191:A:G	2.09369e-10	-2.30037e-10	-0.318284	0.000371545	-2.30037e-10	-0.323834
48901257	chr10:48901257:C:T	4.22713e-11	-1.91828	-2.51468e-10	7.56645e-05	-1.9152	-2.51468e-10
48901541	chr10:48901541:G:A	1.3697e-10	0.457903	-1.20053	0.000629255	1.40313	-1.2001
48901668	chr10:48901668:C:T	4.27925e-11	-1.90602	-2.51468e-10	8.11274e-05	-1.84549	-2.51468e-10
48901857	chr10:48901857:G:A	9.33386e-11	-2.30037e-10	-1.12615	0.000168148	-2.30037e-10	-1.11666
48902056	chr10:48902056:A:T	1.43141e-10	0.49912	-1.19768	0.000663231	1.45452	-1.1989
48902105	chr10:48902105:G:A	1.7665e-11	-1.91794	-0.872857	3.47187e-05	-1.87062	-0.823609
48902326	chr10:48902326:A:G	1.44082e-10	0.506803	-1.19881	0.000669273	1.46442	-1.19974
48902714	chr10:48902714:A:G	1.79395e-10	-2.30037e-10	-0.472796	0.000318607	-2.30037e-10	-0.477548
48902824	chr10:48902824:A:T	1.44048e-10	0.508429	-1.20066	0.000668526	1.46414	-1.20057
48903089	chr10:48903089:G:A	8.69065e-11	-2.30037e-10	-1.19755	0.000155372	-2.30037e-10	-1.19569
48903301	chr10:48903301:G:A	1.60535e-11	-1.91817	-0.96829	3.1247e-05	-1.87121	-0.928376
48903390	chr10:48903390:G:A	1.07867e-10	-0.745934	-0.235551	0.00012716	-1.23372	-0.162346
48903465	chr10:48903465:T:A	8.19682e-11	-0.681501	-0.574551	9.18154e-05	-1.18893	-0.532795
48903742	chr10:48903742:G:A	9.26959e-11	-2.30037e-10	-1.13306	0.000164753	-2.30037e-10	-1.13706
48903908	chr10:48903908:C:T	1.48148e-11	-1.90554	-1.06122	2.72241e-05	-1.90489	-1.03251
48903995	chr10:48903995:A:G	1.39047e-10	0.469615	-1.19719	0.000641288	1.42049	-1.19852
48904926	chr10:48904926:T:G	8.67926e-11	-2.30037e-10	-1.19886	0.000155106	-2.30037e-10	-1.19739
48905013	chr10:48905013:C:T	9.11168e-11	-2.30037e-10	-1.15024	0.000162041	-2.30037e-10	-1.15366
48905097	chr10:48905097:T:G	6.31934e-11	-0.323721	-1.19246	0.000348946	0.813315	-1.19991
48905281	chr10:48905281:G:A	1.31286e-10	0.414474	-1.19948	0.000599578	1.35324	-1.19852
48905464	chr10:48905464:T:A	5.09293e-11	-1.73195	-2.51468e-10	7.9424e-05	-1.8667	-2.51468e-10
48905541	chr10:48905541:T:C	1.55005e-10	0.57297	-1.1919	0.000731037	1.54717	-1.19422
48906095	chr10:48906095:A:G	9.33513e-11	-2.30037e-10	-1.12601	0.000166152	-2.30037e-10	-1.1286
48906174	chr10:48906174:G:A	1.66197e-10	0.648442	-1.19765	0.00079465	1.63535	-1.19896
48906331	chr10:48906331:G:GT	6.71643e-11	-0.258237	-1.19701	0.000379175	0.883562	-1.18707
48906448	chr10:48906448:C:T	8.67024e-11	-2.30037e-10	-1.1999	0.000154877	-2.30037e-10	-1.19887
48906548	chr10:48906548:C:T	1.44519e-11	-1.81016	-1.18139	2.36085e-05	-1.91406	-1.16584
48906581	chr10:48906581:G:A	1.41807e-10	0.492589	-1.20051	0.000656761	1.44585	-1.20003
48906769	chr10:48906769:G:A	1.46481e-11	-1.79936	-1.17872	2.37545e-05	-1.91146	-1.16227
48907086	chr10:48907086:C:T	5.70404e-11	-1.02456	-0.594062	7.08259e-05	-1.44535	-0.535933
48907216	chr10:48907216:C:T	8.71252e-11	-2.30037e-10	-1.19504	0.000155838	-2.30037e-10	-1.19269
48907346	chr10:48907346:C:T	2.02011e-11	-1.8844	-0.772247	3.71382e-05	-1.91475	-0.712108
48907370	chr10:48907370:T:A	1.42689e-10	0.497545	-1.19926	0.000662581	1.4528	-1.19816
48907461	chr10:48907461:G:A	8.67966e-11	-2.30037e-10	-1.19882	0.000155116	-2.30037e-10	-1.19733
48907592	chr10:48907592:A:G	9.32626e-11	-2.30037e-10	-1.12697	0.000165997	-2.30037e-10	-1.12953
48907945	chr10:48907945:G:A	4.69892e-11	-0.938649	-0.873818	5.59923e-05	-1.38235	-0.833938
48908030	chr10:48908030:G:T	2.3961e-11	-1.89405	-0.591906	4.14912e-05	-1.8005	-0.715523
48908042	chr10:48908042:C:A	3.84137e-11	-1.85218	-0.161788	5.84878e-05	-1.84378	-0.328903
48908499	chr10:48908499:G:C	8.66884e-11	-2.30037e-10	-1.20006	0.000154838	-2.30037e-10	-1.19912
48908675	chr10:48908675:A:C	9.16584e-11	-2.30037e-10	-1.14432	0.000163425	-2.30037e-10	-1.14515
48908704	chr10:48908704:C:T	2.01785e-10	-2.30037e-10	-0.355182	0.000358261	-2.30037e-10	-0.360245
48908911	chr10:48908911:C:G	1.95256e-10	0.808412	-1.19648	0.000941139	1.80327	-1.19769
48909016	chr10:48909016:G:T	1.45987e-10	0.486247	-1.16511	0.00068773	1.46204	-1.17015
48909140	chr10:48909140:A:T	9.10492e-11	-2.30037e-10	-1.15098	0.000162152	-2.30037e-10	-1.15297
48909229	chr10:48909229:A:G	2.06004e-10	-2.30037e-10	-0.334487	0.000365594	-2.30037e-10	-0.339982
48909237	chr10:48909237:C:T	1.59432e-10	0.607161	-1.19793	0.000757397	1.58753	-1.19915
48909487	chr10:48909487:T:TAA	1.30548e-11	-1.90921	-1.18401	2.39359e-05	-1.89602	-1.17011
48909495	chr10:48909495:A:G	1.40574e-10	0.48312	-1.19977	0.000650212	1.43604	-1.20025
48909539	chr10:48909539:G:A	8.78829e-11	-2.30037e-10	-1.18638	0.0001563	-2.30037e-10	-1.18973
48909818	chr10:48909818:A:G	7.16696e-11	-0.357392	-1.03293	0.000374361	0.758297	-1.07458
48909855	chr10:48909855:C:T	1.94073e-10	-2.30037e-10	-0.39415	0.000344469	-2.30037e-10	-0.399501
48909954	chr10:48909954:G:A	1.43797e-10	-2.30037e-10	-0.69398	0.000277226	-2.30037e-10	-0.616671
48910428	chr10:48910428:T:A	4.27425e-11	-1.90719	-2.51468e-10	7.6974e-05	-1.89804	-2.51468e-10
48910881	chr10:48910881:A:G	1.57758e-11	-1.88402	-1.01989	2.70802e-05	-1.91711	-1.0256
48911071	chr10:48911071:T:C	1.089e-10	-0.971951	-2.51468e-10	0.0003023	-0.530086	-2.51468e-10
48911104	chr10:48911104:T:C	8.81692e-11	-1.18313	-2.51468e-10	0.000110715	-1.53454	-2.51468e-10
48911334	chr10:48911334:T:C	8.70923e-10	-1.54236	2.64953	0.000953094	-1.65115	2.26935
48911932	chr10:48911932:T:C	5.70321e-11	-0.794414	-0.824356	5.27808e-05	-1.4193	-0.856062
48912050	chr10:48912050:C:T	3.65474e-11	-1.00623	-1.05754	4.37904e-05	-1.4324	-1.0297
48912107	chr10:48912107:T:C	1.42369e-10	0.495223	-1.19918	0.000662688	1.45484	-1.20004
48912133	chr10:48912133:G:T	1.40382e-10	0.482528	-1.20055	0.000650765	1.43689	-1.20025
48912316	chr10:48912316:T:C	1.454e-11	-1.87995	-1.10553	2.57563e-05	-1.91691	-1.07591
48912344	chr10:48912344:G:A	1.32314e-10	0.423187	-1.2004	0.000605926	1.36587	-1.20062
48912434	chr10:48912434:C:G	1.19854e-10	0.321021	-1.19713	0.000536255	1.23925	-1.19614
48912521	chr10:48912521:A:G	9.21721e-11	-2.30037e-10	-1.13873	0.000164121	-2.30037e-10	-1.1409
48912662	chr10:48912662:T:C	1.97268e-11	-1.9184	-0.762007	4.37541e-05	-1.65606	-0.806859
48912684	chr10:48912684:C:T	1.20228e-10	-2.30037e-10	-0.872998	0.000213399	-2.30037e-10	-0.878343
48912782	chr10:48912782:A:G	6.20437e-11	-1.53455	-2.51468e-10	8.17441e-05	-1.83791	-2.51468e-10
48912811	chr10:48912811:T:C	8.76728e-11	-2.30037e-10	-1.18877	0.000155976	-2.30037e-10	-1.19181
48912936	chr10:48912936:C:T	2.17603e-10	-2.30037e-10	-0.279713	0.000386116	-2.30037e-10	-0.285367
48913115	chr10:48913115:G:C	2.06086e-11	-1.57708	-1.05959	4.09881e-05	-1.47651	-1.05171
48913142	chr10:48913142:C:G	3.78337e-11	-0.97328	-1.0559	4.49827e-05	-1.40745	-1.02777
48913170	chr10:48913170:T:A	3.74684e-11	-0.989169	-1.04972	4.47749e-05	-1.41884	-1.02102
48913277	chr10:48913277:G:A	3.87332e-11	-1.81814	-0.187552	5.59302e-05	-1.87126	-0.346145
48913380	chr10:48913380:G:C	1.43382e-10	0.500254	-1.19712	0.00066833	1.46182	-1.19854
48913409	chr10:48913409:G:A	1.92527e-11	-1.59174	-1.11299	3.80981e-05	-1.49428	-1.10706
48913470	chr10:48913470:G:A	9.05072e-11	-2.30037e-10	-1.15696	0.000161392	-2.30037e-10	-1.15767
48913676	chr10:48913676:G:A	1.30965e-10	0.39126	-1.17872	0.000590976	1.32177	-1.1815
48913739	chr10:48913739:T:C	2.38653e-11	-1.85615	-0.633811	4.26368e-05	-1.80379	-0.684995
48913919	chr10:48913919:G:A	1.43065e-11	-1.87509	-1.12658	2.42767e-05	-1.91808	-1.13391
48914136	chr10:48914136:C:A	4.30986e-11	-0.904065	-0.99483	4.98674e-05	-1.37022	-0.961919
48914182	chr10:48914182:G:A	8.66509e-11	-2.30037e-10	-1.2005	0.000154601	-2.30037e-10	-1.20066
48914402	chr10:48914402:A:C	9.13408e-11	-2.30037e-10	-1.14779	0.000165673	-2.30037e-10	-1.13149
48914444	chr10:48914444:T:C	1.42908e-10	-2.30037e-10	-0.700181	0.000261213	-2.30037e-10	-0.676169
48914564	chr10:48914564:C:T	9.01139e-11	-2.30037e-10	-1.16131	0.00016162	-2.30037e-10	-1.15626
48914781	chr10:48914781:C:T	1.03599e-10	0.162802	-1.18466	0.000463186	1.08156	-1.18494
48914861	chr10:48914861:G:A	2.67793e-10	-2.30037e-10	-0.0721707	0.000486522	-2.30037e-10	-0.0542243
48915056	chr10:48915056:G:C	1.32598e-10	0.408957	-1.18402	0.00056414	1.28592	-1.19212
48915130	chr10:48915130:C:T	8.71876e-11	-2.30037e-10	-1.19432	0.000155688	-2.30037e-10	-1.19365
48915141	chr10:48915141:A:G	2.98678e-11	-1.1486	-1.11701	3.95097e-05	-1.45816	-1.1068
48915201	chr10:48915201:T:C	1.44219e-11	-1.91086	-1.08277	2.59238e-05	-1.90757	-1.07878
48915423	chr10:48915423:T:A	4.28483e-11	-1.90472	-2.51468e-10	7.93454e-05	-1.8677	-2.51468e-10
48915529	chr10:48915529:G:C	4.47079e-11	-1.86224	-2.51468e-10	8.48639e-05	-1.80046	-2.51468e-10
48915616	chr10:48915616:T:C	8.66625e-11	-2.30037e-10	-1.20036	0.000154661	-2.30037e-10	-1.20027
48915621	chr10:48915621:G:A	2.86751e-11	-1.74909	-0.557261	5.57857e-05	-1.65974	-0.560249
48915737	chr10:48915737:G:A	1.47993e-10	-2.30037e-10	-0.665222	0.000265495	-2.30037e-10	-0.65991
48916035	chr10:48916035:C:A	1.71835e-11	-1.6751	-1.14333	8.71351e-05	-0.62939	-1.14466
48916042	chr10:48916042:A:G	8.6929e-11	-2.30037e-10	-1.19729	0.000155175	-2.30037e-10	-1.19695
48916174	chr10:48916174:T:G	8.84193e-11	-2.30037e-10	-1.18029	0.00015729	-2.30037e-10	-1.18341
48916679	chr10:48916679:G:A	2.67926e-11	-1.28244	-1.09182	2.95409e-05	-1.75366	-1.10207
48916744	chr10:48916744:T:A	1.96806e-11	-1.91856	-0.764197	3.667e-05	-1.84681	-0.792732
48916827	chr10:48916827:ACC:A	5.37537e-11	-1.67797	-2.51468e-10	0.000108933	-1.55077	-2.51468e-10
48917463	chr10:48917463:G:T	8.66916e-11	-2.30037e-10	-1.20003	0.000154608	-2.30037e-10	-1.20061
48917927	chr10:48917927:C:T	3.22316e-11	-1.13896	-1.05048	2.9099e-05	-1.78583	-1.08497
48917961	chr10:48917961:G:T	4.29167e-11	-0.703033	-1.20009	3.95631e-05	-1.36317	-1.20044
48918100	chr10:48918100:G:A	6.91458e-11	-1.85546	0.429293	0.000221555	-1.27797	0.437131
48918181	chr10:48918181:G:A	1.14258e-10	0.196468	-1.12039	3.94732e-05	-1.43756	-1.12832
48918472	chr10:48918472:G:T	6.00867e-11	-0.366217	-1.20038	5.16991e-05	-1.09549	-1.20057
48918493	chr10:48918493:T:C	1.04507e-10	-2.30037e-10	-1.01313	0.000190096	-2.30037e-10	-0.993976
48918799	chr10:48918799:A:T	1.89018e-11	-1.91573	-0.807398	3.64124e-05	-1.81203	-0.834571
48918830	chr10:48918830:C:T	4.74986e-11	-0.616558	-1.18513	4.99111e-05	-1.14632	-1.18494
48918854	chr10:48918854:C:T	1.32926e-10	0.189209	-0.961798	3.92684e-05	-1.59752	-0.973568
48918961	chr10:48918961:C:T	1.19251e-10	0.109794	-0.990948	3.69102e-05	-1.62945	-1.00357
48919008	chr10:48919008:C:T	1.15608e-10	0.0925972	-1.00478	3.61756e-05	-1.63614	-1.01698
48919091	chr10:48919091:G:A	1.28144e-10	0.168086	-0.977315	3.8349e-05	-1.60609	-0.988686
48919322	chr10:48919322:C:T	1.59055e-11	-1.81607	-1.07965	2.54945e-05	-1.89945	-1.10359
48919337	chr10:48919337:G:A	4.26396e-11	-1.9096	-2.51468e-10	7.87341e-05	-1.87543	-2.51468e-10
48919636	chr10:48919636:G:A	1.56427e-11	-1.78035	-1.13203	2.40572e-05	-1.91102	-1.15006
48919730	chr10:48919730:T:A	1.2681e-10	0.163559	-0.983256	3.80663e-05	-1.60766	-0.994512
48919900	chr10:48919900:G:T	1.64176e-11	-1.75396	-1.11007	4.00325e-05	-1.42769	-1.12412
48920066	chr10:48920066:A:G	1.99517e-11	-1.90552	-0.763551	3.66838e-05	-1.84569	-0.793478
48920087	chr10:48920087:C:A	9.17077e-11	-2.30037e-10	-1.14378	0.000163288	-2.30037e-10	-1.14599
48920341	chr10:48920341:G:A	1.02506e-10	-1.03246	-2.51468e-10	8.33681e-05	-1.81824	-2.51468e-10
48920880	chr10:48920880:A:G	8.66497e-11	-2.30037e-10	-1.20051	0.000154604	-2.30037e-10	-1.20064
48920993	chr10:48920993:A:G	1.53829e-11	-1.79552	-1.13361	3.01825e-05	-1.69903	-1.13521
48921224	chr10:48921224:A:G	1.13572e-10	-2.30037e-10	-0.929947	0.000199645	-2.30037e-10	-0.944967
48921479	chr10:48921479:G:A	1.56546e-11	-1.78432	-1.1273	2.41758e-05	-1.91017	-1.14599
48921726	chr10:48921726:A:T	2.25614e-11	-1.90614	-0.639999	3.95826e-05	-1.89247	-0.670641
48921897	chr10:48921897:G:T	2.71702e-11	-1.75649	-0.603769	5.48273e-05	-1.59595	-0.641369
48921977	chr10:48921977:G:A	8.78324e-11	-2.30037e-10	-1.18695	0.000157442	-2.30037e-10	-1.18245
48922055	chr10:48922055:G:A	6.80027e-11	-0.244531	-1.19831	5.68701e-05	-1.00231	-1.19843
48922199	chr10:48922199:T:C	1.61964e-11	-1.83502	-1.04257	3.59751e-05	-1.62589	-1.03279
48922457	chr10:48922457:T:A	1.57346e-11	-1.78461	-1.12191	2.42924e-05	-1.91001	-1.14133
48922544	chr10:48922544:G:A	1.30201e-11	-1.9072	-1.18868	2.36021e-05	-1.89567	-1.1845
48922577	chr10:48922577:G:A	3.07902e-10	0.590764	-0.523367	6.92631e-05	-1.45951	-0.54408
48922657	chr10:48922657:G:A	1.62995e-10	0.631783	-1.20045	4.65629e-05	-1.20004	-1.20067
48922736	chr10:48922736:C:T	2.04553e-10	0.857387	-1.19895	5.35646e-05	-1.06326	-1.19736
48922837	chr10:48922837:C:T	1.35218e-11	-1.8647	-1.19338	2.29415e-05	-1.9181	-1.19045
48923165	chr10:48923165:A:G	1.0538e-10	-2.30037e-10	-1.00481	0.000186628	-2.30037e-10	-1.01239
48923201	chr10:48923201:G:A	1.80831e-11	-1.7919	-0.975502	4.12227e-05	-1.55435	-0.968165
48923285	chr10:48923285:A:G	3.05558e-10	0.613298	-0.553543	7.14717e-05	-1.40351	-0.568694
48923352	chr10:48923352:G:C	1.78316e-10	0.721533	-1.20036	4.88434e-05	-1.15222	-1.20067
48923650	chr10:48923650:G:A	1.23129e-10	-2.30037e-10	-0.849152	0.000219074	-2.30037e-10	-0.852095
48924014	chr10:48924014:G:T	8.6657e-11	-2.30037e-10	-1.20043	0.00015471	-2.30037e-10	-1.19996
48924110	chr10:48924110:G:A	1.05152e-10	-2.30037e-10	-1.00698	0.000188672	-2.30037e-10	-1.0015
48924272	chr10:48924272:T:C	5.41903e-11	-1.66988	-2.51468e-10	8.64209e-05	-1.78228	-2.51468e-10
48924729	chr10:48924729:T:G	8.9034e-11	-2.30037e-10	-1.17337	0.000159865	-2.30037e-10	-1.16718
48925397	chr10:48925397:G:T	1.81464e-11	-1.56553	-1.19838	2.29577e-05	-1.91382	-1.19404
48925591	chr10:48925591:G:A	1.82801e-11	-1.88554	-0.871031	3.70167e-05	-1.7537	-0.876439
48926135	chr10:48926135:C:T	1.95722e-10	0.801825	-1.18751	5.25765e-05	-1.09541	-1.18382
48926221	chr10:48926221:C:T	7.98593e-10	1.03232	-0.0118561	0.000153717	-1.18301	-0.0233826
48926253	chr10:48926253:T:C	2.94938e-11	-1.91393	-0.36428	5.67642e-05	-1.80138	-0.401221
48926463	chr10:48926463:A:G	1.91569e-10	-1.01064	0.603498	0.000573849	-0.465367	0.576227
48926900	chr10:48926900:G:A	9.31392e-11	-2.30037e-10	-1.12829	0.000168511	-2.30037e-10	-1.11451
48927057	chr10:48927057:G:C	1.0789e-10	-2.30037e-10	-0.981275	0.000193843	-2.30037e-10	-0.974456
48927062	chr10:48927062:A:T	1.95205e-11	-1.90487	-0.786055	3.93409e-05	-1.7838	-0.785441
48927113	chr10:48927113:A:G	3.25433e-11	-1.1973	-0.982516	3.54972e-05	-1.67488	-0.997175
48927460	chr10:48927460:T:C	8.67198e-11	-2.30037e-10	-1.1997	0.000154973	-2.30037e-10	-1.19826
48927684	chr10:48927684:C:T	1.08636e-10	-2.30037e-10	-0.974382	0.000195187	-2.30037e-10	-0.967545
48927697	chr10:48927697:A:C	1.20592e-10	-2.30037e-10	-0.869969	0.000215587	-2.30037e-10	-0.868141
48927789	chr10:48927789:A:G	9.0033e-11	-2.30037e-10	-1.16221	0.000161841	-2.30037e-10	-1.15489
48927878	chr10:48927878:A:G	9.15016e-11	-2.30037e-10	-1.14603	0.00016403	-2.30037e-10	-1.14146
48927913	chr10:48927913:T:C	1.33065e-11	-1.87448	-1.19965	2.79991e-05	-1.70907	-1.20026
48928033	chr10:48928033:G:A	1.10267e-10	-2.30037e-10	-0.959479	0.000196765	-2.30037e-10	-0.959496
48928052	chr10:48928052:C:T	3.61865e-11	-0.905717	-1.16798	0.000170714	0.078508	-1.18002
48928058	chr10:48928058:A:C	9.94255e-11	-2.30037e-10	-1.06298	0.000178229	-2.30037e-10	-1.05844
48928128	chr10:48928128:G:A	1.76871e-11	-1.6303	-1.15925	4.63476e-05	-1.25259	-1.15274
48928497	chr10:48928497:T:C	5.17196e-11	-1.71655	-2.51468e-10	7.94362e-05	-1.86655	-2.51468e-10
48928735	chr10:48928735:C:T	4.08043e-10	-2.30037e-10	0.34899	0.000844513	-2.30037e-10	0.497255
48928923	chr10:48928923:G:T	3.39825e-11	-0.946638	-1.1899	0.000121473	-0.247634	-1.19418
48928931	chr10:48928931:G:C	9.05131e-11	-2.30037e-10	-1.15689	0.000162188	-2.30037e-10	-1.15275
48929132	chr10:48929132:G:A	1.7488e-11	-1.61495	-1.18592	4.60951e-05	-1.22896	-1.18184
48929305	chr10:48929305:G:T	7.29876e-11	-0.500197	-0.871897	0.000295292	0.311905	-0.865447
48929420	chr10:48929420:A:T	1.38167e-10	-2.30037e-10	-0.73392	0.00024866	-2.30037e-10	-0.725417
48929457	chr10:48929457:A:G	8.77925e-11	-2.30037e-10	-1.18741	0.000157117	-2.30037e-10	-1.18452
48929468	chr10:48929468:A:G	2.47294e-11	-1.2946	-1.15979	7.09641e-05	-0.81572	-1.16361
48929504	chr10:48929504:G:A	1.39742e-10	-2.30037e-10	-0.722584	0.000246323	-2.30037e-10	-0.734863
48929632	chr10:48929632:C:T	2.23824e-11	-1.42453	-1.12958	6.13506e-05	-0.990253	-1.13465
48929640	chr10:48929640:C:T	1.04611e-10	-2.30037e-10	-1.01214	0.000185381	-2.30037e-10	-1.0191
48930105	chr10:48930105:A:C	2.92935e-11	-1.18397	-1.10105	8.70595e-05	-0.6664	-1.10851
48930286	chr10:48930286:T:C	3.3534e-11	-1.07202	-1.0778	0.000102977	-0.522026	-1.08497
48930414	chr10:48930414:C:T	3.9378e-11	-1.02213	-0.967049	0.000104493	-0.636971	-0.955419
48930710	chr10:48930710:C:T	5.23633e-11	-0.527319	-1.17686	0.000315933	0.702742	-1.18872
48930748	chr10:48930748:G:A	2.48515e-11	-1.28491	-1.16456	7.78462e-05	-0.714494	-1.17228
48930886	chr10:48930886:T:G	9.2566e-11	-2.30037e-10	-1.13446	0.000165599	-2.30037e-10	-1.13194
48930890	chr10:48930890:A:G	2.73447e-11	-1.19093	-1.16293	8.89903e-05	-0.582185	-1.17079
48930962	chr10:48930962:G:C	1.49463e-11	-1.82497	-1.13295	3.38139e-05	-1.61198	-1.10865
48931170	chr10:48931170:G:A	7.98705e-11	-0.0849003	-1.19708	0.000563477	1.28337	-1.19075
48931399	chr10:48931399:G:A	5.73513e-11	-0.613041	-1.00015	2.70711e-05	-1.89678	-1.04626
48931442	chr10:48931442:C:T	5.05737e-11	-0.713002	-1.02595	2.68754e-05	-1.88115	-1.06914
48931490	chr10:48931490:G:A	2.49527e-11	-1.63784	-0.807561	4.32065e-05	-1.6511	-0.824413
48931582	chr10:48931582:G:T	2.29321e-11	-1.78509	-0.744753	5.15601e-05	-1.53146	-0.767296
48931810	chr10:48931810:G:T	2.76698e-11	-1.1901	-1.15194	8.98773e-05	-0.582116	-1.16094
48931813	chr10:48931813:T:C	2.78522e-11	-1.18353	-1.15194	9.06365e-05	-0.573704	-1.16094
48932063	chr10:48932063:A:G	2.20667e-11	-1.835	-0.733311	4.76159e-05	-1.62211	-0.756231
48932543	chr10:48932543:G:A	4.73181e-11	-0.879724	-0.925767	5.36625e-05	-1.27586	-0.982929
48932828	chr10:48932828:C:T	4.80032e-11	-1.35261	-0.43851	5.7369e-05	-1.7662	-0.425805
48933101	chr10:48933101:A:G	8.94877e-11	-2.30037e-10	-1.16828	0.000159361	-2.30037e-10	-1.17033
48933103	chr10:48933103:G:A	4.53494e-11	-1.84799	-2.51468e-10	9.75213e-05	-1.66143	-2.51468e-10
48933230	chr10:48933230:AG:A	8.82393e-11	-2.30037e-10	-1.18233	0.000156948	-2.30037e-10	-1.18559
48933242	chr10:48933242:C:T	1.02925e-10	-2.30037e-10	-1.02839	0.000185333	-2.30037e-10	-1.01935
48933287	chr10:48933287:G:A	1.64296e-11	-1.88668	-0.976618	3.86675e-05	-1.65593	-0.930577
48933359	chr10:48933359:G:A	8.67069e-11	-2.30037e-10	-1.19985	0.000155251	-2.30037e-10	-1.19647
48933374	chr10:48933374:G:A	9.89075e-11	-2.30037e-10	-1.0682	0.000179665	-2.30037e-10	-1.05041
48933853	chr10:48933853:G:A	3.1431e-11	-1.77008	-0.444513	4.86613e-05	-1.91684	-0.439779
48933893	chr10:48933893:A:G	8.9452e-11	-2.30037e-10	-1.16868	0.000159882	-2.30037e-10	-1.16707
48934066	chr10:48934066:A:G	8.6944e-11	-2.30037e-10	-1.19712	0.000156157	-2.30037e-10	-1.19064
48934406	chr10:48934406:G:A	2.32473e-11	-1.37237	-1.14383	2.81433e-05	-1.74289	-1.1613
48934725	chr10:48934725:G:A	1.08371e-10	-2.30037e-10	-0.976826	0.000191085	-2.30037e-10	-0.988786
48934761	chr10:48934761:G:A	8.73282e-11	-2.30037e-10	-1.19271	0.000156514	-2.30037e-10	-1.18836
48934884	chr10:48934884:A:C	8.82091e-11	-2.30037e-10	-1.18267	0.000157523	-2.30037e-10	-1.18194
48935062	chr10:48935062:C:T	4.33241e-11	-1.89367	-2.51468e-10	8.48887e-05	-1.80016	-2.51468e-10
48935332	chr10:48935332:A:G	9.29636e-11	-0.10821	-1.02197	3.07149e-05	-1.86918	-0.947581
48935394	chr10:48935394:T:C	8.82544e-11	-2.30037e-10	-1.18216	0.00015826	-2.30037e-10	-1.17727
48935575	chr10:48935575:G:A	8.90087e-11	-2.30037e-10	-1.17365	0.000158185	-2.30037e-10	-1.17774
48936083	chr10:48936083:A:C	1.08634e-10	-2.30037e-10	-0.974397	0.000192489	-2.30037e-10	-0.981467
48936242	chr10:48936242:T:G	1.08813e-10	-2.30037e-10	-0.972758	0.000192804	-2.30037e-10	-0.97983
48936292	chr10:48936292:T:C	1.17091e-10	-2.30037e-10	-0.899434	0.000207266	-2.30037e-10	-0.907503
48936543	chr10:48936543:T:C	1.31421e-10	-2.30037e-10	-0.783981	0.000246427	-2.30037e-10	-0.73444
48936605	chr10:48936605:AAG:A	8.3307e-11	-0.241817	-0.998035	3.07272e-05	-1.90036	-0.915993
48936621	chr10:48936621:AG:A	4.40096e-11	-1.87798	-2.51468e-10	7.88489e-05	-1.87397	-2.51468e-10
48936665	chr10:48936665:G:A	9.06518e-11	-2.30037e-10	-1.15536	0.000160912	-2.30037e-10	-1.16065
48936770	chr10:48936770:A:G	1.14387e-10	-2.30037e-10	-0.922793	0.000202542	-2.30037e-10	-0.93056
48936915	chr10:48936915:A:T	1.02958e-10	-2.30037e-10	-1.02806	0.000193135	-2.30037e-10	-0.978117
48936928	chr10:48936928:TG:T	2.30535e-11	-1.32397	-1.2006	2.30845e-05	-1.90302	-1.19933
48937009	chr10:48937009:T:C	1.17765e-10	-2.30037e-10	-0.893692	0.000218683	-2.30037e-10	-0.853881
48937136	chr10:48937136:C:T	1.9519e-10	-2.30037e-10	-0.388413	0.000344157	-2.30037e-10	-0.400407
48937185	chr10:48937185:T:C	1.14768e-10	-2.30037e-10	-0.919472	0.000201842	-2.30037e-10	-0.934019
48937364	chr10:48937364:G:C	1.61403e-10	-2.30037e-10	-0.578483	0.000285071	-2.30037e-10	-0.588766
48937388	chr10:48937388:T:C	2.17649e-11	-1.40007	-1.18201	6.32806e-05	-0.916201	-1.17773
48937443	chr10:48937443:G:A	1.02094e-10	-2.30037e-10	-1.03649	0.000185342	-2.30037e-10	-1.0193
48937573	chr10:48937573:C:T	4.246e-11	-1.91382	-2.51468e-10	7.64504e-05	-1.90486	-2.51468e-10
48937669	chr10:48937669:G:A	1.07506e-10	-2.30037e-10	-0.984839	0.000190522	-2.30037e-10	-0.991739
48937684	chr10:48937684:A:T	1.48387e-10	-2.30037e-10	-0.662563	0.000254747	-2.30037e-10	-0.701237
48937685	chr10:48937685:C:T	4.7271e-10	1.03214	-0.536043	7.48014e-05	-1.46549	-0.461181
48937775	chr10:48937775:G:A	5.54128e-10	1.1686	-0.51359	8.08535e-05	-1.4115	-0.437366
48938116	chr10:48938116:T:C	4.23743e-11	-1.91584	-2.51468e-10	7.95389e-05	-1.86526	-2.51468e-10
48938287	chr10:48938287:T:C	8.88928e-11	-2.30037e-10	-1.17495	0.000158922	-2.30037e-10	-1.17309
48938292	chr10:48938292:T:C	9.02519e-11	-2.30037e-10	-1.15978	0.000159784	-2.30037e-10	-1.16768
48938303	chr10:48938303:A:G	9.22247e-11	-2.30037e-10	-1.13816	0.000164331	-2.30037e-10	-1.13962
48938976	chr10:48938976:A:G	1.16037e-10	-2.30037e-10	-0.908476	0.000205422	-2.30037e-10	-0.916442
48938979	chr10:48938979:C:T	1.8426e-11	-1.6	-1.14862	4.68832e-05	-1.24364	-1.15021
48939037	chr10:48939037:T:C	2.13573e-11	-1.41322	-1.18777	6.16884e-05	-0.935247	-1.18416
48939191	chr10:48939191:AG:A	2.06487e-10	-2.30037e-10	-0.332148	0.000389145	-2.30037e-10	-0.277553
48939452	chr10:48939452:A:G	1.15935e-10	-2.30037e-10	-0.909354	0.000205246	-2.30037e-10	-0.917297
48939516	chr10:48939516:G:A	1.83474e-11	-1.56339	-1.1895	4.98667e-05	-1.14603	-1.18612
48939740	chr10:48939740:T:A	1.18059e-10	-2.30037e-10	-0.891202	0.000208952	-2.30037e-10	-0.899399
48939906	chr10:48939906:G:A	1.16186e-10	-2.30037e-10	-0.907191	0.000205682	-2.30037e-10	-0.915173
48940504	chr10:48940504:C:G	8.89912e-11	-2.30037e-10	-1.17385	0.000158157	-2.30037e-10	-1.17792
48940760	chr10:48940760:G:T	1.1697e-10	-2.30037e-10	-0.900464	0.000206239	-2.30037e-10	-0.912471
48941163	chr10:48941163:A:G	1.06953e-10	-2.30037e-10	-0.989998	0.000189557	-2.30037e-10	-0.996815
48941277	chr10:48941277:A:G	1.00093e-10	-2.30037e-10	-1.05628	0.000176893	-2.30037e-10	-1.06596
48941403	chr10:48941403:T:C	1.08909e-10	-2.30037e-10	-0.971874	0.000194551	-2.30037e-10	-0.970811
48941517	chr10:48941517:A:G	6.15661e-11	-1.54227	-2.51468e-10	0.000101087	-1.62552	-2.51468e-10
48941537	chr10:48941537:C:T	1.56541e-10	-0.609064	-2.51468e-10	8.99037e-05	-1.74277	-2.51468e-10
48941577	chr10:48941577:C:T	6.5146e-11	-1.48575	-2.51468e-10	0.00017824	-1.05837	-2.51468e-10
48941629	chr10:48941629:A:G	8.75746e-11	-2.30037e-10	-1.18989	0.000156487	-2.30037e-10	-1.18853
48941973	chr10:48941973:TA:T	2.24553e-10	-2.30037e-10	-0.24827	0.000397871	-2.30037e-10	-0.255378
48941976	chr10:48941976:TTC:T	2.38186e-10	-2.30037e-10	-0.189331	0.000421957	-2.30037e-10	-0.196602
48942402	chr10:48942402:G:A	1.32109e-10	-2.30037e-10	-0.77876	0.000237207	-2.30037e-10	-0.772571
48942460	chr10:48942460:C:T	2.18944e-10	-2.30037e-10	-0.273569	0.000388087	-2.30037e-10	-0.280277
48943272	chr10:48943272:T:C	2.28869e-10	-2.30037e-10	-0.229233	0.000405616	-2.30037e-10	-0.236099
48943533	chr10:48943533:C:T	4.23475e-11	-1.91648	-2.51468e-10	7.71414e-05	-1.89587	-2.51468e-10
48943571	chr10:48943571:G:A	1.19958e-10	-2.30037e-10	-0.875244	0.000211359	-2.30037e-10	-0.88795
48943933	chr10:48943933:C:G	1.39633e-10	0.435154	-1.15852	3.45003e-05	-1.55304	-1.1475
48944257	chr10:48944257:G:A	1.38132e-10	-0.0778377	-0.656336	5.04224e-05	-1.83685	-0.484221
48944430	chr10:48944430:G:A	9.30709e-11	-2.30037e-10	-1.12902	0.000164994	-2.30037e-10	-1.1356
48944925	chr10:48944925:T:C	2.07108e-11	-1.53162	-1.10011	5.48331e-05	-1.14804	-1.08917
48945066	chr10:48945066:T:G	2.06971e-10	-2.30037e-10	-0.329805	0.000390089	-2.30037e-10	-0.275132
48945464	chr10:48945464:A:G	8.9074e-11	-2.30037e-10	-1.17292	0.000159084	-2.30037e-10	-1.17207
48945556	chr10:48945556:C:T	9.58497e-11	-2.30037e-10	-1.0996	0.000169831	-2.30037e-10	-1.1067
48945666	chr10:48945666:T:A	9.00056e-11	-2.30037e-10	-1.16251	0.000162082	-2.30037e-10	-1.1534
48945864	chr10:48945864:T:C	8.66363e-11	-2.30037e-10	-1.20066	0.000154627	-2.30037e-10	-1.20049
48945869	chr10:48945869:G:A	1.86387e-10	-2.30037e-10	-0.43456	0.000328774	-2.30037e-10	-0.446135
48945950	chr10:48945950:C:T	8.89912e-11	-2.30037e-10	-1.17385	0.000158157	-2.30037e-10	-1.17792
48946696	chr10:48946696:T:C	8.66664e-11	-2.30037e-10	-1.20032	0.000154765	-2.30037e-10	-1.19959
48946834	chr10:48946834:C:G	8.77009e-11	-2.30037e-10	-1.18845	0.000155882	-2.30037e-10	-1.19241
48947085	chr10:48947085:C:T	1.32471e-10	0.122543	-0.898562	3.66002e-05	-1.78593	-0.855519
48947133	chr10:48947133:C:T	8.66849e-11	-2.30037e-10	-1.2001	0.000154821	-2.30037e-10	-1.19923
48948283	chr10:48948283:A:C	1.01409e-10	-2.30037e-10	-1.04322	0.000179239	-2.30037e-10	-1.05279
48948315	chr10:48948315:A:C	9.12285e-11	-2.30037e-10	-1.14902	0.000162372	-2.30037e-10	-1.15162
48948418	chr10:48948418:C:T	1.61419e-11	-1.91748	-0.963488	2.9215e-05	-1.90805	-0.958776
48948422	chr10:48948422:A:G	9.87468e-11	-2.30037e-10	-1.06983	0.000174677	-2.30037e-10	-1.07857
48948550	chr10:48948550:A:G	2.23237e-10	-2.30037e-10	-0.25415	0.000392572	-2.30037e-10	-0.268786
48949239	chr10:48949239:T:C	9.22262e-11	-2.30037e-10	-1.13814	0.000164151	-2.30037e-10	-1.14072
48949313	chr10:48949313:G:C	8.66682e-11	-2.30037e-10	-1.2003	0.000154772	-2.30037e-10	-1.19955
48949478	chr10:48949478:T:C	9.15037e-11	-2.30037e-10	-1.14601	0.00016285	-2.30037e-10	-1.14868
48949507	chr10:48949507:T:C	1.52808e-10	0.378743	-1.01195	3.441e-05	-1.72448	-0.978675
48949525	chr10:48949525:A:G	9.30739e-11	-2.30037e-10	-1.12899	0.000164999	-2.30037e-10	-1.13557
48949714	chr10:48949714:G:A	1.01409e-10	-2.30037e-10	-1.04322	0.000179239	-2.30037e-10	-1.05279
48949801	chr10:48949801:C:T	1.09135e-10	-2.30037e-10	-0.969798	0.000199848	-2.30037e-10	-0.943949
48949854	chr10:48949854:C:T	9.57003e-11	-2.30037e-10	-1.10116	0.000170608	-2.30037e-10	-1.10214
48950449	chr10:48950449:C:T	2.01631e-11	-1.50462	-1.15391	5.3614e-05	-1.10463	-1.15507
48950659	chr10:48950659:A:G	1.01409e-10	-2.30037e-10	-1.04322	0.000179239	-2.30037e-10	-1.05279
48950983	chr10:48950983:G:T	1.15664e-10	-2.30037e-10	-0.911697	0.000203994	-2.30037e-10	-0.923417
48951190	chr10:48951190:T:C	2.1551e-11	-1.45572	-1.13624	5.87895e-05	-1.0401	-1.12744
48951253	chr10:48951253:T:G	1.08678e-10	-2.30037e-10	-0.973998	0.000198969	-2.30037e-10	-0.948355
48951457	chr10:48951457:C:CA	9.30484e-11	-2.30037e-10	-1.12926	0.000164956	-2.30037e-10	-1.13583
48951601	chr10:48951601:AAAAC:A	7.52185e-11	-1.34199	-2.51468e-10	9.7835e-05	-1.65822	-2.51468e-10
48951628	chr10:48951628:A:AG	9.25346e-11	-2.30037e-10	-1.1348	0.000164076	-2.30037e-10	-1.14118
48951655	chr10:48951655:G:A	1.86692e-10	-2.30037e-10	-0.432923	0.000329342	-2.30037e-10	-0.44441
48951749	chr10:48951749:G:A	4.23082e-11	-1.9174	-2.51468e-10	7.82849e-05	-1.88115	-2.51468e-10
48952119	chr10:48952119:G:A	1.47697e-10	-2.30037e-10	-0.667222	0.000253643	-2.30037e-10	-0.705579
48952248	chr10:48952248:C:T	1.25496e-10	-2.30037e-10	-0.830111	0.000220875	-2.30037e-10	-0.843909
48952435	chr10:48952435:A:G	1.05353e-10	-2.30037e-10	-1.00507	0.000187054	-2.30037e-10	-1.01011
48952553	chr10:48952553:C:T	1.8249e-11	-1.61649	-1.14179	2.38435e-05	-1.91502	-1.15498
48952638	chr10:48952638:G:A	9.30709e-11	-2.30037e-10	-1.12902	0.000164994	-2.30037e-10	-1.1356
48953468	chr10:48953468:C:A	9.46365e-11	-2.30037e-10	-1.11234	0.000168314	-2.30037e-10	-1.11567
48953585	chr10:48953585:C:T	4.64947e-11	-1.82305	-2.51468e-10	9.59749e-05	-1.67742	-2.51468e-10
48953745	chr10:48953745:G:A	1.81621e-10	-2.30037e-10	-0.460461	0.000320392	-2.30037e-10	-0.471961
48953988	chr10:48953988:A:G	1.15138e-10	-2.30037e-10	-0.916257	0.000210526	-2.30037e-10	-0.891895
48954668	chr10:48954668:AC:A	9.00411e-11	-2.30037e-10	-1.16212	0.000162364	-2.30037e-10	-1.15166
48954764	chr10:48954764:T:G	6.84848e-11	-0.235511	-1.20026	2.30204e-05	-1.90507	-1.20006
48955129	chr10:48955129:T:A	1.09604e-10	-2.30037e-10	-0.965511	0.000207252	-2.30037e-10	-0.907569
48955256	chr10:48955256:G:C	4.49059e-11	-1.85782	-2.51468e-10	7.5998e-05	-1.9108	-2.51468e-10
48955310	chr10:48955310:T:C	1.8347e-10	0.749634	-1.19996	3.04266e-05	-1.62557	-1.20061
48955337	chr10:48955337:G:A	9.17571e-11	-2.30037e-10	-1.14324	0.000163257	-2.30037e-10	-1.14618
48955427	chr10:48955427:C:T	9.02895e-11	-2.30037e-10	-1.15936	0.000161949	-2.30037e-10	-1.15422
48955575	chr10:48955575:TTGCCCCAGTTC:T	8.95507e-11	-2.30037e-10	-1.16758	0.000160644	-2.30037e-10	-1.16231
48955611	chr10:48955611:T:G	8.75406e-11	-2.30037e-10	-1.19028	0.000155609	-2.30037e-10	-1.19416
48955705	chr10:48955705:T:A	9.41904e-11	-2.30037e-10	-1.11707	0.000173654	-2.30037e-10	-1.08444
48955930	chr10:48955930:A:C	7.76671e-11	-0.324067	-0.985885	3.07287e-05	-1.91411	-0.902197
48956430	chr10:48956430:C:G	8.69792e-11	-2.30037e-10	-1.19671	0.000154868	-2.30037e-10	-1.19893
48957083	chr10:48957083:G:A	6.59383e-11	-0.383267	-1.0904	2.61781e-05	-1.91466	-1.06192
48957213	chr10:48957213:G:A	9.08506e-11	-2.30037e-10	-1.15317	0.000161353	-2.30037e-10	-1.15791
48957366	chr10:48957366:T:C	7.92222e-11	-0.307822	-0.982306	2.97439e-05	-1.90722	-0.941667
48957502	chr10:48957502:G:A	1.20951e-10	0.0739842	-0.940984	0.000133236	-0.409679	-0.939702
48957696	chr10:48957696:C:T	8.72752e-11	-2.30037e-10	-1.19332	0.000155242	-2.30037e-10	-1.19652
48958099	chr10:48958099:C:T	1.75757e-10	-2.30037e-10	-0.49328	0.000310147	-2.30037e-10	-0.50446
48958171	chr10:48958171:C:T	2.13988e-11	-1.46174	-1.13731	5.82572e-05	-1.0482	-1.12844
48958174	chr10:48958174:G:T	1.58255e-10	-2.30037e-10	-0.598178	0.00027109	-2.30037e-10	-0.639055
48958239	chr10:48958239:C:T	6.5782e-11	-0.386169	-1.08987	2.61751e-05	-1.91469	-1.06201
48958379	chr10:48958379:A:AGGGAG	2.19372e-11	-1.45925	-1.11495	5.98671e-05	-1.04464	-1.10474
48958404	chr10:48958404:C:T	8.86865e-11	-2.30037e-10	-1.17728	0.00015887	-2.30037e-10	-1.17342
48958492	chr10:48958492:G:A	6.34712e-11	-1.5118	-2.51468e-10	8.71835e-05	-1.77349	-2.51468e-10
48958496	chr10:48958496:C:T	8.66416e-11	-2.30037e-10	-1.2006	0.00015462	-2.30037e-10	-1.20053
48958953	chr10:48958953:G:T	6.26592e-11	-0.324037	-1.20064	2.28801e-05	-1.91204	-1.1992
48959576	chr10:48959576:A:G	1.22621e-10	0.311221	-1.16451	2.80985e-05	-1.76027	-1.14551
48959742	chr10:48959742:G:A	1.14902e-10	-2.30037e-10	-0.918307	0.000199054	-2.30037e-10	-0.947932
48959923	chr10:48959923:C:T	8.68433e-11	-2.30037e-10	-1.19828	0.000155073	-2.30037e-10	-1.19761
48960352	chr10:48960352:T:C	1.35844e-10	0.416316	-1.16719	2.88641e-05	-1.72441	-1.1545
48960386	chr10:48960386:G:T	2.05127e-11	-1.49876	-1.14258	5.50564e-05	-1.09902	-1.13413
48960519	chr10:48960519:T:A	3.25811e-09	-2.30037e-10	2.42652	0.00583826	-2.30037e-10	2.43068
48960677	chr10:48960677:G:T	1.0695e-10	-2.30037e-10	-0.990027	0.000195662	-2.30037e-10	-0.965119
48961186	chr10:48961186:T:C	8.68643e-11	-2.30037e-10	-1.19804	0.000154738	-2.30037e-10	-1.19977
48961310	chr10:48961310:C:T	4.26873e-11	-1.90848	-2.51468e-10	7.79767e-05	-1.8851	-2.51468e-10
48961401	chr10:48961401:T:C	1.72634e-10	-2.30037e-10	-0.511212	0.00030471	-2.30037e-10	-0.522145
48961620	chr10:48961620:T:C	1.3249e-10	0.351631	-1.1275	2.96521e-05	-1.74551	-1.10647
48962214	chr10:48962214:G:A	1.59189e-10	-2.30037e-10	-0.592292	0.000281163	-2.30037e-10	-0.602572
48962347	chr10:48962347:C:T	8.73631e-11	-2.30037e-10	-1.19231	0.000155359	-2.30037e-10	-1.19576
48962449	chr10:48962449:C:G	4.51552e-11	-1.85228	-2.51468e-10	9.95786e-05	-1.64056	-2.51468e-10
48963033	chr10:48963033:G:A	2.02246e-11	-1.50305	-1.15244	5.41722e-05	-1.10463	-1.14471
48963649	chr10:48963649:C:G	8.78854e-11	-2.30037e-10	-1.18635	0.000157033	-2.30037e-10	-1.18505
48963904	chr10:48963904:C:T	2.12403e-11	-1.46106	-1.14543	5.79343e-05	-1.04502	-1.13717
48964331	chr10:48964331:C:T	1.37177e-10	-2.30037e-10	-0.741114	0.000244725	-2.30037e-10	-0.741372
48964578	chr10:48964578:C:T	6.89685e-11	-1.42873	-2.51468e-10	9.59542e-05	-1.67763	-2.51468e-10
48964664	chr10:48964664:T:C	1.15888e-10	0.251243	-1.161	2.78217e-05	-1.77165	-1.14404
48965368	chr10:48965368:A:G	9.48034e-11	-2.30037e-10	-1.11058	0.00017035	-2.30037e-10	-1.10365
48965422	chr10:48965422:A:G	1.21568e-10	0.31657	-1.17848	2.76922e-05	-1.75513	-1.16523
48965506	chr10:48965506:T:C	1.24735e-10	0.36433	-1.20053	2.71365e-05	-1.74265	-1.19797
48965659	chr10:48965659:G:A	1.91064e-10	-2.30037e-10	-0.409775	0.000343605	-2.30037e-10	-0.402014
48965693	chr10:48965693:CT:C	9.40205e-10	2.37776	-1.19405	3.19589e-05	-1.64986	-1.1272
48965976	chr10:48965976:A:G	2.02218e-11	-1.59526	-1.06037	5.27428e-05	-1.22862	-1.04745
48966134	chr10:48966134:A:G	2.02648e-11	-1.56525	-1.08825	5.35156e-05	-1.18501	-1.07652
48966365	chr10:48966365:G:A	1.32152e-10	-2.30037e-10	-0.778429	0.000255101	-2.30037e-10	-0.699846
48966779	chr10:48966779:G:A	4.85396e-10	-2.30037e-10	0.522581	0.000847438	-2.30037e-10	0.500712
48966815	chr10:48966815:C:G	1.09491e-10	-2.30037e-10	-0.966542	0.000199609	-2.30037e-10	-0.945147
48967559	chr10:48967559:G:A	9.83011e-11	-1.07435	-2.51468e-10	0.000303154	-0.527264	-2.51468e-10
48967776	chr10:48967776:A:C	5.62145e-11	-0.724931	-0.908278	3.64939e-05	-1.86504	-0.779316
48968174	chr10:48968174:C:T	3.52568e-11	-1.75482	-0.344901	8.35197e-05	-1.47162	-0.344807
48968362	chr10:48968362:T:C	1.97836e-11	-1.48034	-1.19719	2.49297e-05	-1.82574	-1.1997
48968743	chr10:48968743:G:T	1.17831e-10	-2.30037e-10	-0.893132	0.000217246	-2.30037e-10	-0.860476
48969011	chr10:48969011:G:A	1.50167e-10	-2.30037e-10	-0.650633	0.000263771	-2.30037e-10	-0.666425
48969375	chr10:48969375:C:A	2.85745e-10	1.06175	-1.06903	0.000118542	-0.402677	-1.06356
48969461	chr10:48969461:G:T	1.83772e-10	-2.30037e-10	-0.44869	0.000311234	-2.30037e-10	-0.50096
48969807	chr10:48969807:C:T	9.10333e-11	-2.30037e-10	-1.15116	0.000163581	-2.30037e-10	-1.1442
48969953	chr10:48969953:G:A	4.32597e-11	-1.89516	-2.51468e-10	7.80682e-05	-1.88392	-2.51468e-10
48970083	chr10:48970083:T:C	3.30469e-11	-1.14754	-1.01692	0.000110691	-0.518256	-1.01651
48970332	chr10:48970332:G:C	4.71572e-10	0.493688	-2.51468e-10	0.000445076	-0.14326	-2.51468e-10
48970440	chr10:48970440:A:G	1.35262e-11	-1.90686	-1.1509	2.75468e-05	-1.78876	-1.13686
48970942	chr10:48970942:A:G	1.57038e-11	-1.75695	-1.15153	2.39083e-05	-1.9181	-1.14918
48971156	chr10:48971156:C:T	1.52723e-11	-1.79561	-1.14073	2.4182e-05	-1.91779	-1.1381
48971220	chr10:48971220:T:C	8.99075e-11	-2.30037e-10	-1.1636	0.000159536	-2.30037e-10	-1.16924
48971420	chr10:48971420:C:T	1.47855e-11	-1.81281	-1.15592	2.38647e-05	-1.91548	-1.15362
48971884	chr10:48971884:G:A	1.20285e-10	-0.992652	0.120132	0.000422404	-0.308727	0.113183
48972420	chr10:48972420:T:C	6.51529e-11	-1.48565	-2.51468e-10	8.84196e-05	-1.75941	-2.51468e-10
48972628	chr10:48972628:G:A	5.36462e-11	-1.67997	-2.51468e-10	7.98346e-05	-1.86155	-2.51468e-10
48972667	chr10:48972667:T:G	8.78881e-11	-2.30037e-10	-1.18632	0.000156575	-2.30037e-10	-1.18797
48972683	chr10:48972683:C:T	1.4813e-10	-2.30037e-10	-0.664291	0.000273195	-2.30037e-10	-0.631318
48973160	chr10:48973160:T:A	8.89589e-11	-2.30037e-10	-1.17421	0.000159578	-2.30037e-10	-1.16897
48973332	chr10:48973332:C:T	4.228e-11	-1.91807	-2.51468e-10	7.75144e-05	-1.89104	-2.51468e-10
48973401	chr10:48973401:T:C	2.56432e-10	-2.30037e-10	-0.115519	0.000449542	-2.30037e-10	-0.133276
48973559	chr10:48973559:G:A	4.64576e-11	-1.82384	-2.51468e-10	9.70908e-05	-1.66586	-2.51468e-10
48973810	chr10:48973810:A:T	5.69483e-11	-1.02024	-0.600003	0.000199747	-0.343549	-0.600904
48974117	chr10:48974117:C:T	1.53101e-11	-1.78144	-1.15243	2.38779e-05	-1.91853	-1.15003
48974153	chr10:48974153:A:G	9.13977e-11	-2.30037e-10	-1.14716	0.000162508	-2.30037e-10	-1.15078
48974777	chr10:48974777:A:G	1.85478e-11	-1.54334	-1.19869	2.42247e-05	-1.85367	-1.20046
48975059	chr10:48975059:C:T	8.89954e-11	-2.30037e-10	-1.1738	0.00015965	-2.30037e-10	-1.16852
48975066	chr10:48975066:C:T	1.11179e-10	-2.30037e-10	-0.951244	0.000195604	-2.30037e-10	-0.965414
48975571	chr10:48975571:A:C	6.2355e-11	-0.949132	-0.580409	0.000223574	-0.250442	-0.58132
48975876	chr10:48975876:G:T	2.17845e-10	-2.30037e-10	-0.278602	0.000441058	-2.30037e-10	-0.152329
48976064	chr10:48976064:G:A	1.71022e-11	-1.68133	-1.14184	4.10635e-05	-1.38156	-1.14483
48976221	chr10:48976221:G:A	1.42973e-10	-2.30037e-10	-0.699731	0.000252684	-2.30037e-10	-0.709366
48976345	chr10:48976345:A:C	8.93013e-11	-2.30037e-10	-1.17037	0.000158742	-2.30037e-10	-1.17422
48976356	chr10:48976356:A:G	1.12091e-10	-2.30037e-10	-0.943069	0.000197145	-2.30037e-10	-0.957568
48976438	chr10:48976438:T:A	1.97228e-10	-2.30037e-10	-0.378025	0.000348962	-2.30037e-10	-0.386542
48976493	chr10:48976493:T:G	4.09183e-10	0.351778	-2.51468e-10	0.000387898	-0.280763	-2.51468e-10
48976625	chr10:48976625:T:C	8.94483e-11	-2.30037e-10	-1.16872	0.00016053	-2.30037e-10	-1.16302
48976705	chr10:48976705:A:G	1.51405e-10	-2.30037e-10	-0.642427	0.000279537	-2.30037e-10	-0.608372
48976778	chr10:48976778:G:A	9.57573e-11	-1.10057	-2.51468e-10	0.000132463	-1.3552	-2.51468e-10
48976904	chr10:48976904:C:T	2.92548e-11	-1.17963	-1.10671	3.49068e-05	-1.65545	-1.03337
48977010	chr10:48977010:G:A	3.93111e-10	0.311707	-2.51468e-10	0.000375141	-0.314205	-2.51468e-10
48977300	chr10:48977300:C:T	9.13709e-11	-2.30037e-10	-1.14746	0.000164255	-2.30037e-10	-1.14008
48977397	chr10:48977397:C:T	1.88245e-11	-1.52815	-1.19908	4.80669e-05	-1.16992	-1.19899
48977925	chr10:48977925:G:A	3.51894e-10	0.200945	-2.51468e-10	0.000341617	-0.407815	-2.51468e-10
48978075	chr10:48978075:T:C	1.71058e-11	-1.67102	-1.15195	4.12633e-05	-1.36689	-1.15464
48978272	chr10:48978272:G:A	5.02813e-11	-1.09634	-0.64841	5.14069e-05	-1.73983	-0.561906
48978285	chr10:48978285:A:T	1.65242e-10	-2.30037e-10	-0.554971	0.000292025	-2.30037e-10	-0.564666
48978340	chr10:48978340:T:C	1.20729e-10	-2.30037e-10	-0.868835	0.000220806	-2.30037e-10	-0.844219
48978590	chr10:48978590:C:T	1.71521e-11	-1.68217	-1.13809	4.11485e-05	-1.38315	-1.14116
48978712	chr10:48978712:T:G	8.88554e-11	-2.30037e-10	-1.17537	0.00015726	-2.30037e-10	-1.1836
48979515	chr10:48979515:T:C	5.25991e-11	-1.09988	-0.599803	5.46324e-05	-1.73021	-0.510667
48979645	chr10:48979645:G:A	8.94478e-11	-2.30037e-10	-1.16873	0.000160415	-2.30037e-10	-1.16374
48980346	chr10:48980346:C:T	8.9735e-11	-2.30037e-10	-1.16552	0.000161876	-2.30037e-10	-1.15467
48980382	chr10:48980382:A:G	7.70359e-11	-0.866365	-0.451747	5.3409e-05	-1.87513	-0.388402
48980392	chr10:48980392:C:T	8.66396e-11	-2.30037e-10	-1.20063	0.000154614	-2.30037e-10	-1.20057
48980923	chr10:48980923:G:A	3.27054e-11	-1.08565	-1.0892	3.2461e-05	-1.71752	-1.04394
48981157	chr10:48981157:A:G	1.61756e-11	-1.7293	-1.14958	3.78279e-05	-1.45609	-1.15237
48981320	chr10:48981320:C:T	8.66872e-11	-2.30037e-10	-1.20008	0.00015461	-2.30037e-10	-1.2006
48981904	chr10:48981904:G:T	4.19556e-11	-0.949968	-0.975803	3.44516e-05	-1.78463	-0.917322
48982165	chr10:48982165:A:C	1.50263e-11	-1.77177	-1.18081	3.50434e-05	-1.4991	-1.18581
48982374	chr10:48982374:C:T	5.31327e-11	-1.68959	-2.51468e-10	0.000138511	-1.31056	-2.51468e-10
48982754	chr10:48982754:C:T	1.76165e-11	-1.61681	-1.17674	4.33569e-05	-1.2957	-1.17634
48982977	chr10:48982977:A:C	1.43197e-10	-2.30037e-10	-0.698159	0.000263851	-2.30037e-10	-0.66612
48983044	chr10:48983044:G:A	5.44588e-11	-1.66494	-2.51468e-10	0.00018684	-1.01125	-2.51468e-10
48983179	chr10:48983179:C:A	4.95767e-11	-1.75886	-2.51468e-10	0.00010881	-1.5519	-2.51468e-10
48983295	chr10:48983295:C:T	1.14048e-10	-1.39927	0.473511	0.000167232	-1.7188	0.596674
48983472	chr10:48983472:G:A	8.87276e-11	-2.30037e-10	-1.17681	0.000157956	-2.30037e-10	-1.17919
48984075	chr10:48984075:A:C	5.39149e-11	-1.55007	-0.12491	9.71136e-05	-1.61676	-0.0488687
48984267	chr10:48984267:G:A	2.98463e-11	-1.12566	-1.14066	3.18388e-05	-1.70036	-1.08046
48984309	chr10:48984309:C:A	8.66413e-11	-2.30037e-10	-1.20061	0.000154604	-2.30037e-10	-1.20064
48984675	chr10:48984675:C:T	1.68906e-10	-2.30037e-10	-0.53304	0.000298469	-2.30037e-10	-0.542838
48984695	chr10:48984695:G:C	8.70626e-11	-2.30037e-10	-1.19576	0.000155687	-2.30037e-10	-1.19366
48984940	chr10:48984940:G:GACA	1.10679e-10	-2.30037e-10	-0.955753	0.00019616	-2.30037e-10	-0.962575
48985007	chr10:48985007:T:C	1.91413e-11	-1.80595	-0.904584	4.4644e-05	-1.52886	-0.913929
48985341	chr10:48985341:C:T	8.80511e-11	-2.30037e-10	-1.18447	0.000156517	-2.30037e-10	-1.18834
48985610	chr10:48985610:C:T	8.67172e-11	-2.30037e-10	-1.19973	0.000154646	-2.30037e-10	-1.20037
48985739	chr10:48985739:G:A	9.64234e-11	-2.30037e-10	-1.09364	0.000172736	-2.30037e-10	-1.08974
48985775	chr10:48985775:G:A	9.24829e-11	-2.30037e-10	-1.13536	0.000165253	-2.30037e-10	-1.13403
48986027	chr10:48986027:G:A	1.84357e-10	-2.30037e-10	-0.445511	0.000348365	-2.30037e-10	-0.388254
48986319	chr10:48986319:T:G	1.51937e-10	-2.30037e-10	-0.638917	0.000280473	-2.30037e-10	-0.605027
48986363	chr10:48986363:C:T	4.47908e-11	-0.89038	-0.970001	3.37136e-05	-1.80898	-0.914625
48986486	chr10:48986486:T:G	1.55508e-10	-2.30037e-10	-0.615685	0.000275253	-2.30037e-10	-0.623815
48986870	chr10:48986870:C:T	1.31449e-10	-2.30037e-10	-0.783763	0.000230108	-2.30037e-10	-0.802956
48986943	chr10:48986943:G:A	1.39972e-10	-2.30037e-10	-0.720945	0.00024816	-2.30037e-10	-0.727432
48986948	chr10:48986948:G:A	9.05671e-11	-2.30037e-10	-1.15629	0.000159871	-2.30037e-10	-1.16714
48987050	chr10:48987050:T:C	1.3166e-10	-2.30037e-10	-0.782163	0.000242541	-2.30037e-10	-0.750335
48987432	chr10:48987432:C:T	9.48287e-11	-2.30037e-10	-1.11031	0.00017081	-2.30037e-10	-1.10096
48987546	chr10:48987546:A:G	9.08108e-11	-2.30037e-10	-1.15361	0.000161629	-2.30037e-10	-1.1562
48987650	chr10:48987650:G:C	9.01248e-11	-2.30037e-10	-1.16119	0.000161076	-2.30037e-10	-1.15963
48987776	chr10:48987776:G:A	4.45887e-11	-1.8649	-2.51468e-10	7.91884e-05	-1.86968	-2.51468e-10
48988014	chr10:48988014:G:A	1.34423e-10	-2.30037e-10	-0.761389	0.000247131	-2.30037e-10	-0.731587
48988177	chr10:48988177:G:T	5.05655e-11	-1.12299	-0.616125	5.20252e-05	-1.72682	-0.562956
48988604	chr10:48988604:C:T	9.0987e-11	-2.30037e-10	-1.15167	0.000161435	-2.30037e-10	-1.15741
48988802	chr10:48988802:C:T	5.41314e-11	-1.05287	-0.618101	5.02508e-05	-1.75951	-0.564972
48989154	chr10:48989154:A:C	1.73576e-11	-1.64841	-1.15995	4.21739e-05	-1.34028	-1.15942
48989390	chr10:48989390:G:T	5.34401e-11	-1.07184	-0.611977	5.09922e-05	-1.75107	-0.558761
48989419	chr10:48989419:C:T	1.32412e-10	-2.30037e-10	-0.776466	0.000243278	-2.30037e-10	-0.747302
48989439	chr10:48989439:G:A	1.61175e-10	-2.30037e-10	-0.579896	0.00028609	-2.30037e-10	-0.585199
48989465	chr10:48989465:CCA:C	8.89872e-11	-2.30037e-10	-1.17389	0.000157865	-2.30037e-10	-1.17977
48989652	chr10:48989652:C:T	9.17516e-11	-2.30037e-10	-1.1433	0.000165564	-2.30037e-10	-1.13215
48989949	chr10:48989949:C:A	4.95241e-11	-1.48652	-0.273401	7.95086e-05	-1.6664	-0.199241
48990138	chr10:48990138:C:A	1.44811e-10	-2.30037e-10	-0.686953	0.000266923	-2.30037e-10	-0.654546
48990437	chr10:48990437:A:T	8.69276e-11	-2.30037e-10	-1.19731	0.000156178	-2.30037e-10	-1.19051
48990453	chr10:48990453:C:G	1.31917e-10	-2.30037e-10	-0.780214	0.000242064	-2.30037e-10	-0.752306
48990655	chr10:48990655:A:G	1.75449e-11	-1.60686	-1.19076	2.40785e-05	-1.8694	-1.19079
48990883	chr10:48990883:T:C	9.70532e-11	-2.30037e-10	-1.08712	0.000176124	-2.30037e-10	-1.07032
48990890	chr10:48990890:C:A	9.90027e-11	-2.30037e-10	-1.06724	0.000180108	-2.30037e-10	-1.04795
48991162	chr10:48991162:C:T	4.22565e-11	-1.91863	-2.51468e-10	8.06827e-05	-1.85098	-2.51468e-10
48991450	chr10:48991450:A:C	1.66986e-10	-2.30037e-10	-0.544474	0.000297144	-2.30037e-10	-0.547289
48991764	chr10:48991764:C:T	4.76482e-11	-1.79854	-2.51468e-10	0.000112167	-1.52152	-2.51468e-10
48991772	chr10:48991772:C:T	3.52558e-10	0.20283	-2.51468e-10	0.00036567	-0.339773	-2.51468e-10
48992043	chr10:48992043:C:A	9.1747e-11	-2.30037e-10	-1.14335	0.000162325	-2.30037e-10	-1.1519
48992514	chr10:48992514:G:C	1.86357e-11	-1.56657	-1.17074	2.49888e-05	-1.85235	-1.17073
48992622	chr10:48992622:C:G	1.87521e-11	-1.55315	-1.17793	2.49533e-05	-1.84659	-1.17792
48992698	chr10:48992698:T:A	9.01399e-11	-2.30037e-10	-1.16102	0.000162433	-2.30037e-10	-1.15124
48992728	chr10:48992728:T:C	1.34428e-10	-2.30037e-10	-0.761357	0.000236896	-2.30037e-10	-0.773885
48992791	chr10:48992791:T:C	1.34811e-10	-2.30037e-10	-0.758513	0.000246616	-2.30037e-10	-0.733675
48992792	chr10:48992792:C:T	1.32401e-10	-2.30037e-10	-0.776553	0.000242081	-2.30037e-10	-0.752235
48993114	chr10:48993114:A:G	4.36958e-11	-1.88513	-2.51468e-10	7.56223e-05	-1.91575	-2.51468e-10
48993750	chr10:48993750:T:C	2.27851e-11	-1.40063	-1.13564	3.05121e-05	-1.70852	-1.11487
48994139	chr10:48994139:A:C	9.01242e-11	-2.30037e-10	-1.1612	0.000162405	-2.30037e-10	-1.15141
48994195	chr10:48994195:G:T	1.57097e-10	-2.30037e-10	-0.60552	0.000277956	-2.30037e-10	-0.614044
48994221	chr10:48994221:C:T	5.8824e-11	-0.91102	-0.676814	4.48996e-05	-1.81197	-0.625109
48994832	chr10:48994832:G:A	1.67982e-10	-2.30037e-10	-0.538525	0.000313946	-2.30037e-10	-0.492285
48995381	chr10:48995381:T:A	1.41612e-10	-2.30037e-10	-0.709293	0.000249373	-2.30037e-10	-0.722557
48995450	chr10:48995450:C:A	1.65695e-11	-1.65718	-1.19764	4.00919e-05	-1.35256	-1.19777
48995963	chr10:48995963:C:T	1.1445e-10	-2.30037e-10	-0.922244	0.000201624	-2.30037e-10	-0.935099
48996296	chr10:48996296:G:T	2.2721e-10	-2.30037e-10	-0.23651	0.000381948	-2.30037e-10	-0.296222
48996512	chr10:48996512:G:A	1.10418e-10	-2.30037e-10	-0.958112	0.000200277	-2.30037e-10	-0.941804
48996911	chr10:48996911:T:A	6.27619e-11	-1.47262	-0.0504135	9.87305e-05	-1.6778	0.0286883
48996950	chr10:48996950:T:C	2.01106e-11	-1.50362	-1.15752	2.60523e-05	-1.82386	-1.15755
48997036	chr10:48997036:A:G	9.77419e-11	-2.30037e-10	-1.08005	0.000174913	-2.30037e-10	-1.07722
48997037	chr10:48997037:C:G	8.95197e-11	-2.30037e-10	-1.16793	0.00016118	-2.30037e-10	-1.15899
48997621	chr10:48997621:G:T	9.68909e-11	-2.30037e-10	-1.0888	0.00017337	-2.30037e-10	-1.08608
48997622	chr10:48997622:A:G	1.31184e-10	-2.30037e-10	-0.785783	0.000241035	-2.30037e-10	-0.756565
48998255	chr10:48998255:T:C	8.66607e-11	-2.30037e-10	-1.20038	0.000154745	-2.30037e-10	-1.19973
48998688	chr10:48998688:C:T	1.86347e-11	-1.59014	-1.14722	2.53309e-05	-1.86227	-1.14721
48998735	chr10:48998735:A:G	1.575e-10	-2.30037e-10	-0.602961	0.000278662	-2.30037e-10	-0.611508
48998808	chr10:48998808:C:T	1.25136e-10	-2.30037e-10	-0.832983	0.00022953	-2.30037e-10	-0.805473
48999227	chr10:48999227:T:C	9.10934e-11	-2.30037e-10	-1.1505	0.000164365	-2.30037e-10	-1.13942
48999253	chr10:48999253:T:C	8.98238e-11	-2.30037e-10	-1.16453	0.000158752	-2.30037e-10	-1.17416
48999254	chr10:48999254:A:G	1.81754e-11	-1.58807	-1.17425	2.44687e-05	-1.8657	-1.17841
48999370	chr10:48999370:G:T	7.44077e-11	-1.04173	-0.311095	6.33525e-05	-1.81546	-0.27733
48999443	chr10:48999443:A:C	1.4169e-10	-2.30037e-10	-0.708741	0.000251181	-2.30037e-10	-0.715331
48999594	chr10:48999594:A:G	4.19477e-11	-1.13799	-0.787967	4.34886e-05	-1.71852	-0.750488
48999964	chr10:48999964:T:C	8.90397e-11	-2.30037e-10	-1.1733	0.000159084	-2.30037e-10	-1.17207
49000101	chr10:49000101:G:T	1.73901e-10	0.619252	-1.12315	0.000146431	-0.127251	-1.1277
49000249	chr10:49000249:T:C	9.52445e-11	-2.30037e-10	-1.10594	0.000168274	-2.30037e-10	-1.11591
49000355	chr10:49000355:G:A	1.17444e-10	-2.30037e-10	-0.896424	0.000207967	-2.30037e-10	-0.904126
49000427	chr10:49000427:TC:T	8.82861e-11	-2.30037e-10	-1.1818	0.000156814	-2.30037e-10	-1.18644
49000538	chr10:49000538:A:G	2.62269e-10	1.10764	-1.20065	0.000178876	0.145424	-1.20023
49000754	chr10:49000754:C:T	4.19476e-11	-1.40706	-0.518907	4.6812e-05	-1.84231	-0.553057
49000955	chr10:49000955:T:A	1.18766e-10	-2.30037e-10	-0.885225	0.00021068	-2.30037e-10	-0.891164
49001076	chr10:49001076:C:A	4.4276e-11	-0.943653	-0.928289	2.93025e-05	-1.91501	-0.948824
49001396	chr10:49001396:G:A	2.43983e-11	-1.77341	-0.694464	6.61342e-05	-1.38431	-0.665512
49002097	chr10:49002097:C:G	1.53226e-10	-2.30037e-10	-0.630469	0.000270561	-2.30037e-10	-0.641009
49002588	chr10:49002588:C:T	2.20268e-11	-1.48209	-1.08803	5.28863e-05	-1.1712	-1.10216
49002665	chr10:49002665:T:C	3.36953e-05	12.6586	-0.988134	2.45118e-05	-1.90392	-1.13843
49002774	chr10:49002774:A:G	2.09175e-11	-1.43556	-1.18624	4.54602e-05	-1.23381	-1.19086
49003053	chr10:49003053:G:A	9.81985e-11	-2.30037e-10	-1.07539	0.000174295	-2.30037e-10	-1.08076
49003086	chr10:49003086:G:T	2.0993e-11	-1.5383	-1.07989	5.7546e-05	-1.09444	-1.09449
49003125	chr10:49003125:T:C	2.11025e-11	-1.51807	-1.09492	5.52023e-05	-1.12199	-1.10851
49003182	chr10:49003182:G:A	2.24176e-11	-1.36034	-1.1922	4.04099e-05	-1.34426	-1.19817
49003229	chr10:49003229:A:T	1.30633e-11	-1.91249	-1.18008	3.16262e-05	-1.60463	-1.18289
49003469	chr10:49003469:C:T	8.46464e-11	-1.50152	0.277613	0.00133033	0.623023	0.328655
49003541	chr10:49003541:G:A	8.8858e-11	-2.30037e-10	-1.17534	0.000156777	-2.30037e-10	-1.18668
49003566	chr10:49003566:A:G	9.5783e-11	-2.30037e-10	-1.1003	0.000170094	-2.30037e-10	-1.10515
49003700	chr10:49003700:A:G	1.95058e-05	12.1164	-0.992587	2.45606e-05	-1.87832	-1.16204
49004179	chr10:49004179:T:A	8.35486e-10	-2.30037e-10	1.06563	0.00167711	-2.30037e-10	1.18332
49004190	chr10:49004190:A:T	9.79189e-11	-2.30037e-10	-1.07824	0.000176125	-2.30037e-10	-1.07031
49004941	chr10:49004941:G:A	2.1131e-11	-1.53226	-1.07938	5.73248e-05	-1.09876	-1.09402
49005013	chr10:49005013:G:A	9.12643e-11	-2.30037e-10	-1.14862	0.000164603	-2.30037e-10	-1.13797
49005080	chr10:49005080:G:A	2.14688e-11	-1.52221	-1.07357	5.67955e-05	-1.11347	-1.08857
49005145	chr10:49005145:C:T	1.8318e-10	-2.30037e-10	-0.451913	0.000312062	-2.30037e-10	-0.498303
49005305	chr10:49005305:T:C	1.76272e-10	-2.30037e-10	-0.490358	0.000312102	-2.30037e-10	-0.498175
49005619	chr10:49005619:C:CA	1.66136e-10	-2.30037e-10	-0.549575	0.000294129	-2.30037e-10	-0.557486
49005669	chr10:49005669:C:T	1.31143e-11	-1.90122	-1.18746	3.34691e-05	-1.54123	-1.18965
49005818	chr10:49005818:T:C	1.9878e-11	-1.57958	-1.09319	6.08966e-05	-1.02527	-1.10706
49006158	chr10:49006158:C:T	1.11727e-10	-2.30037e-10	-0.946323	0.000204331	-2.30037e-10	-0.921763
49006221	chr10:49006221:T:C	1.64292e-11	-1.72896	-1.13436	3.22468e-05	-1.6445	-1.12358
49006295	chr10:49006295:C:T	2.07523e-11	-1.45573	-1.174	4.71248e-05	-1.20813	-1.18058
49006503	chr10:49006503:A:G	1.71267e-05	12.1518	-1.15799	2.35302e-05	-1.88259	-1.20063
49006744	chr10:49006744:T:C	8.66516e-11	-2.30037e-10	-1.20049	0.000154717	-2.30037e-10	-1.19991
49006847	chr10:49006847:A:T	8.315e-11	-0.341359	-0.900379	3.1203e-05	-1.85664	-0.944356
49006855	chr10:49006855:G:A	3.55085e-10	1.4017	-1.19173	2.73737e-05	-1.7482	-1.18372
49006959	chr10:49006959:ATGGATGGCAGAGG:A	1.52465e-11	-1.90734	-1.03069	3.03787e-05	-1.79803	-1.02973
49007053	chr10:49007053:T:A	3.54788e-10	-2.30037e-10	0.209137	0.000745	-2.30037e-10	0.371878
49007365	chr10:49007365:T:G	9.45442e-11	-0.0928772	-1.02044	2.81283e-05	-1.86131	-1.04342
49007416	chr10:49007416:C:T	1.00771e-10	-0.0700405	-0.979493	2.93567e-05	-1.85711	-1.00488
49008082	chr10:49008082:C:T	1.19797e-10	-2.30037e-10	-0.876585	0.000212514	-2.30037e-10	-0.882496
49008145	chr10:49008145:C:T	8.98697e-11	-2.30037e-10	-1.16402	0.000166743	-2.30037e-10	-1.12505
49008278	chr10:49008278:C:G	5.84928e-11	-0.537667	-1.05581	2.83303e-05	-1.82524	-1.07233
49008528	chr10:49008528:C:A	4.23801e-11	-1.9157	-2.51468e-10	7.70936e-05	-1.89649	-2.51468e-10
49008797	chr10:49008797:C:A	1.36151e-10	-2.30037e-10	-0.748622	0.000241049	-2.30037e-10	-0.756504
49008889	chr10:49008889:G:A	5.53927e-10	0.654648	-2.51468e-10	0.000441698	-0.150879	-2.51468e-10
49008940	chr10:49008940:TAATG:T	2.50069e-10	0.615674	-0.756323	5.4365e-05	-1.48061	-0.765171
49008953	chr10:49008953:G:T	8.92347e-11	-2.30037e-10	-1.17111	0.000159869	-2.30037e-10	-1.16715
49009075	chr10:49009075:C:T	2.98905e-10	1.08544	-1.04769	4.82873e-05	-1.29153	-1.07281
49009393	chr10:49009393:T:C	4.2186e-10	1.53075	-1.14846	2.95061e-05	-1.74798	-1.10893
49009477	chr10:49009477:T:C	1.40086e-11	-1.89761	-1.1251	2.60063e-05	-1.86999	-1.11318
49009918	chr10:49009918:C:T	3.18855e-10	1.14626	-1.0439	4.98083e-05	-1.26397	-1.06936
49009959	chr10:49009959:C:T	4.80618e-10	1.47895	-0.966257	5.78691e-05	-1.18527	-0.998056
49010047	chr10:49010047:A:G	1.73797e-05	12.153	-1.14455	2.36129e-05	-1.88036	-1.19935
49010065	chr10:49010065:AAGTAACTGGGCCTTCC:A	1.47824e-10	-2.30037e-10	-0.666359	0.000259391	-2.30037e-10	-0.68317
49010073	chr10:49010073:G:A	1.62712e-11	-1.90716	-0.96583	3.26673e-05	-1.79177	-0.963361
49010139	chr10:49010139:A:G	1.67129e-11	-1.822	-1.0242	3.23757e-05	-1.75592	-1.00818
49010517	chr10:49010517:C:T	9.24954e-11	-2.30037e-10	-1.13523	0.000165269	-2.30037e-10	-1.13393
49010768	chr10:49010768:T:C	2.82698e-10	1.04148	-1.05949	4.68573e-05	-1.31083	-1.08357
49010798	chr10:49010798:A:C	2.9188e-10	-2.30037e-10	0.0139575	0.00055772	-2.30037e-10	0.0823507
49011080	chr10:49011080:G:A	1.37705e-11	-1.87911	-1.16075	2.56923e-05	-1.84288	-1.15243
49011144	chr10:49011144:G:A	8.96022e-11	-2.30037e-10	-1.167	0.000160944	-2.30037e-10	-1.16045
49011171	chr10:49011171:A:G	3.04941e-10	1.12856	-1.07083	4.83117e-05	-1.26996	-1.09387
49011186	chr10:49011186:C:T	1.45199e-11	-1.9007	-1.08616	3.70459e-05	-1.53622	-1.09313
49011457	chr10:49011457:G:A	9.12973e-11	-2.30037e-10	-1.14826	0.000162239	-2.30037e-10	-1.15243
49011494	chr10:49011494:TA:T	1.33635e-10	0.372149	-1.13942	2.7921e-05	-1.76177	-1.15036
49011531	chr10:49011531:G:A	9.12886e-11	-2.30037e-10	-1.14836	0.00016155	-2.30037e-10	-1.15669
49011590	chr10:49011590:C:T	1.33337e-11	-1.88969	-1.1824	3.54305e-05	-1.48882	-1.18512
49011932	chr10:49011932:C:T	3.00701e-10	0.765562	-0.721829	0.000216364	-0.113894	-0.75065
49011948	chr10:49011948:A:G	5.47957e-11	-1.65877	-2.51468e-10	8.06263e-05	-1.85168	-2.51468e-10
49011966	chr10:49011966:G:A	3.11364e-10	1.13167	-1.05309	4.91356e-05	-1.26919	-1.07773
49012289	chr10:49012289:G:A	3.193e-10	1.1408	-1.03705	5.01148e-05	-1.26425	-1.06294
49012612	chr10:49012612:A:G	8.66388e-11	-2.30037e-10	-1.20064	0.000154765	-2.30037e-10	-1.1996
49012652	chr10:49012652:C:T	3.60333e-10	1.17061	-0.945962	5.5591e-05	-1.24486	-0.978623
49012826	chr10:49012826:C:T	1.31621e-10	-2.30037e-10	-0.782458	0.000233342	-2.30037e-10	-0.789
49013332	chr10:49013332:C:T	1.24125e-10	-2.30037e-10	-0.841092	0.000219624	-2.30037e-10	-0.84959
49013838	chr10:49013838:C:T	6.95475e-11	-1.42037	-2.51468e-10	8.03435e-05	-1.85519	-2.51468e-10
49013839	chr10:49013839:G:A	2.69446e-10	-2.30037e-10	-0.0660156	0.000513802	-2.30037e-10	0.000332039
49014382	chr10:49014382:T:C	1.29956e-11	-1.91192	-1.18585	3.23562e-05	-1.57643	-1.18827
49014540	chr10:49014540:G:T	2.29994e-10	0.912821	-1.13715	4.14386e-05	-1.37092	-1.14637
49014724	chr10:49014724:T:G	1.37204e-11	-1.89019	-1.15332	2.55082e-05	-1.85823	-1.14427
49014953	chr10:49014953:G:A	1.12528e-10	-2.30037e-10	-0.93918	0.000199764	-2.30037e-10	-0.94437
49015020	chr10:49015020:A:G	9.15195e-11	-2.30037e-10	-1.14583	0.000163508	-2.30037e-10	-1.14465
49015368	chr10:49015368:G:A	1.26544e-10	-2.30037e-10	-0.821794	0.000224177	-2.30037e-10	-0.829069
49015411	chr10:49015411:G:A	4.18154e-10	0.373465	-2.51468e-10	0.000351668	-0.378818	-2.51468e-10
49015569	chr10:49015569:G:A	2.86254e-10	1.10545	-1.11096	4.69211e-05	-1.27139	-1.12165
49015792	chr10:49015792:G:A	9.31689e-11	-2.30037e-10	-1.12797	0.000175073	-2.30037e-10	-1.0763
49015851	chr10:49015851:C:T	1.61411e-10	-2.30037e-10	-0.57843	0.000283243	-2.30037e-10	-0.5952
49016721	chr10:49016721:C:T	1.44512e-10	0.444536	-1.13356	2.84668e-05	-1.74791	-1.14486
49016811	chr10:49016811:C:T	4.29163e-10	1.47949	-1.08004	5.56206e-05	-1.11972	-1.10323
49016989	chr10:49016989:C:G	1.48929e-11	-1.91848	-1.04301	3.44448e-05	-1.62529	-1.07685
49017018	chr10:49017018:T:C	3.30885e-10	0.817607	-0.678219	0.000237896	-0.0615632	-0.708107
49017425	chr10:49017425:A:G	3.30837e-10	0.81544	-0.676199	0.000237886	-0.063428	-0.706285
49017598	chr10:49017598:G:C	9.21884e-11	-2.30037e-10	-1.13855	0.000172647	-2.30037e-10	-1.09025
49017690	chr10:49017690:G:A	1.41664e-10	0.439799	-1.14873	2.80059e-05	-1.75039	-1.1587
49017709	chr10:49017709:C:T	6.72396e-10	1.49248	-0.644021	8.48758e-05	-1.11086	-0.689455
49017829	chr10:49017829:T:C	4.31188e-11	-1.89842	-2.51468e-10	8.8651e-05	-1.7568	-2.51468e-10
49017834	chr10:49017834:T:C	4.90041e-10	0.532105	-2.51468e-10	0.000403376	-0.241637	-2.51468e-10
49018289	chr10:49018289:T:G	1.40937e-10	0.435553	-1.14963	2.79505e-05	-1.75155	-1.15952
49018549	chr10:49018549:A:G	1.10493e-10	-2.30037e-10	-0.957433	0.000196295	-2.30037e-10	-0.961888
49018673	chr10:49018673:CA:C	1.5081e-10	-2.30037e-10	-0.646362	0.000264947	-2.30037e-10	-0.661977
49018807	chr10:49018807:T:C	1.44883e-11	-1.91138	-1.07766	3.73167e-05	-1.51475	-1.10731
49019084	chr10:49019084:C:T	4.74751e-10	1.60257	-1.10216	5.78743e-05	-1.06017	-1.12306
49019470	chr10:49019470:C:T	3.65536e-10	1.42424	-1.18526	2.91043e-05	-1.70972	-1.1609
49019825	chr10:49019825:C:T	1.43692e-11	-1.91315	-1.08415	3.65919e-05	-1.52873	-1.11294
49019882	chr10:49019882:C:A	8.72806e-11	-2.30037e-10	-1.19326	0.000154912	-2.30037e-10	-1.19865
49020530	chr10:49020530:AC:A	2.00451e-11	-1.91805	-0.746351	4.67295e-05	-1.63567	-0.761456
49020871	chr10:49020871:G:A	1.43279e-10	0.451133	-1.14872	2.80818e-05	-1.74768	-1.1587
49020877	chr10:49020877:T:C	1.38185e-10	0.406441	-1.14023	2.79723e-05	-1.75924	-1.15105
49021445	chr10:49021445:A:T	1.07732e-10	-2.30037e-10	-0.982739	0.000194477	-2.30037e-10	-0.97119
49021493	chr10:49021493:A:C	1.70254e-11	-1.91543	-0.912251	4.15455e-05	-1.55759	-0.957127
49021593	chr10:49021593:T:A	1.43215e-10	0.460441	-1.15848	2.79072e-05	-1.74531	-1.16731
49021717	chr10:49021717:A:G	1.04871e-10	-2.30037e-10	-1.00965	0.000185892	-2.30037e-10	-1.01634
49021921	chr10:49021921:T:C	8.88203e-11	-2.30037e-10	-1.17577	0.000164139	-2.30037e-10	-1.14079
49022118	chr10:49022118:TTTA:T	7.76151e-11	-0.304067	-1.00655	3.44304e-05	-1.66794	-1.03463
49022195	chr10:49022195:T:C	9.33852e-11	-2.30037e-10	-1.12565	0.000176114	-2.30037e-10	-1.07037
49022302	chr10:49022302:A:T	8.5125e-05	13.7192	-1.12196	2.28745e-05	-1.91689	-1.19459
49023509	chr10:49023509:T:C	9.06555e-11	-2.30037e-10	-1.15532	0.000162013	-2.30037e-10	-1.15383
49023795	chr10:49023795:C:T	1.75545e-10	0.611047	-1.10553	3.0671e-05	-1.69957	-1.11862
49023827	chr10:49023827:G:A	9.99436e-11	-2.30037e-10	-1.05778	0.000178623	-2.30037e-10	-1.05623
49023835	chr10:49023835:G:A	9.37506e-11	-2.30037e-10	-1.12175	0.000176578	-2.30037e-10	-1.06774
49024135	chr10:49024135:A:G	1.43177e-11	-1.89244	-1.10845	4.02522e-05	-1.41482	-1.13152
49024195	chr10:49024195:CT:C	8.82151e-11	-2.30037e-10	-1.18261	0.00016156	-2.30037e-10	-1.15663
49024241	chr10:49024241:T:C	1.66677e-10	0.622416	-1.16874	2.89348e-05	-1.69999	-1.17647
49024959	chr10:49024959:T:C	1.38001e-11	-1.91762	-1.12009	3.049e-05	-1.69794	-1.12616
49025076	chr10:49025076:C:T	1.54786e-10	0.533823	-1.15417	2.86271e-05	-1.72338	-1.16377
49025429	chr10:49025429:T:C	2.63423e-11	-1.91763	-0.473578	6.1738e-05	-1.6272	-0.49141
49025524	chr10:49025524:C:T	8.7679e-11	-2.30037e-10	-1.1887	0.000160756	-2.30037e-10	-1.16162
49025932	chr10:49025932:C:T	7.17292e-10	1.5485	-0.635402	8.7589e-05	-1.08725	-0.681599
49026034	chr10:49026034:C:T	6.02963e-10	-2.30037e-10	0.739471	0.00118158	-2.30037e-10	0.833102
49026300	chr10:49026300:C:T	1.78407e-10	0.717828	-1.19614	2.91433e-05	-1.67037	-1.19891
49026355	chr10:49026355:T:C	9.94734e-10	2.29513	-1.05504	9.119e-05	-0.713609	-1.01495
49026376	chr10:49026376:T:C	7.78043e-11	-0.139961	-1.16823	2.84564e-05	-1.71717	-1.17596
49026618	chr10:49026618:G:T	9.87701e-11	-1.06959	-2.51468e-10	0.000405467	-0.236468	-2.51468e-10
49026841	chr10:49026841:C:T	1.15949e-10	-2.30037e-10	-0.909234	0.000209336	-2.30037e-10	-0.897565
49026990	chr10:49026990:A:C	9.10013e-11	-2.30037e-10	-1.15151	0.000170616	-2.30037e-10	-1.10209
49027290	chr10:49027290:G:A	1.73529e-10	0.691443	-1.19749	2.88854e-05	-1.67847	-1.1997
49027574	chr10:49027574:C:T	7.6098e-11	-0.155327	-1.17504	2.81525e-05	-1.72209	-1.18178
49027590	chr10:49027590:C:T	3.09864e-10	1.27027	-1.19652	2.84511e-05	-1.69362	-1.1997
49027653	chr10:49027653:A:G	3.23763e-10	1.3037	-1.18608	2.92183e-05	-1.66809	-1.19862
49027670	chr10:49027670:A:C	8.70713e-11	-2.30037e-10	-1.19566	0.000154727	-2.30037e-10	-1.19984
49027786	chr10:49027786:C:T	3.74544e-10	1.44526	-1.18193	2.81947e-05	-1.70548	-1.1969
49028036	chr10:49028036:C:T	2.62944e-10	-2.30037e-10	-0.0904442	0.000460108	-2.30037e-10	-0.110045
49028435	chr10:49028435:C:A	1.08104e-09	2.2979	-0.974606	0.000100116	-0.715841	-0.919337
49028534	chr10:49028534:T:C	1.75244e-11	-1.84018	-0.958613	5.26406e-05	-1.33764	-0.940378
49028584	chr10:49028584:T:A	1.80004e-10	0.726206	-1.19561	2.92131e-05	-1.66832	-1.19857
49028644	chr10:49028644:T:C	9.12874e-11	-2.30037e-10	-1.14837	0.000171379	-2.30037e-10	-1.09763
49028847	chr10:49028847:T:G	1.79659e-10	0.721606	-1.19293	2.92258e-05	-1.66972	-1.19674
49029562	chr10:49029562:C:T	8.9407e-11	-2.30037e-10	-1.16918	0.000165916	-2.30037e-10	-1.13003
49029739	chr10:49029739:C:T	0.000128374	14.0302	-1.02213	2.36828e-05	-1.91849	-1.15826
49030072	chr10:49030072:G:A	1.07074e-09	2.30143	-0.987706	9.87374e-05	-0.714495	-0.934547
49030227	chr10:49030227:C:T	1.77887e-10	0.715941	-1.19717	2.90929e-05	-1.67149	-1.19952
49030234	chr10:49030234:C:A	6.02325e-10	0.738413	-2.51468e-10	0.000566424	0.097838	-2.51468e-10
49030310	chr10:49030310:A:G	1.82618e-10	0.740248	-1.19524	2.93307e-05	-1.66455	-1.19832
49030408	chr10:49030408:A:G	1.18314e-10	0.30139	-1.19043	2.56021e-05	-1.80391	-1.19492
49030525	chr10:49030525:C:T	4.14852e-10	1.11448	-0.748943	6.39361e-05	-1.29248	-0.791145
49030618	chr10:49030618:C:T	9.01413e-11	-2.30037e-10	-1.16101	0.000167922	-2.30037e-10	-1.11801
49031008	chr10:49031008:T:C	2.87192e-10	1.07588	-1.07811	3.32474e-05	-1.63286	-1.10467
49031116	chr10:49031116:T:C	1.09109e-09	2.32301	-0.99046	9.95686e-05	-0.703035	-0.937623
49031200	chr10:49031200:C:G	8.84487e-11	-2.30037e-10	-1.17996	0.000163491	-2.30037e-10	-1.14475
49031891	chr10:49031891:A:G	1.48144e-10	0.533088	-1.19729	2.75718e-05	-1.72513	-1.19958
49031952	chr10:49031952:C:G	9.6428e-10	2.22428	-1.01528	9.16851e-05	-0.75775	-0.965396
49032120	chr10:49032120:A:C	1.50764e-11	-1.91806	-1.03119	3.61865e-05	-1.58669	-1.06613
49032163	chr10:49032163:C:T	1.49125e-11	-1.91843	-1.04176	3.54645e-05	-1.59744	-1.07554
49032234	chr10:49032234:C:T	5.34811e-11	-1.68306	-2.51468e-10	0.000125233	-1.41133	-2.51468e-10
49032264	chr10:49032264:G:A	2.43167e-11	-1.91858	-0.552636	5.56743e-05	-1.65273	-0.569257
49032316	chr10:49032316:T:C	9.86459e-10	-2.30037e-10	1.23174	0.00195117	-2.30037e-10	1.33468
49032517	chr10:49032517:G:A	1.19559e-09	-2.30037e-10	1.42401	0.00247298	-2.30037e-10	1.57167
49032909	chr10:49032909:G:A	9.15216e-11	-2.30037e-10	-1.14581	0.000164668	-2.30037e-10	-1.13757
49033277	chr10:49033277:A:G	2.58591e-11	-1.91591	-0.493813	6.19754e-05	-1.60343	-0.511338
49033359	chr10:49033359:T:C	1.33251e-10	-0.770152	-2.51468e-10	0.000154709	-1.19996	-2.51468e-10
49033893	chr10:49033893:C:T	9.36496e-10	2.08828	-0.908515	9.55345e-05	-0.835524	-0.846494
49033970	chr10:49033970:A:T	8.78761e-10	2.12814	-1.01201	8.70306e-05	-0.813867	-0.961379
49034190	chr10:49034190:CCACCATCAT:C	1.88054e-10	0.771672	-1.19733	2.95137e-05	-1.65705	-1.1996
49034349	chr10:49034349:T:A	4.29225e-11	-1.90299	-2.51468e-10	9.15353e-05	-1.72478	-2.51468e-10
49034362	chr10:49034362:G:A	8.96741e-11	-1.1662	-2.51468e-10	0.000298109	-0.544045	-2.51468e-10
49034404	chr10:49034404:C:G	2.39757e-10	-2.30037e-10	-0.182757	0.000427215	-2.30037e-10	-0.184218
49034462	chr10:49034462:C:T	1.96175e-10	-2.30037e-10	-0.383379	0.000343024	-2.30037e-10	-0.403705
49034465	chr10:49034465:T:A	1.54683e-10	-2.30037e-10	-0.621006	0.000273319	-2.30037e-10	-0.630868
49035066	chr10:49035066:C:T	1.24196e-10	-2.30037e-10	-0.840521	0.000219805	-2.30037e-10	-0.848764
49035067	chr10:49035067:G:A	1.22017e-10	-2.30037e-10	-0.858222	0.000229908	-2.30037e-10	-0.803825
49035192	chr10:49035192:C:T	2.90016e-11	-1.09617	-1.19886	0.000330497	0.756865	-1.19777
49035254	chr10:49035254:T:A	1.77399e-10	-2.30037e-10	-0.483983	0.000339887	-2.30037e-10	-0.412892
49035291	chr10:49035291:A:C	6.77936e-11	-0.259839	-1.18608	2.69365e-05	-1.75706	-1.19097
49035346	chr10:49035346:G:T	6.30787e-10	1.89488	-1.1103	6.92719e-05	-0.927484	-1.07598
49035494	chr10:49035494:C:T	6.57739e-10	1.94379	-1.11737	7.04057e-05	-0.902924	-1.08431
49035915	chr10:49035915:G:T	7.64402e-11	-0.147208	-1.17867	2.81138e-05	-1.72039	-1.18486
49036103	chr10:49036103:A:G	6.84959e-06	11.2528	-1.1755	2.67419e-05	-1.82906	-1.12622
49036118	chr10:49036118:C:T	1.45447e-10	-2.30037e-10	-0.682575	0.000252237	-2.30037e-10	-0.711138
49036123	chr10:49036123:A:G	8.66636e-11	-2.30037e-10	-1.20035	0.000155442	-2.30037e-10	-1.19523
49036138	chr10:49036138:G:A	2.55242e-11	-1.39233	-1.03042	0.000168784	-0.0755537	-1.03733
49036228	chr10:49036228:C:T	1.2572e-10	-0.82833	-2.51468e-10	0.00010701	-1.56858	-2.51468e-10
49036326	chr10:49036326:G:A	1.30243e-10	-2.30037e-10	-0.792979	0.00022656	-2.30037e-10	-0.818494
49036779	chr10:49036779:G:C	1.4314e-10	-2.30037e-10	-0.69856	0.000248348	-2.30037e-10	-0.726673
49037437	chr10:49037437:A:G	6.42969e-10	-2.30037e-10	0.803713	0.00130524	-2.30037e-10	0.932639
49037512	chr10:49037512:T:C	3.4108e-05	12.5536	-0.870982	2.70338e-05	-1.88299	-1.06143
49038021	chr10:49038021:T:C	9.05732e-11	-2.30037e-10	-1.15623	0.000161057	-2.30037e-10	-1.15975
49038476	chr10:49038476:T:C	4.25595e-11	-1.91148	-2.51468e-10	8.2929e-05	-1.82352	-2.51468e-10
49038793	chr10:49038793:A:T	1.05533e-10	-2.30037e-10	-1.00336	0.00019183	-2.30037e-10	-0.984899
49038965	chr10:49038965:C:G	0.00291766	17.2439	-1.1122	2.43188e-05	-1.85427	-1.19599
49039206	chr10:49039206:G:A	4.48897e-10	1.64294	-1.19853	2.97328e-05	-1.66205	-1.1872
49040182	chr10:49040182:C:T	9.68894e-11	-2.30037e-10	-1.08881	0.000175519	-2.30037e-10	-1.07376
49040495	chr10:49040495:G:A	9.24375e-11	-2.30037e-10	-1.13585	0.000163497	-2.30037e-10	-1.14471
49040497	chr10:49040497:G:A	1.72433e-11	-1.89575	-0.919208	4.58839e-05	-1.4847	-0.930691
49040539	chr10:49040539:G:A	1.65313e-11	-1.90537	-0.951763	4.22497e-05	-1.53265	-0.965263
49040833	chr10:49040833:C:T	2.80014e-09	3.38898	-1.11394	2.55517e-05	-1.8477	-1.15311
49040879	chr10:49040879:G:A	0.00359432	16.9251	-0.584889	3.29274e-05	-1.89792	-0.849285
49040981	chr10:49040981:T:C	3.43154e-10	1.313	-1.13721	5.60098e-05	-1.06702	-1.14896
49041033	chr10:49041033:C:A	3.35355e-10	1.30285	-1.15005	5.50781e-05	-1.07228	-1.16048
49041191	chr10:49041191:G:T	1.03464e-10	-2.30037e-10	-1.02316	0.000186062	-2.30037e-10	-1.01542
49041464	chr10:49041464:T:C	2.6856e-09	3.32614	-1.09286	2.61371e-05	-1.84104	-1.13711
49041951	chr10:49041951:G:A	9.64235e-11	-2.30037e-10	-1.09363	0.000174619	-2.30037e-10	-1.0789
49042559	chr10:49042559:G:T	4.2551e-10	1.34336	-0.952456	6.53005e-05	-1.07683	-0.985676
49042855	chr10:49042855:G:A	1.0345e-10	-2.30037e-10	-1.02329	0.000186039	-2.30037e-10	-1.01555
49043620	chr10:49043620:A:G	1.95811e-10	-2.30037e-10	-0.385234	0.000350361	-2.30037e-10	-0.382542
49043851	chr10:49043851:C:T	4.09246e-05	11.8649	-2.51468e-10	0.0086342	2.82198	-2.51468e-10
49044018	chr10:49044018:G:A	9.02417e-10	-2.30037e-10	1.14269	0.0018534	-2.30037e-10	1.28327
49044213	chr10:49044213:C:T	0.0174961	17.6981	0.224727	6.30058e-05	-1.89688	-0.201397
49044407	chr10:49044407:GA:G	1.41607e-10	-2.30037e-10	-0.709328	0.000250063	-2.30037e-10	-0.719793
49044583	chr10:49044583:A:AAAG	0.000742187	15.9629	-1.20013	3.55581e-05	-1.51578	-1.15456
49044740	chr10:49044740:C:T	0.00084723	16.0756	-1.18045	3.8339e-05	-1.51611	-1.07893
49044813	chr10:49044813:G:A	1.12571e-10	0.257771	-1.19657	3.65083e-05	-1.45126	-1.19271
49044891	chr10:49044891:G:A	0.0216975	19.2493	-1.11125	2.43658e-05	-1.85118	-1.19714
49045142	chr10:49045142:C:T	2.91912e-08	5.75258	-1.13334	2.53597e-05	-1.8406	-1.16774
49045415	chr10:49045415:G:C	3.16245e-10	-2.30037e-10	0.0941342	0.000616113	-2.30037e-10	0.181924
49045623	chr10:49045623:C:T	2.25915e-10	-2.30037e-10	-0.242223	0.000401703	-2.30037e-10	-0.245793
49045666	chr10:49045666:C:T	1.28439e-10	0.384687	-1.19162	3.87721e-05	-1.39763	-1.18618
49045794	chr10:49045794:C:T	2.52672e-10	-0.13029	-2.51468e-10	0.000218544	-0.85452	-2.51468e-10
49046051	chr10:49046051:G:A	8.67344e-11	-2.30037e-10	-1.19953	0.000154609	-2.30037e-10	-1.20061
49046118	chr10:49046118:A:C	2.96788e-10	1.23126	-1.20063	5.40138e-05	-1.05604	-1.19623
49046221	chr10:49046221:C:T	2.69283e-08	5.66646	-1.12791	2.56902e-05	-1.83149	-1.16391
49046335	chr10:49046335:C:T	1.14826e-10	-2.30037e-10	-0.91897	0.000203986	-2.30037e-10	-0.923454
49046602	chr10:49046602:A:T	1.1481e-10	-2.30037e-10	-0.919101	0.00020396	-2.30037e-10	-0.923582
49046894	chr10:49046894:A:G	7.14214e-10	-2.30037e-10	0.908799	0.0014567	-2.30037e-10	1.04242
49047273	chr10:49047273:TA:T	1.59307e-10	-2.30037e-10	-0.591552	0.000279543	-2.30037e-10	-0.60835
49047523	chr10:49047523:T:G	0.023812	19.3502	-1.11914	2.44498e-05	-1.84633	-1.19856
49047878	chr10:49047878:T:C	1.33052e-10	-2.30037e-10	-0.771647	0.000251729	-2.30037e-10	-0.713153
49047920	chr10:49047920:T:C	8.7287e-11	-2.30037e-10	-1.19318	0.000156222	-2.30037e-10	-1.19023
49048025	chr10:49048025:G:A	1.14923e-10	-2.30037e-10	-0.918121	0.000204159	-2.30037e-10	-0.922609
49048067	chr10:49048067:T:C	2.23721e-10	-2.30037e-10	-0.251985	0.000396021	-2.30037e-10	-0.260038
49048189	chr10:49048189:T:C	1.79969e-11	-1.57262	-1.19956	2.4377e-05	-1.84932	-1.19854
49048209	chr10:49048209:A:G	9.17204e-11	-2.30037e-10	-1.14364	0.000163047	-2.30037e-10	-1.14747
49048833	chr10:49048833:T:G	1.213e-10	-2.30037e-10	-0.864118	0.000218184	-2.30037e-10	-0.856165
49049280	chr10:49049280:G:A	2.63931e-08	5.62062	-1.10215	2.63217e-05	-1.8261	-1.14501
49049418	chr10:49049418:G:A	1.15419e-10	-2.30037e-10	-0.913816	0.000205011	-2.30037e-10	-0.918443
49049685	chr10:49049685:C:T	2.88007e-08	5.76869	-1.16292	2.48346e-05	-1.84205	-1.18722
49050062	chr10:49050062:A:AG	3.04436e-10	1.06195	-1.00588	6.271e-05	-1.18199	-0.920991
49050690	chr10:49050690:C:T	4.02315e-08	6.12507	-1.18505	2.32157e-05	-1.89854	-1.19814
49050947	chr10:49050947:T:C	1.25904e-09	0.946935	0.528789	0.000326354	-1.12127	0.667751
49051955	chr10:49051955:T:TTG	2.33292e-10	0.870378	-1.08047	5.22852e-05	-1.27236	-1.01244
49052043	chr10:49052043:G:A	8.12399e-11	-1.26498	-2.51468e-10	9.15533e-05	-1.72458	-2.51468e-10
49052275	chr10:49052275:C:T	8.69871e-11	-2.30037e-10	-1.19662	0.000156435	-2.30037e-10	-1.18887
49052551	chr10:49052551:GA:G	8.69482e-11	-2.30037e-10	-1.19707	0.000156313	-2.30037e-10	-1.18964
49052693	chr10:49052693:C:T	1.79746e-10	-2.30037e-10	-0.47084	0.000318278	-2.30037e-10	-0.47858
49052831	chr10:49052831:G:A	4.87221e-08	6.04914	-0.917639	3.03903e-05	-1.83109	-0.996293
49053482	chr10:49053482:C:T	1.43121e-10	-2.30037e-10	-0.698697	0.000252521	-2.30037e-10	-0.710011
49053684	chr10:49053684:G:T	4.36146e-11	-1.88699	-2.51468e-10	0.000103679	-1.6002	-2.51468e-10
49053732	chr10:49053732:T:G	0.0464829	20.0558	-1.15582	2.55629e-05	-1.80042	-1.19995
49053835	chr10:49053835:C:T	0.0559402	20.245	-1.15985	2.59655e-05	-1.7854	-1.19934
49054099	chr10:49054099:T:C	4.94545e-08	6.03677	-0.890343	3.11461e-05	-1.82991	-0.972909
49054643	chr10:49054643:G:C	9.5811e-11	-2.30037e-10	-1.10001	0.000168054	-2.30037e-10	-1.11722
49054938	chr10:49054938:AG:A	4.96745e-08	6.04133	-0.890472	3.11426e-05	-1.82875	-0.974183
49055049	chr10:49055049:G:C	7.5763e-10	0.803394	0.164416	0.000206506	-1.19663	0.285451
49055156	chr10:49055156:A:G	0.00557418	17.9635	-1.1845	2.65568e-05	-1.81572	-1.1465
49055168	chr10:49055168:G:A	6.05492e-11	-1.55893	-2.51468e-10	7.74607e-05	-1.89173	-2.51468e-10
49055232	chr10:49055232:C:A	9.16842e-11	-2.30037e-10	-1.14403	0.000162984	-2.30037e-10	-1.14785
49055278	chr10:49055278:C:T	1.61704e-10	-2.30037e-10	-0.576617	0.00028369	-2.30037e-10	-0.593625
49055363	chr10:49055363:T:C	4.93706e-11	-1.76303	-2.51468e-10	7.75896e-05	-1.89007	-2.51468e-10
49055498	chr10:49055498:G:A	8.25814e-11	-0.407434	-0.841166	3.65982e-05	-1.86191	-0.779601
49055831	chr10:49055831:G:A	0.0421845	19.9477	-1.14473	2.53378e-05	-1.80855	-1.20066
49055871	chr10:49055871:A:G	1.00809e-10	-2.30037e-10	-1.04915	0.000177347	-2.30037e-10	-1.0634
49056159	chr10:49056159:C:G	0.0403798	19.9065	-1.14733	2.52483e-05	-1.81214	-1.20061
49056350	chr10:49056350:G:A	1.47402e-10	-2.30037e-10	-0.669224	0.000260219	-2.30037e-10	-0.67998
49056985	chr10:49056985:C:T	0.0405369	19.9122	-1.14914	2.52601e-05	-1.81174	-1.20054
49056986	chr10:49056986:G:A	2.54656e-10	0.917527	-1.04	5.62027e-05	-1.25026	-0.962281
49057545	chr10:49057545:G:T	1.42362e-10	-2.30037e-10	-0.704015	0.000245613	-2.30037e-10	-0.737748
49058244	chr10:49058244:G:A	5.35972e-08	6.12223	-0.895358	3.07917e-05	-1.83599	-0.978273
49058589	chr10:49058589:AG:A	1.44755e-10	-2.30037e-10	-0.687342	0.000255366	-2.30037e-10	-0.69881
49058885	chr10:49058885:G:T	0.0349742	19.7526	-1.13714	2.49853e-05	-1.82273	-1.20049
49058905	chr10:49058905:T:C	1.43698e-10	-2.30037e-10	-0.694669	0.000253519	-2.30037e-10	-0.706067
49058937	chr10:49058937:G:T	1.13085e-10	0.258202	-1.19245	3.65859e-05	-1.45466	-1.18719
49059010	chr10:49059010:C:T	1.51316e-10	-2.30037e-10	-0.643013	0.00026687	-2.30037e-10	-0.654743
49059448	chr10:49059448:A:G	5.39647e-08	6.17715	-0.943451	2.93992e-05	-1.8429	-1.01763
49059526	chr10:49059526:C:T	8.69967e-11	-2.30037e-10	-1.19651	0.000155502	-2.30037e-10	-1.19484
49059597	chr10:49059597:A:C	8.67485e-11	-2.30037e-10	-1.19937	0.0001546	-2.30037e-10	-1.20067
49059734	chr10:49059734:T:C	1.52701e-11	-1.89397	-1.04252	6.27183e-05	-1.07185	-1.03101
49059788	chr10:49059788:A:C	1.7332e-10	-2.30037e-10	-0.507244	0.000316322	-2.30037e-10	-0.484745
49060397	chr10:49060397:A:C	1.33594e-09	1.11213	0.42288	0.000315753	-1.04284	0.556293
49060554	chr10:49060554:T:A	2.99768e-10	1.17064	-1.13002	5.63112e-05	-1.13374	-1.07687
49060572	chr10:49060572:G:A	2.82693e-10	1.12606	-1.14408	5.40423e-05	-1.15593	-1.09581
49060718	chr10:49060718:T:C	1.33368e-08	5.02988	-1.19399	2.27791e-05	-1.91504	-1.20062
49060878	chr10:49060878:A:G	4.34027e-11	-1.89186	-2.51468e-10	0.000102162	-1.61494	-2.51468e-10
49060893	chr10:49060893:T:G	1.60995e-09	1.16706	0.554513	0.000373096	-1.01201	0.692337
49061238	chr10:49061238:G:A	1.51646e-10	-2.30037e-10	-0.640837	0.000265148	-2.30037e-10	-0.661217
49061442	chr10:49061442:T:G	0.0153597	18.8028	-1.01015	2.47283e-05	-1.87619	-1.15736
49061556	chr10:49061556:T:G	1.50836e-10	-2.30037e-10	-0.646193	0.000266164	-2.30037e-10	-0.657394
49061639	chr10:49061639:G:A	2.47343e-08	5.33472	-0.881153	3.44038e-05	-1.73687	-0.966471
49061668	chr10:49061668:A:C	2.41592e-08	5.31865	-0.88861	3.42937e-05	-1.73435	-0.972193
49062312	chr10:49062312:ATT:A	2.44547e-08	5.30398	-0.861784	3.51589e-05	-1.73189	-0.949738
49062332	chr10:49062332:T:A	2.41163e-08	5.29101	-0.86275	3.52055e-05	-1.72973	-0.950574
49062418	chr10:49062418:T:C	2.354e-08	5.27446	-0.870384	3.50628e-05	-1.72724	-0.957129
49062965	chr10:49062965:T:C	9.90042e-10	1.23536	-2.51468e-10	0.00666024	2.56241	-2.51468e-10
49063190	chr10:49063190:T:A	1.49313e-08	5.14631	-1.19748	2.27355e-05	-1.91722	-1.20035
49063594	chr10:49063594:A:C	1.01019e-10	-2.30037e-10	-1.04708	0.000182159	-2.30037e-10	-1.03663
49063627	chr10:49063627:G:C	9.18859e-11	-2.30037e-10	-1.14184	0.000163333	-2.30037e-10	-1.14571
49063755	chr10:49063755:G:A	2.68807e-10	1.06324	-1.13163	5.32315e-05	-1.1879	-1.07896
49064427	chr10:49064427:T:C	2.55802e-10	1.03146	-1.14944	5.11706e-05	-1.20358	-1.10276
49066196	chr10:49066196:A:G	1.47875e-08	5.131	-1.19184	2.2749e-05	-1.9167	-1.20029
49066553	chr10:49066553:T:C	9.08099e-11	-2.30037e-10	-1.15362	0.00016643	-2.30037e-10	-1.12693
49066628	chr10:49066628:T:A	1.70452e-10	-2.30037e-10	-0.52393	0.000323293	-2.30037e-10	-0.462947
49067014	chr10:49067014:A:G	1.85242e-08	5.03905	-0.874607	3.6391e-05	-1.68693	-0.960257
49067317	chr10:49067317:T:C	2.7345e-10	-2.30037e-10	-0.0512662	0.000487379	-2.30037e-10	-0.0524635
49067487	chr10:49067487:T:C	0.0129255	18.651	-1.03096	2.44358e-05	-1.88152	-1.16393
49067889	chr10:49067889:T:C	4.31125e-11	-1.89857	-2.51468e-10	7.5848e-05	-1.91277	-2.51468e-10
49068066	chr10:49068066:A:G	1.54906e-10	-2.30037e-10	-0.619564	0.000273463	-2.30037e-10	-0.630341
49068252	chr10:49068252:A:G	1.92788e-08	5.3696	-1.16522	2.60258e-05	-1.79389	-1.18853
49068690	chr10:49068690:G:A	1.37952e-11	-1.8686	-1.16946	3.80353e-05	-1.43801	-1.16499
49069213	chr10:49069213:G:A	9.16727e-11	-2.30037e-10	-1.14416	0.000163955	-2.30037e-10	-1.14191
49069276	chr10:49069276:C:T	1.11385e-10	-2.30037e-10	-0.949393	0.000201975	-2.30037e-10	-0.933362
49069530	chr10:49069530:G:T	0.0245397	19.2245	-0.96334	2.58361e-05	-1.85589	-1.13385
49069540	chr10:49069540:C:T	0.0250227	19.244	-0.96334	2.58636e-05	-1.85482	-1.13385
49069653	chr10:49069653:G:C	2.6309e-08	5.40239	-0.887107	3.39068e-05	-1.74651	-0.971379
49069684	chr10:49069684:A:G	1.23473e-10	-2.30037e-10	-0.846365	0.000217672	-2.30037e-10	-0.858518
49070346	chr10:49070346:G:A	8.71345e-11	-2.30037e-10	-1.19493	0.000155798	-2.30037e-10	-1.19295
49070489	chr10:49070489:T:C	8.66429e-11	-2.30037e-10	-1.20059	0.00015479	-2.30037e-10	-1.19943
49071882	chr10:49071882:A:T	4.24422e-11	-1.91424	-2.51468e-10	7.67198e-05	-1.90135	-2.51468e-10
49071994	chr10:49071994:C:T	9.3879e-11	-2.30037e-10	-1.12038	0.000164161	-2.30037e-10	-1.14066
49072747	chr10:49072747:C:T	0.0225685	19.2079	-1.03045	2.49663e-05	-1.85712	-1.16686
49072882	chr10:49072882:C:A	2.99773e-08	5.60864	-0.962826	3.07731e-05	-1.77768	-1.03718
49072883	chr10:49072883:A:G	3.05463e-08	5.62766	-0.963042	3.06865e-05	-1.78032	-1.03736
49073044	chr10:49073044:G:A	3.35037e-08	5.7302	-0.973167	3.00347e-05	-1.79341	-1.04575
49073311	chr10:49073311:C:T	2.21922e-10	0.904685	-1.16474	4.69017e-05	-1.26735	-1.1261
49073455	chr10:49073455:C:T	1.35709e-10	-2.30037e-10	-0.751874	0.000241007	-2.30037e-10	-0.756681
49073602	chr10:49073602:C:G	8.73921e-11	-2.30037e-10	-1.19198	0.000155298	-2.30037e-10	-1.19616
49073835	chr10:49073835:A:G	3.27193e-08	5.70311	-0.969779	3.02315e-05	-1.78967	-1.04295
49073846	chr10:49073846:C:T	5.25303e-11	-1.70099	-2.51468e-10	7.68665e-05	-1.89944	-2.51468e-10
49073900	chr10:49073900:C:T	1.69289e-10	-2.30037e-10	-0.530779	0.000298784	-2.30037e-10	-0.541786
49073946	chr10:49073946:T:C	7.69009e-11	-1.31987	-2.51468e-10	0.000101554	-1.62091	-2.51468e-10
49074184	chr10:49074184:A:G	0.0243517	19.289	-1.0355	2.5017e-05	-1.85286	-1.16909
49074727	chr10:49074727:T:G	1.59612e-11	-1.91666	-0.97556	7.2336e-05	-0.998782	-0.961402
49075109	chr10:49075109:A:G	5.67991e-07	8.40144	-0.813964	3.10557e-05	-1.89429	-0.911433
49075199	chr10:49075199:T:C	3.19191e-08	5.68975	-0.981179	3.00027e-05	-1.78785	-1.05236
49075862	chr10:49075862:A:G	3.50209e-08	5.75799	-0.95667	3.03492e-05	-1.79667	-1.03206
49076109	chr10:49076109:C:T	2.09959e-10	0.817902	-1.13338	4.70697e-05	-1.30546	-1.08442
49076600	chr10:49076600:A:C	3.1736e-08	5.54546	-0.842636	3.45184e-05	-1.77207	-0.927946
49077001	chr10:49077001:C:T	0.0186367	19.0557	-1.06968	2.44211e-05	-1.86339	-1.18267
49077039	chr10:49077039:A:C	1.98901e-09	0.876503	1.05651	0.000540723	-1.16098	1.21238
49077712	chr10:49077712:G:GA	4.29788e-11	-1.90168	-2.51468e-10	9.87888e-05	-1.64852	-2.51468e-10
49077861	chr10:49077861:A:G	1.11627e-07	5.57595	0.384589	9.47557e-05	-1.73368	0.0434757
49078575	chr10:49078575:T:C	1.11847e-07	5.69471	0.267793	8.34706e-05	-1.75027	-0.0667389
49079109	chr10:49079109:G:A	1.50221e-10	-0.650275	-2.51468e-10	0.000711635	0.326059	-2.51468e-10
49079527	chr10:49079527:A:G	0.0358386	19.8084	-1.16854	2.51766e-05	-1.8169	-1.19869
49079753	chr10:49079753:G:A	1.99419e-08	5.42224	-1.18404	2.48996e-05	-1.82902	-1.19764
49079822	chr10:49079822:C:T	1.27046e-07	5.77403	0.31589	8.59002e-05	-1.76148	-0.0268394
49079845	chr10:49079845:AACT:A	2.22163e-10	-2.30037e-10	-0.258975	0.000391325	-2.30037e-10	-0.271968
49080358	chr10:49080358:C:T	8.77728e-11	-2.30037e-10	-1.18763	0.000155968	-2.30037e-10	-1.19186
49080886	chr10:49080886:G:T	1.00798e-07	5.57469	0.283796	8.62452e-05	-1.73203	-0.0522785
49081083	chr10:49081083:A:G	2.23508e-10	-2.30037e-10	-0.252939	0.000385185	-2.30037e-10	-0.287781
49081583	chr10:49081583:C:G	1.10045e-07	5.67067	0.275589	8.43888e-05	-1.74649	-0.0595824
49081940	chr10:49081940:C:T	1.2582e-07	5.74328	0.336943	8.81357e-05	-1.75703	-0.00559327
49082400	chr10:49082400:A:T	1.16967e-10	-2.30037e-10	-0.90049	0.00020627	-2.30037e-10	-0.91232
49082437	chr10:49082437:A:G	1.22293e-07	5.78514	0.266645	8.23478e-05	-1.76307	-0.067481
49082451	chr10:49082451:G:A	1.24214e-07	5.77319	0.294192	8.45207e-05	-1.76135	-0.0431637
49082473	chr10:49082473:T:G	1.18207e-07	5.73424	0.283572	8.41917e-05	-1.75584	-0.0525705
49082497	chr10:49082497:T:C	9.91987e-11	-2.30037e-10	-1.06526	0.000179457	-2.30037e-10	-1.05157
49082603	chr10:49082603:A:T	1.25906e-07	5.76789	0.313016	8.59974e-05	-1.76051	-0.0266777
49082631	chr10:49082631:T:C	1.13692e-07	5.72599	0.252879	8.20488e-05	-1.7546	-0.0795951
49083806	chr10:49083806:G:A	8.99434e-11	-2.30037e-10	-1.1632	0.000161639	-2.30037e-10	-1.15614
49084401	chr10:49084401:C:T	8.15196e-11	-1.91842	0.656883	0.000148578	-1.84494	0.60455
49085014	chr10:49085014:A:C	1.14885e-07	5.71467	0.27463	8.37843e-05	-1.75275	-0.0605117
49085213	chr10:49085213:C:T	1.75339e-08	5.28822	-1.17871	2.5349e-05	-1.81362	-1.19514
49085269	chr10:49085269:C:T	9.07919e-11	-2.30037e-10	-1.15381	0.00016145	-2.30037e-10	-1.15731
49085411	chr10:49085411:A:G	1.99907e-08	5.43987	-1.19923	2.30789e-05	-1.91342	-1.18917
49085522	chr10:49085522:G:A	2.32742e-09	1.16093	0.929204	0.000547035	-1.02514	1.08814
49086217	chr10:49086217:C:T	9.05276e-11	-2.30037e-10	-1.15673	0.00016278	-2.30037e-10	-1.14911
49086218	chr10:49086218:A:G	1.62371e-08	5.22028	-1.18762	2.64262e-05	-1.7665	-1.20065
49086387	chr10:49086387:C:T	2.30294e-10	-2.30037e-10	-0.223028	0.000396593	-2.30037e-10	-0.258596
49086625	chr10:49086625:G:A	2.10279e-08	4.31271	-0.0214945	0.000155907	-1.14879	-0.0434514
49086630	chr10:49086630:C:T	8.66517e-11	-2.30037e-10	-1.20049	0.000154791	-2.30037e-10	-1.19943
49086860	chr10:49086860:T:C	8.69711e-11	-2.30037e-10	-1.19681	0.000156679	-2.30037e-10	-1.18731
49086966	chr10:49086966:A:C	1.7143e-08	5.28461	-1.19765	2.30916e-05	-1.91673	-1.1853
49087009	chr10:49087009:C:T	7.38116e-11	-1.91683	0.555962	0.000136708	-1.82893	0.505277
49087347	chr10:49087347:C:T	2.15708e-10	-2.30037e-10	-0.28846	0.000380034	-2.30037e-10	-0.301245
49087894	chr10:49087894:TTA:T	8.72821e-11	-2.30037e-10	-1.19324	0.000157689	-2.30037e-10	-1.18088
49088481	chr10:49088481:A:G	1.02436e-10	-2.30037e-10	-1.03315	0.00018711	-2.30037e-10	-1.00981
49088577	chr10:49088577:G:T	3.8932e-08	6.10263	-1.19544	2.42529e-05	-1.87598	-1.17699
49088723	chr10:49088723:A:T	3.05853e-10	-2.30037e-10	0.0607189	0.000542528	-2.30037e-10	0.0547341
49089104	chr10:49089104:T:C	1.11028e-10	-2.30037e-10	-0.952603	0.000219791	-2.30037e-10	-0.848829
49089265	chr10:49089265:C:G	2.08683e-09	1.12299	0.858031	0.00049805	-1.04571	1.0149
49089427	chr10:49089427:C:T	1.4666e-11	-1.82725	-1.14961	4.67769e-05	-1.23854	-1.15758
49089520	chr10:49089520:C:A	2.27725e-09	1.22874	0.839604	0.000517126	-0.988973	0.995754
49090014	chr10:49090014:G:A	0.0473517	20.1187	-1.20018	2.73691e-05	-1.79667	-1.13542
49090146	chr10:49090146:G:T	0.0459357	20.0888	-1.20063	2.70948e-05	-1.79885	-1.14331
49090429	chr10:49090429:C:T	9.97236e-11	-1.05998	-2.51468e-10	0.000107506	-1.56396	-2.51468e-10
49090476	chr10:49090476:A:G	1.44299e-10	-0.14386	-0.546637	5.43153e-05	-1.8379	-0.408805
49090494	chr10:49090494:G:A	2.12237e-09	1.16553	0.832369	0.000496013	-1.02316	0.988255
49090524	chr10:49090524:T:C	9.47163e-11	-2.30037e-10	-1.1115	0.000169815	-2.30037e-10	-1.10679
49090690	chr10:49090690:C:T	1.93185e-09	1.09131	0.812538	0.000466985	-1.06291	0.967703
49090884	chr10:49090884:C:T	4.7701e-11	-1.79743	-2.51468e-10	7.59292e-05	-1.9117	-2.51468e-10
49090907	chr10:49090907:G:A	4.9066e-11	-1.76922	-2.51468e-10	7.70988e-05	-1.89642	-2.51468e-10
49091588	chr10:49091588:A:G	1.29192e-11	-1.903	-1.20066	3.76248e-05	-1.41593	-1.19791
49091913	chr10:49091913:G:A	2.28003e-09	1.23026	0.839294	0.000517479	-0.988011	0.995473
49091975	chr10:49091975:G:A	1.29633e-11	-1.89962	-1.20064	3.83088e-05	-1.39758	-1.19824
49092134	chr10:49092134:C:A	1.44195e-10	-0.127591	-0.563624	5.34713e-05	-1.83408	-0.428282
49092201	chr10:49092201:C:T	1.85075e-08	5.20336	-1.03981	2.56038e-05	-1.91722	-1.08154
49092348	chr10:49092348:C:T	1.38372e-10	-0.137184	-0.595257	5.15312e-05	-1.83624	-0.463081
49092968	chr10:49092968:A:T	8.66848e-11	-2.30037e-10	-1.20011	0.000154668	-2.30037e-10	-1.20023
49093032	chr10:49093032:T:C	1.28777e-11	-1.90664	-1.20025	3.68261e-05	-1.43592	-1.19938
49093330	chr10:49093330:G:T	1.28603e-11	-1.90763	-1.20062	3.65739e-05	-1.44373	-1.19844
49093620	chr10:49093620:T:C	1.28614e-11	-1.90961	-1.19854	3.60147e-05	-1.45698	-1.2006
49093847	chr10:49093847:A:G	0.0524744	20.1014	-1.08015	3.49982e-05	-1.78352	-0.902687
49093982	chr10:49093982:C:T	2.0541e-09	1.11538	0.849834	0.00049286	-1.04744	1.00616
49093989	chr10:49093989:C:T	8.66486e-11	-2.30037e-10	-1.20052	0.000154602	-2.30037e-10	-1.20065
49094135	chr10:49094135:G:A	9.12603e-11	-2.30037e-10	-1.14867	0.000163903	-2.30037e-10	-1.14223
49094223	chr10:49094223:G:A	5.21203e-10	0.593756	-2.51468e-10	0.000505892	-0.0151822	-2.51468e-10
49094850	chr10:49094850:A:G	1.60639e-08	5.07777	-1.05583	2.52386e-05	-1.91844	-1.0947
49094911	chr10:49094911:C:G	1.2943e-11	-1.90195	-1.19988	3.77724e-05	-1.40996	-1.19997
49095129	chr10:49095129:C:G	8.26822e-10	-0.186878	1.24208	0.000403711	-1.65212	1.41132
49095321	chr10:49095321:C:G	8.75185e-11	-2.30037e-10	-1.19053	0.00015678	-2.30037e-10	-1.18666
49095410	chr10:49095410:C:T	1.3143e-11	-1.88652	-1.19998	3.91598e-05	-1.37397	-1.19989
49095421	chr10:49095421:G:A	6.37754e-10	-0.281291	1.07686	0.000328061	-1.68946	1.24116
49095491	chr10:49095491:C:T	0.000380966	14.671	-0.575122	5.09522e-05	-1.89757	-0.41305
49095532	chr10:49095532:G:A	2.87769e-10	-2.30037e-10	-0.000227406	0.000513918	-2.30037e-10	0.000557217
49095588	chr10:49095588:C:T	8.71865e-11	-2.30037e-10	-1.19433	0.000156069	-2.30037e-10	-1.19121
49096334	chr10:49096334:G:A	4.70639e-11	-1.91739	0.10651	0.000105541	-1.73736	0.154953
49096494	chr10:49096494:A:C	1.02732e-10	-2.30037e-10	-1.03027	0.000183434	-2.30037e-10	-1.02965
49096921	chr10:49096921:A:G	1.4215e-11	-1.84353	-1.16456	5.23788e-05	-1.11992	-1.16309
49096953	chr10:49096953:A:G	7.84474e-08	6.49689	-0.889087	3.64426e-05	-1.70443	-0.941335
49096971	chr10:49096971:A:G	2.4008e-11	-1.50739	-0.976605	3.4922e-05	-1.73367	-0.954723
49097451	chr10:49097451:A:T	4.22596e-11	-1.91855	-2.51468e-10	8.01077e-05	-1.85813	-2.51468e-10
49097635	chr10:49097635:G:A	2.04726e-10	-2.30037e-10	-0.340711	0.000362184	-2.30037e-10	-0.349353
49097744	chr10:49097744:A:G	1.61725e-10	-2.30037e-10	-0.576489	0.000294915	-2.30037e-10	-0.554819
49097977	chr10:49097977:C:T	0.00325766	17.4425	-1.20065	2.46826e-05	-1.84217	-1.19324
49098084	chr10:49098084:C:G	1.70226e-11	-1.71367	-1.11417	7.83049e-05	-0.768768	-1.11213
49098085	chr10:49098085:T:G	1.70142e-11	-1.71417	-1.11417	7.82216e-05	-0.769832	-1.11213
49098152	chr10:49098152:G:A	1.07341e-10	-2.30037e-10	-0.986376	0.000193111	-2.30037e-10	-0.978241
49098341	chr10:49098341:C:T	0.0111468	18.0272	-0.555168	3.78563e-05	-1.84887	-0.758835
49098603	chr10:49098603:G:A	9.75496e-11	-2.30037e-10	-1.08202	0.000186622	-2.30037e-10	-1.01242
49098691	chr10:49098691:A:T	8.6109e-11	-1.20677	-2.51468e-10	0.000103929	-1.59779	-2.51468e-10
49098703	chr10:49098703:T:C	1.40417e-10	-2.30037e-10	-0.717765	0.000247927	-2.30037e-10	-0.728372
49098778	chr10:49098778:C:T	9.05838e-11	-2.30037e-10	-1.15611	0.000162809	-2.30037e-10	-1.14893
49099072	chr10:49099072:C:G	1.2929e-11	-1.90627	-1.19664	4.3414e-05	-1.27018	-1.20055
49099202	chr10:49099202:A:C	0.0172779	19.0937	-1.18342	2.4686e-05	-1.83877	-1.19649
49099241	chr10:49099241:C:T	0.00917562	17.8057	-0.528227	3.82556e-05	-1.86075	-0.736463
49099264	chr10:49099264:C:T	1.05398e-10	-2.30037e-10	-1.00464	0.000189469	-2.30037e-10	-0.997278
49099416	chr10:49099416:C:T	2.80683e-11	-1.38628	-0.941462	3.36216e-05	-1.81037	-0.915964
49099431	chr10:49099431:A:G	5.53097e-11	-1.14879	-0.500641	5.60289e-05	-1.85921	-0.356424
49099898	chr10:49099898:C:T	4.42786e-11	-1.87188	-2.51468e-10	9.11585e-05	-1.72891	-2.51468e-10
49099971	chr10:49099971:A:G	1.75627e-11	-1.69051	-1.1061	8.32969e-05	-0.715083	-1.10401
49100072	chr10:49100072:AAGAGATATTATC:A	9.26282e-11	-2.30037e-10	-1.13379	0.00016192	-2.30037e-10	-1.1544
49100142	chr10:49100142:C:T	2.85648e-11	-1.35426	-0.955948	3.26692e-05	-1.82391	-0.931165
49100446	chr10:49100446:C:T	1.70966e-11	-1.71522	-1.10828	7.85473e-05	-0.77161	-1.10619
49100475	chr10:49100475:G:A	1.75343e-09	0.229099	1.57784	0.000690746	-1.45879	1.75506
49101183	chr10:49101183:C:A	3.03143e-11	-1.91615	-0.334617	6.77473e-05	-1.72494	-0.300785
49101285	chr10:49101285:T:C	2.6866e-11	-1.42088	-0.950642	3.38999e-05	-1.79264	-0.925453
49101653	chr10:49101653:A:C	5.16089e-11	-1.71869	-2.51468e-10	7.64863e-05	-1.90439	-2.51468e-10
49101673	chr10:49101673:T:G	4.4887e-11	-1.85824	-2.51468e-10	7.54103e-05	-1.91856	-2.51468e-10
49101804	chr10:49101804:A:G	0.0241494	19.4229	-1.17776	2.51737e-05	-1.81703	-1.19868
49101860	chr10:49101860:T:C	1.44737e-09	0.392077	1.22304	0.000518211	-1.38257	1.39144
49101930	chr10:49101930:T:A	9.20853e-11	-2.30037e-10	-1.13967	0.00016113	-2.30037e-10	-1.1593
49102175	chr10:49102175:AG:A	1.71969e-11	-1.72741	-1.09025	7.77286e-05	-0.800477	-1.08781
49102206	chr10:49102206:T:C	4.02632e-08	5.93188	-0.991069	3.13432e-05	-1.78236	-1.01415
49102996	chr10:49102996:G:A	9.092e-11	-2.30037e-10	-1.1524	0.000161666	-2.30037e-10	-1.15597
49103091	chr10:49103091:T:G	1.13936e-10	-2.30037e-10	-0.926747	0.000203432	-2.30037e-10	-0.926176
49103296	chr10:49103296:A:G	2.3663e-09	-0.339068	2.44577	0.00123253	-1.79384	2.66916
49103358	chr10:49103358:G:T	1.08055e-10	-0.979743	-2.51468e-10	0.00011403	-1.50505	-2.51468e-10
49104203	chr10:49104203:A:G	2.3076e-10	-2.30037e-10	-0.221004	0.000431702	-2.30037e-10	-0.17377
49104277	chr10:49104277:A:T	1.11113e-07	6.73442	-0.778498	3.95699e-05	-1.71764	-0.845798
49104307	chr10:49104307:C:T	4.95443e-11	-1.75952	-2.51468e-10	7.79644e-05	-1.88525	-2.51468e-10
49104464	chr10:49104464:A:G	1.0541e-10	-2.30037e-10	-1.00453	0.000189492	-2.30037e-10	-0.997158
49104522	chr10:49104522:T:A	2.29014e-09	-0.34732	2.4213	0.00119861	-1.79641	2.64382
49104531	chr10:49104531:G:A	1.50055e-11	-1.9151	-1.03887	3.67009e-05	-1.58886	-1.04984
49104685	chr10:49104685:G:A	9.28507e-11	-2.30037e-10	-1.13139	0.000162241	-2.30037e-10	-1.15242
49104804	chr10:49104804:TAGAG:T	2.32161e-11	-1.63515	-0.882387	8.31633e-05	-0.948256	-0.872443
49104962	chr10:49104962:CAG:C	1.43147e-09	0.847329	0.756741	0.000389907	-1.18408	0.908479
49105067	chr10:49105067:G:A	4.36883e-11	-1.91382	0.0285185	0.000100959	-1.70428	0.0774879
49105576	chr10:49105576:G:A	1.20764e-07	6.79347	-0.754261	4.08275e-05	-1.70859	-0.823557
49105699	chr10:49105699:G:A	1.54872e-09	0.410984	1.27181	0.000548892	-1.37318	1.43957
49105807	chr10:49105807:A:C	3.45484e-10	-2.30037e-10	0.182562	0.000612212	-2.30037e-10	0.175574
49106742	chr10:49106742:C:G	9.92275e-11	-2.30037e-10	-1.06497	0.000190618	-2.30037e-10	-0.991234
49107035	chr10:49107035:C:G	2.50062e-11	-1.35905	-1.08421	2.68375e-05	-1.88086	-1.07084
49107050	chr10:49107050:T:C	0.00439454	17.0049	-0.463654	3.95639e-05	-1.89184	-0.671753
49107301	chr10:49107301:G:A	0.0031715	16.7039	-0.488782	3.79364e-05	-1.90203	-0.703568
49107358	chr10:49107358:G:A	9.52493e-11	-2.30037e-10	-1.10589	0.000170906	-2.30037e-10	-1.10039
49107772	chr10:49107772:G:A	1.60815e-10	-2.30037e-10	-0.582133	0.000282738	-2.30037e-10	-0.596984
49107848	chr10:49107848:A:G	7.73678e-08	6.33144	-0.737501	3.98964e-05	-1.74713	-0.808089
49108541	chr10:49108541:C:T	4.55603e-11	-0.647191	-1.19616	4.32701e-05	-1.27581	-1.19823
49109348	chr10:49109348:G:A	1.10132e-10	-2.30037e-10	-0.960702	0.000192965	-2.30037e-10	-0.978999
49109474	chr10:49109474:A:ATG	1.53347e-07	7.43566	-1.15759	3.27544e-05	-1.57104	-1.18143
49109488	chr10:49109488:A:AT	1.30083e-07	7.20477	-1.09123	2.74171e-05	-1.79982	-1.13052
49109606	chr10:49109606:A:G	1.52018e-07	7.4229	-1.15353	3.27695e-05	-1.57331	-1.17869
49109618	chr10:49109618:C:G	9.40918e-11	-2.30037e-10	-1.11811	0.000167174	-2.30037e-10	-1.12247
49109733	chr10:49109733:C:T	1.30998e-07	6.87558	-0.755027	4.46104e-05	-1.61882	-0.824722
49109810	chr10:49109810:C:T	9.62207e-11	-2.30037e-10	-1.09574	0.000169808	-2.30037e-10	-1.10684
49110064	chr10:49110064:C:G	4.68884e-08	5.96796	-0.874822	3.73866e-05	-1.71634	-0.903852
49110096	chr10:49110096:C:T	2.12778e-07	7.7552	-1.14957	3.03874e-05	-1.7186	-1.10888
49110455	chr10:49110455:AT:A	1.06886e-10	-2.30037e-10	-0.990625	0.000198715	-2.30037e-10	-0.949632
49110673	chr10:49110673:G:T	2.50614e-10	-2.30037e-10	-0.138469	0.000439291	-2.30037e-10	-0.156343
49111278	chr10:49111278:C:T	5.31494e-11	-1.68928	-2.51468e-10	7.70328e-05	-1.89727	-2.51468e-10
49111342	chr10:49111342:G:A	2.6187e-07	7.12868	-0.31546	7.00176e-05	-1.57151	-0.421249
49111583	chr10:49111583:G:A	3.49245e-10	-0.462268	0.655659	0.000194292	-1.7792	0.807058
49111831	chr10:49111831:C:T	4.58934e-11	-1.91254	0.0764747	9.54466e-05	-1.80409	0.121146
49111883	chr10:49111883:C:T	9.35103e-11	-2.30037e-10	-1.12431	0.000163523	-2.30037e-10	-1.14455
49111919	chr10:49111919:GTGAGCT:G	1.06752e-10	-2.30037e-10	-0.991878	0.000189383	-2.30037e-10	-0.997734
49111920	chr10:49111920:T:G	1.51189e-11	-1.84498	-1.10145	4.62942e-05	-1.29602	-1.11047
49111995	chr10:49111995:G:A	8.93137e-11	-2.30037e-10	-1.17023	0.000165648	-2.30037e-10	-1.13164
49112236	chr10:49112236:C:T	1.11072e-10	-2.30037e-10	-0.952207	0.000203998	-2.30037e-10	-0.923395
49112466	chr10:49112466:T:C	1.41616e-07	7.03086	-0.832367	3.04048e-05	-1.91401	-0.912891
49112678	chr10:49112678:T:G	2.18242e-07	7.30141	-0.670439	5.24436e-05	-1.53496	-0.746805
49112842	chr10:49112842:T:C	1.11327e-10	-2.30037e-10	-0.94991	0.000204473	-2.30037e-10	-0.921071
49112847	chr10:49112847:C:A	9.2848e-11	-2.30037e-10	-1.13142	0.000164326	-2.30037e-10	-1.13965
49113422	chr10:49113422:G:A	0.019833	18.5601	-0.511843	3.21978e-05	-1.86547	-0.904138
49113787	chr10:49113787:A:G	5.92337e-11	-0.838665	-0.742228	3.89746e-05	-1.87408	-0.704513
49113873	chr10:49113873:C:T	1.87557e-07	7.11935	-0.639894	5.21193e-05	-1.56941	-0.718562
49113949	chr10:49113949:G:A	1.61238e-07	7.4356	-1.10735	2.39037e-05	-1.91861	-1.14886
49114238	chr10:49114238:A:G	2.33499e-07	7.34201	-0.643462	5.44058e-05	-1.52319	-0.721848
49114413	chr10:49114413:G:T	1.37294e-10	-2.30037e-10	-0.74026	0.000255593	-2.30037e-10	-0.69792
49114434	chr10:49114434:A:T	2.43193e-07	7.45573	-0.716504	5.21707e-05	-1.49776	-0.789229
49114639	chr10:49114639:G:A	8.92457e-11	-2.30037e-10	-1.17099	0.000165352	-2.30037e-10	-1.13343
49114657	chr10:49114657:G:A	2.49653e-07	7.89553	-1.13009	3.68338e-05	-1.47311	-1.16198
49114888	chr10:49114888:C:T	1.05144e-10	-2.30037e-10	-1.00706	0.000187707	-2.30037e-10	-1.00663
49115303	chr10:49115303:G:A	3.74313e-11	-1.91191	-0.127967	8.62196e-05	-1.69701	-0.087594
49115329	chr10:49115329:G:A	1.64073e-10	-2.30037e-10	-0.562074	0.000298445	-2.30037e-10	-0.542921
49115393	chr10:49115393:C:G	9.83594e-11	-2.30037e-10	-1.07376	0.000176752	-2.30037e-10	-1.06676
49115754	chr10:49115754:G:A	1.03739e-10	-2.30037e-10	-1.0205	0.000183083	-2.30037e-10	-1.03157
49115812	chr10:49115812:A:T	1.12084e-10	-2.30037e-10	-0.943138	0.000206428	-2.30037e-10	-0.911554
49116226	chr10:49116226:T:A	2.20921e-10	-0.415782	0.151204	0.000116121	-1.7687	0.28182
49116629	chr10:49116629:C:T	1.12082e-10	-2.30037e-10	-0.943157	0.000201762	-2.30037e-10	-0.934417
49116640	chr10:49116640:G:T	3.83047e-07	7.38003	-0.186504	7.88306e-05	-1.55774	-0.31646
49116870	chr10:49116870:A:G	2.54373e-07	7.26953	-0.485357	5.56917e-05	-1.62474	-0.596932
49116989	chr10:49116989:G:A	1.9277e-11	-1.91042	-0.793051	4.35941e-05	-1.70683	-0.759756
49117010	chr10:49117010:C:G	2.44571e-07	7.25711	-0.512237	5.41992e-05	-1.62721	-0.621632
49117101	chr10:49117101:A:C	1.12094e-10	-2.30037e-10	-0.943045	0.000201785	-2.30037e-10	-0.934305
49117274	chr10:49117274:T:C	3.01531e-10	0.0464894	-2.51468e-10	0.000242609	-0.750054	-2.51468e-10
49117485	chr10:49117485:T:C	8.89062e-11	-2.30037e-10	-1.1748	0.000157901	-2.30037e-10	-1.17954
49117527	chr10:49117527:C:T	4.28113e-07	7.46985	-0.165089	8.18932e-05	-1.5396	-0.296486
49117615	chr10:49117615:G:A	5.82824e-07	6.98724	0.62602	0.000165156	-1.61911	0.484488
49118079	chr10:49118079:G:A	3.97435e-07	7.4561	-0.225697	7.71668e-05	-1.54236	-0.353177
49119055	chr10:49119055:T:C	2.68738e-07	7.37442	-0.53531	5.4197e-05	-1.60603	-0.642855
49119167	chr10:49119167:T:A	1.02673e-10	-2.30037e-10	-1.03084	0.000184679	-2.30037e-10	-1.02289
49119526	chr10:49119526:TC:T	1.13063e-10	-2.30037e-10	-0.934441	0.000203563	-2.30037e-10	-0.925529
49119587	chr10:49119587:A:G	1.18045e-10	-2.30037e-10	-0.891319	0.000218073	-2.30037e-10	-0.856674
49119803	chr10:49119803:A:G	4.57183e-11	-1.91545	0.0755649	0.000105072	-1.7343	0.147437
49120449	chr10:49120449:A:G	1.1767e-10	-2.30037e-10	-0.894498	0.00021736	-2.30037e-10	-0.859953
49120494	chr10:49120494:G:A	4.70806e-07	6.85595	0.543864	0.000149093	-1.64254	0.405603
49120587	chr10:49120587:C:G	1.56019e-10	-2.30037e-10	-0.612409	0.000273826	-2.30037e-10	-0.629011
49120590	chr10:49120590:A:G	6.08316e-07	7.0677	0.588363	0.00016163	-1.60431	0.448114
49120674	chr10:49120674:C:G	1.00403e-10	-2.30037e-10	-1.05319	0.000180497	-2.30037e-10	-1.04579
49120750	chr10:49120750:G:C	1.63876e-11	-1.90438	-0.961484	3.35623e-05	-1.82646	-0.901646
49120968	chr10:49120968:C:T	3.1988e-11	-1.88549	-0.311528	0.000104669	-1.30973	-0.280977
49121411	chr10:49121411:G:A	1.53235e-11	-1.74032	-1.19268	6.81645e-05	-0.827406	-1.19218
49121474	chr10:49121474:G:A	8.91968e-11	-2.30037e-10	-1.17154	0.000158369	-2.30037e-10	-1.17658
49121523	chr10:49121523:G:A	6.79841e-11	-1.44311	-2.51468e-10	9.30637e-05	-1.70822	-2.51468e-10
49121550	chr10:49121550:T:C	1.48106e-10	-2.30037e-10	-0.664455	0.00026169	-2.30037e-10	-0.674344
49121625	chr10:49121625:C:T	9.80062e-11	-2.30037e-10	-1.07735	0.000178861	-2.30037e-10	-1.0549
49121634	chr10:49121634:C:G	8.6999e-11	-2.30037e-10	-1.19649	0.000154699	-2.30037e-10	-1.20002
49121658	chr10:49121658:G:A	8.91709e-11	-2.30037e-10	-1.17183	0.000158327	-2.30037e-10	-1.17684
49121698	chr10:49121698:A:G	1.98148e-11	-1.75321	-0.922742	7.06542e-05	-0.990771	-0.992937
49121701	chr10:49121701:G:T	3.72452e-11	-1.83702	-0.207839	0.000116887	-1.23732	-0.242983
49122350	chr10:49122350:A:C	1.43928e-11	-1.80554	-1.19011	5.76886e-05	-0.995829	-1.19062
49122629	chr10:49122629:A:G	2.3835e-11	-1.57459	-0.916639	3.66696e-05	-1.67273	-0.966832
49122842	chr10:49122842:C:T	3.88429e-11	-1.8034	-0.199458	0.000129348	-1.14433	-0.234667
49123235	chr10:49123235:A:G	1.41012e-11	-1.821	-1.19513	5.48115e-05	-1.04223	-1.19537
49123863	chr10:49123863:T:C	8.70401e-11	-2.30037e-10	-1.19602	0.00015533	-2.30037e-10	-1.19596
49123873	chr10:49123873:C:G	2.89659e-10	-2.30037e-10	0.00631946	0.000539737	-2.30037e-10	0.0495762
49124065	chr10:49124065:G:A	9.10384e-10	1.15148	-2.51468e-10	0.00604446	2.46539	-2.51468e-10
49124112	chr10:49124112:G:A	4.41763e-11	-1.87419	-2.51468e-10	7.54663e-05	-1.91782	-2.51468e-10
49124153	chr10:49124153:G:A	1.77624e-11	-1.80062	-0.984679	5.82941e-05	-1.17874	-0.997269
49124242	chr10:49124242:T:G	6.67217e-11	-1.91861	0.456753	0.000142269	-1.78888	0.505094
49124388	chr10:49124388:G:A	8.68459e-11	-2.30037e-10	-1.19825	0.000155016	-2.30037e-10	-1.19798
49124494	chr10:49124494:T:C	1.9571e-11	-1.85798	-0.830356	0.000106088	-0.690486	-0.886753
49124575	chr10:49124575:C:T	1.65633e-11	-1.91183	-0.94336	3.35026e-05	-1.77518	-0.954701
49124795	chr10:49124795:T:C	4.78221e-11	-1.7949	-2.51468e-10	0.000104373	-1.59354	-2.51468e-10
49124885	chr10:49124885:G:A	1.42531e-11	-1.8095	-1.19591	5.66303e-05	-1.00882	-1.19614
49125106	chr10:49125106:C:T	1.67177e-11	-1.81469	-1.03123	5.37907e-05	-1.21404	-1.04237
49125688	chr10:49125688:A:G	9.5568e-11	-2.30037e-10	-1.10255	0.000174015	-2.30037e-10	-1.08236
49125712	chr10:49125712:GT:G	8.89654e-11	-2.30037e-10	-1.17414	0.000157007	-2.30037e-10	-1.18521
49125835	chr10:49125835:G:T	1.30662e-11	-1.90226	-1.1901	4.68278e-05	-1.22062	-1.17441
49126181	chr10:49126181:C:T	4.59629e-10	-2.30037e-10	0.468036	0.000928381	-2.30037e-10	0.591936
49126420	chr10:49126420:G:A	2.88639e-10	-2.30037e-10	0.00279294	0.000537822	-2.30037e-10	0.0460227
49126425	chr10:49126425:G:T	8.91325e-11	-2.30037e-10	-1.17226	0.000157996	-2.30037e-10	-1.17893
49126444	chr10:49126444:C:A	4.27351e-11	-1.90736	-2.51468e-10	7.89032e-05	-1.87328	-2.51468e-10
49126619	chr10:49126619:A:G	8.77453e-11	-2.30037e-10	-1.18795	0.000160739	-2.30037e-10	-1.16173
49126718	chr10:49126718:T:C	5.70554e-11	-1.61836	-2.51468e-10	0.000137648	-1.3168	-2.51468e-10
49126803	chr10:49126803:G:A	2.32705e-11	-1.636	-0.879193	4.01258e-05	-1.61665	-0.932837
49126825	chr10:49126825:C:T	1.25983e-10	-2.30037e-10	-0.826236	0.000227771	-2.30037e-10	-0.813167
49126843	chr10:49126843:T:C	9.999e-11	-2.30037e-10	-1.05731	0.000182725	-2.30037e-10	-1.03352
49126949	chr10:49126949:T:A	9.72471e-11	-2.30037e-10	-1.08513	0.000177362	-2.30037e-10	-1.06331
49126955	chr10:49126955:T:A	2.4008e-10	-2.30037e-10	-0.181413	0.000424014	-2.30037e-10	-0.191739
49127122	chr10:49127122:C:T	2.14183e-11	-1.82359	-0.77455	9.81643e-05	-0.819584	-0.83528
49127398	chr10:49127398:C:T	1.0431e-08	4.59326	-1.00311	6.44562e-05	-1.0401	-1.03542
49127777	chr10:49127777:T:C	2.00618e-11	-1.86162	-0.801951	0.000111396	-0.667505	-0.860911
49127796	chr10:49127796:C:T	0.0333163	18.9192	-0.352245	3.66777e-05	-1.8428	-0.796537
49127912	chr10:49127912:A:G	2.35874e-11	-1.61904	-0.882633	3.93708e-05	-1.63257	-0.93591
49128084	chr10:49128084:C:T	3.66796e-11	-1.82949	-0.230669	0.000116867	-1.21511	-0.265358
49128125	chr10:49128125:C:T	3.80763e-11	-1.80893	-0.213862	0.00012493	-1.15579	-0.257959
49128573	chr10:49128573:C:T	9.81925e-11	-2.30037e-10	-1.07545	0.000179227	-2.30037e-10	-1.05285
49128627	chr10:49128627:C:T	2.21984e-11	-1.62364	-0.93872	3.75687e-05	-1.62866	-0.986678
49128725	chr10:49128725:G:A	6.47911e-11	-1.49122	-2.51468e-10	8.55076e-05	-1.7929	-2.51468e-10
49128734	chr10:49128734:C:T	8.80412e-11	-2.30037e-10	-1.18458	0.00016165	-2.30037e-10	-1.15607
49128751	chr10:49128751:G:A	8.70204e-11	-2.30037e-10	-1.19624	0.000154721	-2.30037e-10	-1.19988
49128819	chr10:49128819:C:T	1.41815e-11	-1.82313	-1.18732	5.48859e-05	-1.04853	-1.18772
49129137	chr10:49129137:C:T	4.2796e-11	-1.90594	-2.51468e-10	7.69878e-05	-1.89786	-2.51468e-10
49129437	chr10:49129437:C:A	9.04098e-11	-2.30037e-10	-1.15803	0.000158998	-2.30037e-10	-1.17261
49129730	chr10:49129730:T:C	8.7385e-11	-2.30037e-10	-1.19206	0.00015595	-2.30037e-10	-1.19197
49129810	chr10:49129810:G:A	4.43892e-11	-1.86939	-2.51468e-10	7.54052e-05	-1.91863	-2.51468e-10
49130068	chr10:49130068:G:A	8.97069e-11	-2.30037e-10	-1.16584	0.000166626	-2.30037e-10	-1.12575
49130196	chr10:49130196:G:A	1.74592e-11	-1.69528	-1.10724	3.29862e-05	-1.6473	-1.09811
49130318	chr10:49130318:T:C	9.02186e-07	7.23819	0.811998	0.000130743	-1.91311	0.544838
49130497	chr10:49130497:C:T	1.0063e-10	-2.30037e-10	-1.05093	0.000179629	-2.30037e-10	-1.05061
49130937	chr10:49130937:C:T	0.0253821	18.7281	-0.433194	3.43155e-05	-1.85404	-0.851872
49130947	chr10:49130947:G:A	3.57109e-11	-1.80188	-0.28505	0.000118669	-1.13809	-0.327079
49130972	chr10:49130972:T:C	4.78138e-09	3.41619	-0.606086	4.50191e-05	-1.79571	-0.638706
49130987	chr10:49130987:T:C	1.35093e-06	6.94527	1.50865	0.000260346	-1.90443	1.22494
49131242	chr10:49131242:G:A	5.01423e-09	3.45756	-0.599908	4.55695e-05	-1.78956	-0.63271
49131499	chr10:49131499:T:TC	2.65829e-09	2.22306	-2.51468e-10	0.00191083	1.31379	-2.51468e-10
49131880	chr10:49131880:G:A	1.34832e-06	6.94926	1.50273	0.000259008	-1.90484	1.2202
49132145	chr10:49132145:C:T	1.0063e-10	-2.30037e-10	-1.05093	0.000179629	-2.30037e-10	-1.05061
49132265	chr10:49132265:C:T	2.12349e-10	-2.30037e-10	-0.304153	0.000381599	-2.30037e-10	-0.297135
49132304	chr10:49132304:G:A	8.74487e-11	-2.30037e-10	-1.19133	0.000155631	-2.30037e-10	-1.19402
49132423	chr10:49132423:C:T	3.47523e-10	-2.30037e-10	0.188446	0.000612847	-2.30037e-10	0.17661
49132533	chr10:49132533:A:C	4.60979e-10	-2.30037e-10	0.470968	0.00093072	-2.30037e-10	0.594452
49132704	chr10:49132704:T:A	1.67774e-08	4.31321	-0.247808	0.000128879	-1.10937	-0.273259
49132790	chr10:49132790:A:G	8.83314e-11	-2.30037e-10	-1.18129	0.000157693	-2.30037e-10	-1.18086
49133191	chr10:49133191:C:T	8.74426e-11	-2.30037e-10	-1.1914	0.000155621	-2.30037e-10	-1.19408
49133440	chr10:49133440:G:A	5.75549e-10	-2.30037e-10	0.69294	0.00101805	-2.30037e-10	0.684134
49133526	chr10:49133526:G:A	3.60471e-11	-1.24954	-0.828014	3.33068e-05	-1.87035	-0.865394
49133728	chr10:49133728:T:C	8.9987e-11	-2.30037e-10	-1.16272	0.000161573	-2.30037e-10	-1.15655
49133785	chr10:49133785:C:T	8.77456e-11	-2.30037e-10	-1.18794	0.000155428	-2.30037e-10	-1.19532
49133909	chr10:49133909:A:G	8.71464e-07	6.61115	1.4044	0.000239536	-1.88907	1.12627
49133976	chr10:49133976:G:C	1.10323e-10	-2.30037e-10	-0.958971	0.000192583	-2.30037e-10	-0.980981
49134034	chr10:49134034:G:A	2.23414e-11	-1.63287	-0.923069	3.74555e-05	-1.64458	-0.973774
49134584	chr10:49134584:T:A	8.72571e-07	6.74457	1.27224	0.0002093	-1.90894	1.0112
49134665	chr10:49134665:C:T	8.74487e-11	-2.30037e-10	-1.19133	0.000155631	-2.30037e-10	-1.19402
49134717	chr10:49134717:A:G	3.58001e-11	-1.85567	-0.22876	0.000108245	-1.29356	-0.263551
49134869	chr10:49134869:C:T	6.76827e-11	-1.91824	0.470686	0.000142809	-1.79947	0.519477
49135016	chr10:49135016:C:T	8.74565e-11	-2.30037e-10	-1.19124	0.000155642	-2.30037e-10	-1.19395
49135159	chr10:49135159:C:T	2.42655e-11	-1.6545	-0.818833	4.21105e-05	-1.62296	-0.878248
49135260	chr10:49135260:A:T	8.81002e-11	-2.30037e-10	-1.18391	0.000155851	-2.30037e-10	-1.1926
49135379	chr10:49135379:T:C	2.21521e-10	-0.115879	-0.145989	9.41371e-05	-1.66591	-0.0308473
49135397	chr10:49135397:A:G	9.70517e-10	-2.30037e-10	1.21544	0.00195177	-2.30037e-10	1.33499
49135640	chr10:49135640:G:C	9.93756e-11	-2.30037e-10	-1.06348	0.000181501	-2.30037e-10	-1.04025
49136056	chr10:49136056:G:A	8.72733e-11	-2.30037e-10	-1.19334	0.000155372	-2.30037e-10	-1.19568
49136457	chr10:49136457:G:A	2.05116e-08	4.22826	0.0380987	0.000166034	-1.1385	0.00918763
49136514	chr10:49136514:G:A	8.73296e-11	-2.30037e-10	-1.19269	0.000154868	-2.30037e-10	-1.19894
49136627	chr10:49136627:G:A	5.30445e-11	-1.69125	-2.51468e-10	7.6895e-05	-1.89907	-2.51468e-10
49136792	chr10:49136792:T:C	8.73467e-11	-2.30037e-10	-1.1925	0.000154997	-2.30037e-10	-1.1981
49136892	chr10:49136892:T:A	6.51828e-11	-1.91855	0.433358	0.000138554	-1.79186	0.481608
49137095	chr10:49137095:A:G	1.48424e-08	4.10497	-0.162112	0.00013006	-1.18266	-0.190844
49137335	chr10:49137335:A:G	1.42587e-08	4.07654	-0.173798	0.000127601	-1.19192	-0.200681
49137339	chr10:49137339:G:A	8.7137e-11	-2.30037e-10	-1.1949	0.000154803	-2.30037e-10	-1.19935
49137487	chr10:49137487:C:A	1.23459e-10	-2.30037e-10	-0.846479	0.000218585	-2.30037e-10	-0.854333
49138024	chr10:49138024:T:C	2.0167e-11	-1.81002	-0.848318	8.94237e-05	-0.827057	-0.921064
49138070	chr10:49138070:C:T	6.9042e-11	-1.91721	0.489544	0.000143832	-1.81147	0.538608
49138262	chr10:49138262:A:G	4.45883e-11	-1.86491	-2.51468e-10	7.86141e-05	-1.87695	-2.51468e-10
49138365	chr10:49138365:C:T	2.29861e-11	-1.62246	-0.905038	3.76918e-05	-1.65462	-0.957445
49138387	chr10:49138387:A:C	6.89505e-11	-1.91841	0.48941	0.000146024	-1.79619	0.538456
49138396	chr10:49138396:T:C	2.00533e-11	-1.81303	-0.850964	9.01066e-05	-0.817144	-0.923368
49138700	chr10:49138700:T:C	1.55659e-11	-1.81619	-1.10111	6.91445e-05	-0.886623	-1.11868
49138775	chr10:49138775:G:A	3.94482e-10	-2.30037e-10	0.315189	0.000773848	-2.30037e-10	0.409869
49138999	chr10:49138999:C:T	8.86433e-11	-2.30037e-10	-1.17776	0.000158242	-2.30037e-10	-1.17738
49139060	chr10:49139060:G:A	5.87944e-11	-1.58834	-2.51468e-10	8.12851e-05	-1.84354	-2.51468e-10
49139095	chr10:49139095:G:T	5.59932e-07	6.96223	0.610959	0.000109371	-1.90523	0.358469
49139195	chr10:49139195:T:C	0.0281676	18.8337	-0.434596	3.45184e-05	-1.84719	-0.85282
49139307	chr10:49139307:C:G	8.76984e-11	-2.30037e-10	-1.18848	0.000155375	-2.30037e-10	-1.19566
49139546	chr10:49139546:T:C	6.70569e-11	-1.45684	-2.51468e-10	8.71618e-05	-1.77374	-2.51468e-10
49139826	chr10:49139826:A:G	8.76697e-11	-2.30037e-10	-1.18881	0.000156451	-2.30037e-10	-1.18876
49140183	chr10:49140183:T:C	1.36853e-11	-1.86737	-1.17869	5.37798e-05	-1.07005	-1.18656
49140233	chr10:49140233:C:T	3.6529e-10	-2.30037e-10	0.238308	0.000732006	-2.30037e-10	0.354283
49140416	chr10:49140416:T:C	4.27757e-11	-1.90641	-2.51468e-10	7.68028e-05	-1.90026	-2.51468e-10
49140417	chr10:49140417:G:A	1.14382e-10	-2.30037e-10	-0.922844	0.000211225	-2.30037e-10	-0.888584
49140436	chr10:49140436:A:C	1.81131e-11	-1.73015	-1.03561	6.18413e-05	-1.02362	-1.09331
49140662	chr10:49140662:C:T	6.78314e-11	-1.91815	0.47279	0.000142896	-1.80097	0.521584
49140674	chr10:49140674:A:G	2.18008e-11	-1.49214	-1.0883	2.89052e-05	-1.75072	-1.12677
49140816	chr10:49140816:G:A	0.02848	18.843	-0.432876	3.45893e-05	-1.8463	-0.851659
49140865	chr10:49140865:T:C	1.78158e-11	-1.74081	-1.04148	6.29894e-05	-1.00049	-1.09805
49140891	chr10:49140891:T:C	0.0211677	18.4741	-0.360742	3.57445e-05	-1.8632	-0.801905
49140955	chr10:49140955:G:A	1.08642e-10	-2.30037e-10	-0.974328	0.000198364	-2.30037e-10	-0.951401
49140988	chr10:49140988:C:T	7.26381e-11	-1.91828	0.54138	0.000153548	-1.79871	0.591219
49141142	chr10:49141142:A:G	2.91248e-10	-2.30037e-10	0.0117925	0.000512325	-2.30037e-10	-0.00254721
49141334	chr10:49141334:A:G	0.0332583	18.9665	-0.401333	3.56042e-05	-1.83883	-0.830213
49141441	chr10:49141441:A:G	1.82702e-11	-1.72393	-1.03319	6.11061e-05	-1.03753	-1.09136
49141560	chr10:49141560:G:T	1.00053e-10	-1.05669	-2.51468e-10	9.70828e-05	-1.66594	-2.51468e-10
49141671	chr10:49141671:A:G	4.56635e-11	-1.84108	-2.51468e-10	7.58938e-05	-1.91217	-2.51468e-10
49141727	chr10:49141727:G:C	7.10221e-07	7.02262	0.788331	0.000127833	-1.90718	0.516396
49141729	chr10:49141729:A:G	1.81966e-11	-1.73867	-1.02248	6.3671e-05	-1.00509	-1.08269
49141866	chr10:49141866:G:GC	1.59723e-08	4.16763	-0.151407	0.000134527	-1.16114	-0.178602
49142086	chr10:49142086:C:T	6.82513e-11	-1.5979	0.158716	0.000103737	-1.8019	0.20225
49142138	chr10:49142138:T:C	1.81552e-11	-1.72186	-1.04156	6.04331e-05	-1.04187	-1.0981
49143166	chr10:49143166:C:T	1.87608e-10	-2.30037e-10	-0.428027	0.000328576	-2.30037e-10	-0.446738
49143319	chr10:49143319:A:T	3.64346e-10	-2.30037e-10	0.23572	0.00073002	-2.30037e-10	0.351567
49143659	chr10:49143659:C:T	2.35888e-11	-1.63028	-0.871338	3.91654e-05	-1.64691	-0.926801
49143683	chr10:49143683:T:A	8.83338e-11	-2.30037e-10	-1.18126	0.000157132	-2.30037e-10	-1.18442
49143839	chr10:49143839:T:C	1.85622e-11	-1.72694	-1.01432	6.24783e-05	-1.03072	-1.07597
49145059	chr10:49145059:A:G	7.55583e-09	3.3353	-0.0676146	0.000113855	-1.4112	-0.0953816
49145120	chr10:49145120:G:T	9.94282e-11	-2.30037e-10	-1.06295	0.000179809	-2.30037e-10	-1.04961
49145287	chr10:49145287:G:A	1.6883e-10	-2.30037e-10	-0.533492	0.000299235	-2.30037e-10	-0.540276
49145453	chr10:49145453:G:C	1.02581e-10	-2.30037e-10	-1.03173	0.000186015	-2.30037e-10	-1.01568
49145735	chr10:49145735:G:A	9.04692e-11	-2.30037e-10	-1.15737	0.000159099	-2.30037e-10	-1.17198
49146031	chr10:49146031:T:C	2.05915e-10	-2.30037e-10	-0.334922	0.000363831	-2.30037e-10	-0.344817
49147009	chr10:49147009:T:C	8.72174e-11	-2.30037e-10	-1.19398	0.000154892	-2.30037e-10	-1.19878
49147130	chr10:49147130:A:AT	8.69614e-11	-2.30037e-10	-1.19692	0.000154989	-2.30037e-10	-1.19815
49147256	chr10:49147256:T:C	3.41538e-11	-1.66655	-0.464958	7.7041e-05	-1.31263	-0.584537
49147373	chr10:49147373:T:C	6.98976e-09	3.75	-0.560185	7.19923e-05	-1.33876	-0.626187
49147394	chr10:49147394:G:A	5.77659e-07	6.55346	1.0509	0.000167697	-1.88657	0.767226
49147404	chr10:49147404:T:C	9.64171e-11	-2.30037e-10	-1.0937	0.000175638	-2.30037e-10	-1.07308
49147408	chr10:49147408:T:C	2.61757e-10	-2.30037e-10	-0.0949673	0.000462024	-2.30037e-10	-0.105888
49147635	chr10:49147635:C:T	1.97675e-10	-2.30037e-10	-0.37576	0.000307461	-2.30037e-10	-0.513159
49147671	chr10:49147671:A:T	1.99071e-10	-2.30037e-10	-0.368723	0.000346421	-2.30037e-10	-0.393851
49147890	chr10:49147890:C:T	8.69614e-11	-2.30037e-10	-1.19692	0.000154989	-2.30037e-10	-1.19815
49148734	chr10:49148734:T:C	8.67436e-11	-2.30037e-10	-1.19943	0.000154788	-2.30037e-10	-1.19945
49149068	chr10:49149068:C:T	6.90601e-11	-1.88655	0.45914	0.00019742	-1.3424	0.386228
49149153	chr10:49149153:G:A	7.37642e-07	6.96926	0.879567	0.000140918	-1.90609	0.612766
49149401	chr10:49149401:C:T	1.05929e-10	-2.30037e-10	-0.999618	0.00019236	-2.30037e-10	-0.982136
49149787	chr10:49149787:G:T	1.45596e-08	3.98536	-0.0617404	0.000140164	-1.20905	-0.0896386
49149893	chr10:49149893:T:C	5.08486e-11	-1.8744	0.140871	0.000146346	-1.35238	0.0968467
49149904	chr10:49149904:C:T	1.24786e-10	-2.30037e-10	-0.835787	0.000229055	-2.30037e-10	-0.807542
49149944	chr10:49149944:A:T	2.50605e-11	-1.9051	-0.535986	8.16971e-05	-1.24903	-0.58946
49150015	chr10:49150015:C:T	5.22467e-11	-1.743	0.0365955	0.000150713	-1.2272	0.0010741
49150044	chr10:49150044:T:C	6.67754e-11	-0.299218	-1.16183	2.9028e-05	-1.72308	-1.15017
49150232	chr10:49150232:T:C	1.22781e-10	-2.30037e-10	-0.851982	0.000218075	-2.30037e-10	-0.856665
49150335	chr10:49150335:A:G	2.78389e-11	-1.89443	-0.441522	9.59868e-05	-1.18259	-0.494707
49150843	chr10:49150843:C:T	9.90256e-11	-2.30037e-10	-1.06701	0.000180457	-2.30037e-10	-1.04601
49151016	chr10:49151016:C:T	6.97076e-11	-1.91595	0.497876	0.000143537	-1.82048	0.545562
49151075	chr10:49151075:G:C	1.13949e-10	-2.30037e-10	-0.926634	0.000199303	-2.30037e-10	-0.94668
49151495	chr10:49151495:G:T	1.68238e-10	-2.30037e-10	-0.537005	0.00029827	-2.30037e-10	-0.543508
49151552	chr10:49151552:T:C	8.5e-10	-2.30037e-10	1.08285	0.00170684	-2.30037e-10	1.20089
49151809	chr10:49151809:G:A	1.10516e-10	-2.30037e-10	-0.957226	0.000199089	-2.30037e-10	-0.947753
49151876	chr10:49151876:C:A	6.78956e-11	-1.91028	0.465864	0.000133916	-1.85681	0.512517
49152145	chr10:49152145:T:C	4.36443e-11	-1.88631	-2.51468e-10	8.87263e-05	-1.75595	-2.51468e-10
49152178	chr10:49152178:G:A	0.0684905	19.6783	-0.390676	3.80916e-05	-1.77842	-0.82309
49152189	chr10:49152189:G:A	1.28584e-11	-1.91113	-1.19726	2.74416e-05	-1.73067	-1.19878
49152475	chr10:49152475:G:A	2.776e-10	-0.0101751	-0.0260268	0.000111489	-1.62205	0.094472
49152481	chr10:49152481:T:C	2.58237e-11	-1.91184	-0.49925	6.6535e-05	-1.48917	-0.554607
49152730	chr10:49152730:C:T	1.27378e-10	-2.30037e-10	-0.815223	0.000225139	-2.30037e-10	-0.82479
49152769	chr10:49152769:A:G	1.12882e-10	-2.30037e-10	-0.936042	0.000199822	-2.30037e-10	-0.944079
49153048	chr10:49153048:C:T	8.80626e-11	-2.30037e-10	-1.18434	0.000156541	-2.30037e-10	-1.18819
49153125	chr10:49153125:T:C	2.33732e-08	4.96423	-0.567272	4.22611e-05	-1.85751	-0.640128
49153199	chr10:49153199:A:G	8.78667e-11	-2.30037e-10	-1.18656	0.000156239	-2.30037e-10	-1.19012
49153264	chr10:49153264:C:T	4.77029e-11	-1.81159	0.0142022	0.000129484	-1.35429	-0.0236589
49153271	chr10:49153271:T:G	8.87638e-11	-2.30037e-10	-1.17641	0.000157705	-2.30037e-10	-1.18078
49153278	chr10:49153278:C:T	1.00302e-10	-2.30037e-10	-1.0542	0.000182958	-2.30037e-10	-1.03225
49153580	chr10:49153580:G:A	2.2376e-08	4.89648	-0.543122	4.30228e-05	-1.86247	-0.617304
49153665	chr10:49153665:G:A	9.56634e-11	-2.30037e-10	-1.10155	0.000170822	-2.30037e-10	-1.10088
49153715	chr10:49153715:C:T	1.22783e-08	3.62889	0.124315	0.000147632	-1.34109	0.0943028
49153789	chr10:49153789:T:G	1.06163e-10	-2.30037e-10	-0.997409	0.000188392	-2.30037e-10	-1.00298
49153981	chr10:49153981:ACT:A	6.79555e-11	-1.91084	0.467305	0.000134321	-1.85525	0.513973
49154238	chr10:49154238:C:T	6.78069e-11	-1.91063	0.464909	0.000133921	-1.85582	0.511561
49154447	chr10:49154447:G:A	1.72798e-11	-1.67926	-1.13359	3.11129e-05	-1.64422	-1.15966
49154885	chr10:49154885:C:T	2.72932e-09	3.18949	-0.940065	4.69537e-05	-1.46059	-0.931753
49155358	chr10:49155358:G:A	2.64897e-11	-1.87865	-0.506975	5.23929e-05	-1.7336	-0.549137
49155409	chr10:49155409:C:A	1.73512e-11	-1.68883	-1.11989	3.17879e-05	-1.63363	-1.14879
49155500	chr10:49155500:AGT:A	1.9414e-08	4.75615	-0.544784	4.24267e-05	-1.87487	-0.618858
49155685	chr10:49155685:C:T	1.62609e-10	-2.30037e-10	-0.571034	0.000307583	-2.30037e-10	-0.51276
49156180	chr10:49156180:A:G	1.01146e-10	-2.30037e-10	-1.04581	0.000183264	-2.30037e-10	-1.03058
49156423	chr10:49156423:G:A	1.1011e-10	-2.30037e-10	-0.960904	0.000195002	-2.30037e-10	-0.968498
49156618	chr10:49156618:G:A	1.01203e-10	-2.30037e-10	-1.04526	0.000183371	-2.30037e-10	-1.02999
49157501	chr10:49157501:A:G	8.76968e-09	3.4884	-0.0717318	0.000112838	-1.40144	-0.114109
49157536	chr10:49157536:A:G	1.01999e-09	1.26516	-2.51468e-10	0.00046405	-0.101513	-2.51468e-10
49157622	chr10:49157622:T:G	1.20992e-06	6.98426	1.35942	0.000221514	-1.909	1.06798
49157914	chr10:49157914:A:G	7.48297e-09	3.74612	-0.488118	7.65804e-05	-1.34521	-0.557955
49158541	chr10:49158541:A:G	6.77282e-11	-1.90875	0.461865	0.000132872	-1.86058	0.508464
49159836	chr10:49159836:G:T	3.94713e-11	-1.90654	-0.0802688	9.28754e-05	-1.60245	-0.107797
49159932	chr10:49159932:T:A	3.19385e-09	3.22931	-0.822711	5.37539e-05	-1.44526	-0.811829
49160385	chr10:49160385:G:A	4.3068e-10	-2.30037e-10	0.40298	0.000923068	-2.30037e-10	0.586197
49160417	chr10:49160417:A:G	6.59153e-11	-1.47401	-2.51468e-10	9.48689e-05	-1.68901	-2.51468e-10
49160430	chr10:49160430:A:G	4.34906e-10	-2.30037e-10	0.412745	0.000877564	-2.30037e-10	0.535644
49160899	chr10:49160899:G:A	1.41715e-11	-1.88716	-1.12399	3.89408e-05	-1.44791	-1.13155
49161024	chr10:49161024:A:T	1.87213e-11	-1.5896	-1.14312	2.96358e-05	-1.68268	-1.16984
49161098	chr10:49161098:C:T	8.72352e-11	-2.30037e-10	-1.19378	0.000156669	-2.30037e-10	-1.18737
49161111	chr10:49161111:G:A	1.10705e-10	-2.30037e-10	-0.955515	0.000196022	-2.30037e-10	-0.963276
49161122	chr10:49161122:C:T	1.0399e-10	-2.30037e-10	-1.01809	0.000181201	-2.30037e-10	-1.0419
49161141	chr10:49161141:C:T	8.6964e-11	-2.30037e-10	-1.19689	0.000155423	-2.30037e-10	-1.19536
49161224	chr10:49161224:A:G	1.03527e-10	-2.30037e-10	-1.02256	0.000180449	-2.30037e-10	-1.04606
49161327	chr10:49161327:A:T	1.14298e-06	6.8408	1.44596	0.000241639	-1.90305	1.14898
49161350	chr10:49161350:A:G	5.15465e-09	3.86675	-0.981481	4.29839e-05	-1.45779	-1.02289
49161472	chr10:49161472:G:A	4.22807e-11	-1.91805	-2.51468e-10	8.03525e-05	-1.85508	-2.51468e-10
49161559	chr10:49161559:T:C	1.242e-10	-2.30037e-10	-0.840487	0.000219584	-2.30037e-10	-0.849772
49161643	chr10:49161643:G:A	4.22585e-11	-1.91858	-2.51468e-10	7.91408e-05	-1.87028	-2.51468e-10
49161747	chr10:49161747:T:C	4.9833e-11	-1.75371	-2.51468e-10	7.56383e-05	-1.91554	-2.51468e-10
49161815	chr10:49161815:C:T	8.98439e-11	-2.30037e-10	-1.16431	0.000156595	-2.30037e-10	-1.18784
49162056	chr10:49162056:C:T	1.83908e-05	11.065	-2.51468e-10	0.00201033	1.36455	-2.51468e-10
49162339	chr10:49162339:G:C	8.3278e-09	3.89987	-0.534898	7.66686e-05	-1.29979	-0.602225
49162427	chr10:49162427:G:A	6.43963e-11	-1.91109	0.41376	0.000127306	-1.85455	0.459637
49162434	chr10:49162434:G:A	1.02522e-10	-2.30037e-10	-1.03231	0.000183087	-2.30037e-10	-1.03154
49162496	chr10:49162496:C:T	1.05169e-10	-2.30037e-10	-1.00682	0.000190873	-2.30037e-10	-0.989898
49162514	chr10:49162514:C:A	8.67261e-11	-2.30037e-10	-1.19963	0.000154983	-2.30037e-10	-1.19819
49162526	chr10:49162526:C:T	1.06327e-10	-2.30037e-10	-0.995861	0.000196122	-2.30037e-10	-0.96277
49162539	chr10:49162539:G:A	1.04247e-10	-2.30037e-10	-1.01562	0.00019198	-2.30037e-10	-0.984114
49162549	chr10:49162549:G:C	1.05777e-10	-2.30037e-10	-1.00105	0.000195026	-2.30037e-10	-0.968373
49162573	chr10:49162573:T:C	3.24195e-11	-1.73172	-0.451905	5.15802e-05	-1.91729	-0.381075
49162726	chr10:49162726:A:G	8.8815e-11	-2.30037e-10	-1.17583	0.000159146	-2.30037e-10	-1.17168
49163308	chr10:49163308:A:T	2.09845e-09	2.71255	-0.72598	0.000519834	0.696627	-0.684624
49163458	chr10:49163458:G:C	8.96458e-11	-2.30037e-10	-1.16652	0.000159952	-2.30037e-10	-1.16663
49163596	chr10:49163596:C:G	9.11775e-11	-2.30037e-10	-1.14958	0.000162877	-2.30037e-10	-1.14851
49163919	chr10:49163919:C:T	1.12562e-10	-2.30037e-10	-0.938882	0.000199258	-2.30037e-10	-0.946904
49163993	chr10:49163993:A:T	8.76591e-11	-2.30037e-10	-1.18893	0.000156801	-2.30037e-10	-1.18653
49164302	chr10:49164302:C:T	7.52664e-07	6.87715	0.991844	0.000158287	-1.90587	0.728776
49164308	chr10:49164308:C:T	1.79396e-10	-2.30037e-10	-0.472786	0.000314244	-2.30037e-10	-0.491338
49164612	chr10:49164612:T:C	6.88795e-11	-1.91396	0.483933	0.000137983	-1.84508	0.530703
49164637	chr10:49164637:C:T	8.87566e-11	-2.30037e-10	-1.17649	0.000156734	-2.30037e-10	-1.18695
49164640	chr10:49164640:C:T	1.39371e-11	-1.915	-1.11283	2.848e-05	-1.80706	-1.08524
49164713	chr10:49164713:C:T	1.48202e-10	-2.30037e-10	-0.663807	0.000261988	-2.30037e-10	-0.673206
49164859	chr10:49164859:G:A	9.49103e-11	-2.30037e-10	-1.10945	0.000173634	-2.30037e-10	-1.08455
49165057	chr10:49165057:C:T	8.71771e-11	-2.30037e-10	-1.19444	0.000154621	-2.30037e-10	-1.20053
49165271	chr10:49165271:G:A	1.88626e-10	-2.30037e-10	-0.422616	0.00033358	-2.30037e-10	-0.431622
49165787	chr10:49165787:G:A	1.53252e-11	-1.87208	-1.0608	2.55196e-05	-1.91477	-1.08729
49166126	chr10:49166126:G:T	3.4432e-11	-1.0845	-1.0389	2.87036e-05	-1.9109	-0.973581
49166141	chr10:49166141:C:T	6.87467e-11	-0.806921	-0.625035	4.5891e-05	-1.9017	-0.513538
49166251	chr10:49166251:CAATA:C	1.36973e-09	-2.30037e-10	1.55998	0.00277354	-2.30037e-10	1.68637
49166256	chr10:49166256:CTGCACT:C	1.36973e-09	-2.30037e-10	1.55998	0.00277354	-2.30037e-10	1.68637
49166273	chr10:49166273:A:G	3.11291e-11	-1.03468	-1.18956	3.5264e-05	-1.47841	-1.20024
49166774	chr10:49166774:T:C	6.53946e-11	-0.392433	-1.08951	3.13941e-05	-1.76974	-1.02514
49166861	chr10:49166861:T:C	1.13517e-10	-2.30037e-10	-0.930428	0.000210884	-2.30037e-10	-0.890195
49166972	chr10:49166972:G:A	3.86097e-10	-2.30037e-10	0.293704	0.000680317	-2.30037e-10	0.281054
49167393	chr10:49167393:G:A	8.66755e-11	-2.30037e-10	-1.20021	0.000155942	-2.30037e-10	-1.19202
49167959	chr10:49167959:A:G	5.32448e-11	-1.91768	0.230201	0.000107775	-1.82611	0.264641
49168045	chr10:49168045:C:A	1.0383e-10	-2.30037e-10	-1.01963	0.000182498	-2.30037e-10	-1.03477
49168153	chr10:49168153:C:T	1.1549e-10	-2.30037e-10	-0.913204	0.000215017	-2.30037e-10	-0.870789
49168275	chr10:49168275:C:T	4.20052e-10	-2.30037e-10	0.377993	0.000739745	-2.30037e-10	0.3648
49168349	chr10:49168349:C:T	0.00148061	16.518	-1.06467	2.45293e-05	-1.87812	-1.16351
49168443	chr10:49168443:G:A	2.50348e-11	-1.40245	-1.03967	7.74651e-05	-0.843341	-1.04834
49168830	chr10:49168830:C:T	4.31695e-11	-0.711968	-1.18528	2.75528e-05	-1.72483	-1.20057
49168897	chr10:49168897:T:C	4.38173e-11	-0.696413	-1.18594	2.73744e-05	-1.73128	-1.20062
49168920	chr10:49168920:C:T	1.78104e-11	-1.77759	-1.00501	2.93924e-05	-1.86565	-0.995122
49169205	chr10:49169205:T:G	1.16706e-10	-0.902729	-2.51468e-10	0.000120753	-1.44776	-2.51468e-10
49169206	chr10:49169206:C:A	1.1658e-10	-0.903805	-2.51468e-10	0.000120661	-1.44852	-2.51468e-10
49169364	chr10:49169364:A:G	2.23055e-09	-2.30037e-10	2.04762	0.00457123	-2.30037e-10	2.18603
49169376	chr10:49169376:A:G	1.75251e-09	-2.30037e-10	1.80642	0.00356495	-2.30037e-10	1.9374
49169721	chr10:49169721:T:A	8.74477e-11	-2.30037e-10	-1.19134	0.000155979	-2.30037e-10	-1.19178
49169724	chr10:49169724:G:A	5.12437e-08	5.22018	-0.0382151	0.000211189	-0.826205	-0.0625492
49169771	chr10:49169771:G:A	2.15842e-05	11.2251	-2.51468e-10	0.00237143	1.52974	-2.51468e-10
49169826	chr10:49169826:A:G	2.42245e-11	-1.39104	-1.08398	6.05219e-05	-0.995989	-1.14251
49170158	chr10:49170158:C:T	1.14442e-10	-2.30037e-10	-0.922313	0.000207406	-2.30037e-10	-0.906825
49170374	chr10:49170374:G:C	8.74892e-11	-2.30037e-10	-1.19087	0.000155148	-2.30037e-10	-1.19713
49170404	chr10:49170404:G:A	3.34871e-10	-0.0700155	0.221376	0.000141418	-1.6396	0.349812
49170438	chr10:49170438:C:T	2.73216e-10	-2.30037e-10	-0.0521223	0.000480577	-2.30037e-10	-0.0665193
49170478	chr10:49170478:C:A	1.50029e-10	-2.30037e-10	-0.651554	0.000264453	-2.30037e-10	-0.663842
49170747	chr10:49170747:A:G	1.54875e-11	-1.73312	-1.18923	3.84374e-05	-1.41794	-1.17454
49170835	chr10:49170835:A:G	3.72937e-11	-1.19989	-0.843664	8.58502e-05	-1.11547	-0.673426
49171133	chr10:49171133:G:A	1.50029e-10	-2.30037e-10	-0.651554	0.000264453	-2.30037e-10	-0.663842
49171255	chr10:49171255:C:T	1.43762e-11	-1.90638	-1.09043	6.43655e-05	-0.938567	-1.13836
49171658	chr10:49171658:A:C	8.66874e-11	-2.30037e-10	-1.20008	0.00015603	-2.30037e-10	-1.19146
49171728	chr10:49171728:A:G	1.31523e-11	-1.88546	-1.20033	0.000170906	0.096651	-1.19704
49171780	chr10:49171780:G:T	8.67756e-11	-2.30037e-10	-1.19906	0.000154602	-2.30037e-10	-1.20065
49171845	chr10:49171845:G:T	4.85009e-10	-2.30037e-10	0.521783	0.000862117	-2.30037e-10	0.517885
49171876	chr10:49171876:T:C	1.45353e-11	-1.89604	-1.08977	5.96446e-05	-1.01523	-1.13787
49171877	chr10:49171877:T:C	1.5635e-07	6.29747	-2.51468e-10	8.97488e-05	-1.74449	-2.51468e-10
49171878	chr10:49171878:T:C	1.44284e-11	-1.89908	-1.0941	6.06364e-05	-0.99549	-1.14112
49171879	chr10:49171879:G:C	1.44095e-11	-1.90039	-1.0941	6.11928e-05	-0.986356	-1.14112
49171952	chr10:49171952:G:A	0.00242782	17.0682	-1.12037	2.39226e-05	-1.87523	-1.19145
49171953	chr10:49171953:G:C	1.37073e-10	-2.30037e-10	-0.741867	0.00025506	-2.30037e-10	-0.700006
49171988	chr10:49171988:C:T	1.4856e-11	-1.87717	-1.08681	5.24815e-05	-1.16136	-1.11969
49171989	chr10:49171989:G:A	7.18454e-10	0.33068	0.584038	0.000245324	-1.46654	0.727614
49172260	chr10:49172260:C:T	4.35235e-11	-1.88908	-2.51468e-10	7.59186e-05	-1.91184	-2.51468e-10
49172489	chr10:49172489:A:G	1.22963e-10	-2.30037e-10	-0.850502	0.000223477	-2.30037e-10	-0.832199
49172803	chr10:49172803:A:G	1.11233e-10	-0.950755	-2.51468e-10	0.000148229	-1.24275	-2.51468e-10
49172882	chr10:49172882:C:T	1.25389e-10	-2.30037e-10	-0.83096	0.000228241	-2.30037e-10	-0.811102
49173011	chr10:49173011:C:T	1.35698e-10	-2.30037e-10	-0.751955	0.000246095	-2.30037e-10	-0.735787
49173025	chr10:49173025:C:T	3.27763e-09	2.43249	-2.51468e-10	0.000148387	-1.24168	-2.51468e-10
49173089	chr10:49173089:C:T	1.20412e-10	-2.30037e-10	-0.871466	0.000213152	-2.30037e-10	-0.8795
49173182	chr10:49173182:T:A	1.01891e-10	-2.30037e-10	-1.03848	0.000184254	-2.30037e-10	-1.02519
49173186	chr10:49173186:G:T	0.00234177	17.0576	-1.14585	2.37729e-05	-1.87449	-1.19847
49173422	chr10:49173422:A:G	9.18081e-11	-2.30037e-10	-1.14268	0.000163915	-2.30037e-10	-1.14216
49173631	chr10:49173631:A:G	9.64015e-11	-2.30037e-10	-1.09386	0.000169112	-2.30037e-10	-1.11094
49173876	chr10:49173876:G:A	1.40293e-11	-1.82057	-1.20067	2.75953e-05	-1.72378	-1.20008
49173993	chr10:49173993:A:G	3.18416e-10	0.764207	-0.663231	3.57912e-05	-1.89542	-0.768386
49174091	chr10:49174091:C:T	4.28535e-11	-1.9046	-2.51468e-10	8.1341e-05	-1.84286	-2.51468e-10
49174223	chr10:49174223:G:A	1.52608e-10	-1.80235	1.16784	0.00176011	-0.0921576	1.32379
49174228	chr10:49174228:T:C	1.05692e-05	11.6161	-1.105	2.33604e-05	-1.90804	-1.18243
49174796	chr10:49174796:C:T	1.58864e-05	12.014	-1.09537	2.32608e-05	-1.91863	-1.1761
49174899	chr10:49174899:A:G	9.09876e-11	-2.30037e-10	-1.15166	0.000161888	-2.30037e-10	-1.1546
49174924	chr10:49174924:A:G	8.71442e-11	-2.30037e-10	-1.19482	0.000156167	-2.30037e-10	-1.19058
49175232	chr10:49175232:C:T	7.97726e-09	3.26177	0.0601983	0.000184544	-1.07892	0.0553049
49175502	chr10:49175502:C:T	7.55997e-11	-1.33693	-2.51468e-10	8.95254e-05	-1.74698	-2.51468e-10
49175752	chr10:49175752:G:A	1.5155e-11	-1.88518	-1.05887	0.000118662	-0.399876	-1.06535
49176141	chr10:49176141:C:T	2.30373e-10	-2.30037e-10	-0.222684	0.000427278	-2.30037e-10	-0.184071
49176502	chr10:49176502:C:T	6.71363e-09	3.17714	-0.0276266	0.000165135	-1.10246	-0.0322878
49176622	chr10:49176622:G:C	9.26296e-11	-2.30037e-10	-1.13378	0.000164273	-2.30037e-10	-1.13997
49176680	chr10:49176680:C:T	8.66364e-11	-2.30037e-10	-1.20066	0.000154601	-2.30037e-10	-1.20066
49176775	chr10:49176775:C:G	1.01064e-10	-2.30037e-10	-1.04663	0.000179926	-2.30037e-10	-1.04896
49176831	chr10:49176831:C:A	1.6907e-10	-2.30037e-10	-0.532074	0.000288685	-2.30037e-10	-0.576171
49177668	chr10:49177668:A:C	1.13437e-10	-2.30037e-10	-0.931139	0.0001937	-2.30037e-10	-0.975195
49177835	chr10:49177835:GTGGGGCTAAGCA:G	1.60517e-11	-1.69942	-1.18715	7.96506e-05	-0.703723	-1.16013
49177951	chr10:49177951:G:A	8.71502e-11	-2.30037e-10	-1.19475	0.00015491	-2.30037e-10	-1.19866
49178453	chr10:49178453:A:G	1.459e-11	-1.78538	-1.19667	8.48228e-05	-0.602072	-1.19887
49178586	chr10:49178586:C:T	8.76826e-11	-2.30037e-10	-1.18866	0.00015612	-2.30037e-10	-1.19088
49178842	chr10:49178842:C:T	7.97211e-11	-1.28385	-2.51468e-10	8.63662e-05	-1.78291	-2.51468e-10
49178964	chr10:49178964:G:A	8.66365e-11	-2.30037e-10	-1.20066	0.000154601	-2.30037e-10	-1.20066
49179011	chr10:49179011:G:A	1.45037e-10	-1.0269	0.341505	0.000139255	-1.66027	0.355067
49179016	chr10:49179016:A:T	6.63102e-11	-1.46804	-2.51468e-10	0.000164438	-1.13897	-2.51468e-10
49179303	chr10:49179303:C:T	1.99112e-10	-1.90328	1.53476	0.000400048	-1.88654	1.63662
49179353	chr10:49179353:G:C	1.29057e-10	-1.08829	0.286158	0.00016036	-1.51366	0.349576
49179592	chr10:49179592:A:C	5.95238e-11	-1.57601	-2.51468e-10	8.98443e-05	-1.74343	-2.51468e-10
49179796	chr10:49179796:A:C	8.95106e-07	9.13124	-1.08893	2.50433e-05	-1.8488	-1.1721
49179801	chr10:49179801:A:G	8.63784e-07	9.13671	-1.13001	2.45813e-05	-1.84943	-1.19009
49179888	chr10:49179888:CA:C	3.32068e-10	-2.30037e-10	0.142956	0.000717657	-2.30037e-10	0.334486
49179907	chr10:49179907:C:T	1.48823e-11	-1.76185	-1.20036	7.32914e-05	-0.746429	-1.20063
49179964	chr10:49179964:C:T	3.69731e-07	8.26546	-1.10731	2.58009e-05	-1.81166	-1.17944
49180003	chr10:49180003:G:A	1.21841e-10	-2.30037e-10	-0.859668	0.00021712	-2.30037e-10	-0.861056
49180451	chr10:49180451:T:C	2.48987e-11	-1.91445	-0.533113	4.62095e-05	-1.88304	-0.525283
49180546	chr10:49180546:T:C	8.68232e-11	-2.30037e-10	-1.19851	0.000154948	-2.30037e-10	-1.19841
49180620	chr10:49180620:G:T	1.21753e-09	1.44219	-2.51468e-10	0.000104054	-1.5966	-2.51468e-10
49180691	chr10:49180691:T:C	2.40644e-11	-1.91669	-0.564959	4.51174e-05	-1.875	-0.557235
49180863	chr10:49180863:C:G	1.17392e-09	0.993213	0.412503	0.000160326	-1.59275	0.428453
49181224	chr10:49181224:A:G	5.33776e-11	-1.68499	-2.51468e-10	0.000120109	-1.4531	-2.51468e-10
49181291	chr10:49181291:T:C	2.34095e-11	-1.89921	-0.610033	4.36529e-05	-1.78606	-0.679173
49181829	chr10:49181829:AG:A	1.4883e-11	-1.76152	-1.20065	7.3143e-05	-0.748782	-1.20031
49182149	chr10:49182149:C:T	5.39423e-11	-0.643694	-1.03078	2.98018e-05	-1.83683	-1.01011
49182354	chr10:49182354:C:T	1.21019e-10	-2.30037e-10	-0.866439	0.000225341	-2.30037e-10	-0.823893
49182670	chr10:49182670:A:C	1.50925e-10	-2.30037e-10	-0.645602	0.000266263	-2.30037e-10	-0.65702
49183310	chr10:49183310:T:C	9.52674e-11	-2.30037e-10	-1.1057	0.00017516	-2.30037e-10	-1.0758
49183397	chr10:49183397:A:G	1.08234e-10	-1.84495	0.866858	0.000240352	-1.66115	0.901746
49183515	chr10:49183515:A:T	8.50424e-10	-2.30037e-10	1.08335	0.00154906	-2.30037e-10	1.1039
49183740	chr10:49183740:G:A	3.27176e-10	-2.30037e-10	0.128114	0.000618461	-2.30037e-10	0.185728
49183865	chr10:49183865:A:G	4.3899e-06	9.32455	0.307885	6.26028e-05	-1.86984	-0.234856
49184209	chr10:49184209:C:T	5.20476e-07	8.59552	-1.0954	2.57636e-05	-1.81801	-1.17454
49184260	chr10:49184260:GCTT:G	4.25726e-11	-1.91117	-2.51468e-10	8.54808e-05	-1.79321	-2.51468e-10
49184666	chr10:49184666:G:A	5.17223e-07	8.63221	-1.13837	2.51953e-05	-1.82211	-1.19274
49185024	chr10:49185024:A:C	3.21264e-10	-2.30037e-10	0.109879	0.000607044	-2.30037e-10	0.167095
49185029	chr10:49185029:G:A	1.55167e-10	-2.30037e-10	-0.61788	0.000292476	-2.30037e-10	-0.563122
49185206	chr10:49185206:G:A	4.63742e-07	7.3847	-2.51468e-10	0.00365484	1.9623	-2.51468e-10
49185242	chr10:49185242:G:A	7.04142e-11	-1.40799	-2.51468e-10	0.000217117	-0.861072	-2.51468e-10
49185395	chr10:49185395:A:G	2.28348e-10	-2.30037e-10	-0.231514	0.000480094	-2.30037e-10	-0.0675247
49185419	chr10:49185419:C:T	4.73826e-10	-2.30037e-10	0.498457	0.00102784	-2.30037e-10	0.693708
49185871	chr10:49185871:G:A	9.89975e-11	-2.30037e-10	-1.06729	0.000175435	-2.30037e-10	-1.07423
49185933	chr10:49185933:G:A	5.64397e-11	-1.62921	-2.51468e-10	8.67356e-05	-1.77864	-2.51468e-10
49186242	chr10:49186242:A:G	5.02111e-11	-0.623496	-1.12265	2.7156e-05	-1.83152	-1.10839
49186359	chr10:49186359:C:T	1.28385e-10	-2.30037e-10	-0.80735	0.000227083	-2.30037e-10	-0.816192
49186965	chr10:49186965:A:G	1.41736e-10	-2.30037e-10	-0.70842	0.00025017	-2.30037e-10	-0.719366
49187095	chr10:49187095:T:C	9.2063e-11	-2.30037e-10	-1.13991	0.000163931	-2.30037e-10	-1.14206
49187298	chr10:49187298:G:A	9.22031e-11	-2.30037e-10	-1.13839	0.000164176	-2.30037e-10	-1.14057
49187630	chr10:49187630:C:G	4.23969e-11	-1.91531	-2.51468e-10	8.16302e-05	-1.83931	-2.51468e-10
49188274	chr10:49188274:C:A	3.81041e-11	-1.32553	-0.696529	4.65987e-05	-1.72386	-0.676074
49188343	chr10:49188343:G:A	1.49025e-10	-2.30037e-10	-0.658273	0.000298325	-2.30037e-10	-0.543324
49188379	chr10:49188379:G:C	2.33672e-10	-2.30037e-10	-0.208465	0.000492036	-2.30037e-10	-0.0429549
49188680	chr10:49188680:C:G	1.57105e-10	-2.30037e-10	-0.605468	0.000296242	-2.30037e-10	-0.550329
49188718	chr10:49188718:G:A	3.98894e-11	-1.27974	-0.696529	4.78547e-05	-1.69726	-0.676074
49188786	chr10:49188786:C:G	1.57352e-10	-2.30037e-10	-0.6039	0.000296728	-2.30037e-10	-0.548689
49189033	chr10:49189033:G:A	9.5394e-11	-1.10437	-2.51468e-10	0.000123667	-1.42391	-2.51468e-10
49189636	chr10:49189636:C:T	1.59798e-11	-1.71718	-1.17387	8.98715e-05	-0.546379	-1.19675
49189787	chr10:49189787:G:C	5.34631e-11	-1.31137	-0.372024	6.54491e-05	-1.71529	-0.344941
49189989	chr10:49189989:A:C	9.38993e-11	-2.30037e-10	-1.12016	0.000165357	-2.30037e-10	-1.1334
49190396	chr10:49190396:C:T	9.1123e-11	-2.30037e-10	-1.15017	0.0001623	-2.30037e-10	-1.15206
49190651	chr10:49190651:C:G	9.13233e-11	-2.30037e-10	-1.14798	0.000162654	-2.30037e-10	-1.14988
49191174	chr10:49191174:C:A	8.46352e-10	-2.30037e-10	1.07855	0.001543	-2.30037e-10	1.09998
49191477	chr10:49191477:C:T	2.93434e-11	-1.91214	-0.37118	5.90092e-05	-1.80584	-0.35797
49191799	chr10:49191799:A:C	1.73422e-11	-1.62204	-1.1872	5.9127e-05	-0.969644	-1.19217
49191916	chr10:49191916:A:G	7.57477e-10	-2.30037e-10	0.96761	0.00138007	-2.30037e-10	0.988386
49191924	chr10:49191924:A:G	2.98149e-11	-1.90709	-0.360285	6.09065e-05	-1.78701	-0.345155
49191929	chr10:49191929:C:T	3.52927e-07	7.11163	-2.51468e-10	0.00305723	1.78376	-2.51468e-10
49192547	chr10:49192547:G:A	9.49311e-11	-2.30037e-10	-1.10923	0.000164099	-2.30037e-10	-1.14104
49193939	chr10:49193939:C:CAG	9.5261e-11	-1.57494	0.46918	0.000287128	-1.01121	0.429631
49194510	chr10:49194510:G:A	1.38671e-10	-2.30037e-10	-0.730284	0.000259738	-2.30037e-10	-0.681831
49194579	chr10:49194579:C:T	9.63108e-11	-1.58888	0.494081	0.000301015	-0.988646	0.4543
49194752	chr10:49194752:G:A	1.73254e-11	-1.63034	-1.17987	6.03285e-05	-0.955546	-1.18616
49194776	chr10:49194776:T:A	3.85917e-11	-1.31282	-0.696529	4.69415e-05	-1.71653	-0.676074
49195121	chr10:49195121:C:A	1.09213e-10	-2.30037e-10	-0.969088	0.000198696	-2.30037e-10	-0.949728
49195404	chr10:49195404:A:C	8.04817e-10	-2.30037e-10	1.02823	0.00146689	-2.30037e-10	1.0494
49195571	chr10:49195571:C:T	7.15087e-11	-1.39257	-2.51468e-10	0.000221919	-0.839195	-2.51468e-10
49196016	chr10:49196016:A:G	9.48838e-11	-2.30037e-10	-1.10973	0.000164143	-2.30037e-10	-1.14077
49196127	chr10:49196127:T:A	3.99265e-10	-2.30037e-10	0.327242	0.000858745	-2.30037e-10	0.513966
49196618	chr10:49196618:C:T	2.88241e-10	-2.30037e-10	0.00141302	0.000521871	-2.30037e-10	0.0159145
49196896	chr10:49196896:T:C	1.62685e-10	-2.30037e-10	-0.570566	0.000294217	-2.30037e-10	-0.557188
49197052	chr10:49197052:A:T	1.38626e-11	-1.88759	-1.1456	4.31544e-05	-1.33665	-1.14008
49197149	chr10:49197149:T:C	2.47574e-10	-2.30037e-10	-0.150673	0.000455429	-2.30037e-10	-0.120267
49197528	chr10:49197528:A:G	2.06007e-10	-2.30037e-10	-0.334472	0.000424858	-2.30037e-10	-0.189751
49197650	chr10:49197650:C:T	2.49972e-10	-0.141034	-2.51468e-10	0.000179826	-1.04951	-2.51468e-10
49197888	chr10:49197888:A:T	2.70127e-06	8.95508	0.191763	5.89508e-05	-1.83639	-0.328408
49197977	chr10:49197977:A:G	1.62357e-11	-1.68962	-1.18555	6.72633e-05	-0.842065	-1.19083
49198240	chr10:49198240:A:G	9.1343e-11	-2.30037e-10	-1.14776	0.000162678	-2.30037e-10	-1.14973
49198686	chr10:49198686:CT:C	8.44719e-11	-1.67583	0.449868	0.000337819	-0.829633	0.410636
49198775	chr10:49198775:A:G	6.0666e-11	-1.557	-2.51468e-10	8.76883e-05	-1.76772	-2.51468e-10
49199426	chr10:49199426:G:A	9.09482e-11	-2.30037e-10	-1.15209	0.000162451	-2.30037e-10	-1.15113
49199814	chr10:49199814:C:A	3.00399e-10	-2.30037e-10	0.0427266	0.00059348	-2.30037e-10	0.144497
49200442	chr10:49200442:T:C	4.8865e-11	-1.77332	-2.51468e-10	7.89803e-05	-1.87231	-2.51468e-10
49201054	chr10:49201054:G:A	4.3373e-09	2.03453	0.678091	0.00027768	-1.31341	0.698372
49201145	chr10:49201145:T:A	8.97826e-11	-2.30037e-10	-1.16499	0.000160465	-2.30037e-10	-1.16343
49201277	chr10:49201277:A:T	8.68999e-11	-2.30037e-10	-1.19763	0.000154703	-2.30037e-10	-1.2
49202525	chr10:49202525:C:A	9.03987e-11	-2.30037e-10	-1.15815	0.000161041	-2.30037e-10	-1.15985
49202605	chr10:49202605:G:C	5.52764e-11	-1.29071	-0.359325	6.70878e-05	-1.70345	-0.332055
49202924	chr10:49202924:T:C	2.25855e-10	-2.30037e-10	-0.242489	0.000474327	-2.30037e-10	-0.0796082
49202963	chr10:49202963:T:C	1.54768e-09	1.16696	0.515168	0.000195814	-1.5018	0.537456
49203114	chr10:49203114:G:A	6.24088e-11	-1.52868	-2.51468e-10	9.46945e-05	-1.69085	-2.51468e-10
49203299	chr10:49203299:T:A	1.67835e-11	-1.90862	-0.933368	3.19076e-05	-1.81094	-0.967723
49204317	chr10:49204317:C:T	4.87304e-10	-2.30037e-10	0.526505	0.000979364	-2.30037e-10	0.645398
49204609	chr10:49204609:G:A	2.46513e-11	-1.89703	-0.560527	4.60467e-05	-1.77996	-0.631886
49204612	chr10:49204612:C:T	5.42164e-10	-2.30037e-10	0.633185	0.00118335	-2.30037e-10	0.834595
49204622	chr10:49204622:T:C	1.64461e-11	-1.66313	-1.19917	6.34632e-05	-0.894776	-1.19627
49205048	chr10:49205048:T:C	8.70442e-10	-2.30037e-10	1.10662	0.00158762	-2.30037e-10	1.12849
49205091	chr10:49205091:A:T	5.04374e-11	-1.30191	-0.439747	6.14205e-05	-1.7101	-0.41366
49205110	chr10:49205110:A:ATTAC	9.58676e-11	-2.30037e-10	-1.09942	0.000168499	-2.30037e-10	-1.11458
49205517	chr10:49205517:C:T	2.89799e-11	-1.73767	-0.55811	4.4178e-05	-1.90514	-0.548135
49206057	chr10:49206057:A:G	8.98309e-11	-1.16446	-2.51468e-10	9.13366e-05	-1.72695	-2.51468e-10
49206596	chr10:49206596:T:G	4.13361e-10	-2.30037e-10	0.361937	0.000890902	-2.30037e-10	0.550728
49206960	chr10:49206960:T:C	2.88716e-11	-1.73308	-0.566439	0.000132975	-0.667248	-0.684098
49207099	chr10:49207099:A:G	1.02075e-10	-2.30037e-10	-1.03667	0.000180078	-2.30037e-10	-1.04812
49207276	chr10:49207276:T:C	1.64523e-11	-1.91635	-0.945574	3.31718e-05	-1.87364	-0.866166
49207470	chr10:49207470:G:A	8.7379e-11	-2.30037e-10	-1.19213	0.000155904	-2.30037e-10	-1.19227
49207592	chr10:49207592:G:A	8.74092e-10	-2.30037e-10	1.1108	0.00159467	-2.30037e-10	1.13292
49207595	chr10:49207595:T:C	1.62666e-11	-1.67435	-1.19892	6.48043e-05	-0.874255	-1.19588
49207605	chr10:49207605:A:G	8.76443e-10	-2.30037e-10	1.11349	0.00159903	-2.30037e-10	1.13565
49207904	chr10:49207904:T:C	2.51609e-11	-1.89348	-0.543617	4.77148e-05	-1.77101	-0.605257
49207989	chr10:49207989:G:A	7.19903e-11	-0.348336	-1.03752	3.23802e-05	-1.74647	-1.01749
49207992	chr10:49207992:A:G	9.18189e-11	-2.30037e-10	-1.14257	0.000163425	-2.30037e-10	-1.14515
49208332	chr10:49208332:G:C	1.1781e-10	-2.30037e-10	-0.893313	0.000215108	-2.30037e-10	-0.870364
49208785	chr10:49208785:T:G	1.12351e-10	-1.32769	0.386934	0.000139529	-1.72866	0.425422
49208874	chr10:49208874:C:T	4.11833e-07	8.21318	-0.947191	2.74348e-05	-1.84585	-1.08385
49208989	chr10:49208989:G:A	8.70138e-11	-2.30037e-10	-1.19632	0.000155144	-2.30037e-10	-1.19715
49209004	chr10:49209004:A:G	1.34499e-08	4.96476	-1.12042	2.86608e-05	-1.73011	-1.15587
49209385	chr10:49209385:C:T	9.11973e-11	-2.30037e-10	-1.14936	0.000162107	-2.30037e-10	-1.15325
49209401	chr10:49209401:C:T	9.52172e-11	-2.30037e-10	-1.10622	0.000170299	-2.30037e-10	-1.10395
49209489	chr10:49209489:C:T	5.05828e-11	-1.3899	-0.348875	6.31536e-05	-1.76085	-0.335084
49209618	chr10:49209618:A:G	4.77619e-07	8.32877	-0.914587	2.78449e-05	-1.85592	-1.05894
49209754	chr10:49209754:T:C	1.87015e-11	-1.53898	-1.1948	5.61206e-05	-1.02662	-1.18738
49210042	chr10:49210042:G:A	1.33227e-11	-1.91667	-1.15625	5.99885e-05	-0.980938	-1.16641
49210278	chr10:49210278:G:A	1.32431e-10	-2.30037e-10	-0.776321	0.000232243	-2.30037e-10	-0.793722
49210428	chr10:49210428:C:T	8.87632e-11	-2.30037e-10	-1.17641	0.000156979	-2.30037e-10	-1.1854
49210671	chr10:49210671:A:G	1.14567e-08	4.42359	-0.739647	4.32332e-05	-1.65866	-0.81624
49210823	chr10:49210823:C:T	1.65217e-10	-2.30037e-10	-0.555126	0.000306377	-2.30037e-10	-0.51669
49210882	chr10:49210882:A:G	1.66734e-08	4.97626	-0.91708	3.39919e-05	-1.73363	-0.981755
49210904	chr10:49210904:A:G	1.69245e-08	5.01485	-0.940718	3.30834e-05	-1.73999	-1.00249
49211235	chr10:49211235:G:A	8.97924e-11	-2.30037e-10	-1.16488	0.000161475	-2.30037e-10	-1.15715
49211257	chr10:49211257:A:G	2.07427e-07	7.7346	-1.15445	2.44719e-05	-1.85991	-1.18407
49212162	chr10:49212162:C:T	5.54226e-11	-1.6474	-2.51468e-10	8.41955e-05	-1.80836	-2.51468e-10
49212469	chr10:49212469:T:C	2.62614e-11	-1.36775	-1.02653	3.46487e-05	-1.68349	-1.01275
49212869	chr10:49212869:G:GAAA	1.03284e-10	-2.30037e-10	-1.0249	0.000182328	-2.30037e-10	-1.0357
49213094	chr10:49213094:T:C	1.45072e-10	-1.85072	1.16557	0.000321121	-1.66904	1.19935
49213129	chr10:49213129:C:G	9.18958e-11	-2.30037e-10	-1.14173	0.000160867	-2.30037e-10	-1.16093
49213167	chr10:49213167:T:G	8.66726e-11	-2.30037e-10	-1.20025	0.000154602	-2.30037e-10	-1.20065
49213219	chr10:49213219:G:C	1.31619e-11	-1.91796	-1.1671	5.61359e-05	-1.03793	-1.1758
49213453	chr10:49213453:C:T	1.78606e-07	7.46024	-1.02969	2.7236e-05	-1.84813	-1.08883
49213830	chr10:49213830:A:G	3.65968e-10	-2.30037e-10	0.24016	0.000804629	-2.30037e-10	0.448876
49213880	chr10:49213880:T:C	8.69827e-11	-2.30037e-10	-1.19667	0.000155371	-2.30037e-10	-1.19569
49214138	chr10:49214138:C:T	3.63747e-10	-1.83256	2.06663	0.000731288	-1.91822	2.27152
49214382	chr10:49214382:T:C	1.33527e-11	-1.91416	-1.15651	6.94983e-05	-0.833432	-1.16677
49214537	chr10:49214537:C:CCTT	9.42532e-11	-2.30037e-10	-1.1164	0.000169564	-2.30037e-10	-1.10827
49214630	chr10:49214630:T:C	8.76427e-11	-2.30037e-10	-1.18912	0.000156449	-2.30037e-10	-1.18877
49214872	chr10:49214872:A:G	9.96702e-11	-2.30037e-10	-1.06052	0.000179748	-2.30037e-10	-1.04995
49214925	chr10:49214925:C:A	9.84918e-11	-2.30037e-10	-1.07241	0.00017754	-2.30037e-10	-1.06231
49214995	chr10:49214995:T:C	9.84918e-11	-2.30037e-10	-1.07241	0.00017754	-2.30037e-10	-1.06231
49215205	chr10:49215205:A:G	1.29306e-11	-1.91666	-1.18613	6.47374e-05	-0.879523	-1.19164
49215499	chr10:49215499:G:C	3.47664e-10	-2.30037e-10	0.188852	0.000761809	-2.30037e-10	0.39419
49215531	chr10:49215531:T:G	2.92412e-10	-0.883031	0.89881	0.000299067	-1.54253	1.00169
49215532	chr10:49215532:T:G	2.38065e-11	-1.72253	-0.769901	0.000104776	-0.759056	-0.830624
49216117	chr10:49216117:T:A	1.52628e-11	-1.75718	-1.17978	8.26614e-05	-0.65782	-1.16893
49216128	chr10:49216128:A:C	3.17514e-05	12.6882	-1.07718	6.81844e-05	-0.839997	-1.17929
49216365	chr10:49216365:T:C	8.6821e-11	-2.30037e-10	-1.19854	0.000154806	-2.30037e-10	-1.19933
49216512	chr10:49216512:A:G	9.32263e-11	-2.30037e-10	-1.12735	0.00016658	-2.30037e-10	-1.12603
49216629	chr10:49216629:G:A	2.74092e-09	3.24865	-0.994987	2.85655e-05	-1.88241	-1.0069
49216657	chr10:49216657:C:T	9.81498e-11	-2.30037e-10	-1.07589	0.000175093	-2.30037e-10	-1.07619
49217207	chr10:49217207:A:G	1.29282e-09	2.42932	-0.927127	3.49389e-05	-1.74663	-0.941279
49217355	chr10:49217355:G:C	2.07743e-10	-2.30037e-10	-0.326083	0.000365458	-2.30037e-10	-0.340355
49217593	chr10:49217593:T:C	9.33489e-11	-2.30037e-10	-1.12604	0.000166801	-2.30037e-10	-1.12471
49217757	chr10:49217757:T:A	8.81667e-11	-2.30037e-10	-1.18315	0.000156171	-2.30037e-10	-1.19055
49217965	chr10:49217965:A:G	8.76978e-11	-2.30037e-10	-1.18849	0.00015657	-2.30037e-10	-1.188
49218018	chr10:49218018:T:C	8.99184e-11	-2.30037e-10	-1.16348	0.000160597	-2.30037e-10	-1.16261
49218203	chr10:49218203:A:G	1.49971e-11	-1.77325	-1.18128	2.35086e-05	-1.91038	-1.17376
49218293	chr10:49218293:G:A	8.85903e-11	-2.30037e-10	-1.17836	0.000159019	-2.30037e-10	-1.17249
49218316	chr10:49218316:C:T	2.53953e-11	-1.36406	-1.06376	6.07369e-05	-1.09806	-1.0369
49218349	chr10:49218349:A:G	8.74926e-11	-2.30037e-10	-1.19083	0.000156175	-2.30037e-10	-1.19053
49218568	chr10:49218568:G:A	5.91032e-11	-1.00604	-0.577056	4.44903e-05	-1.85101	-0.595223
49218594	chr10:49218594:G:A	5.1427e-11	-0.748754	-0.973468	5.76672e-05	-1.39481	-0.792007
49218948	chr10:49218948:G:T	3.00664e-11	-1.44624	-0.812737	3.84135e-05	-1.789	-0.804094
49219165	chr10:49219165:A:G	8.98037e-11	-2.30037e-10	-1.16476	0.000160354	-2.30037e-10	-1.16412
49219763	chr10:49219763:C:T	1.42287e-11	-1.91518	-1.09194	0.000137433	-0.252334	-1.06603
49219942	chr10:49219942:C:A	3.6014e-10	-2.30037e-10	0.22411	0.000668436	-2.30037e-10	0.263435
49220225	chr10:49220225:A:G	8.66362e-11	-2.30037e-10	-1.20067	0.000154609	-2.30037e-10	-1.2006
49220373	chr10:49220373:T:C	2.89069e-11	-1.48406	-0.814241	3.76257e-05	-1.80821	-0.805612
49220436	chr10:49220436:A:G	1.34044e-11	-1.86822	-1.19858	2.28727e-05	-1.91778	-1.19378
49220785	chr10:49220785:G:T	8.67804e-11	-2.30037e-10	-1.199	0.000154856	-2.30037e-10	-1.19901
49220846	chr10:49220846:C:T	1.00505e-10	-2.30037e-10	-1.05218	0.000178211	-2.30037e-10	-1.05854
49220856	chr10:49220856:G:A	4.37775e-11	-1.88326	-2.51468e-10	8.74264e-05	-1.77071	-2.51468e-10
49220991	chr10:49220991:T:C	2.50631e-11	-1.32437	-1.11661	3.24764e-05	-1.65513	-1.10586
49221128	chr10:49221128:G:A	7.91916e-11	-1.29051	-2.51468e-10	0.000192967	-0.978985	-2.51468e-10
49221816	chr10:49221816:C:T	9.05534e-11	-2.30037e-10	-1.15644	0.000162298	-2.30037e-10	-1.15207
49221817	chr10:49221817:A:G	8.6726e-11	-2.30037e-10	-1.19963	0.000154759	-2.30037e-10	-1.19964
49221982	chr10:49221982:C:T	6.52067e-11	-1.59586	0.111038	9.50599e-05	-1.90038	0.213384
49222060	chr10:49222060:A:G	2.38526e-11	-1.34254	-1.14795	3.10346e-05	-1.66705	-1.13935
49222150	chr10:49222150:C:T	9.05424e-11	-2.30037e-10	-1.15657	0.000162311	-2.30037e-10	-1.15199
49222278	chr10:49222278:G:A	7.4888e-11	-1.34639	-2.51468e-10	0.000192355	-0.982162	-2.51468e-10
49222344	chr10:49222344:GC:G	1.61027e-11	-1.7705	-1.11289	2.64036e-05	-1.84593	-1.12208
49222404	chr10:49222404:C:T	7.21637e-10	-2.30037e-10	0.919139	0.00132184	-2.30037e-10	0.945277
49222493	chr10:49222493:C:G	9.02979e-11	-2.30037e-10	-1.15927	0.000161209	-2.30037e-10	-1.1588
49222635	chr10:49222635:G:A	7.68889e-10	-2.30037e-10	0.982562	0.00140906	-2.30037e-10	1.00917
49222636	chr10:49222636:C:A	7.54418e-10	-2.30037e-10	0.963562	0.0013824	-2.30037e-10	0.990067
49222666	chr10:49222666:C:T	8.6637e-11	-2.30037e-10	-1.20066	0.0001546	-2.30037e-10	-1.20067
49222782	chr10:49222782:C:T	4.40891e-10	-2.30037e-10	0.426413	0.000818299	-2.30037e-10	0.465722
49222805	chr10:49222805:A:G	1.00119e-10	-2.30037e-10	-1.05603	0.000176803	-2.30037e-10	-1.06647
49222952	chr10:49222952:C:G	9.84182e-11	-2.30037e-10	-1.07316	0.000177082	-2.30037e-10	-1.0649
49223088	chr10:49223088:C:T	8.69126e-11	-2.30037e-10	-1.19748	0.000155014	-2.30037e-10	-1.19799
49223127	chr10:49223127:C:T	8.66372e-11	-2.30037e-10	-1.20065	0.000154602	-2.30037e-10	-1.20065
49223181	chr10:49223181:T:G	1.67754e-11	-1.86144	-0.981033	9.35238e-05	-0.759574	-0.943716
49223235	chr10:49223235:G:C	1.41359e-11	-1.91859	-1.09507	0.000120315	-0.38189	-1.0695
49223561	chr10:49223561:G:C	9.00007e-11	-2.30037e-10	-1.16257	0.00016067	-2.30037e-10	-1.16215
49223649	chr10:49223649:C:G	8.66368e-11	-2.30037e-10	-1.20066	0.000154604	-2.30037e-10	-1.20064
49223737	chr10:49223737:A:T	9.16514e-11	-2.30037e-10	-1.14439	0.000162475	-2.30037e-10	-1.15098
49224058	chr10:49224058:T:C	9.25601e-11	-2.30037e-10	-1.13453	0.000164374	-2.30037e-10	-1.13936
49224530	chr10:49224530:C:A	6.71226e-10	1.97781	-1.13109	2.88162e-05	-1.85478	-1.02579
49224736	chr10:49224736:T:G	8.82093e-11	-2.30037e-10	-1.18267	0.000159133	-2.30037e-10	-1.17177
49224890	chr10:49224890:C:T	5.95926e-11	-1.60655	0.0316921	7.96247e-05	-1.8335	-0.030684
49225460	chr10:49225460:G:T	8.92243e-11	-2.30037e-10	-1.17123	0.000159737	-2.30037e-10	-1.16798
49225511	chr10:49225511:A:C	7.49473e-11	-1.64974	0.304143	0.000102588	-1.85882	0.248033
49225543	chr10:49225543:G:A	3.61555e-10	-1.77013	1.99816	0.000651341	-1.90066	2.13819
49225561	chr10:49225561:G:C	1.14185e-10	-1.24914	0.324581	0.000121531	-1.70863	0.267295
49225914	chr10:49225914:T:C	3.4858e-11	-1.75939	-0.351716	5.50164e-05	-1.85114	-0.382731
49225970	chr10:49225970:G:A	1.43013e-11	-1.91854	-1.08349	0.000122232	-0.37765	-1.05794
49226170	chr10:49226170:C:T	5.25285e-11	-1.70103	-2.51468e-10	8.08343e-05	-1.8491	-2.51468e-10
49226442	chr10:49226442:A:G	8.91036e-11	-2.30037e-10	-1.17258	0.000159512	-2.30037e-10	-1.16939
49226573	chr10:49226573:C:T	8.71642e-11	-2.30037e-10	-1.19459	0.000155607	-2.30037e-10	-1.19417
49226712	chr10:49226712:C:T	1.74325e-11	-1.84767	-0.956382	9.05236e-05	-0.819394	-0.916501
49226866	chr10:49226866:G:T	8.67389e-11	-2.30037e-10	-1.19948	0.000154822	-2.30037e-10	-1.19923
49226869	chr10:49226869:C:T	1.89785e-09	1.88609	-2.51468e-10	0.0132829	3.25273	-2.51468e-10
49227389	chr10:49227389:C:G	3.18463e-11	-1.38873	-0.812737	3.96498e-05	-1.75733	-0.804094
49227730	chr10:49227730:A:G	9.70311e-11	-2.30037e-10	-1.08735	0.000174751	-2.30037e-10	-1.07814
49227775	chr10:49227775:G:A	8.66527e-11	-2.30037e-10	-1.20048	0.000154616	-2.30037e-10	-1.20056
49227815	chr10:49227815:G:T	8.72197e-11	-2.30037e-10	-1.19395	0.000155462	-2.30037e-10	-1.19511
49227831	chr10:49227831:T:C	1.44305e-11	-1.91809	-1.07495	2.64546e-05	-1.87101	-1.09507
49227887	chr10:49227887:G:A	7.75052e-10	-2.30037e-10	0.990546	0.0014209	-2.30037e-10	1.01754
49227972	chr10:49227972:C:T	2.8487e-10	-2.30037e-10	-0.0103515	0.000615432	-2.30037e-10	0.180818
49228021	chr10:49228021:A:G	2.02376e-10	-2.30037e-10	-0.352259	0.00036886	-2.30037e-10	-0.331088
49228154	chr10:49228154:G:A	4.97437e-11	-1.79062	0.0351249	0.00024396	-0.973868	0.229367
49228435	chr10:49228435:AT:A	1.11848e-10	-0.945246	-2.51468e-10	0.000140569	-1.29581	-2.51468e-10
49228818	chr10:49228818:T:A	2.62265e-11	-1.33468	-1.06093	8.11554e-05	-0.929919	-0.915222
49229151	chr10:49229151:TGGACAAATAGGCAGAACCCTAGA:T	5.94101e-11	-1.57792	-2.51468e-10	0.000140935	-1.29321	-2.51468e-10
49229164	chr10:49229164:A:T	1.54942e-11	-1.84885	-1.07307	5.95525e-05	-1.10865	-1.046
49229465	chr10:49229465:G:C	4.23288e-11	-1.51036	-0.406553	4.93213e-05	-1.907	-0.43615
49229609	chr10:49229609:G:A	1.70094e-10	-2.30037e-10	-0.526031	0.000311218	-2.30037e-10	-0.501012
49229979	chr10:49229979:T:A	8.83103e-11	-2.30037e-10	-1.18153	0.000157216	-2.30037e-10	-1.18389
49230089	chr10:49230089:C:G	1.63348e-10	-2.30037e-10	-0.566502	0.00030673	-2.30037e-10	-0.515536
49230094	chr10:49230094:G:A	1.40743e-10	-2.30037e-10	-0.715446	0.000259768	-2.30037e-10	-0.681716
49230286	chr10:49230286:T:G	1.45377e-11	-1.91863	-1.06701	2.63874e-05	-1.88064	-1.08798
49230320	chr10:49230320:C:T	9.25287e-11	-2.30037e-10	-1.13487	0.000165056	-2.30037e-10	-1.13522
49230404	chr10:49230404:T:C	6.77989e-11	-1.44584	-2.51468e-10	9.12915e-05	-1.72745	-2.51468e-10
49230669	chr10:49230669:G:A	1.33481e-11	-1.87409	-1.19692	4.34998e-05	-1.27576	-1.19299
49230700	chr10:49230700:A:G	5.92105e-10	-2.30037e-10	0.7213	0.00135905	-2.30037e-10	0.973033
49230810	chr10:49230810:G:A	2.49657e-11	-1.83864	-0.606245	4.60248e-05	-1.75251	-0.659819
49230828	chr10:49230828:T:A	2.38843e-10	-2.30037e-10	-0.186579	0.000506837	-2.30037e-10	-0.0133161
49230938	chr10:49230938:C:T	2.40464e-10	-2.30037e-10	-0.179814	0.000510557	-2.30037e-10	-0.00600276
49231039	chr10:49231039:G:A	3.00328e-10	-2.30037e-10	0.0424907	0.000651723	-2.30037e-10	0.238114
49231284	chr10:49231284:G:A	4.58982e-11	-1.20163	-0.634334	6.40968e-05	-1.59053	-0.490577
49231287	chr10:49231287:CA:C	2.40553e-11	-1.33775	-1.14428	2.33678e-05	-1.91863	-1.17152
49231529	chr10:49231529:C:A	4.2391e-11	-1.91545	-2.51468e-10	8.3092e-05	-1.82156	-2.51468e-10
49231579	chr10:49231579:G:A	2.37938e-10	-2.30037e-10	-0.190373	0.00050476	-2.30037e-10	-0.0174223
49232613	chr10:49232613:C:T	2.52567e-10	-2.30037e-10	-0.130707	0.000538273	-2.30037e-10	0.046861
49232771	chr10:49232771:T:C	5.55486e-10	-2.30037e-10	0.65746	0.00100868	-2.30037e-10	0.674888
49232858	chr10:49232858:A:G	3.10144e-11	-1.41484	-0.813097	3.90916e-05	-1.77114	-0.804457
49233033	chr10:49233033:A:C	8.66361e-11	-2.30037e-10	-1.20067	0.0001546	-2.30037e-10	-1.20067
49233437	chr10:49233437:A:G	1.59123e-11	-1.80515	-1.09014	2.77469e-05	-1.81786	-1.10052
49233576	chr10:49233576:C:T	1.06559e-10	-2.30037e-10	-0.993688	0.000188709	-2.30037e-10	-1.0013
49233830	chr10:49233830:A:G	3.00659e-11	-1.44525	-0.813747	3.84325e-05	-1.78749	-0.805113
49234140	chr10:49234140:C:T	6.09672e-10	-2.30037e-10	0.750538	0.00110779	-2.30037e-10	0.768615
49234375	chr10:49234375:G:A	2.45335e-10	-2.30037e-10	-0.15976	0.000521785	-2.30037e-10	0.0157491
49234486	chr10:49234486:G:C	2.49231e-10	-2.30037e-10	-0.144002	0.000530714	-2.30037e-10	0.0327183
49234518	chr10:49234518:G:A	2.49291e-10	-2.30037e-10	-0.143764	0.000530857	-2.30037e-10	0.0329865
49234641	chr10:49234641:G:T	2.4495e-10	-2.30037e-10	-0.161328	0.000520869	-2.30037e-10	0.0139937
49234779	chr10:49234779:C:T	2.37311e-10	-2.30037e-10	-0.193011	0.000503325	-2.30037e-10	-0.0202693
49234981	chr10:49234981:G:A	3.34148e-10	-2.30037e-10	0.1492	0.000733534	-2.30037e-10	0.356368
49234993	chr10:49234993:A:G	8.68063e-11	-2.30037e-10	-1.19871	0.000155424	-2.30037e-10	-1.19535
49235127	chr10:49235127:T:G	3.0566e-11	-1.49757	-0.744927	4.01225e-05	-1.81444	-0.735128
49235237	chr10:49235237:G:A	4.2337e-11	-1.50978	-0.406938	5.68187e-05	-1.81861	-0.38303
49235243	chr10:49235243:T:A	2.41876e-10	-2.30037e-10	-0.173959	0.000513796	-2.30037e-10	0.000319997
49235566	chr10:49235566:G:T	2.44153e-10	-2.30037e-10	-0.164589	0.000519037	-2.30037e-10	0.0104687
49235640	chr10:49235640:G:A	1.49612e-11	-1.90345	-1.05347	0.000152078	-0.191975	-1.02514
49235795	chr10:49235795:C:T	1.69413e-11	-1.89716	-0.935472	0.000109319	-0.650571	-0.896662
49236238	chr10:49236238:T:C	2.44597e-10	-2.30037e-10	-0.162773	0.000520055	-2.30037e-10	0.0124286
49236330	chr10:49236330:C:T	2.79864e-11	-1.36718	-0.963488	9.6077e-05	-0.892698	-0.783659
49236460	chr10:49236460:A:G	1.17821e-10	-2.30037e-10	-0.893216	0.000211539	-2.30037e-10	-0.887094
49236641	chr10:49236641:G:A	1.91409e-10	-2.30037e-10	-0.407971	0.000350921	-2.30037e-10	-0.380944
49236860	chr10:49236860:C:T	9.2284e-11	-2.30037e-10	-1.13751	0.000166195	-2.30037e-10	-1.12834
49236955	chr10:49236955:G:T	1.59037e-11	-1.8137	-1.08213	2.81847e-05	-1.8102	-1.09253
49236960	chr10:49236960:G:C	7.38309e-10	-2.30037e-10	0.941978	0.00135273	-2.30037e-10	0.968373
49237082	chr10:49237082:G:A	2.89006e-10	-2.30037e-10	0.00406344	0.000625319	-2.30037e-10	0.196756
49237254	chr10:49237254:G:T	4.40918e-11	-1.28727	-0.58884	6.37988e-05	-1.64485	-0.440919
49237320	chr10:49237320:G:T	2.18202e-10	-2.30037e-10	-0.276963	0.000393919	-2.30037e-10	-0.265362
49237345	chr10:49237345:C:T	1.41072e-11	-1.91856	-1.09714	0.000119129	-0.388406	-1.07289
49237502	chr10:49237502:T:C	2.78743e-10	-2.30037e-10	-0.032095	0.000601419	-2.30037e-10	0.157787
49237727	chr10:49237727:T:C	8.72197e-11	-2.30037e-10	-1.19395	0.000155462	-2.30037e-10	-1.19511
49237896	chr10:49237896:C:T	3.06293e-11	-1.42769	-0.812737	3.88018e-05	-1.77895	-0.804094
49238055	chr10:49238055:T:C	5.88431e-11	-1.58751	-2.51468e-10	8.1895e-05	-1.83607	-2.51468e-10
49238245	chr10:49238245:A:G	3.03697e-10	-2.30037e-10	0.0536475	0.000659481	-2.30037e-10	0.249948
49238466	chr10:49238466:A:G	1.40888e-11	-1.91853	-1.09847	0.000112907	-0.440406	-1.07454
49238745	chr10:49238745:C:T	8.91207e-11	-1.86426	0.691866	0.000141933	-1.9185	0.632352
49238770	chr10:49238770:G:A	5.70823e-11	-1.90798	0.290087	9.50906e-05	-1.90571	0.219038
49239199	chr10:49239199:A:G	3.68217e-11	-1.80484	-0.251463	6.29145e-05	-1.81542	-0.284305
49239347	chr10:49239347:G:T	7.46157e-10	-2.30037e-10	0.952551	0.00136529	-2.30037e-10	0.977618
49239383	chr10:49239383:A:T	5.32661e-11	-1.89431	0.207227	8.69301e-05	-1.91469	0.13829
49239407	chr10:49239407:A:G	5.20026e-11	-1.88458	0.17349	8.28019e-05	-1.91754	0.0924805
49239478	chr10:49239478:A:G	4.03971e-10	-2.30037e-10	0.338959	0.000902756	-2.30037e-10	0.563946
49239594	chr10:49239594:CTGGTTTCCCAGCA:C	5.18258e-11	-1.88799	0.17349	8.28614e-05	-1.91682	0.0924805
49239705	chr10:49239705:G:C	2.88883e-10	-2.30037e-10	0.00363725	0.000625029	-2.30037e-10	0.196292
49239824	chr10:49239824:T:C	1.58735e-11	-1.69799	-1.19974	2.41009e-05	-1.86338	-1.19588
49239956	chr10:49239956:A:G	1.80679e-11	-1.63448	-1.13377	2.65863e-05	-1.81296	-1.14815
49239999	chr10:49239999:G:T	2.88883e-10	-2.30037e-10	0.00363725	0.000625029	-2.30037e-10	0.196292
49240003	chr10:49240003:T:A	2.26965e-10	-2.30037e-10	-0.237589	0.00039893	-2.30037e-10	-0.252721
49240482	chr10:49240482:A:G	3.04728e-11	-1.43281	-0.812737	3.87089e-05	-1.78134	-0.804094
49240488	chr10:49240488:T:C	2.88883e-10	-2.30037e-10	0.00363725	0.000625029	-2.30037e-10	0.196292
49240506	chr10:49240506:T:A	5.56635e-11	-1.64306	-2.51468e-10	7.85373e-05	-1.87793	-2.51468e-10
49240679	chr10:49240679:C:T	1.43173e-10	-2.30037e-10	-0.698328	0.000254082	-2.30037e-10	-0.703849
49240999	chr10:49240999:G:T	1.01934e-10	-1.03806	-2.51468e-10	0.000112999	-1.51413	-2.51468e-10
49241043	chr10:49241043:A:T	3.09578e-11	-1.40931	-0.82045	3.88949e-05	-1.76875	-0.811894
49241130	chr10:49241130:A:G	1.50776e-11	-1.74851	-1.20067	2.34481e-05	-1.88762	-1.1991
49241600	chr10:49241600:G:A	1.87758e-11	-1.8555	-0.874314	5.09065e-05	-1.45096	-0.860552
49241783	chr10:49241783:G:A	2.88883e-10	-2.30037e-10	0.00363725	0.000625029	-2.30037e-10	0.196292
49241816	chr10:49241816:C:T	1.48822e-11	-1.7834	-1.17882	2.35998e-05	-1.9016	-1.17866
49242046	chr10:49242046:T:C	3.10138e-10	-2.30037e-10	0.0746325	0.000676993	-2.30037e-10	0.276156
49242058	chr10:49242058:A:C	3.16104e-10	-2.30037e-10	0.093686	0.000691024	-2.30037e-10	0.296669
49242069	chr10:49242069:A:G	3.20844e-10	-2.30037e-10	0.108572	0.000702174	-2.30037e-10	0.312676
49242088	chr10:49242088:A:G	3.19089e-10	-2.30037e-10	0.103086	0.000698093	-2.30037e-10	0.306846
49242137	chr10:49242137:C:T	1.89532e-10	-0.417828	-2.51468e-10	8.31386e-05	-1.821	-2.51468e-10
49242356	chr10:49242356:C:T	2.44849e-10	-2.30037e-10	-0.161741	0.000520598	-2.30037e-10	0.0134731
49242408	chr10:49242408:G:A	6.21279e-11	-1.53319	-2.51468e-10	0.000179818	-1.04956	-2.51468e-10
49242468	chr10:49242468:GA:G	3.469e-10	-2.30037e-10	0.186652	0.000763599	-2.30037e-10	0.396538
49242550	chr10:49242550:T:C	2.58484e-11	-1.24418	-1.16595	3.25839e-05	-1.59889	-1.1588
49242685	chr10:49242685:G:A	2.31564e-11	-1.47478	-1.04534	0.000100484	-0.738387	-0.893118
49242695	chr10:49242695:G:A	1.40756e-11	-1.91845	-1.09949	0.000119456	-0.383114	-1.07544
49242699	chr10:49242699:A:G	3.37574e-10	-2.30037e-10	0.1594	0.000741587	-2.30037e-10	0.367287
49242713	chr10:49242713:G:A	2.40006e-10	-2.30037e-10	-0.181721	0.000509508	-2.30037e-10	-0.00805977
49242818	chr10:49242818:G:A	9.07343e-11	-2.30037e-10	-1.15445	0.000163214	-2.30037e-10	-1.14644
49242848	chr10:49242848:T:C	3.37574e-10	-2.30037e-10	0.1594	0.000741587	-2.30037e-10	0.367287
49242879	chr10:49242879:C:T	1.52826e-11	-1.87353	-1.06214	3.13262e-05	-1.72329	-1.07376
49243138	chr10:49243138:A:G	3.37574e-10	-2.30037e-10	0.1594	0.000741587	-2.30037e-10	0.367287
49243173	chr10:49243173:C:T	8.66745e-11	-2.30037e-10	-1.20022	0.000154729	-2.30037e-10	-1.19983
49243262	chr10:49243262:A:G	3.57391e-10	-2.30037e-10	0.216445	0.000788408	-2.30037e-10	0.42851
49243263	chr10:49243263:A:G	3.54303e-10	-2.30037e-10	0.207767	0.000781111	-2.30037e-10	0.419212
49243611	chr10:49243611:T:C	1.00342e-10	-2.30037e-10	-1.0538	0.000181968	-2.30037e-10	-1.03768
49243622	chr10:49243622:C:A	2.17962e-11	-1.53186	-1.04879	0.000105623	-0.683396	-0.898233
49243659	chr10:49243659:AAG:A	1.47061e-11	-1.87218	-1.10194	0.000171875	-0.0161861	-1.07855
49244539	chr10:49244539:C:T	8.85364e-11	-2.30037e-10	-1.17897	0.000158537	-2.30037e-10	-1.17552
49244602	chr10:49244602:G:T	1.44182e-10	-2.30037e-10	-0.69131	0.000260521	-2.30037e-10	-0.678824
49244628	chr10:49244628:C:T	1.91931e-10	-2.30037e-10	-0.405247	0.000346754	-2.30037e-10	-0.392891
49244632	chr10:49244632:T:A	1.09413e-10	-1.82225	0.854995	0.000202233	-1.86371	0.931627
49244691	chr10:49244691:C:T	1.37549e-10	-1.84437	1.10596	0.000260379	-1.84856	1.16919
49244761	chr10:49244761:CT:C	5.28166e-11	-1.69556	-2.51468e-10	7.78377e-05	-1.88688	-2.51468e-10
49244770	chr10:49244770:T:C	4.42759e-11	-1.58561	-0.286337	6.41153e-05	-1.84011	-0.240709
49245217	chr10:49245217:A:C	4.38501e-11	-1.60255	-0.279059	6.40218e-05	-1.84831	-0.233974
49245260	chr10:49245260:A:T	4.43004e-11	-1.59433	-0.277063	6.44028e-05	-1.84442	-0.231931
49245275	chr10:49245275:G:A	3.56399e-11	-1.8544	-0.234517	6.88846e-05	-1.81737	-0.191706
49245557	chr10:49245557:A:T	1.06051e-10	-0.579577	-0.418889	6.75798e-05	-1.83212	-0.196074
49245623	chr10:49245623:A:G	3.04878e-11	-1.10794	-1.13712	7.91864e-05	-0.726356	-1.14334
49245880	chr10:49245880:T:C	3.14509e-10	-2.30037e-10	0.0886289	0.000592698	-2.30037e-10	0.143179
49245888	chr10:49245888:G:A	1.90328e-11	-1.69971	-1.01651	2.83006e-05	-1.91855	-0.980068
49246201	chr10:49246201:AG:A	3.14509e-10	-2.30037e-10	0.0886289	0.000592698	-2.30037e-10	0.143179
49246223	chr10:49246223:T:G	8.95986e-11	-2.30037e-10	-1.16704	0.000162848	-2.30037e-10	-1.14869
49246286	chr10:49246286:G:T	2.19659e-11	-1.63621	-0.936687	3.09717e-05	-1.9153	-0.893135
49246330	chr10:49246330:G:C	1.01129e-10	-2.30037e-10	-1.04598	0.000176515	-2.30037e-10	-1.0681
49246366	chr10:49246366:C:T	3.15216e-10	-2.30037e-10	0.0908727	0.00059406	-2.30037e-10	0.145474
49246371	chr10:49246371:A:T	1.69396e-11	-1.89918	-0.933547	3.02309e-05	-1.91642	-0.916216
49246379	chr10:49246379:C:T	5.07429e-11	-1.73561	-2.51468e-10	7.67521e-05	-1.90093	-2.51468e-10
49246595	chr10:49246595:G:A	5.45434e-11	-0.720906	-0.942481	3.94805e-05	-1.63026	-0.935436
49246604	chr10:49246604:C:T	2.89359e-10	0.00528224	-2.51468e-10	0.000144894	-1.2655	-2.51468e-10
49246812	chr10:49246812:A:G	5.36751e-11	-1.3703	-0.309137	6.23286e-05	-1.89079	-0.218296
49246873	chr10:49246873:A:G	1.60121e-11	-1.83311	-1.05593	2.55682e-05	-1.91528	-1.08488
49246910	chr10:49246910:G:A	2.99183e-10	-2.30037e-10	0.0386717	0.000563223	-2.30037e-10	0.0921706
49246918	chr10:49246918:G:A	5.64675e-11	-1.62872	-2.51468e-10	8.00385e-05	-1.859	-2.51468e-10
49247035	chr10:49247035:A:T	7.01673e-11	-1.34378	-0.0677258	9.1768e-05	-1.70486	-0.0173779
49247042	chr10:49247042:C:T	9.2162e-11	-2.30037e-10	-1.13884	0.000167357	-2.30037e-10	-1.12137
49247113	chr10:49247113:T:A	9.60358e-11	-0.702798	-0.394865	6.74973e-05	-1.86042	-0.168999
49247438	chr10:49247438:C:T	5.28381e-11	-1.39228	-0.302867	7.00072e-05	-1.73456	-0.258352
49247450	chr10:49247450:T:C	2.48477e-11	-1.33702	-1.1126	2.66002e-05	-1.86437	-1.09622
49247473	chr10:49247473:C:T	7.44237e-11	-1.35261	-2.51468e-10	9.30496e-05	-1.70837	-2.51468e-10
49247497	chr10:49247497:A:G	9.44317e-11	-2.30037e-10	-1.11451	0.000168383	-2.30037e-10	-1.11526
49248218	chr10:49248218:T:G	9.66687e-11	-2.30037e-10	-1.09109	0.000172588	-2.30037e-10	-1.0906
49248330	chr10:49248330:T:C	3.73206e-11	-1.60464	-0.438196	5.29024e-05	-1.91856	-0.354494
49248453	chr10:49248453:C:T	2.0528e-11	-1.91846	-0.722136	4.38982e-05	-1.73431	-0.725319
49248766	chr10:49248766:T:C	6.13484e-11	-1.73029	0.18447	9.76741e-05	-1.89932	0.23945
49248790	chr10:49248790:T:C	9.28536e-11	-0.722484	-0.408876	6.61738e-05	-1.86418	-0.185037
49249357	chr10:49249357:A:G	1.12814e-10	-2.30037e-10	-0.936642	0.000205822	-2.30037e-10	-0.914493
49249586	chr10:49249586:C:A	2.48774e-11	-1.8913	-0.557123	4.43364e-05	-1.91736	-0.532337
49249904	chr10:49249904:A:C	1.12024e-10	-2.30037e-10	-0.943674	0.000199968	-2.30037e-10	-0.94335
49250420	chr10:49250420:T:C	4.41654e-11	-1.87444	-2.51468e-10	9.90764e-05	-1.64561	-2.51468e-10
49250920	chr10:49250920:A:G	4.19728e-09	2.67981	-2.51468e-10	0.000410729	-0.223572	-2.51468e-10
49250928	chr10:49250928:C:A	6.15831e-11	-0.567748	-0.974248	4.13283e-05	-1.5525	-0.967463
49251029	chr10:49251029:A:T	5.03235e-11	-1.59821	-0.145703	7.35419e-05	-1.84614	-0.0975154
49251277	chr10:49251277:A:G	9.16618e-11	-2.30037e-10	-1.14428	0.000162986	-2.30037e-10	-1.14784
49251286	chr10:49251286:T:C	4.72205e-11	-1.54555	-0.262001	6.70134e-05	-1.82011	-0.216506
49251484	chr10:49251484:G:A	5.18696e-11	-1.71365	-2.51468e-10	7.73397e-05	-1.8933	-2.51468e-10
49251501	chr10:49251501:A:G	4.66242e-11	-1.54556	-0.274706	6.61464e-05	-1.82012	-0.229517
49251518	chr10:49251518:T:C	5.66377e-11	-0.634445	-0.991265	3.92212e-05	-1.5876	-0.984692
49251549	chr10:49251549:A:G	1.26296e-10	-0.382859	-0.440896	7.1445e-05	-1.61126	-0.361317
49251569	chr10:49251569:TAC:T	8.8314e-11	-1.18149	-2.51468e-10	0.00012796	-1.38978	-2.51468e-10
49251647	chr10:49251647:T:A	6.11748e-11	-0.430425	-1.11822	3.71672e-05	-1.52645	-1.09963
49251767	chr10:49251767:G:T	8.97398e-11	-2.30037e-10	-1.16547	0.000159511	-2.30037e-10	-1.16939
49252331	chr10:49252331:G:A	1.99692e-11	-1.89901	-0.769181	3.58564e-05	-1.91526	-0.746719
49252512	chr10:49252512:C:T	3.14724e-11	-1.26381	-0.949467	3.23235e-05	-1.85994	-0.905768
49252524	chr10:49252524:G:A	2.72091e-11	-1.43395	-0.924882	3.18222e-05	-1.90231	-0.879036
49252538	chr10:49252538:G:T	9.79116e-11	-2.30037e-10	-1.07832	0.000174811	-2.30037e-10	-1.0778
49252586	chr10:49252586:T:C	3.17844e-11	-1.24574	-0.957665	3.22024e-05	-1.85484	-0.914625
49252689	chr10:49252689:A:G	1.31755e-11	-1.90081	-1.18322	2.43631e-05	-1.87689	-1.17154
49252833	chr10:49252833:C:T	2.35757e-11	-1.73987	-0.762295	3.581e-05	-1.90625	-0.757027
49252921	chr10:49252921:G:A	9.49372e-11	-2.30037e-10	-1.10917	0.000169948	-2.30037e-10	-1.10601
49253015	chr10:49253015:T:A	6.45918e-11	-0.358184	-1.13611	3.92914e-05	-1.43818	-1.13232
49253532	chr10:49253532:G:A	1.93693e-10	-2.30037e-10	-0.396109	0.00035886	-2.30037e-10	-0.358574
49253563	chr10:49253563:G:GTCTCTAC	9.39864e-11	-2.30037e-10	-1.11923	0.000167672	-2.30037e-10	-1.11949
49253778	chr10:49253778:T:C	1.45819e-11	-1.84688	-1.13573	2.44003e-05	-1.91284	-1.13407
49253832	chr10:49253832:G:GAT	1.7372e-11	-1.81338	-0.994146	2.95976e-05	-1.90072	-0.953097
49254365	chr10:49254365:T:TCC	1.36276e-10	-2.30037e-10	-0.747701	0.000252792	-2.30037e-10	-0.70894
49254370	chr10:49254370:GTATGTGCC:G	1.86322e-10	-2.30037e-10	-0.434906	0.000350225	-2.30037e-10	-0.382931
49254706	chr10:49254706:C:T	2.9439e-11	-1.0874	-1.19266	2.42209e-05	-1.86065	-1.19364
49254921	chr10:49254921:C:T	3.12876e-10	-2.30037e-10	0.0834215	0.000591603	-2.30037e-10	0.141331
49255226	chr10:49255226:A:G	3.7115e-11	-1.09834	-0.950025	3.12691e-05	-1.86027	-0.93861
49255291	chr10:49255291:G:A	3.5418e-11	-1.1314	-0.96376	3.05721e-05	-1.86876	-0.952659
49255648	chr10:49255648:G:A	2.14699e-11	-1.43057	-1.16517	2.99714e-05	-1.67821	-1.16305
49255978	chr10:49255978:T:C	1.27569e-11	-1.91815	-1.19816	2.31855e-05	-1.89839	-1.19959
49256120	chr10:49256120:G:A	1.36235e-11	-1.85174	-1.19885	2.42328e-05	-1.86062	-1.19318
49256140	chr10:49256140:G:C	3.15996e-11	-1.01844	-1.1908	2.46939e-05	-1.84308	-1.19187
49256251	chr10:49256251:G:C	9.33325e-11	-2.30037e-10	-1.12622	0.00016718	-2.30037e-10	-1.12243
49256323	chr10:49256323:T:G	2.56494e-10	-2.30037e-10	-0.11528	0.00049113	-2.30037e-10	-0.0447973
49256555	chr10:49256555:A:T	4.28101e-11	-1.90561	-2.51468e-10	7.57476e-05	-1.9141	-2.51468e-10
49256689	chr10:49256689:A:G	8.68447e-11	-2.30037e-10	-1.19826	0.000154781	-2.30037e-10	-1.19949
49257156	chr10:49257156:C:T	1.34709e-11	-1.86229	-1.19957	2.28488e-05	-1.91692	-1.19569
49257330	chr10:49257330:A:G	2.92967e-10	-2.30037e-10	0.0176745	0.000553149	-2.30037e-10	0.0741219
49257742	chr10:49257742:G:A	1.30393e-11	-1.91078	-1.18364	2.40334e-05	-1.87422	-1.18785
49257757	chr10:49257757:C:T	9.12313e-11	-2.30037e-10	-1.14899	0.000163471	-2.30037e-10	-1.14487
49257812	chr10:49257812:G:A	2.93584e-10	-2.30037e-10	0.0197804	0.000554343	-2.30037e-10	0.0762771
49257895	chr10:49257895:A:G	1.05475e-10	-2.30037e-10	-1.00391	0.000192825	-2.30037e-10	-0.979721
49257960	chr10:49257960:C:A	1.74796e-10	-2.30037e-10	-0.498767	0.000325363	-2.30037e-10	-0.456563
49258177	chr10:49258177:CTA:C	9.17565e-11	-2.30037e-10	-1.14325	0.000166402	-2.30037e-10	-1.1271
49258371	chr10:49258371:T:A	1.04156e-10	-2.30037e-10	-1.01649	0.000190269	-2.30037e-10	-0.993068
49258736	chr10:49258736:AG:A	1.01119e-10	-2.30037e-10	-1.04609	0.00018612	-2.30037e-10	-1.01511
49258912	chr10:49258912:G:A	1.01026e-10	-2.30037e-10	-1.04701	0.000185929	-2.30037e-10	-1.01614
49258941	chr10:49258941:CTCTG:C	4.28392e-11	-1.90493	-2.51468e-10	8.3579e-05	-1.81571	-2.51468e-10
49259080	chr10:49259080:AT:A	9.86897e-11	-2.30037e-10	-1.0704	0.00018121	-2.30037e-10	-1.04185
49259179	chr10:49259179:A:G	1.42738e-11	-1.81381	-1.19015	2.62742e-05	-1.79664	-1.17628
49259423	chr10:49259423:A:G	8.86651e-11	-2.30037e-10	-1.17752	0.000157558	-2.30037e-10	-1.18171
49259445	chr10:49259445:T:C	1.01128e-10	-2.30037e-10	-1.046	0.000186139	-2.30037e-10	-1.01501
49259503	chr10:49259503:CA:C	1.01041e-10	-2.30037e-10	-1.04686	0.000185965	-2.30037e-10	-1.01595
49259523	chr10:49259523:G:A	1.00814e-10	-2.30037e-10	-1.0491	0.000185507	-2.30037e-10	-1.01842
49259537	chr10:49259537:G:A	1.34293e-11	-1.86884	-1.1961	2.29686e-05	-1.91764	-1.18973
49259550	chr10:49259550:G:A	2.93584e-10	-2.30037e-10	0.0197804	0.000554343	-2.30037e-10	0.0762771
49259588	chr10:49259588:G:C	1.74911e-11	-1.60327	-1.19743	3.18525e-05	-1.58943	-1.19096
49259600	chr10:49259600:C:T	1.00865e-10	-2.30037e-10	-1.04861	0.000185608	-2.30037e-10	-1.01787
49259640	chr10:49259640:G:A	2.36344e-11	-1.38835	-1.11133	3.25406e-05	-1.65091	-1.1081
49259651	chr10:49259651:T:C	1.00655e-10	-2.30037e-10	-1.05069	0.000185187	-2.30037e-10	-1.02014
49259682	chr10:49259682:T:C	1.01931e-10	-2.30037e-10	-1.03809	0.000187757	-2.30037e-10	-1.00636
49259691	chr10:49259691:G:A	1.00132e-10	-2.30037e-10	-1.05589	0.000184125	-2.30037e-10	-1.02589
49259810	chr10:49259810:A:G	1.02165e-10	-2.30037e-10	-1.0358	0.000188228	-2.30037e-10	-1.00385
49260651	chr10:49260651:T:G	3.6022e-11	-0.899758	-1.1785	2.54787e-05	-1.81579	-1.18787
49260703	chr10:49260703:TG:T	3.0776e-11	-1.05204	-1.18361	2.46304e-05	-1.85246	-1.18506
49260754	chr10:49260754:T:C	1.01788e-10	-2.30037e-10	-1.03949	0.000177547	-2.30037e-10	-1.06227
49260845	chr10:49260845:A:G	1.30022e-11	-1.89884	-1.19843	2.4288e-05	-1.85176	-1.19976
49260877	chr10:49260877:G:A	1.46627e-10	-2.30037e-10	-0.67449	0.000270213	-2.30037e-10	-0.642296
49260931	chr10:49260931:G:A	1.01888e-10	-2.30037e-10	-1.03851	0.000187672	-2.30037e-10	-1.00681
49260944	chr10:49260944:A:AT	1.02292e-10	-2.30037e-10	-1.03455	0.000188486	-2.30037e-10	-1.00248
49261015	chr10:49261015:T:C	2.66312e-11	-1.18634	-1.19396	3.46336e-05	-1.50302	-1.19366
49261089	chr10:49261089:T:A	1.02195e-10	-2.30037e-10	-1.0355	0.00018829	-2.30037e-10	-1.00352
49261096	chr10:49261096:T:C	1.01763e-10	-2.30037e-10	-1.03974	0.000187419	-2.30037e-10	-1.00816
49261160	chr10:49261160:T:A	1.61844e-11	-1.7124	-1.16594	2.92322e-05	-1.71274	-1.1535
49261236	chr10:49261236:T:C	1.60143e-11	-1.71877	-1.17013	2.88931e-05	-1.71942	-1.15848
49261411	chr10:49261411:C:G	1.03727e-10	-2.30037e-10	-1.02062	0.000189537	-2.30037e-10	-0.996923
49261461	chr10:49261461:C:T	1.01976e-10	-2.30037e-10	-1.03765	0.000187848	-2.30037e-10	-1.00587
49261538	chr10:49261538:A:C	1.03313e-10	-2.30037e-10	-1.02462	0.000188732	-2.30037e-10	-1.00118
49261588	chr10:49261588:A:AT	1.33553e-11	-1.88674	-1.18373	2.33443e-05	-1.91849	-1.17267
49261686	chr10:49261686:A:C	1.01867e-10	-2.30037e-10	-1.03872	0.000187629	-2.30037e-10	-1.00704
49261889	chr10:49261889:C:T	1.63538e-11	-1.83876	-1.02916	2.79754e-05	-1.90848	-1.0017
49262051	chr10:49262051:C:A	1.28033e-10	-2.30037e-10	-0.810098	0.000232189	-2.30037e-10	-0.793956
49262064	chr10:49262064:A:C	4.00132e-11	-1.0002	-0.972973	3.14412e-05	-1.8384	-0.954991
49262206	chr10:49262206:C:T	9.00204e-11	-2.30037e-10	-1.16235	0.000162644	-2.30037e-10	-1.14994
49262243	chr10:49262243:C:T	1.41296e-11	-1.84724	-1.16688	2.50383e-05	-1.86849	-1.15261
49262285	chr10:49262285:A:G	1.17979e-10	0.254016	-1.14589	9.70791e-05	-0.532881	-1.1331
49262384	chr10:49262384:G:T	4.22663e-11	-1.91839	-2.51468e-10	8.59218e-05	-1.78807	-2.51468e-10
49262396	chr10:49262396:C:T	1.41067e-11	-1.85084	-1.1649	2.51748e-05	-1.8654	-1.15027
49262397	chr10:49262397:G:A	9.56914e-11	-2.30037e-10	-1.10126	0.000171745	-2.30037e-10	-1.09549
49262611	chr10:49262611:G:T	1.02632e-10	-2.30037e-10	-1.03123	0.000189178	-2.30037e-10	-0.998817
49262736	chr10:49262736:C:T	8.68873e-11	-2.30037e-10	-1.19777	0.000155632	-2.30037e-10	-1.19401
49262796	chr10:49262796:G:C	9.55621e-11	-2.30037e-10	-1.10261	0.000167602	-2.30037e-10	-1.11991
49263082	chr10:49263082:G:A	3.92286e-11	-0.966933	-1.02604	5.28609e-05	-1.28239	-0.991453
49263131	chr10:49263131:G:A	1.39651e-11	-1.84899	-1.17684	2.47722e-05	-1.86715	-1.16463
49263146	chr10:49263146:A:G	8.72553e-11	-2.30037e-10	-1.19355	0.000156563	-2.30037e-10	-1.18805
49263498	chr10:49263498:T:C	1.51736e-11	-1.83389	-1.10894	2.63187e-05	-1.87826	-1.09297
49263510	chr10:49263510:G:A	2.90376e-11	-1.10766	-1.18614	2.41912e-05	-1.86804	-1.18747
49263716	chr10:49263716:T:G	9.79573e-11	-2.30037e-10	-1.07785	0.000174647	-2.30037e-10	-1.07874
49263856	chr10:49263856:A:C	9.06305e-11	-2.30037e-10	-1.15559	0.000163899	-2.30037e-10	-1.14226
49264074	chr10:49264074:T:C	1.04561e-10	-2.30037e-10	-1.01262	0.000182076	-2.30037e-10	-1.03708
49264149	chr10:49264149:A:G	1.03136e-10	-2.30037e-10	-1.02633	0.000179764	-2.30037e-10	-1.04986
49264161	chr10:49264161:G:A	2.09572e-11	-1.58157	-1.03833	3.87865e-05	-1.53893	-1.0445
49264313	chr10:49264313:G:T	2.78848e-10	-2.30037e-10	-0.0317171	0.000535644	-2.30037e-10	0.0419641
49264353	chr10:49264353:C:T	1.07163e-10	-2.30037e-10	-0.988031	0.000196223	-2.30037e-10	-0.962254
49264431	chr10:49264431:C:T	1.29021e-10	-2.30037e-10	-0.802405	0.000231945	-2.30037e-10	-0.795004
49264576	chr10:49264576:A:T	3.76377e-11	-0.990205	-1.04417	5.0827e-05	-1.30167	-1.0114
49264623	chr10:49264623:A:C	2.14564e-10	-2.30037e-10	-0.293777	0.000377657	-2.30037e-10	-0.307521
49264629	chr10:49264629:G:T	1.49129e-11	-1.82241	-1.13775	2.56182e-05	-1.88312	-1.11509
49264670	chr10:49264670:T:C	1.28788e-10	-2.30037e-10	-0.804217	0.000231522	-2.30037e-10	-0.796832
49264735	chr10:49264735:G:A	1.45931e-11	-1.80172	-1.18011	2.39821e-05	-1.89545	-1.16875
49264856	chr10:49264856:A:G	3.45725e-11	-1.46205	-0.657272	3.94335e-05	-1.91779	-0.649101
49264860	chr10:49264860:A:T	1.65838e-10	-2.30037e-10	-0.551371	0.000313831	-2.30037e-10	-0.492651
49265072	chr10:49265072:T:C	3.6623e-11	-1.39142	-0.670289	3.91283e-05	-1.91256	-0.662096
49265150	chr10:49265150:A:G	9.08098e-11	-2.30037e-10	-1.15362	0.000161425	-2.30037e-10	-1.15746
49265226	chr10:49265226:A:G	4.65977e-11	-1.23576	-0.585077	4.44799e-05	-1.89018	-0.556291
49265402	chr10:49265402:T:C	2.48149e-10	-2.30037e-10	-0.148356	0.000466971	-2.30037e-10	-0.0952386
49265590	chr10:49265590:A:G	3.46286e-11	-1.43643	-0.681274	3.85457e-05	-1.91638	-0.673279
49265645	chr10:49265645:G:C	1.01223e-10	-2.30037e-10	-1.04506	0.000184641	-2.30037e-10	-1.02309
49265761	chr10:49265761:A:C	2.48273e-10	-2.30037e-10	-0.147853	0.000467211	-2.30037e-10	-0.0947258
49265787	chr10:49265787:A:G	1.63694e-11	-1.82055	-1.04642	2.76138e-05	-1.90281	-1.02038
49265847	chr10:49265847:T:C	3.48609e-11	-1.45332	-0.657696	3.94323e-05	-1.91738	-0.649539
49266137	chr10:49266137:C:T	1.4609e-11	-1.79671	-1.18404	2.38249e-05	-1.89711	-1.17366
49266149	chr10:49266149:C:T	1.61943e-10	-0.57514	-2.51468e-10	0.000536486	0.0435338	-2.51468e-10
49266200	chr10:49266200:G:T	1.17246e-10	-2.30037e-10	-0.89811	0.000212081	-2.30037e-10	-0.884539
49266208	chr10:49266208:T:C	9.61121e-11	-2.30037e-10	-1.09687	0.000172534	-2.30037e-10	-1.09091
49266265	chr10:49266265:GCAGAAATCAATAAAATTGAA:G	2.47315e-10	-2.30037e-10	-0.151723	0.000465359	-2.30037e-10	-0.0986973
49266309	chr10:49266309:A:G	9.8338e-11	-1.07397	-2.51468e-10	7.71968e-05	-1.89515	-2.51468e-10
49266381	chr10:49266381:G:A	1.17064e-10	-2.30037e-10	-0.899663	0.000211906	-2.30037e-10	-0.885364
49266614	chr10:49266614:T:G	9.10025e-11	-2.30037e-10	-1.1515	0.000164666	-2.30037e-10	-1.13759
49266667	chr10:49266667:A:T	3.35928e-11	-1.45548	-0.692589	3.8066e-05	-1.91751	-0.684675
49266671	chr10:49266671:C:A	2.84634e-10	-2.30037e-10	-0.0111793	0.000537406	-2.30037e-10	0.0452477
49266692	chr10:49266692:T:C	1.5051e-11	-1.76884	-1.1821	3.47862e-05	-1.50551	-1.18677
49266705	chr10:49266705:C:T	1.96056e-11	-1.52513	-1.16143	2.82568e-05	-1.74081	-1.15936
49266922	chr10:49266922:G:A	2.48341e-10	-2.30037e-10	-0.147581	0.000467333	-2.30037e-10	-0.0944633
49266973	chr10:49266973:C:T	3.37222e-11	-1.46844	-0.675787	3.86949e-05	-1.91806	-0.667742
49267120	chr10:49267120:G:A	1.14991e-10	-2.30037e-10	-0.917527	0.000207627	-2.30037e-10	-0.905761
49267207	chr10:49267207:G:A	2.149e-11	-1.45521	-1.13958	2.39919e-05	-1.9179	-1.14589
49267258	chr10:49267258:C:T	1.05752e-10	-2.30037e-10	-1.00128	0.000193592	-2.30037e-10	-0.975754
49267260	chr10:49267260:T:C	3.40244e-11	-1.41434	-0.720965	3.71273e-05	-1.91399	-0.713161
49267264	chr10:49267264:T:C	1.65163e-11	-1.88283	-0.975204	3.02618e-05	-1.88264	-0.948982
49267283	chr10:49267283:T:C	3.1156e-11	-1.47138	-0.751992	3.58324e-05	-1.91806	-0.744595
49267314	chr10:49267314:G:A	2.36458e-11	-1.32329	-1.1759	2.35846e-05	-1.90103	-1.17988
49267444	chr10:49267444:AT:A	3.5631e-11	-1.41613	-0.673035	3.89294e-05	-1.91477	-0.664984
49267583	chr10:49267583:AAATAAAACTGTCCC:A	3.41785e-11	-1.65361	-0.477178	4.65853e-05	-1.88679	-0.513427
49267595	chr10:49267595:C:T	1.32659e-11	-1.91764	-1.15954	3.17094e-05	-1.61103	-1.17387
49267658	chr10:49267658:TA:T	2.04169e-11	-1.48308	-1.16294	2.90146e-05	-1.71272	-1.16099
49267678	chr10:49267678:A:G	1.00799e-10	-2.30037e-10	-1.04925	0.000183818	-2.30037e-10	-1.02756
49267744	chr10:49267744:T:C	4.13398e-11	-1.27208	-0.668476	4.08007e-05	-1.8743	-0.65851
49267893	chr10:49267893:T:C	8.74586e-11	-2.30037e-10	-1.19122	0.000155825	-2.30037e-10	-1.19277
49267909	chr10:49267909:G:A	3.2777e-11	-1.44724	-0.725422	8.73842e-05	-1.0627	-0.708493
49268042	chr10:49268042:C:T	1.46408e-10	-2.30037e-10	-0.675988	0.000269747	-2.30037e-10	-0.64402
49268050	chr10:49268050:A:G	2.86077e-11	-1.13208	-1.17663	2.4294e-05	-1.87295	-1.17833
49268148	chr10:49268148:C:A	3.35996e-11	-1.49106	-0.65681	3.94206e-05	-1.91858	-0.648634
49268219	chr10:49268219:T:A	1.28656e-11	-1.90931	-1.19852	2.38549e-05	-1.8697	-1.19982
49268417	chr10:49268417:G:A	2.48928e-10	-2.30037e-10	-0.145219	0.000468467	-2.30037e-10	-0.0920395
49268572	chr10:49268572:T:A	2.61221e-11	-1.28475	-1.11485	2.51331e-05	-1.90247	-1.11485
49268637	chr10:49268637:C:T	3.45289e-11	-1.45209	-0.668498	3.9009e-05	-1.9173	-0.660412
49268638	chr10:49268638:G:A	2.19164e-11	-1.70403	-0.871114	3.21857e-05	-1.91079	-0.859191
49268903	chr10:49268903:CT:C	2.03241e-11	-1.52249	-1.12809	2.42522e-05	-1.91801	-1.13499
49268926	chr10:49268926:G:A	2.23895e-10	-2.30037e-10	-0.251206	0.000420222	-2.30037e-10	-0.200723
49269272	chr10:49269272:G:T	2.116e-11	-1.4923	-1.11797	2.44725e-05	-1.91863	-1.12532
49269319	chr10:49269319:T:C	3.30815e-11	-1.49776	-0.665651	3.90691e-05	-1.91863	-0.657544
49269366	chr10:49269366:C:T	1.01191e-10	-2.30037e-10	-1.04538	0.00018458	-2.30037e-10	-1.02342
49269369	chr10:49269369:G:A	3.3909e-11	-1.4658	-0.672904	3.88092e-05	-1.91796	-0.664894
49269683	chr10:49269683:T:C	1.02384e-10	-2.30037e-10	-1.03365	0.000178547	-2.30037e-10	-1.05665
49269705	chr10:49269705:C:T	1.01655e-10	-2.30037e-10	-1.0408	0.000185484	-2.30037e-10	-1.01854
49269861	chr10:49269861:A:G	3.39879e-11	-1.47052	-0.665859	3.90816e-05	-1.91812	-0.65773
49269936	chr10:49269936:T:C	2.14683e-11	-1.47636	-1.11945	2.4441e-05	-1.91851	-1.12674
49269991	chr10:49269991:T:C	1.01139e-10	-2.30037e-10	-1.04588	0.00018448	-2.30037e-10	-1.02397
49270100	chr10:49270100:C:T	2.57616e-11	-1.31816	-1.09534	3.5161e-05	-1.58977	-1.0918
49270292	chr10:49270292:C:T	1.12559e-10	-2.30037e-10	-0.93891	0.000207197	-2.30037e-10	-0.907836
49270512	chr10:49270512:G:A	9.27263e-11	-2.30037e-10	-1.13273	0.00016609	-2.30037e-10	-1.12897
49270819	chr10:49270819:C:T	1.02891e-10	-2.30037e-10	-1.02872	0.000187881	-2.30037e-10	-1.0057
49271020	chr10:49271020:C:T	8.66676e-11	-2.30037e-10	-1.2003	0.000154616	-2.30037e-10	-1.20056
49271228	chr10:49271228:G:A	3.42918e-10	1.21397	-1.03886	4.27332e-05	-1.54459	-0.941939
49271448	chr10:49271448:A:G	2.15662e-11	-1.62047	-0.970787	2.90532e-05	-1.8982	-0.974173
49271494	chr10:49271494:G:A	3.09891e-11	-1.25239	-0.976358	2.90016e-05	-1.89249	-0.981665
49271524	chr10:49271524:C:T	2.14875e-11	-1.39724	-1.19767	2.29829e-05	-1.9173	-1.18945
49272119	chr10:49272119:G:A	1.78347e-10	-2.30037e-10	-0.47865	0.000330606	-2.30037e-10	-0.440578
49272345	chr10:49272345:G:A	3.50073e-11	-1.5367	-0.570124	4.2776e-05	-1.9178	-0.567729
49272689	chr10:49272689:G:A	1.07883e-10	-2.30037e-10	-0.981332	0.000195215	-2.30037e-10	-0.967406
49272718	chr10:49272718:T:G	3.59252e-11	-1.51402	-0.566929	4.28823e-05	-1.91852	-0.564527
49272758	chr10:49272758:G:A	1.95428e-11	-1.64151	-1.04827	3.03113e-05	-1.80793	-1.02205
49272828	chr10:49272828:T:C	1.07905e-10	-2.30037e-10	-0.981132	0.000195256	-2.30037e-10	-0.967194
49272927	chr10:49272927:G:A	8.91135e-11	-2.30037e-10	-1.17247	0.00016046	-2.30037e-10	-1.16346
49273023	chr10:49273023:G:A	2.78848e-10	-2.30037e-10	-0.0317171	0.000535644	-2.30037e-10	0.0419641
49273066	chr10:49273066:A:T	1.98627e-11	-1.51199	-1.16155	2.85902e-05	-1.7298	-1.15864
49273156	chr10:49273156:C:G	1.12117e-10	-2.30037e-10	-0.942845	0.000202306	-2.30037e-10	-0.931723
49273168	chr10:49273168:A:G	3.67499e-11	-1.54455	-0.513703	4.5277e-05	-1.91737	-0.511335
49273291	chr10:49273291:C:A	3.78132e-11	-1.61267	-0.417059	5.00385e-05	-1.91546	-0.413258
49273309	chr10:49273309:G:A	2.66053e-10	-2.30037e-10	-0.0786869	0.000500054	-2.30037e-10	-0.0267901
49273402	chr10:49273402:G:A	2.43436e-11	-1.31895	-1.15117	2.40368e-05	-1.90743	-1.15449
49273447	chr10:49273447:A:T	1.53057e-11	-1.7336	-1.20056	2.2832e-05	-1.91358	-1.19977
49273678	chr10:49273678:G:A	1.03856e-10	-2.30037e-10	-1.01938	0.000189758	-2.30037e-10	-0.995759
49273825	chr10:49273825:G:A	3.46893e-11	-1.54469	-0.571261	4.2745e-05	-1.91739	-0.568868
49274003	chr10:49274003:T:C	3.59645e-11	-1.54547	-0.534387	4.43564e-05	-1.91734	-0.53191
49274255	chr10:49274255:C:T	1.9503e-11	-1.52178	-1.17003	2.81471e-05	-1.7366	-1.16746
49274307	chr10:49274307:AG:A	1.51921e-11	-1.74413	-1.19748	2.28615e-05	-1.91164	-1.20042
49274360	chr10:49274360:C:T	2.65818e-10	-2.30037e-10	-0.0795706	0.0004996	-2.30037e-10	-0.0276987
49274537	chr10:49274537:A:G	3.28975e-11	-1.52894	-0.64005	3.98751e-05	-1.91815	-0.637598
49274601	chr10:49274601:G:A	2.0099e-11	-1.50333	-1.15838	2.88499e-05	-1.72399	-1.15541
49274674	chr10:49274674:C:T	1.04539e-10	-2.30037e-10	-1.01283	0.000191082	-2.30037e-10	-0.988804
49274755	chr10:49274755:T:C	8.81777e-11	-2.30037e-10	-1.18303	0.000156992	-2.30037e-10	-1.18531
49274858	chr10:49274858:G:A	1.24958e-10	-2.30037e-10	-0.834406	0.000231287	-2.30037e-10	-0.797847
49274884	chr10:49274884:C:T	2.13498e-11	-1.49836	-1.10298	2.48298e-05	-1.91854	-1.11092
49274998	chr10:49274998:G:T	3.48321e-11	-1.52892	-0.582921	4.22206e-05	-1.91813	-0.580466
49275185	chr10:49275185:G:A	1.87732e-11	-1.72408	-1.00588	2.90798e-05	-1.91413	-0.957328
49275313	chr10:49275313:G:T	2.66087e-10	-2.30037e-10	-0.0785627	0.000500116	-2.30037e-10	-0.0266667
49275518	chr10:49275518:G:A	3.46457e-11	-1.54078	-0.576427	4.25152e-05	-1.9176	-0.574044
49275572	chr10:49275572:G:T	1.98373e-11	-1.51541	-1.15941	2.85767e-05	-1.73249	-1.15643
49275884	chr10:49275884:C:T	1.71692e-10	-2.30037e-10	-0.516683	0.000319327	-2.30037e-10	-0.475292
49275885	chr10:49275885:G:A	1.05088e-10	-2.30037e-10	-1.00758	0.000192144	-2.30037e-10	-0.98326
49275987	chr10:49275987:G:A	1.07697e-10	-2.30037e-10	-0.983067	0.000193715	-2.30037e-10	-0.97512
49276062	chr10:49276062:T:C	3.28597e-11	-1.57308	-0.597052	4.17433e-05	-1.91541	-0.594553
49276240	chr10:49276240:T:C	1.25179e-10	-2.30037e-10	-0.832639	0.000225864	-2.30037e-10	-0.821572
49276608	chr10:49276608:G:A	5.29927e-11	-1.69223	-2.51468e-10	8.08567e-05	-1.84883	-2.51468e-10
49276659	chr10:49276659:G:A	2.36864e-11	-1.58676	-0.910723	3.00768e-05	-1.90653	-0.931223
49276780	chr10:49276780:T:A	3.48985e-11	-1.51968	-0.59026	4.18966e-05	-1.91839	-0.587906
49276917	chr10:49276917:G:A	3.46833e-11	-1.54828	-0.567848	4.28954e-05	-1.91724	-0.5655
49276950	chr10:49276950:A:G	3.4416e-11	-1.5486	-0.575267	4.25819e-05	-1.91714	-0.572936
49276998	chr10:49276998:A:C	9.92508e-11	-2.30037e-10	-1.06473	0.00017342	-2.30037e-10	-1.08579
49277209	chr10:49277209:T:C	9.10546e-11	-2.30037e-10	-1.15093	0.000161787	-2.30037e-10	-1.15523
49277310	chr10:49277310:CTCTG:C	3.57902e-11	-1.52961	-0.555104	4.34027e-05	-1.9181	-0.552889
49277351	chr10:49277351:T:C	3.41791e-11	-1.55456	-0.57621	4.25555e-05	-1.91674	-0.573962
49277389	chr10:49277389:G:A	1.33172e-11	-1.88769	-1.18563	2.30105e-05	-1.91676	-1.1888
49277478	chr10:49277478:T:G	3.50526e-11	-1.54249	-0.563043	4.30867e-05	-1.9175	-0.56079
49277504	chr10:49277504:C:T	1.47853e-10	-0.666168	-2.51468e-10	0.000422102	-0.196259	-2.51468e-10
49277871	chr10:49277871:GA:G	2.42567e-11	-1.30768	-1.16601	2.37342e-05	-1.90582	-1.16877
49278494	chr10:49278494:G:A	3.65827e-11	-1.53582	-0.526986	4.46386e-05	-1.91777	-0.525135
49278682	chr10:49278682:G:A	1.03481e-10	0.0957958	-1.11879	4.57577e-05	-1.3492	-1.06894
49278685	chr10:49278685:G:A	9.03229e-11	-2.30037e-10	-1.15899	0.000160541	-2.30037e-10	-1.16295
49278702	chr10:49278702:G:T	3.33136e-11	-1.54515	-0.611264	4.12441e-05	-1.91738	-0.604619
49279598	chr10:49279598:C:T	2.08421e-10	-2.30037e-10	-0.322826	0.000391908	-2.30037e-10	-0.27048
49279602	chr10:49279602:G:T	2.76238e-11	-1.25773	-1.08597	2.59086e-05	-1.89796	-1.08897
49279688	chr10:49279688:A:G	1.59781e-11	-1.73937	-1.1518	2.75929e-05	-1.77728	-1.14667
49279958	chr10:49279958:T:G	2.04859e-10	-2.30037e-10	-0.340062	0.000385012	-2.30037e-10	-0.28823
49280219	chr10:49280219:G:C	8.84922e-11	-2.30037e-10	-1.17947	0.00015746	-2.30037e-10	-1.18233
49280257	chr10:49280257:C:T	2.04096e-10	-2.30037e-10	-0.343796	0.000383515	-2.30037e-10	-0.292127
49280466	chr10:49280466:TA:T	9.05887e-11	-2.30037e-10	-1.15605	0.000160975	-2.30037e-10	-1.16026
49280497	chr10:49280497:A:G	4.24332e-11	-1.48895	-0.425501	4.95141e-05	-1.91856	-0.420682
49280782	chr10:49280782:A:G	1.19568e-10	-0.878498	-2.51468e-10	0.000395457	-0.261465	-2.51468e-10
49280820	chr10:49280820:G:A	5.51278e-11	-1.65273	-2.51468e-10	0.000106041	-1.57768	-2.51468e-10
49281014	chr10:49281014:T:C	6.17117e-10	-2.30037e-10	0.762674	0.0011755	-2.30037e-10	0.827946
49281025	chr10:49281025:T:G	1.00571e-10	-2.30037e-10	-1.05152	0.00018367	-2.30037e-10	-1.02837
49281905	chr10:49281905:T:C	3.15293e-11	-1.36303	-0.84844	3.23265e-05	-1.91227	-0.853354
49281970	chr10:49281970:T:C	9.66138e-11	-2.30037e-10	-1.09166	0.00017251	-2.30037e-10	-1.09105
49282084	chr10:49282084:T:C	1.64592e-11	-1.80755	-1.05395	2.90803e-05	-1.83177	-1.03967
49282289	chr10:49282289:C:G	1.47037e-11	-1.85608	-1.11821	2.55212e-05	-1.87297	-1.12902
49282589	chr10:49282589:C:T	1.68915e-11	-1.6638	-1.17178	2.31398e-05	-1.91848	-1.18147
49282842	chr10:49282842:T:C	9.18206e-11	-2.30037e-10	-1.14255	0.000165006	-2.30037e-10	-1.13552
49282969	chr10:49282969:C:T	4.50413e-11	-1.8548	-2.51468e-10	9.28404e-05	-1.71062	-2.51468e-10
49283114	chr10:49283114:C:T	1.48993e-11	-1.8501	-1.11096	2.55645e-05	-1.87801	-1.12229
49283721	chr10:49283721:G:A	2.02596e-10	-2.30037e-10	-0.351172	0.000379986	-2.30037e-10	-0.301373
49284007	chr10:49284007:C:T	2.13803e-11	-1.68349	-0.91643	3.08515e-05	-1.87532	-0.936997
49284052	chr10:49284052:A:G	5.09868e-11	-1.73082	-2.51468e-10	9.52271e-05	-1.68524	-2.51468e-10
49284120	chr10:49284120:A:T	9.99728e-11	-2.30037e-10	-1.05749	0.000182304	-2.30037e-10	-1.03583
49284497	chr10:49284497:A:T	1.52641e-11	-1.83005	-1.10683	2.53265e-05	-1.89116	-1.11849
49284510	chr10:49284510:G:A	9.6004e-11	-2.30037e-10	-1.09799	0.000172893	-2.30037e-10	-1.08883
49284735	chr10:49284735:A:G	1.00084e-10	-2.30037e-10	-1.05638	0.000182521	-2.30037e-10	-1.03464
49284860	chr10:49284860:A:T	1.51352e-11	-1.74554	-1.19982	2.27361e-05	-1.91847	-1.19908
49284890	chr10:49284890:C:T	8.89344e-11	-2.30037e-10	-1.17449	0.000158179	-2.30037e-10	-1.17778
49285296	chr10:49285296:C:T	9.02984e-11	-2.30037e-10	-1.15926	0.000163002	-2.30037e-10	-1.14774
49285928	chr10:49285928:G:C	1.54663e-10	-2.30037e-10	-0.621136	0.000287759	-2.30037e-10	-0.579381
49286547	chr10:49286547:T:C	1.16826e-10	-0.901698	-2.51468e-10	0.000541432	0.052711	-2.51468e-10
49286645	chr10:49286645:C:G	8.67101e-11	-2.30037e-10	-1.19981	0.000154772	-2.30037e-10	-1.19955
49286754	chr10:49286754:T:G	1.30927e-11	-1.91061	-1.17972	2.32351e-05	-1.90953	-1.18631
49286826	chr10:49286826:C:T	9.67097e-11	-2.30037e-10	-1.09067	0.000175775	-2.30037e-10	-1.0723
49286944	chr10:49286944:A:T	9.53072e-11	-2.30037e-10	-1.10528	0.000170937	-2.30037e-10	-1.10021
49287176	chr10:49287176:T:C	1.21576e-10	-2.30037e-10	-0.861844	0.000226717	-2.30037e-10	-0.817804
49287307	chr10:49287307:C:T	9.71501e-11	-2.30037e-10	-1.08613	0.000173248	-2.30037e-10	-1.08678
49287431	chr10:49287431:G:A	8.89536e-11	-2.30037e-10	-1.17427	0.000158025	-2.30037e-10	-1.17875
49287496	chr10:49287496:A:C	1.58485e-10	-2.30037e-10	-0.596727	0.000294629	-2.30037e-10	-0.555789
49287555	chr10:49287555:G:A	2.91966e-10	-2.30037e-10	0.0142548	0.000554276	-2.30037e-10	0.0761568
49287648	chr10:49287648:C:T	1.40519e-10	-2.30037e-10	-0.717041	0.000259348	-2.30037e-10	-0.683333
49288098	chr10:49288098:G:A	8.80663e-11	-2.30037e-10	-1.18429	0.000157257	-2.30037e-10	-1.18363
49288224	chr10:49288224:A:T	1.30583e-11	-1.89532	-1.19764	2.27407e-05	-1.91751	-1.19984
49288382	chr10:49288382:G:A	1.11739e-10	-2.30037e-10	-0.946219	0.000201575	-2.30037e-10	-0.935345
49288572	chr10:49288572:C:T	1.31324e-11	-1.8873	-1.2	2.26982e-05	-1.91855	-1.20067
49288730	chr10:49288730:T:C	1.40257e-11	-1.82124	-1.20025	2.31187e-05	-1.90225	-1.19861
49288748	chr10:49288748:G:A	8.15823e-11	-1.26077	-2.51468e-10	0.00011266	-1.51713	-2.51468e-10
49288904	chr10:49288904:G:C	5.54969e-10	-2.30037e-10	0.656528	0.00104264	-2.30037e-10	0.708006
49289227	chr10:49289227:T:A	8.83242e-11	-2.30037e-10	-1.18137	0.000158006	-2.30037e-10	-1.17888
49289239	chr10:49289239:C:A	3.26068e-10	-2.30037e-10	0.124721	0.000620291	-2.30037e-10	0.188683
49289725	chr10:49289725:T:C	1.53388e-11	-1.87923	-1.05277	2.58271e-05	-1.91854	-1.07154
49289773	chr10:49289773:G:A	1.53567e-11	-1.87653	-1.05431	2.57962e-05	-1.91832	-1.07296
49289962	chr10:49289962:C:T	3.22551e-10	-2.30037e-10	0.113877	0.000613779	-2.30037e-10	0.178129
49289963	chr10:49289963:G:A	8.78639e-11	-2.30037e-10	-1.1866	0.000157183	-2.30037e-10	-1.1841
49290253	chr10:49290253:C:A	3.38706e-10	-2.30037e-10	0.162747	0.00064527	-2.30037e-10	0.228162
49290300	chr10:49290300:T:A	1.53469e-10	0.426472	-1.05536	0.000127539	-0.363603	-1.02948
49290333	chr10:49290333:G:GTCATC	1.5301e-11	-1.89122	-1.04324	2.60687e-05	-1.9181	-1.06267
49290342	chr10:49290342:C:T	8.7186e-11	-2.30037e-10	-1.19434	0.000155357	-2.30037e-10	-1.19578
49290404	chr10:49290404:T:G	1.33651e-11	-1.91664	-1.1531	2.4156e-05	-1.91218	-1.1448
49290489	chr10:49290489:A:G	5.24179e-11	-1.70314	-2.51468e-10	7.88181e-05	-1.87436	-2.51468e-10
49290868	chr10:49290868:T:G	1.30788e-11	-1.91322	-1.17817	2.32012e-05	-1.91467	-1.18264
49291321	chr10:49291321:A:G	4.92528e-11	-1.76542	-2.51468e-10	0.000102618	-1.61049	-2.51468e-10
49291333	chr10:49291333:G:A	2.18955e-10	-2.30037e-10	-0.273519	0.00040781	-2.30037e-10	-0.230704
49291356	chr10:49291356:C:G	3.82023e-10	0.283095	-2.51468e-10	0.000341404	-0.408441	-2.51468e-10
49291470	chr10:49291470:C:A	8.87021e-11	-2.30037e-10	-1.1771	0.000158722	-2.30037e-10	-1.17435
49291789	chr10:49291789:A:G	5.53712e-11	-1.64832	-2.51468e-10	0.000120727	-1.44797	-2.51468e-10
49291859	chr10:49291859:G:T	8.70311e-11	-2.30037e-10	-1.19612	0.000155116	-2.30037e-10	-1.19733
49291879	chr10:49291879:T:C	1.32376e-11	-1.87921	-1.20011	2.55923e-05	-1.79856	-1.20066
49292112	chr10:49292112:AATCATTTCAG:A	1.3128e-11	-1.887	-1.20063	2.2746e-05	-1.91675	-1.20036
49292314	chr10:49292314:C:T	4.68058e-11	-1.91018	0.0938029	8.51946e-05	-1.91725	0.120679
49292720	chr10:49292720:A:G	1.06948e-10	-2.30037e-10	-0.990042	0.00019279	-2.30037e-10	-0.979902
49292960	chr10:49292960:T:A	4.97585e-10	-2.30037e-10	0.547382	0.000894858	-2.30037e-10	0.555159
49293164	chr10:49293164:T:C	1.07095e-10	-2.30037e-10	-0.988666	0.000193063	-2.30037e-10	-0.978491
49293302	chr10:49293302:G:A	1.07032e-10	-2.30037e-10	-0.989255	0.000192951	-2.30037e-10	-0.97907
49293359	chr10:49293359:G:A	1.06925e-10	-2.30037e-10	-0.990254	0.00019272	-2.30037e-10	-0.980266
49293411	chr10:49293411:G:A	2.04964e-11	-1.75557	-0.88657	3.29646e-05	-1.83792	-0.908156
49293422	chr10:49293422:G:A	4.17309e-11	-1.00322	-0.927926	3.16317e-05	-1.83083	-0.956519
49293758	chr10:49293758:G:A	8.75753e-11	-2.30037e-10	-1.18989	0.000155976	-2.30037e-10	-1.19181
49293802	chr10:49293802:G:C	9.5557e-11	-2.30037e-10	-1.10266	0.000170415	-2.30037e-10	-1.10327
49293861	chr10:49293861:A:C	1.02703e-10	-2.30037e-10	-1.03054	0.000184328	-2.30037e-10	-1.02479
49293974	chr10:49293974:C:T	1.37295e-10	-2.30037e-10	-0.740251	0.000257952	-2.30037e-10	-0.688732
49294670	chr10:49294670:G:A	3.5788e-10	-2.30037e-10	0.217813	0.00063981	-2.30037e-10	0.219666
49295079	chr10:49295079:G:A	1.33615e-11	-1.91708	-1.15293	2.41792e-05	-1.9114	-1.14461
49295367	chr10:49295367:G:A	3.91126e-11	-1.12422	-0.871716	3.22094e-05	-1.86438	-0.90487
49295375	chr10:49295375:G:A	1.09442e-10	-2.30037e-10	-0.966988	0.000196789	-2.30037e-10	-0.959374
49295479	chr10:49295479:A:G	1.33516e-11	-1.91254	-1.1582	2.46468e-05	-1.87271	-1.16415
49296029	chr10:49296029:A:G	1.63772e-10	-2.30037e-10	-0.563911	0.000296047	-2.30037e-10	-0.550987
49296137	chr10:49296137:A:C	8.66823e-11	-2.30037e-10	-1.20013	0.000154819	-2.30037e-10	-1.19925
49296146	chr10:49296146:G:A	1.02425e-10	-2.30037e-10	-1.03325	0.000187119	-2.30037e-10	-1.00976
49296307	chr10:49296307:C:T	4.244e-11	-1.91429	-2.51468e-10	8.08766e-05	-1.84858	-2.51468e-10
49296331	chr10:49296331:T:C	1.00648e-10	-2.30037e-10	-1.05076	0.000183618	-2.30037e-10	-1.02865
49296513	chr10:49296513:C:T	1.0066e-10	-2.30037e-10	-1.05064	0.000183674	-2.30037e-10	-1.02834
49296800	chr10:49296800:C:T	4.89562e-11	-1.77146	-2.51468e-10	0.000106065	-1.57746	-2.51468e-10
49296948	chr10:49296948:C:T	5.55262e-10	-2.30037e-10	0.657056	0.000998471	-2.30037e-10	0.664719
49297669	chr10:49297669:A:G	5.8514e-11	-1.59312	-2.51468e-10	0.0001366	-1.32445	-2.51468e-10
49297942	chr10:49297942:G:A	3.56989e-11	-0.920742	-1.16652	2.63766e-05	-1.80055	-1.16848
49298087	chr10:49298087:T:A	1.44392e-11	-1.8362	-1.15624	3.60274e-05	-1.49719	-1.16004
49298353	chr10:49298353:C:A	6.94406e-11	-0.517399	-0.904514	4.47692e-05	-1.57221	-0.86778
49298513	chr10:49298513:C:A	2.07622e-11	-1.56525	-1.064	2.6951e-05	-1.9095	-1.03798
49298568	chr10:49298568:G:T	3.16805e-11	-1.78001	-0.426676	5.15426e-05	-1.91683	-0.382267
49298625	chr10:49298625:A:G	1.38408e-10	-2.30037e-10	-0.732176	0.000242334	-2.30037e-10	-0.751189
49298684	chr10:49298684:A:G	2.5171e-10	-2.30037e-10	-0.134106	0.000435587	-2.30037e-10	-0.16481
49298780	chr10:49298780:C:T	1.04337e-10	-2.30037e-10	-1.01476	0.000187134	-2.30037e-10	-1.00968
49298841	chr10:49298841:G:T	5.47074e-11	-1.66039	-2.51468e-10	7.57271e-05	-1.91437	-2.51468e-10
49298964	chr10:49298964:A:AT	1.21891e-10	-2.30037e-10	-0.859254	0.000219089	-2.30037e-10	-0.852028
49299317	chr10:49299317:C:T	1.27538e-11	-1.91825	-1.19831	2.29399e-05	-1.91285	-1.19578
49299399	chr10:49299399:G:A	4.30673e-11	-1.89962	-2.51468e-10	7.96293e-05	-1.86412	-2.51468e-10
49299409	chr10:49299409:C:T	2.39721e-10	1.00083	-1.18374	4.49243e-05	-1.26812	-1.16841
49299431	chr10:49299431:A:C	1.62735e-10	-2.30037e-10	-0.570259	0.000303181	-2.30037e-10	-0.527176
49299440	chr10:49299440:C:T	1.21442e-10	-2.30037e-10	-0.862945	0.000213984	-2.30037e-10	-0.875606
49299664	chr10:49299664:G:A	4.6783e-11	-0.740925	-1.07594	3.76142e-05	-1.54272	-1.07141
49299930	chr10:49299930:C:A	2.39172e-10	0.793036	-0.978235	4.23344e-05	-1.47049	-1.02541
49300183	chr10:49300183:G:A	4.68634e-11	-0.716909	-1.09824	3.728e-05	-1.5288	-1.09425
49300284	chr10:49300284:G:T	3.90951e-11	-0.827687	-1.1687	3.24552e-05	-1.59565	-1.16599
49300327	chr10:49300327:A:G	1.65277e-10	0.486019	-1.04078	3.87421e-05	-1.56849	-1.01609
49300564	chr10:49300564:C:T	9.6703e-11	-2.30037e-10	-1.09074	0.000175931	-2.30037e-10	-1.07141
49300568	chr10:49300568:C:T	4.70122e-11	-0.68711	-1.12487	3.68752e-05	-1.5125	-1.12146
49301040	chr10:49301040:C:T	1.21117e-10	-2.30037e-10	-0.865626	0.000216573	-2.30037e-10	-0.863579
49301124	chr10:49301124:G:A	8.82733e-11	-2.30037e-10	-1.18195	0.000158301	-2.30037e-10	-1.17701
49301193	chr10:49301193:G:A	1.29424e-10	-2.30037e-10	-0.799289	0.000230114	-2.30037e-10	-0.802932
49301661	chr10:49301661:C:A	8.77953e-11	-2.30037e-10	-1.18738	0.000157328	-2.30037e-10	-1.18317
49302025	chr10:49302025:A:G	1.48142e-10	0.409534	-1.07374	4.07062e-05	-1.48336	-1.05177
49302040	chr10:49302040:T:C	9.07723e-11	-2.30037e-10	-1.15403	0.00016101	-2.30037e-10	-1.16004
49302254	chr10:49302254:T:C	8.74036e-11	-2.30037e-10	-1.19185	0.000156511	-2.30037e-10	-1.18838
49302361	chr10:49302361:C:T	2.20551e-10	0.54655	-0.812805	5.05767e-05	-1.45363	-0.86438
49302477	chr10:49302477:T:G	9.58671e-11	0.0229623	-1.12238	3.27592e-05	-1.64252	-1.10981
49303104	chr10:49303104:G:A	1.78036e-10	0.683559	-1.16396	4.10137e-05	-1.38517	-1.14243
49303140	chr10:49303140:G:A	2.0084e-10	0.657975	-1.01785	4.79887e-05	-1.38571	-0.984828
49303290	chr10:49303290:A:G	8.75937e-11	-2.30037e-10	-1.18968	0.000156917	-2.30037e-10	-1.18579
49303404	chr10:49303404:C:T	5.30218e-11	-1.69168	-2.51468e-10	7.66965e-05	-1.90165	-2.51468e-10
49303562	chr10:49303562:G:C	1.11944e-10	-2.30037e-10	-0.944388	0.000195994	-2.30037e-10	-0.963423
49303579	chr10:49303579:T:C	8.97173e-11	-2.30037e-10	-1.16572	0.000158589	-2.30037e-10	-1.17519
49303601	chr10:49303601:G:A	8.71926e-11	-2.30037e-10	-1.19426	0.000156054	-2.30037e-10	-1.19131
49303757	chr10:49303757:G:A	8.72956e-11	-2.30037e-10	-1.19308	0.000156275	-2.30037e-10	-1.18989
49303874	chr10:49303874:C:T	1.14957e-10	-2.30037e-10	-0.917824	0.00020797	-2.30037e-10	-0.904113
49304283	chr10:49304283:C:T	8.75995e-11	-2.30037e-10	-1.18961	0.000156018	-2.30037e-10	-1.19153
49304339	chr10:49304339:C:T	8.81944e-11	0.00706449	-1.18991	6.76353e-05	-0.838127	-1.18925
49305566	chr10:49305566:C:T	9.3888e-11	-2.30037e-10	-1.12028	0.000166087	-2.30037e-10	-1.12899
49305854	chr10:49305854:T:C	4.7741e-11	-1.79659	-2.51468e-10	7.5585e-05	-1.91625	-2.51468e-10
49306093	chr10:49306093:T:A	6.76393e-10	0.85439	-2.51468e-10	0.000235122	-0.781402	-2.51468e-10
49306208	chr10:49306208:G:A	3.71043e-11	-1.27735	-0.771299	4.51255e-05	-1.65649	-0.775567
49306910	chr10:49306910:C:T	1.51729e-10	-0.640291	-2.51468e-10	0.000148334	-1.24204	-2.51468e-10
49306924	chr10:49306924:G:A	1.11281e-10	-2.30037e-10	-0.950326	0.000199066	-2.30037e-10	-0.947872
49306977	chr10:49306977:G:T	8.79008e-11	-2.30037e-10	-1.18618	0.000157143	-2.30037e-10	-1.18435
49307108	chr10:49307108:A:C	3.65572e-11	-1.26715	-0.796359	4.42503e-05	-1.65148	-0.800164
49307201	chr10:49307201:G:A	7.35607e-11	-1.55685	0.192576	0.000103289	-1.80891	0.204934
49307239	chr10:49307239:G:A	1.04062e-10	-2.30037e-10	-1.0174	0.000190366	-2.30037e-10	-0.992559
49307255	chr10:49307255:G:A	1.56141e-10	-2.30037e-10	-0.611622	0.000285444	-2.30037e-10	-0.587459
49307428	chr10:49307428:A:C	2.91791e-10	-2.30037e-10	0.0136529	0.000508249	-2.30037e-10	-0.0105353
49307549	chr10:49307549:C:G	8.73859e-11	-2.30037e-10	-1.19205	0.000155675	-2.30037e-10	-1.19374
49307799	chr10:49307799:G:A	1.55442e-11	-1.7212	-1.19749	2.32682e-05	-1.89677	-1.19765
49308028	chr10:49308028:A:C	1.36947e-10	-2.30037e-10	-0.742788	0.00024274	-2.30037e-10	-0.749515
49308592	chr10:49308592:T:A	8.70301e-11	-2.30037e-10	-1.19613	0.000155109	-2.30037e-10	-1.19738
49308920	chr10:49308920:A:G	2.71333e-11	-1.27709	-1.08453	2.62053e-05	-1.90567	-1.06988
49309067	chr10:49309067:G:A	9.4134e-11	-2.30037e-10	-1.11767	0.000166953	-2.30037e-10	-1.12379
49309081	chr10:49309081:G:A	1.44867e-10	-2.30037e-10	-0.686566	0.000263178	-2.30037e-10	-0.668674
49309149	chr10:49309149:G:A	1.64786e-10	0.292184	-0.849921	5.02847e-05	-1.52771	-0.7961
49309938	chr10:49309938:A:C	8.9979e-11	-2.30037e-10	-1.16281	0.000159048	-2.30037e-10	-1.1723
49310129	chr10:49310129:G:A	5.70061e-11	-1.61923	-2.51468e-10	9.97487e-05	-1.63885	-2.51468e-10
49310153	chr10:49310153:C:T	8.75121e-11	-2.30037e-10	-1.19061	0.000156733	-2.30037e-10	-1.18696
49310306	chr10:49310306:C:T	1.80627e-10	0.381369	-0.847321	5.24001e-05	-1.48923	-0.793365
49310364	chr10:49310364:G:A	8.83837e-11	-2.30037e-10	-1.1807	0.000157012	-2.30037e-10	-1.18518
49310759	chr10:49310759:G:A	8.73958e-11	-2.30037e-10	-1.19194	0.000155504	-2.30037e-10	-1.19484
49310912	chr10:49310912:G:A	2.70297e-10	-2.30037e-10	-0.0628621	0.000512089	-2.30037e-10	-0.00300661
49311041	chr10:49311041:G:T	1.38348e-10	-2.30037e-10	-0.732611	0.000251117	-2.30037e-10	-0.715589
49311152	chr10:49311152:T:C	1.76137e-10	0.705042	-1.19617	3.88374e-05	-1.38359	-1.19853
49311190	chr10:49311190:AC:A	2.9433e-10	0.0223183	-2.51468e-10	0.00037935	-0.303046	-2.51468e-10
49311211	chr10:49311211:A:G	3.38227e-10	0.586263	-0.42493	8.93174e-05	-1.39436	-0.354947
49311325	chr10:49311325:G:A	4.21738e-11	-0.832355	-1.08823	3.63067e-05	-1.56478	-1.08473
49311461	chr10:49311461:T:C	2.357e-10	-2.30037e-10	-0.199823	0.000473852	-2.30037e-10	-0.08061
49311588	chr10:49311588:A:G	2.08341e-11	-1.7151	-0.910697	3.21536e-05	-1.87853	-0.892447
49312191	chr10:49312191:G:A	2.69869e-10	-2.30037e-10	-0.0644459	0.000511256	-2.30037e-10	-0.00463497
49312402	chr10:49312402:G:A	2.76664e-10	-2.30037e-10	-0.0395817	0.000524032	-2.30037e-10	0.0200477
49313438	chr10:49313438:AAGG:A	2.68634e-10	-2.30037e-10	-0.0690342	0.000508857	-2.30037e-10	-0.00933849
49313943	chr10:49313943:G:A	3.06062e-10	-2.30037e-10	0.061404	0.000539623	-2.30037e-10	0.0493647
49314092	chr10:49314092:C:T	4.36809e-10	-2.30037e-10	0.417112	0.00079268	-2.30037e-10	0.433914
49314242	chr10:49314242:A:G	2.46796e-11	-1.3135	-1.14291	2.40374e-05	-1.9108	-1.15109
49314360	chr10:49314360:C:T	4.99353e-11	-1.75166	-2.51468e-10	8.0587e-05	-1.85217	-2.51468e-10
49315876	chr10:49315876:T:C	8.93992e-11	-0.0831881	-1.08608	3.2867e-05	-1.66327	-1.08577
49316069	chr10:49316069:G:A	2.67136e-10	-2.30037e-10	-0.0746255	0.000505939	-2.30037e-10	-0.0150898
49316190	chr10:49316190:A:T	1.06595e-10	-2.30037e-10	-0.993345	0.00019167	-2.30037e-10	-0.98573
49316683	chr10:49316683:A:G	8.73083e-11	-2.30037e-10	-1.19294	0.000156312	-2.30037e-10	-1.18965
49316887	chr10:49316887:C:T	8.94453e-11	-2.30037e-10	-1.16876	0.000159451	-2.30037e-10	-1.16977
49316972	chr10:49316972:G:A	2.23873e-11	-1.44055	-1.11334	2.46478e-05	-1.91848	-1.11833
49317406	chr10:49317406:T:C	8.8499e-11	-2.30037e-10	-1.17939	0.000157481	-2.30037e-10	-1.1822
49317601	chr10:49317601:A:G	2.77974e-11	-1.4095	-0.927937	3.63564e-05	-1.71951	-0.928627
49317844	chr10:49317844:T:A	2.85793e-10	-2.30037e-10	-0.00711698	0.000542241	-2.30037e-10	0.0542044
49318186	chr10:49318186:A:G	1.16953e-10	-2.30037e-10	-0.900616	0.000204383	-2.30037e-10	-0.921509
49318519	chr10:49318519:G:A	8.66409e-11	-2.30037e-10	-1.20061	0.000154615	-2.30037e-10	-1.20057
49318987	chr10:49318987:G:A	1.17937e-10	-2.30037e-10	-0.892231	0.000211746	-2.30037e-10	-0.886116
49319019	chr10:49319019:T:C	2.29427e-11	-1.41739	-1.112	2.46958e-05	-1.91783	-1.11704
49319513	chr10:49319513:TG:T	1.64561e-10	-0.559102	-2.51468e-10	9.08146e-05	-1.73269	-2.51468e-10
49319984	chr10:49319984:G:A	2.07948e-11	-1.49497	-1.13271	2.41036e-05	-1.91757	-1.14157
49320131	chr10:49320131:A:T	8.69973e-11	-2.30037e-10	-1.19651	0.000155618	-2.30037e-10	-1.1941
49320424	chr10:49320424:G:A	5.45701e-11	-1.6629	-2.51468e-10	7.66193e-05	-1.90266	-2.51468e-10
49320554	chr10:49320554:A:G	5.54225e-11	-1.6474	-2.51468e-10	9.69801e-05	-1.667	-2.51468e-10
49320645	chr10:49320645:G:A	1.44597e-10	-2.30037e-10	-0.688435	0.000262665	-2.30037e-10	-0.670628
49320955	chr10:49320955:A:G	2.09832e-11	-1.52307	-1.09559	2.49732e-05	-1.91533	-1.10837
49320956	chr10:49320956:C:T	1.98152e-10	-0.118616	-0.254736	7.88368e-05	-1.67327	-0.200851
49321645	chr10:49321645:T:C	1.30649e-10	0.0908771	-0.88075	4.47048e-05	-1.60837	-0.833054
49321686	chr10:49321686:C:A	2.68697e-10	-2.30037e-10	-0.0688006	0.00050905	-2.30037e-10	-0.008959
49321897	chr10:49321897:G:A	1.74574e-10	-2.30037e-10	-0.500037	0.00030689	-2.30037e-10	-0.515015
49322016	chr10:49322016:A:G	6.57976e-11	-0.786372	-0.689429	4.40578e-05	-1.81546	-0.640549
49322377	chr10:49322377:C:T	4.98302e-11	-1.75376	-2.51468e-10	8.94485e-05	-1.74784	-2.51468e-10
49322456	chr10:49322456:T:A	1.49362e-10	-2.30037e-10	-0.65601	0.000267267	-2.30037e-10	-0.653258
49322468	chr10:49322468:G:A	1.06817e-10	-1.64825	0.656974	0.000134575	-1.8649	0.525516
49322706	chr10:49322706:C:T	1.30747e-10	-2.30037e-10	-0.789124	0.000237184	-2.30037e-10	-0.77267
49323092	chr10:49323092:A:T	7.86484e-10	1.00519	-2.51468e-10	0.00137227	0.982713	-2.51468e-10
49323169	chr10:49323169:C:G	7.17195e-11	-0.193575	-1.19605	5.76608e-05	-0.99132	-1.19561
49323178	chr10:49323178:G:T	1.13551e-10	-2.30037e-10	-0.930136	0.000201145	-2.30037e-10	-0.937481
49323475	chr10:49323475:C:A	1.53114e-10	-2.30037e-10	-0.631203	0.000269501	-2.30037e-10	-0.644934
49323559	chr10:49323559:T:C	1.40841e-10	-2.30037e-10	-0.714751	0.000244707	-2.30037e-10	-0.741444
49323561	chr10:49323561:C:A	7.41365e-11	-0.212797	-1.14368	3.09922e-05	-1.65583	-1.15193
49323862	chr10:49323862:C:T	1.23615e-10	-2.30037e-10	-0.845214	0.000218541	-2.30037e-10	-0.854532
49323886	chr10:49323886:G:A	6.82369e-11	-1.4394	-2.51468e-10	7.62764e-05	-1.90714	-2.51468e-10
49324110	chr10:49324110:T:G	1.57712e-10	-2.30037e-10	-0.601615	0.000286576	-2.30037e-10	-0.583503
49324167	chr10:49324167:G:A	9.35606e-11	-2.30037e-10	-1.12377	0.000168582	-2.30037e-10	-1.11408
49324543	chr10:49324543:C:G	2.88855e-11	-1.89686	-0.402186	4.99316e-05	-1.91549	-0.415364
49324638	chr10:49324638:T:C	9.44732e-11	-2.30037e-10	-1.11407	0.000165951	-2.30037e-10	-1.12982
49324767	chr10:49324767:A:G	2.82832e-11	-1.89813	-0.42199	4.8937e-05	-1.91589	-0.435078
49325092	chr10:49325092:A:C	2.0535e-10	-2.30037e-10	-0.337667	0.000386232	-2.30037e-10	-0.285067
49325341	chr10:49325341:C:T	1.13492e-10	-0.930654	-2.51468e-10	0.000137726	-1.31624	-2.51468e-10
49325342	chr10:49325342:G:A	1.42416e-10	-2.30037e-10	-0.70363	0.000258594	-2.30037e-10	-0.686245
49325418	chr10:49325418:T:A	2.74028e-11	-1.90765	-0.444093	4.77814e-05	-1.91843	-0.456436
49325796	chr10:49325796:G:C	2.67105e-11	-1.91348	-0.46385	4.68749e-05	-1.91828	-0.475743
49326305	chr10:49326305:G:A	5.91084e-11	-1.8825	0.299487	0.000103467	-1.90941	0.307149
49326350	chr10:49326350:G:A	6.44271e-11	-1.49685	-2.51468e-10	9.49581e-05	-1.68807	-2.51468e-10
49326554	chr10:49326554:G:A	1.37174e-10	0.40441	-1.14554	3.60596e-05	-1.53775	-1.11858
49326601	chr10:49326601:C:T	3.66014e-11	-0.86344	-1.19886	3.65456e-05	-1.44435	-1.19859
49326817	chr10:49326817:T:C	2.69928e-10	1.13194	-1.19617	4.19211e-05	-1.30814	-1.19758
49327061	chr10:49327061:T:C	1.28521e-10	-2.30037e-10	-0.806295	0.000230805	-2.30037e-10	-0.799933
49327141	chr10:49327141:C:T	7.80854e-11	-0.107495	-1.19709	2.94085e-05	-1.66378	-1.19644
49327950	chr10:49327950:G:A	3.51186e-10	1.35558	-1.15665	4.82227e-05	-1.20508	-1.16059
49328152	chr10:49328152:T:C	1.879e-11	-1.5549	-1.17416	2.82841e-05	-1.72825	-1.17096
49328246	chr10:49328246:T:C	1.17152e-10	-2.30037e-10	-0.898914	0.000207685	-2.30037e-10	-0.905481
49328399	chr10:49328399:A:G	1.56554e-10	-0.608981	-2.51468e-10	0.000155406	-1.19546	-2.51468e-10
49328533	chr10:49328533:A:G	1.70327e-10	0.641336	-1.166	3.39744e-05	-1.55942	-1.15648
49328728	chr10:49328728:T:C	1.90668e-10	0.788755	-1.2006	3.44188e-05	-1.50281	-1.2001
49328922	chr10:49328922:G:A	9.26658e-11	-2.30037e-10	-1.13338	0.000166849	-2.30037e-10	-1.12442
49328968	chr10:49328968:T:C	9.37947e-11	0.0725919	-1.19387	2.9816e-05	-1.66362	-1.18284
49329027	chr10:49329027:C:T	2.96269e-10	-2.30037e-10	0.0288839	0.000561594	-2.30037e-10	0.0892736
49329053	chr10:49329053:C:T	2.51186e-11	-1.65193	-0.786848	3.86808e-05	-1.80471	-0.78145
49329384	chr10:49329384:C:G	6.2671e-11	-1.52449	-2.51468e-10	8.73738e-05	-1.77131	-2.51468e-10
49329395	chr10:49329395:C:A	1.43065e-11	-1.91208	-1.08959	2.70922e-05	-1.86815	-1.07411
49330284	chr10:49330284:C:T	1.57026e-10	-0.789535	0.183563	0.00015795	-1.38942	0.210191
49330428	chr10:49330428:A:G	9.05581e-11	-2.30037e-10	-1.15639	0.00016083	-2.30037e-10	-1.16116
49330707	chr10:49330707:C:T	8.90031e-11	-2.30037e-10	-1.17371	0.000158214	-2.30037e-10	-1.17756
49330930	chr10:49330930:G:A	1.49161e-11	-1.91387	-1.04607	2.61108e-05	-1.91812	-1.06104
49331260	chr10:49331260:C:A	4.70462e-11	-1.81125	-2.51468e-10	7.54462e-05	-1.91809	-2.51468e-10
49331422	chr10:49331422:C:T	1.00716e-10	-2.30037e-10	-1.05008	0.000181444	-2.30037e-10	-1.04056
49331571	chr10:49331571:G:T	8.66525e-11	-2.30037e-10	-1.20048	0.000154742	-2.30037e-10	-1.19975
49331683	chr10:49331683:C:T	1.49805e-11	-1.90976	-1.04588	2.61024e-05	-1.91863	-1.06085
49331737	chr10:49331737:C:T	1.07858e-10	-2.30037e-10	-0.981568	0.000194625	-2.30037e-10	-0.970429
49331879	chr10:49331879:C:G	1.12277e-10	-2.30037e-10	-0.941416	0.000197119	-2.30037e-10	-0.957701
49331978	chr10:49331978:T:C	1.50228e-11	-1.75258	-1.20023	2.29569e-05	-1.90907	-1.19881
49332078	chr10:49332078:C:T	1.21963e-10	-2.30037e-10	-0.858664	0.000221711	-2.30037e-10	-0.840133
49332209	chr10:49332209:AG:A	6.63883e-11	-1.80887	0.342003	0.000112849	-1.91831	0.402848
49332228	chr10:49332228:G:T	8.7217e-11	-2.30037e-10	-1.19399	0.000155811	-2.30037e-10	-1.19286
49332368	chr10:49332368:G:A	1.89486e-10	-2.30037e-10	-0.418071	0.000347113	-2.30037e-10	-0.391856
49332747	chr10:49332747:A:T	4.20345e-10	-2.30037e-10	0.378692	0.000803829	-2.30037e-10	0.447881
49332885	chr10:49332885:T:C	1.27422e-10	-2.30037e-10	-0.81488	0.000231918	-2.30037e-10	-0.795123
49332977	chr10:49332977:C:T	5.85403e-11	-1.47395	-0.118722	6.47723e-05	-1.9184	-0.152232
49333207	chr10:49333207:T:C	9.41531e-11	-2.30037e-10	-1.11746	0.000165274	-2.30037e-10	-1.1339
49333325	chr10:49333325:C:A	6.72023e-11	-1.80775	0.353072	0.000114129	-1.91836	0.414186
49333578	chr10:49333578:A:T	2.97948e-10	-2.30037e-10	0.0345343	0.000567775	-2.30037e-10	0.10022
49333768	chr10:49333768:C:T	2.94396e-10	-2.30037e-10	0.0225405	0.000557078	-2.30037e-10	0.0812003
49333854	chr10:49333854:A:C	5.96367e-11	-1.82969	0.255577	0.000103623	-1.91601	0.315257
49334047	chr10:49334047:A:G	8.97099e-11	-2.30037e-10	-1.1658	0.000161693	-2.30037e-10	-1.1558
49334050	chr10:49334050:C:T	8.83982e-11	-2.30037e-10	-1.18053	0.000158544	-2.30037e-10	-1.17548
49334150	chr10:49334150:A:T	4.57785e-10	-2.30037e-10	0.464015	0.000877436	-2.30037e-10	0.535498
49334313	chr10:49334313:C:T	1.16257e-10	-0.267261	-0.639317	5.34719e-05	-1.71255	-0.549795
49334943	chr10:49334943:G:C	1.06944e-10	-2.30037e-10	-0.990083	0.00019292	-2.30037e-10	-0.979229
49334944	chr10:49334944:A:G	9.1424e-11	-2.30037e-10	-1.14688	0.000163339	-2.30037e-10	-1.14568
49335063	chr10:49335063:C:T	5.97876e-11	-1.90007	0.328482	0.000145451	-1.65083	0.389165
49335067	chr10:49335067:A:G	2.91189e-10	-2.30037e-10	0.0115884	0.000550867	-2.30037e-10	0.0699875
49335119	chr10:49335119:A:T	2.78324e-10	-2.30037e-10	-0.0335994	0.000529486	-2.30037e-10	0.0304003
49335254	chr10:49335254:A:AT	1.48352e-10	-2.30037e-10	-0.662797	0.000270556	-2.30037e-10	-0.641026
49335268	chr10:49335268:C:A	2.90294e-10	-2.30037e-10	0.00851118	0.000549134	-2.30037e-10	0.0668375
49335281	chr10:49335281:C:G	2.77867e-10	-2.30037e-10	-0.0352416	0.000528591	-2.30037e-10	0.0287089
49335491	chr10:49335491:ACCTGCAGCCTCCTCTTGT:A	4.2598e-11	-1.91058	-2.51468e-10	7.85908e-05	-1.87725	-2.51468e-10
49336333	chr10:49336333:T:C	1.42576e-11	-1.81122	-1.19388	2.29464e-05	-1.911	-1.19734
49336451	chr10:49336451:G:A	2.91957e-10	-2.30037e-10	0.0142222	0.000556296	-2.30037e-10	0.0797941
49336619	chr10:49336619:G:A	1.65806e-11	-1.85856	-0.995592	2.83318e-05	-1.91395	-0.983566
49336707	chr10:49336707:C:A	1.13944e-10	-0.926674	-2.51468e-10	0.000177476	-1.06267	-2.51468e-10
49336827	chr10:49336827:A:C	9.2652e-11	-2.30037e-10	-1.13353	0.00016296	-2.30037e-10	-1.148
49336964	chr10:49336964:G:A	4.56293e-10	-2.30037e-10	0.460752	0.000874532	-2.30037e-10	0.532183
49337317	chr10:49337317:T:C	4.54297e-10	-2.30037e-10	0.456368	0.000870779	-2.30037e-10	0.527882
49337601	chr10:49337601:G:A	8.66497e-11	-2.30037e-10	-1.20051	0.0001546	-2.30037e-10	-1.20067
49337734	chr10:49337734:T:C	1.40432e-10	-2.30037e-10	-0.717662	0.00026113	-2.30037e-10	-0.676487
49337769	chr10:49337769:T:G	1.77804e-10	-0.481705	-2.51468e-10	0.000823711	0.472314	-2.51468e-10
49338570	chr10:49338570:G:A	8.91769e-11	-2.30037e-10	-1.17176	0.000160088	-2.30037e-10	-1.16578
49338855	chr10:49338855:C:T	1.15116e-10	-2.30037e-10	-0.91644	0.000208925	-2.30037e-10	-0.899528
49338954	chr10:49338954:A:G	1.66951e-10	-0.471356	-0.0733265	9.44124e-05	-1.7634	0.0695613
49338959	chr10:49338959:C:T	1.00829e-10	-2.30037e-10	-1.04896	0.000181654	-2.30037e-10	-1.0394
49339141	chr10:49339141:G:T	9.34779e-11	-2.30037e-10	-1.12466	0.000166079	-2.30037e-10	-1.12904
49339164	chr10:49339164:A:G	1.09574e-10	-2.30037e-10	-0.965785	0.000199205	-2.30037e-10	-0.947171
49339412	chr10:49339412:T:C	1.15039e-10	-2.30037e-10	-0.917109	0.000208784	-2.30037e-10	-0.900207
49339414	chr10:49339414:T:C	1.46041e-11	-1.91522	-1.06586	2.56505e-05	-1.91721	-1.07974
49339859	chr10:49339859:T:C	1.91586e-11	-1.7226	-0.98703	3.02428e-05	-1.84829	-0.983958
49339868	chr10:49339868:G:A	3.85779e-10	-2.30037e-10	0.292881	0.000736224	-2.30037e-10	0.360029
49339994	chr10:49339994:A:T	4.56328e-11	-1.84176	-2.51468e-10	9.65184e-05	-1.67177	-2.51468e-10
49340235	chr10:49340235:A:C	1.56207e-11	-1.84454	-1.06924	2.61139e-05	-1.89587	-1.08317
49340316	chr10:49340316:C:T	4.5942e-11	-1.83501	-2.51468e-10	7.56903e-05	-1.91486	-2.51468e-10
49340392	chr10:49340392:T:C	9.21146e-11	-2.30037e-10	-1.13935	0.000162068	-2.30037e-10	-1.15349
49340428	chr10:49340428:C:T	2.59226e-11	-1.44188	-0.965394	2.84559e-05	-1.91831	-0.974843
49340686	chr10:49340686:A:G	2.49979e-10	-2.30037e-10	-0.141007	0.000456763	-2.30037e-10	-0.117341
49340850	chr10:49340850:A:T	3.06e-10	-2.30037e-10	0.0612019	0.000560201	-2.30037e-10	0.0867905
49340858	chr10:49340858:C:T	1.75303e-11	-1.81656	-0.981897	2.881e-05	-1.90165	-0.979138
49340960	chr10:49340960:G:A	4.65598e-11	-1.82165	-2.51468e-10	7.55172e-05	-1.91715	-2.51468e-10
49341052	chr10:49341052:G:A	1.14663e-10	-2.30037e-10	-0.920388	0.000208076	-2.30037e-10	-0.903601
49341613	chr10:49341613:T:TA	2.74717e-11	-1.40513	-0.944096	2.91042e-05	-1.91666	-0.953966
49341698	chr10:49341698:T:A	8.76057e-11	-2.30037e-10	-1.18954	0.000155922	-2.30037e-10	-1.19215
49341750	chr10:49341750:A:G	1.06956e-10	-2.30037e-10	-0.989963	0.000193891	-2.30037e-10	-0.974211
49341762	chr10:49341762:C:T	9.69175e-11	-2.30037e-10	-1.08852	0.000174393	-2.30037e-10	-1.08019
49342208	chr10:49342208:C:T	9.78763e-11	-2.30037e-10	-1.07868	0.000175027	-2.30037e-10	-1.07657
49342449	chr10:49342449:A:T	5.30591e-11	-1.90147	0.210489	8.37837e-05	-1.9124	0.0991361
49342483	chr10:49342483:AG:A	3.8024e-10	-2.30037e-10	0.278419	0.000721938	-2.30037e-10	0.340433
49342783	chr10:49342783:G:A	1.30304e-10	-2.30037e-10	-0.792513	0.000236869	-2.30037e-10	-0.774
49342806	chr10:49342806:A:G	9.69735e-11	-2.30037e-10	-1.08795	0.000174497	-2.30037e-10	-1.0796
49343080	chr10:49343080:C:T	5.06405e-11	-1.73763	-2.51468e-10	8.37427e-05	-1.81376	-2.51468e-10
49343191	chr10:49343191:A:G	1.51392e-10	-2.30037e-10	-0.642512	0.000266298	-2.30037e-10	-0.65689
49343375	chr10:49343375:G:A	6.7591e-11	-0.356926	-1.09198	3.02339e-05	-1.7129	-1.11964
49343391	chr10:49343391:G:A	1.15063e-10	-2.30037e-10	-0.916901	0.000206514	-2.30037e-10	-0.911135
49343877	chr10:49343877:G:A	1.24029e-10	-2.30037e-10	-0.841869	0.000223789	-2.30037e-10	-0.830802
49344318	chr10:49344318:A:T	9.98549e-11	-2.30037e-10	-1.05867	0.000174525	-2.30037e-10	-1.07944
49344510	chr10:49344510:A:T	2.63002e-11	-1.42026	-0.972545	2.82808e-05	-1.91749	-0.981829
49344700	chr10:49344700:G:A	4.50866e-11	-1.8538	-2.51468e-10	7.60869e-05	-1.90963	-2.51468e-10
49344702	chr10:49344702:A:C	9.04275e-11	-2.30037e-10	-1.15784	0.000162922	-2.30037e-10	-1.14823
49345040	chr10:49345040:A:G	4.5604e-11	-1.84239	-2.51468e-10	7.58282e-05	-1.91304	-2.51468e-10
49345101	chr10:49345101:T:C	2.92555e-11	-1.3378	-0.948522	2.9152e-05	-1.91068	-0.958307
49345140	chr10:49345140:T:G	1.51817e-10	-2.30037e-10	-0.639709	0.000276856	-2.30037e-10	-0.618007
49345332	chr10:49345332:A:G	1.06193e-10	-2.30037e-10	-0.997129	0.000192455	-2.30037e-10	-0.981645
49345648	chr10:49345648:C:T	8.13418e-10	-1.63174	2.6706	0.00147336	-1.6592	2.71299
49345999	chr10:49345999:A:C	8.08341e-11	-0.273786	-0.9962	3.39055e-05	-1.68271	-1.03522
49346070	chr10:49346070:T:C	7.94307e-11	-0.251422	-1.03608	3.30209e-05	-1.67363	-1.07074
49346131	chr10:49346131:G:A	2.72694e-09	0.19133	2.05722	0.00112248	-1.32519	2.10697
49346168	chr10:49346168:C:T	2.97496e-11	-1.91356	-0.356007	5.42366e-05	-1.9163	-0.331853
49346247	chr10:49346247:G:A	8.10862e-11	-0.0763208	-1.19055	3.09965e-05	-1.60917	-1.19846
49346512	chr10:49346512:A:C	1.46062e-11	-1.91377	-1.06717	2.55994e-05	-1.91796	-1.08098
49346513	chr10:49346513:G:A	1.45327e-11	-1.91591	-1.07008	2.55529e-05	-1.91698	-1.08377
49346538	chr10:49346538:G:A	2.48303e-11	-1.88867	-0.561653	4.41594e-05	-1.91863	-0.535067
49346627	chr10:49346627:C:A	4.05457e-10	-2.30037e-10	0.34263	0.000771421	-2.30037e-10	0.406729
49346685	chr10:49346685:T:C	1.00468e-10	-1.37974	0.327194	0.000127658	-1.76183	0.369671
49346760	chr10:49346760:G:T	7.27293e-11	-1.79545	0.41981	0.000122174	-1.91847	0.482413
49346935	chr10:49346935:A:G	1.60087e-11	-1.73379	-1.15546	2.40513e-05	-1.91832	-1.143
49346989	chr10:49346989:A:C	4.97019e-11	-1.75634	-2.51468e-10	8.03532e-05	-1.85507	-2.51468e-10
49347038	chr10:49347038:T:A	1.43724e-10	-2.30037e-10	-0.694487	0.000267007	-2.30037e-10	-0.65423
49347045	chr10:49347045:C:T	2.48903e-11	-1.88998	-0.557928	4.43291e-05	-1.91862	-0.531244
49347055	chr10:49347055:C:T	1.13804e-10	-2.30037e-10	-0.927905	0.000199804	-2.30037e-10	-0.944171
49347754	chr10:49347754:C:G	2.83795e-11	-1.8287	-0.488016	4.85068e-05	-1.89976	-0.460042
49347981	chr10:49347981:T:C	9.154e-11	-2.30037e-10	-1.14561	0.000164046	-2.30037e-10	-1.14136
49348357	chr10:49348357:C:T	8.95175e-11	-2.30037e-10	-1.16795	0.000157936	-2.30037e-10	-1.17931
49348430	chr10:49348430:A:G	1.6222e-11	-1.70065	-1.17537	3.12863e-05	-1.62621	-1.17211
49348849	chr10:49348849:G:C	3.24764e-10	-2.30037e-10	0.120716	0.000577136	-2.30037e-10	0.116573
49348958	chr10:49348958:T:C	4.49737e-11	-1.10647	-0.749833	4.31804e-05	-1.72422	-0.751903
49349067	chr10:49349067:C:T	8.67334e-11	-2.30037e-10	-1.19955	0.000155112	-2.30037e-10	-1.19736
49349081	chr10:49349081:A:G	1.00222e-10	-2.30037e-10	-1.05499	0.000177466	-2.30037e-10	-1.06273
49349288	chr10:49349288:G:C	9.03233e-11	-2.30037e-10	-1.15899	0.000161635	-2.30037e-10	-1.15616
49349398	chr10:49349398:G:A	1.05195e-10	-2.30037e-10	-1.00657	0.000187585	-2.30037e-10	-1.00728
49349400	chr10:49349400:A:G	1.93557e-11	-1.91076	-0.788642	3.64972e-05	-1.91213	-0.732141
49349528	chr10:49349528:G:A	2.07077e-11	-1.88262	-0.749259	3.76984e-05	-1.91818	-0.693706
49349601	chr10:49349601:G:GCC	1.48113e-10	-2.30037e-10	-0.664412	0.000269712	-2.30037e-10	-0.644151
49349602	chr10:49349602:T:TA	1.48113e-10	-2.30037e-10	-0.664412	0.000269712	-2.30037e-10	-0.644151
49349731	chr10:49349731:G:A	3.15651e-11	-1.65624	-0.554093	6.80407e-05	-1.51327	-0.508133
49349839	chr10:49349839:C:G	8.72398e-11	-2.30037e-10	-1.19372	0.000155781	-2.30037e-10	-1.19306
49350215	chr10:49350215:C:T	1.73168e-10	-2.30037e-10	-0.50812	0.000315418	-2.30037e-10	-0.487607
49350312	chr10:49350312:C:T	1.28536e-10	-2.30037e-10	-0.806175	0.000225221	-2.30037e-10	-0.824424
49351091	chr10:49351091:C:A	1.20062e-10	-0.140031	-0.734343	3.95981e-05	-1.72551	-0.837212
49351157	chr10:49351157:C:T	2.06904e-10	-1.50875	1.17862	0.000231224	-1.91706	1.11894
49351358	chr10:49351358:G:A	8.58509e-11	-1.20977	-2.51468e-10	0.000115715	-1.49037	-2.51468e-10
49351731	chr10:49351731:T:C	2.05318e-11	-1.66731	-0.973104	2.89229e-05	-1.89467	-0.982204
49352178	chr10:49352178:A:G	1.19325e-10	-2.30037e-10	-0.880529	0.000211444	-2.30037e-10	-0.887545
49353005	chr10:49353005:G:T	4.02166e-11	-1.78925	-0.178851	8.35416e-05	-1.69588	-0.120285
49353091	chr10:49353091:C:T	8.67819e-11	-2.30037e-10	-1.19899	0.000154611	-2.30037e-10	-1.20059
49353186	chr10:49353186:G:A	3.02377e-10	-2.30037e-10	0.0492893	0.000560617	-2.30037e-10	0.0875313
49353336	chr10:49353336:A:G	1.054e-10	-2.30037e-10	-1.00462	0.000185663	-2.30037e-10	-1.01757
49353462	chr10:49353462:T:C	8.76211e-11	-2.30037e-10	-1.18936	0.000155468	-2.30037e-10	-1.19506
49353827	chr10:49353827:C:T	9.90211e-11	-2.30037e-10	-1.06705	0.000175815	-2.30037e-10	-1.07207
49353839	chr10:49353839:C:T	9.23467e-11	-2.30037e-10	-1.13683	0.000164723	-2.30037e-10	-1.13724
49354331	chr10:49354331:C:T	1.02885e-10	-2.30037e-10	-1.02877	0.000182538	-2.30037e-10	-1.03455
49354465	chr10:49354465:CAA:C	4.47689e-11	-1.86087	-2.51468e-10	9.30985e-05	-1.70785	-2.51468e-10
49354743	chr10:49354743:C:T	1.63101e-10	-0.183494	-0.384518	5.74214e-05	-1.73598	-0.455106
49354940	chr10:49354940:A:G	1.02137e-10	-2.30037e-10	-1.03607	0.000181237	-2.30037e-10	-1.0417
49354941	chr10:49354941:G:A	1.3326e-11	-1.88069	-1.19197	2.282e-05	-1.91857	-1.1953
49354969	chr10:49354969:A:G	9.13821e-11	-2.30037e-10	-1.14733	0.000164854	-2.30037e-10	-1.13644
49355413	chr10:49355413:T:C	9.18066e-11	-2.30037e-10	-1.1427	0.000161424	-2.30037e-10	-1.15747
49355466	chr10:49355466:A:G	3.43687e-11	-1.86281	-0.262425	6.92842e-05	-1.79603	-0.207255
49355563	chr10:49355563:A:G	2.9716e-11	-1.90859	-0.362113	5.73702e-05	-1.75526	-0.436721
49355899	chr10:49355899:T:C	2.17519e-10	-2.30037e-10	-0.280097	0.000405302	-2.30037e-10	-0.236875
49356360	chr10:49356360:T:C	1.61758e-10	-2.30037e-10	-0.576281	0.000279645	-2.30037e-10	-0.607984
49356367	chr10:49356367:T:C	1.18915e-10	-2.30037e-10	-0.883979	0.000207404	-2.30037e-10	-0.906837
49356586	chr10:49356586:G:A	1.02169e-10	0.0818409	-1.11759	2.97551e-05	-1.6831	-1.16541
49356680	chr10:49356680:T:C	3.50389e-11	-1.859	-0.246922	7.07985e-05	-1.79042	-0.191245
49356783	chr10:49356783:C:T	1.058e-10	-2.30037e-10	-1.00083	0.000188696	-2.30037e-10	-1.00137
49356784	chr10:49356784:G:A	4.25263e-11	-1.91226	-2.51468e-10	7.80939e-05	-1.88359	-2.51468e-10
49356834	chr10:49356834:A:G	1.37173e-09	1.56144	-2.51468e-10	0.00215653	1.43475	-2.51468e-10
49356904	chr10:49356904:T:C	7.73322e-11	-1.85955	0.545277	0.000158732	-1.79495	0.620655
49357294	chr10:49357294:C:T	1.42197e-11	-1.85206	-1.1557	2.88054e-05	-1.71409	-1.16685
49357326	chr10:49357326:TTC:T	4.21946e-11	-1.8179	-0.102195	7.63891e-05	-1.81296	-0.0927055
49357530	chr10:49357530:G:A	1.45533e-10	0.379605	-1.06158	3.47393e-05	-1.56689	-1.12675
49357745	chr10:49357745:T:C	9.36948e-11	-2.30037e-10	-1.12234	0.000167592	-2.30037e-10	-1.11997
49357777	chr10:49357777:C:T	8.13789e-11	-0.877498	-0.38577	6.91896e-05	-1.61107	-0.393586
49358018	chr10:49358018:T:C	2.31544e-09	-2.30037e-10	2.08497	0.0054018	-2.30037e-10	2.35298
49358571	chr10:49358571:AC:A	1.44014e-10	0.428624	-1.1211	3.41744e-05	-1.54245	-1.16758
49358742	chr10:49358742:T:G	1.49072e-10	-0.157284	-0.500673	5.17664e-05	-1.73054	-0.564222
49358804	chr10:49358804:T:A	1.42212e-11	-1.84162	-1.16603	2.90877e-05	-1.69557	-1.17562
49358851	chr10:49358851:A:G	8.71348e-10	-2.30037e-10	1.10766	0.00164947	-2.30037e-10	1.1667
49358967	chr10:49358967:G:T	1.16245e-10	0.236704	-1.14339	3.09944e-05	-1.62632	-1.18137
49358980	chr10:49358980:G:A	9.05133e-11	-2.30037e-10	-1.15689	0.000163399	-2.30037e-10	-1.14531
49358987	chr10:49358987:A:G	3.06297e-11	-1.81692	-0.423494	6.26009e-05	-1.73159	-0.37314
49359139	chr10:49359139:C:T	3.03042e-11	-1.81599	-0.435107	6.19297e-05	-1.73035	-0.38516
49359200	chr10:49359200:A:G	3.04468e-11	-1.82343	-0.422973	6.20886e-05	-1.74032	-0.372621
49359439	chr10:49359439:T:C	3.04485e-11	-1.81636	-0.429993	6.22263e-05	-1.73085	-0.379882
49359447	chr10:49359447:G:A	3.66203e-11	-1.86609	-0.195694	7.29343e-05	-1.80633	-0.145621
49360053	chr10:49360053:C:T	5.59338e-11	-1.82632	0.188104	0.000115385	-1.74863	0.255391
49360228	chr10:49360228:T:C	1.49585e-10	0.390866	-1.04538	3.53974e-05	-1.56007	-1.11479
49360528	chr10:49360528:C:T	1.3654e-11	-1.90032	-1.14803	2.62636e-05	-1.81326	-1.16006
49360769	chr10:49360769:G:A	1.32253e-10	0.422507	-1.20018	4.38241e-05	-1.27301	-1.18831
49361204	chr10:49361204:T:A	1.49929e-10	-0.222636	-0.429587	5.43392e-05	-1.74824	-0.498019
49361241	chr10:49361241:G:A	1.6156e-10	-0.140665	-0.436844	5.54265e-05	-1.72152	-0.504927
49361286	chr10:49361286:A:G	8.71945e-11	-2.30037e-10	-1.19424	0.000154966	-2.30037e-10	-1.1983
49361481	chr10:49361481:T:C	3.11388e-11	-1.8363	-0.387632	6.32999e-05	-1.75765	-0.335971
49362003	chr10:49362003:C:T	9.05012e-11	-2.30037e-10	-1.15702	0.000163374	-2.30037e-10	-1.14546
49362043	chr10:49362043:G:A	9.02609e-11	-2.30037e-10	-1.15968	0.00016023	-2.30037e-10	-1.16489
49362054	chr10:49362054:A:G	3.80863e-11	-1.8166	-0.205929	6.89537e-05	-1.81147	-0.196606
49362160	chr10:49362160:C:T	3.16543e-11	-1.88346	-0.324053	6.53655e-05	-1.65323	-0.408278
49362376	chr10:49362376:G:A	1.60216e-10	0.612086	-1.19795	4.89416e-05	-1.17011	-1.18077
49362438	chr10:49362438:C:T	1.45011e-10	-1.71002	1.02444	0.000368445	-1.45661	1.12439
49362499	chr10:49362499:C:T	2.0083e-10	-1.69654	1.33662	0.000514891	-1.43653	1.43898
49363078	chr10:49363078:A:C	3.86418e-10	-2.30037e-10	0.294535	0.000717902	-2.30037e-10	0.334827
49363775	chr10:49363775:G:T	1.33113e-11	-1.9064	-1.16737	2.53811e-05	-1.83321	-1.17429
49363896	chr10:49363896:A:G	7.31075e-11	-0.903779	-0.466674	6.24559e-05	-1.63249	-0.474555
49364485	chr10:49364485:C:A	1.11483e-10	-2.30037e-10	-0.948516	0.000200624	-2.30037e-10	-0.940074
49364817	chr10:49364817:C:T	1.10435e-10	-1.86179	0.903835	0.000250215	-1.61225	0.893063
49365111	chr10:49365111:T:TA	2.63789e-11	-1.85383	-0.535995	5.29678e-05	-1.78166	-0.490163
49365148	chr10:49365148:C:T	8.69389e-11	-2.30037e-10	-1.19718	0.000155376	-2.30037e-10	-1.19566
49365227	chr10:49365227:T:C	6.00692e-11	-1.56689	-2.51468e-10	9.34966e-05	-1.70358	-2.51468e-10
49365459	chr10:49365459:C:A	2.89261e-11	-1.88511	-0.412531	6.04317e-05	-1.65369	-0.486304
49365461	chr10:49365461:C:T	1.82022e-10	-2.30037e-10	-0.458256	0.000331506	-2.30037e-10	-0.437858
49365623	chr10:49365623:C:T	2.4776e-11	-1.84817	-0.604336	4.96861e-05	-1.77499	-0.560788
49365816	chr10:49365816:C:T	1.58123e-10	-2.30037e-10	-0.599009	0.00028053	-2.30037e-10	-0.604826
49365923	chr10:49365923:G:A	4.31387e-11	-1.85148	-0.046488	8.75344e-05	-1.78337	0.0138956
49365949	chr10:49365949:C:T	2.49171e-11	-1.849	-0.597825	4.98048e-05	-1.77924	-0.554155
49366657	chr10:49366657:T:C	2.62718e-11	-1.84366	-0.550231	5.29053e-05	-1.76844	-0.504566
49366876	chr10:49366876:G:A	2.921e-11	-1.864	-0.423867	6.24005e-05	-1.61125	-0.496687
49368127	chr10:49368127:G:A	2.4423e-11	-1.8924	-0.574457	4.78458e-05	-1.84356	-0.529961
49368588	chr10:49368588:C:T	1.85626e-11	-1.62183	-1.11941	2.50379e-05	-1.90711	-1.114
49369036	chr10:49369036:C:T	1.09317e-10	-2.30037e-10	-0.968134	0.000193704	-2.30037e-10	-0.975174
49369105	chr10:49369105:C:T	2.39788e-11	-1.84827	-0.636939	4.79969e-05	-1.77563	-0.594743
49369859	chr10:49369859:C:T	2.24464e-11	-1.84388	-0.707368	4.45193e-05	-1.77734	-0.668238
49369910	chr10:49369910:T:C	2.26412e-11	-1.84808	-0.694533	4.48565e-05	-1.78311	-0.654925
49369931	chr10:49369931:C:T	1.73231e-11	-1.87936	-0.930983	3.77961e-05	-1.64622	-0.963077
49370170	chr10:49370170:C:A	8.66715e-11	-2.30037e-10	-1.20026	0.000154661	-2.30037e-10	-1.20027
49370174	chr10:49370174:A:G	2.84002e-11	-1.91489	-0.401093	5.72198e-05	-1.8078	-0.38681
49370276	chr10:49370276:G:A	1.76857e-11	-1.87256	-0.917062	3.89925e-05	-1.62814	-0.95
49370398	chr10:49370398:CCTT:C	2.22155e-11	-1.84981	-0.71178	4.39532e-05	-1.78555	-0.672825
49370438	chr10:49370438:A:G	2.23281e-11	-1.84752	-0.709017	4.42213e-05	-1.78235	-0.66995
49370516	chr10:49370516:T:C	4.22624e-11	-1.91849	-2.51468e-10	7.79555e-05	-1.88537	-2.51468e-10
49370520	chr10:49370520:TGCAGGTGGAC:T	8.70198e-11	-2.30037e-10	-1.19625	0.000155171	-2.30037e-10	-1.19698
49370701	chr10:49370701:G:A	1.74347e-11	-1.88686	-0.917062	3.75102e-05	-1.66689	-0.95
49371035	chr10:49371035:C:G	1.94187e-11	-1.57877	-1.11738	2.49237e-05	-1.9139	-1.11179
49371132	chr10:49371132:T:G	1.9913e-11	-1.90172	-0.769288	4.13129e-05	-1.76251	-0.757819
49371426	chr10:49371426:G:A	1.74726e-11	-1.88469	-0.917062	3.77495e-05	-1.66053	-0.95
49371561	chr10:49371561:G:A	2.90577e-11	-1.86177	-0.431326	6.25292e-05	-1.60171	-0.504159
49372340	chr10:49372340:A:G	8.69398e-11	-2.30037e-10	-1.19717	0.000154859	-2.30037e-10	-1.19899
49372441	chr10:49372441:G:A	9.2621e-11	-2.30037e-10	-1.13387	0.000165317	-2.30037e-10	-1.13364
49372681	chr10:49372681:C:T	8.72821e-11	-2.30037e-10	-1.19324	0.000155363	-2.30037e-10	-1.19574
49372702	chr10:49372702:T:A	1.88602e-11	-1.88494	-0.840385	3.64978e-05	-1.83725	-0.807005
49372818	chr10:49372818:T:C	1.85944e-11	-1.893	-0.84652	3.61968e-05	-1.84637	-0.806167
49372829	chr10:49372829:G:A	2.3496e-11	-1.85066	-0.65489	5.18988e-05	-1.57666	-0.715553
49374924	chr10:49374924:G:A	1.01029e-09	-2.30037e-10	1.2556	0.00185025	-2.30037e-10	1.28157
49375040	chr10:49375040:T:C	3.41511e-11	-1.88349	-0.248102	6.71124e-05	-1.83819	-0.196947
49375102	chr10:49375102:T:A	5.67652e-11	-1.89907	0.275606	0.000116963	-1.84431	0.364659
49375472	chr10:49375472:T:C	7.20329e-11	-1.89215	0.506886	0.000147658	-1.83486	0.588257
49375529	chr10:49375529:G:A	3.81677e-11	-1.88813	-0.13227	7.69961e-05	-1.82893	-0.0688252
49375870	chr10:49375870:G:A	4.16876e-11	-1.83823	-0.0939477	9.08802e-05	-1.54933	-0.182637
49376000	chr10:49376000:G:A	8.68599e-11	-2.30037e-10	-1.19809	0.000154764	-2.30037e-10	-1.1996
49376135	chr10:49376135:C:T	1.01673e-10	-2.30037e-10	-1.04063	0.000183004	-2.30037e-10	-1.032
49376357	chr10:49376357:G:A	8.68599e-11	-2.30037e-10	-1.19809	0.000154764	-2.30037e-10	-1.1996
49376370	chr10:49376370:C:T	8.68599e-11	-2.30037e-10	-1.19809	0.000154764	-2.30037e-10	-1.1996
49376437	chr10:49376437:T:C	1.34229e-09	-2.30037e-10	1.53975	0.00303148	-2.30037e-10	1.7753
49376544	chr10:49376544:C:G	8.99266e-11	-2.30037e-10	-1.16339	0.00015948	-2.30037e-10	-1.16959
49376738	chr10:49376738:T:C	1.51907e-10	-2.30037e-10	-0.639116	0.000268265	-2.30037e-10	-0.649531
49377131	chr10:49377131:T:C	2.14684e-11	-1.8424	-0.753408	4.94089e-05	-1.56634	-0.77503
49377213	chr10:49377213:G:A	9.08473e-11	-2.30037e-10	-1.1532	0.000163324	-2.30037e-10	-1.14577
49377892	chr10:49377892:C:A	8.69728e-11	-2.30037e-10	-1.19679	0.000154901	-2.30037e-10	-1.19872
49377893	chr10:49377893:T:G	8.69532e-11	-2.30037e-10	-1.19701	0.000154876	-2.30037e-10	-1.19888
49377986	chr10:49377986:G:A	8.68618e-11	-2.30037e-10	-1.19807	0.000154766	-2.30037e-10	-1.19959
49378148	chr10:49378148:T:C	9.66761e-11	-2.30037e-10	-1.09102	0.000172042	-2.30037e-10	-1.09377
49378991	chr10:49378991:G:A	3.83401e-11	-1.84276	-0.173125	8.32214e-05	-1.56153	-0.258476
49379242	chr10:49379242:G:A	3.21032e-11	-1.82813	-0.3653	7.02557e-05	-1.53023	-0.459131
49379244	chr10:49379244:T:C	1.53103e-10	-2.30037e-10	-0.631273	0.000279636	-2.30037e-10	-0.608018
49379280	chr10:49379280:C:T	2.13271e-11	-1.47631	-1.1261	4.91561e-05	-1.20569	-1.14082
49379332	chr10:49379332:T:C	3.85044e-11	-1.32714	-0.684473	5.10927e-05	-1.69014	-0.617721
49379776	chr10:49379776:A:G	2.12147e-11	-1.8458	-0.761894	4.8692e-05	-1.57268	-0.783314
49379911	chr10:49379911:T:C	4.01017e-11	-1.87826	-0.0927082	8.17164e-05	-1.65766	-0.180593
49380052	chr10:49380052:C:T	2.07681e-10	-0.326382	-2.51468e-10	0.00013043	-1.37067	-2.51468e-10
49380190	chr10:49380190:G:A	8.96371e-11	-2.30037e-10	-1.16661	0.000158818	-2.30037e-10	-1.17375
49380479	chr10:49380479:A:G	3.49245e-11	-1.90791	-0.201288	6.73702e-05	-1.74758	-0.283725
49380793	chr10:49380793:G:A	8.68599e-11	-2.30037e-10	-1.19809	0.000154764	-2.30037e-10	-1.1996
49380857	chr10:49380857:A:G	8.07779e-11	-1.88672	0.616043	0.00016667	-1.82548	0.699986
49380944	chr10:49380944:T:C	1.09751e-10	-0.596568	-0.367598	0.000120573	-1.11792	-0.33133
49381326	chr10:49381326:C:T	7.92037e-11	-1.91123	0.620865	0.000162057	-1.80037	0.646814
49381675	chr10:49381675:G:T	9.57152e-11	-2.30037e-10	-1.10101	0.000170364	-2.30037e-10	-1.10357
49381697	chr10:49381697:A:G	1.12907e-09	-2.30037e-10	1.36676	0.00253036	-2.30037e-10	1.59461
49382087	chr10:49382087:C:T	8.98426e-11	-2.30037e-10	-1.16432	0.000159302	-2.30037e-10	-1.17071
49382198	chr10:49382198:C:T	8.93279e-11	-2.30037e-10	-1.17007	0.000158342	-2.30037e-10	-1.17675
49382352	chr10:49382352:T:C	3.25419e-10	-2.30037e-10	0.122728	0.000601375	-2.30037e-10	0.157713
49382832	chr10:49382832:A:G	9.31905e-11	-2.30037e-10	-1.12774	0.000165147	-2.30037e-10	-1.13467
49383159	chr10:49383159:C:T	6.23828e-11	-1.52909	-2.51468e-10	0.000169752	-1.10717	-2.51468e-10
49383235	chr10:49383235:A:G	1.82562e-11	-1.60121	-1.15666	4.09572e-05	-1.36139	-1.16759
49383642	chr10:49383642:G:A	9.72448e-11	-2.30037e-10	-1.08515	0.000170798	-2.30037e-10	-1.10102
49383709	chr10:49383709:C:A	1.21895e-10	-2.30037e-10	-0.85922	0.000215671	-2.30037e-10	-0.86775
49384022	chr10:49384022:C:T	8.92818e-11	-2.30037e-10	-1.17059	0.00015841	-2.30037e-10	-1.17632
49384177	chr10:49384177:T:C	8.85602e-11	-2.30037e-10	-1.1787	0.000157239	-2.30037e-10	-1.18374
49384311	chr10:49384311:G:A	2.15212e-10	-2.30037e-10	-0.290759	0.000388922	-2.30037e-10	-0.278127
49384397	chr10:49384397:A:G	1.25812e-10	-2.30037e-10	-0.827595	0.000222527	-2.30037e-10	-0.836456
49384463	chr10:49384463:C:T	8.74244e-11	-2.30037e-10	-1.19161	0.00015553	-2.30037e-10	-1.19467
49384596	chr10:49384596:G:T	1.18388e-10	-2.30037e-10	-0.888417	0.000212701	-2.30037e-10	-0.881616
49384617	chr10:49384617:T:C	2.24381e-11	-1.91397	-0.637654	4.31904e-05	-1.88019	-0.595692
49384773	chr10:49384773:C:T	2.03814e-11	-1.9077	-0.740065	3.92198e-05	-1.86631	-0.706016
49384933	chr10:49384933:AGAT:A	1.20902e-10	-2.30037e-10	-0.867407	0.000213933	-2.30037e-10	-0.875843
49385045	chr10:49385045:A:G	1.82842e-11	-1.67017	-1.08617	3.98335e-05	-1.45196	-1.10484
49385164	chr10:49385164:G:C	1.1409e-10	-2.30037e-10	-0.9254	0.00020392	-2.30037e-10	-0.923779
49386006	chr10:49386006:C:T	2.5023e-11	-1.86859	-0.573997	4.58827e-05	-1.85761	-0.557809
49386223	chr10:49386223:G:C	2.33851e-10	-2.30037e-10	-0.207699	0.000415619	-2.30037e-10	-0.211738
49386322	chr10:49386322:T:G	2.7104e-11	-1.60957	-0.753132	3.64493e-05	-1.9092	-0.73638
49387019	chr10:49387019:C:T	1.01927e-10	-2.30037e-10	-1.03813	0.000179562	-2.30037e-10	-1.05098
49387295	chr10:49387295:A:G	1.96425e-11	-1.91863	-0.766065	3.67673e-05	-1.81693	-0.819966
49387601	chr10:49387601:C:T	3.63039e-10	-2.30037e-10	0.232126	0.000660795	-2.30037e-10	0.251938
49387674	chr10:49387674:AAAAGACAGAAAG:A	4.25107e-11	-1.91263	-2.51468e-10	8.05198e-05	-1.853	-2.51468e-10
49388024	chr10:49388024:T:C	1.19477e-10	-2.30037e-10	-0.879257	0.00021841	-2.30037e-10	-0.85513
49388386	chr10:49388386:C:T	1.17154e-10	-2.30037e-10	-0.898897	0.000213614	-2.30037e-10	-0.877337
49388668	chr10:49388668:C:A	3.4307e-11	-1.84006	-0.286975	6.18555e-05	-1.83504	-0.281668
49388880	chr10:49388880:C:A	1.03334e-10	-2.30037e-10	-1.02442	0.000183273	-2.30037e-10	-1.03053
49389324	chr10:49389324:A:G	8.67779e-11	-2.30037e-10	-1.19903	0.000154889	-2.30037e-10	-1.1988
49389350	chr10:49389350:T:C	8.71561e-11	-2.30037e-10	-1.19468	0.000155164	-2.30037e-10	-1.19702
49389664	chr10:49389664:A:G	4.4414e-11	-1.86883	-2.51468e-10	8.17814e-05	-1.83746	-2.51468e-10
49390374	chr10:49390374:T:C	1.80608e-11	-1.64907	-1.11957	2.52191e-05	-1.89992	-1.11399
49390811	chr10:49390811:A:T	9.44354e-11	-2.30037e-10	-1.11447	0.000170685	-2.30037e-10	-1.10169
49390816	chr10:49390816:GT:G	4.08027e-11	-0.937543	-1.01609	2.64643e-05	-1.86773	-1.09798
49391308	chr10:49391308:C:T	1.20036e-10	-2.30037e-10	-0.874595	0.000212514	-2.30037e-10	-0.882496
49391590	chr10:49391590:C:A	8.68151e-11	-2.30037e-10	-1.1986	0.000154687	-2.30037e-10	-1.2001
49392171	chr10:49392171:A:G	1.5884e-11	-1.91793	-0.97914	2.96624e-05	-1.89038	-0.961247
49392523	chr10:49392523:T:C	1.086e-09	-2.30037e-10	1.32787	0.00203443	-2.30037e-10	1.37647
49393146	chr10:49393146:A:T	1.79559e-11	-1.85559	-0.918875	3.82676e-05	-1.71347	-0.883432
49393935	chr10:49393935:C:T	8.90739e-11	-2.30037e-10	-1.17292	0.000160169	-2.30037e-10	-1.16528
49394073	chr10:49394073:C:T	1.41074e-11	-1.91708	-1.09861	2.71747e-05	-1.84959	-1.08963
49394432	chr10:49394432:C:T	9.42922e-11	-2.30037e-10	-1.11599	0.000169437	-2.30037e-10	-1.10903
49394951	chr10:49394951:G:A	1.70201e-11	-1.70842	-1.11957	2.57399e-05	-1.87948	-1.11399
49395059	chr10:49395059:G:A	1.68107e-11	-1.90871	-0.931654	3.05324e-05	-1.90925	-0.913468
49395495	chr10:49395495:G:C	9.69501e-11	-2.30037e-10	-1.08819	0.000175416	-2.30037e-10	-1.07434
49395842	chr10:49395842:G:A	1.14706e-10	-2.30037e-10	-0.920009	0.000203201	-2.30037e-10	-0.927311
49396420	chr10:49396420:G:C	1.14296e-10	-2.30037e-10	-0.923597	0.000207605	-2.30037e-10	-0.905869
49396457	chr10:49396457:G:T	2.8306e-11	-1.91803	-0.401279	5.31469e-05	-1.79428	-0.474166
49396580	chr10:49396580:C:T	1.05164e-10	-2.30037e-10	-1.00686	0.000189056	-2.30037e-10	-0.999462
49396665	chr10:49396665:G:A	2.95129e-11	-1.91562	-0.361942	5.64174e-05	-1.77173	-0.436996
49397319	chr10:49397319:C:T	2.2055e-11	-1.58716	-0.981687	4.85596e-05	-1.35704	-1.00168
49397357	chr10:49397357:C:T	8.73514e-11	-2.30037e-10	-1.19244	0.00015544	-2.30037e-10	-1.19525
49397892	chr10:49397892:G:A	3.01172e-11	-1.9096	-0.347689	5.8575e-05	-1.75327	-0.417933
49398394	chr10:49398394:G:A	4.27471e-11	-1.90708	-2.51468e-10	7.5782e-05	-1.91364	-2.51468e-10
49398453	chr10:49398453:A:T	1.20426e-10	-2.30037e-10	-0.87135	0.000211794	-2.30037e-10	-0.885893
49398482	chr10:49398482:C:T	1.67113e-11	-1.77011	-1.07619	2.61171e-05	-1.9175	-1.06141
49398913	chr10:49398913:C:T	4.27277e-10	-2.30037e-10	0.395047	0.000778185	-2.30037e-10	0.415459
49399258	chr10:49399258:C:T	4.24757e-11	-1.91345	-2.51468e-10	7.70191e-05	-1.89745	-2.51468e-10
49399318	chr10:49399318:G:A	9.35372e-11	-2.30037e-10	-1.12402	0.000165583	-2.30037e-10	-1.13203
49399803	chr10:49399803:T:A	2.64277e-11	-1.9184	-0.469572	4.81276e-05	-1.82023	-0.547421
49400245	chr10:49400245:G:A	2.94268e-11	-1.9183	-0.362179	5.50076e-05	-1.79856	-0.435472
49400308	chr10:49400308:A:G	2.74366e-10	-2.30037e-10	-0.0479197	0.000482611	-2.30037e-10	-0.0622955
49400574	chr10:49400574:G:A	6.65703e-11	-1.46413	-2.51468e-10	7.54404e-05	-1.91816	-2.51468e-10
49400863	chr10:49400863:G:A	1.50526e-10	-2.30037e-10	-0.64825	0.000276016	-2.30037e-10	-0.621046
49401208	chr10:49401208:C:T	2.15513e-11	-1.5929	-0.999047	4.74592e-05	-1.36338	-1.01825
49401905	chr10:49401905:G:T	8.79936e-11	-2.30037e-10	-1.18512	0.000157707	-2.30037e-10	-1.18076
49401962	chr10:49401962:G:A	2.09393e-11	-1.70823	-0.912524	3.18293e-05	-1.87952	-0.901602
49402168	chr10:49402168:C:T	1.38994e-11	-1.90912	-1.12141	2.52219e-05	-1.90459	-1.10921
49402173	chr10:49402173:TTC:T	2.08031e-11	-1.91316	-0.714125	4.05288e-05	-1.75499	-0.784499
49403280	chr10:49403280:T:C	9.21424e-11	-2.30037e-10	-1.13905	0.000163254	-2.30037e-10	-1.1462
49403363	chr10:49403363:A:G	1.43261e-11	-1.8032	-1.1971	3.07481e-05	-1.62399	-1.19169
49403444	chr10:49403444:C:T	1.36067e-11	-1.85538	-1.19644	2.82251e-05	-1.71064	-1.19065
49403735	chr10:49403735:T:G	1.24595e-10	-2.30037e-10	-0.837316	0.000218851	-2.30037e-10	-0.853114
49403924	chr10:49403924:C:T	1.85113e-10	-2.30037e-10	-0.441415	0.000323251	-2.30037e-10	-0.463076
49403974	chr10:49403974:T:C	1.04206e-10	-2.30037e-10	-1.01602	0.000187185	-2.30037e-10	-1.00941
49404215	chr10:49404215:G:A	1.6607e-11	-1.90471	-0.947851	2.97654e-05	-1.90535	-0.942805
49404262	chr10:49404262:C:T	1.41358e-10	-2.30037e-10	-0.711091	0.000258103	-2.30037e-10	-0.688147
49404701	chr10:49404701:G:A	2.4947e-11	-1.86691	-0.578722	4.92271e-05	-1.76466	-0.580402
49404735	chr10:49404735:G:A	8.69016e-11	-2.30037e-10	-1.19761	0.000155283	-2.30037e-10	-1.19626
49404785	chr10:49404785:C:G	8.87596e-11	-2.30037e-10	-1.17645	0.000158654	-2.30037e-10	-1.17478
49404830	chr10:49404830:C:T	9.38852e-11	-2.30037e-10	-1.12031	0.00016644	-2.30037e-10	-1.12687
49404968	chr10:49404968:G:A	9.48129e-11	-2.30037e-10	-1.11048	0.000168022	-2.30037e-10	-1.11741
49405030	chr10:49405030:G:T	2.27409e-10	-2.30037e-10	-0.235633	0.000410991	-2.30037e-10	-0.222933
49405314	chr10:49405314:T:A	9.92895e-11	-2.30037e-10	-1.06434	0.000175665	-2.30037e-10	-1.07293
49405327	chr10:49405327:A:G	1.79682e-11	-1.60722	-1.16656	5.4374e-05	-1.06685	-1.17877
49405490	chr10:49405490:G:T	9.92198e-11	-2.30037e-10	-1.06505	0.000175546	-2.30037e-10	-1.0736
49405543	chr10:49405543:C:T	7.45617e-11	-0.180468	-1.17029	2.87558e-05	-1.69407	-1.18859
49405796	chr10:49405796:T:C	7.55325e-11	-0.267859	-1.06996	3.0262e-05	-1.72108	-1.11053
49406119	chr10:49406119:G:A	1.14126e-10	-2.30037e-10	-0.925081	0.000202329	-2.30037e-10	-0.931609
49406289	chr10:49406289:C:T	1.49148e-10	-2.30037e-10	-0.657446	0.00027044	-2.30037e-10	-0.641457
49406368	chr10:49406368:T:G	1.21806e-10	-2.30037e-10	-0.859956	0.000215699	-2.30037e-10	-0.867621
49406470	chr10:49406470:A:G	8.69034e-11	-2.30037e-10	-1.19759	0.000155583	-2.30037e-10	-1.19433
49406635	chr10:49406635:T:C	1.0729e-10	-2.30037e-10	-0.986845	0.000192249	-2.30037e-10	-0.982713
49406918	chr10:49406918:G:C	1.02289e-10	-0.569335	-0.465246	4.90116e-05	-1.80876	-0.540692
49407041	chr10:49407041:A:G	1.53805e-10	-0.394255	-0.232443	6.46597e-05	-1.75461	-0.317756
49407760	chr10:49407760:G:A	2.14902e-11	-1.429	-1.16578	2.31896e-05	-1.91759	-1.18021
49408240	chr10:49408240:G:A	3.06553e-11	-1.84169	-0.397885	5.09178e-05	-1.91519	-0.396103
49408416	chr10:49408416:T:G	9.29521e-11	-2.30037e-10	-1.1303	0.000166538	-2.30037e-10	-1.12628
49408482	chr10:49408482:T:C	2.94641e-11	-1.59122	-0.687993	3.92047e-05	-1.82093	-0.751783
49408653	chr10:49408653:T:C	3.06294e-11	-1.56409	-0.676336	3.95226e-05	-1.82318	-0.741452
49408704	chr10:49408704:C:T	1.88777e-10	-2.30037e-10	-0.42182	0.000328853	-2.30037e-10	-0.445894
49408963	chr10:49408963:G:A	3.81361e-11	-1.10357	-0.917656	2.90286e-05	-1.90295	-0.970279
49408969	chr10:49408969:G:A	9.2228e-11	-2.30037e-10	-1.13812	0.000165251	-2.30037e-10	-1.13404
49409008	chr10:49409008:G:A	2.96429e-11	-1.4853	-0.787857	3.43271e-05	-1.8579	-0.847668
49409080	chr10:49409080:C:T	1.81414e-10	-2.30037e-10	-0.461602	0.000315967	-2.30037e-10	-0.485869
49409120	chr10:49409120:T:C	2.7022e-11	-1.57701	-0.788728	3.57638e-05	-1.81653	-0.848046
49409540	chr10:49409540:A:G	9.89773e-11	-2.30037e-10	-1.06749	0.000177921	-2.30037e-10	-1.06016
49409575	chr10:49409575:C:A	2.36827e-10	-0.195055	-2.51468e-10	0.000163457	-1.14495	-2.51468e-10
49409790	chr10:49409790:T:C	5.57801e-10	-2.30037e-10	0.661618	0.00119488	-2.30037e-10	0.844295
49409887	chr10:49409887:C:G	1.29874e-11	-1.89992	-1.19848	2.40278e-05	-1.86287	-1.19942
49410035	chr10:49410035:G:A	8.50328e-10	-2.30037e-10	1.08324	0.00189368	-2.30037e-10	1.30477
49410064	chr10:49410064:G:A	4.6849e-10	-2.30037e-10	0.48713	0.000852274	-2.30037e-10	0.506403
49410206	chr10:49410206:C:CA	2.06863e-10	-2.30037e-10	-0.330326	0.000359512	-2.30037e-10	-0.356759
49410302	chr10:49410302:T:G	1.57461e-11	-1.70942	-1.19638	3.80496e-05	-1.40793	-1.19469
49410371	chr10:49410371:TG:T	1.57778e-11	-1.7074	-1.19638	3.81834e-05	-1.40442	-1.19469
49410396	chr10:49410396:C:T	9.74814e-10	-2.30037e-10	1.21986	0.00218182	-2.30037e-10	1.44641
49410926	chr10:49410926:C:T	9.05474e-11	-2.30037e-10	-1.15651	0.000162134	-2.30037e-10	-1.15308
49411432	chr10:49411432:C:T	9.7318e-11	-2.30037e-10	-1.0844	0.000174605	-2.30037e-10	-1.07898
49411980	chr10:49411980:C:A	1.09764e-10	-1.56244	0.598388	0.000141588	-1.82942	0.540833
49412120	chr10:49412120:G:A	4.26133e-11	-1.91022	-2.51468e-10	7.72768e-05	-1.89411	-2.51468e-10
49412236	chr10:49412236:G:A	9.62282e-11	-2.30037e-10	-1.09566	0.000172601	-2.30037e-10	-1.09053
49412288	chr10:49412288:G:A	5.09953e-11	-1.73065	-2.51468e-10	8.45452e-05	-1.80422	-2.51468e-10
49412894	chr10:49412894:T:C	9.72792e-11	-2.30037e-10	-1.0848	0.000174538	-2.30037e-10	-1.07936
49413033	chr10:49413033:G:A	9.03461e-11	-2.30037e-10	-1.15874	0.000159965	-2.30037e-10	-1.16655
49413127	chr10:49413127:A:T	8.87567e-11	-2.30037e-10	-1.17649	0.000157984	-2.30037e-10	-1.17901
49413373	chr10:49413373:A:G	1.37931e-10	-2.30037e-10	-0.735627	0.000249798	-2.30037e-10	-0.720852
49413555	chr10:49413555:C:T	2.32375e-11	-1.43171	-1.08491	2.44467e-05	-1.91174	-1.13327
49413697	chr10:49413697:A:G	1.44798e-11	-1.7891	-1.20053	3.37811e-05	-1.52312	-1.19848
49413721	chr10:49413721:C:T	9.0329e-11	-2.30037e-10	-1.15893	0.000162007	-2.30037e-10	-1.15387
49413800	chr10:49413800:T:A	5.29473e-11	-1.69309	-2.51468e-10	9.33947e-05	-1.70467	-2.51468e-10
49413813	chr10:49413813:A:C	3.28105e-11	-1.52905	-0.642587	4.12392e-05	-1.81383	-0.708286
49414042	chr10:49414042:CATTG:C	1.66723e-11	-1.75204	-1.09659	2.64851e-05	-1.82208	-1.14285
49414219	chr10:49414219:A:G	8.73153e-11	-2.30037e-10	-1.19286	0.000155876	-2.30037e-10	-1.19244
49414466	chr10:49414466:G:A	1.64248e-11	-1.66476	-1.19883	4.06573e-05	-1.33859	-1.19774
49414491	chr10:49414491:G:A	8.98385e-11	-1.16437	-2.51468e-10	0.000233766	-0.787187	-2.51468e-10
49414812	chr10:49414812:A:G	4.11925e-10	-2.30037e-10	0.358456	0.000747222	-2.30037e-10	0.374857
49415081	chr10:49415081:G:A	1.34196e-10	-2.30037e-10	-0.763079	0.000241828	-2.30037e-10	-0.75328
49415272	chr10:49415272:G:A	1.66315e-11	-1.69696	-1.15413	2.93044e-05	-1.73266	-1.13111
49415488	chr10:49415488:T:C	8.9176e-10	-2.30037e-10	1.13081	0.00198811	-2.30037e-10	1.35344
49415743	chr10:49415743:T:C	8.74778e-11	-2.30037e-10	-1.191	0.00015647	-2.30037e-10	-1.18864
49415784	chr10:49415784:C:G	2.24568e-11	-1.78223	-0.768563	3.70761e-05	-1.87583	-0.752707
49415849	chr10:49415849:T:C	1.68908e-11	-1.68244	-1.15318	2.89593e-05	-1.74567	-1.12995
49415905	chr10:49415905:A:G	9.11268e-11	-1.15013	-2.51468e-10	0.000239674	-0.762228	-2.51468e-10
49415977	chr10:49415977:T:A	2.24585e-11	-1.38721	-1.16351	2.40373e-05	-1.91703	-1.14487
49415978	chr10:49415978:C:A	2.2726e-11	-1.3753	-1.16357	2.4022e-05	-1.91759	-1.14494
49416039	chr10:49416039:A:G	1.66952e-11	-1.6941	-1.15317	2.92581e-05	-1.73542	-1.12993
49416046	chr10:49416046:C:T	1.69049e-11	-1.67808	-1.1567	2.87202e-05	-1.74963	-1.13427
49416138	chr10:49416138:G:A	9.93599e-11	-2.30037e-10	-1.06364	0.000178483	-2.30037e-10	-1.05702
49417031	chr10:49417031:G:A	2.64041e-11	-1.24042	-1.14845	2.34293e-05	-1.91658	-1.17094
49417205	chr10:49417205:A:G	1.68939e-11	-1.71027	-1.12516	3.07074e-05	-1.72038	-1.09662
49417785	chr10:49417785:T:A	8.67187e-11	-2.30037e-10	-1.19972	0.000154711	-2.30037e-10	-1.19994
49417831	chr10:49417831:T:C	7.69708e-11	-1.31896	-2.51468e-10	0.000103914	-1.59794	-2.51468e-10
49417950	chr10:49417950:C:T	1.03698e-10	-2.30037e-10	-1.0209	0.000186072	-2.30037e-10	-1.01537
49418047	chr10:49418047:A:G	1.658e-11	-1.67425	-1.17994	2.7699e-05	-1.75601	-1.1641
49418084	chr10:49418084:A:G	9.00417e-11	-2.30037e-10	-1.16211	0.000161478	-2.30037e-10	-1.15714
49418365	chr10:49418365:AC:A	1.77778e-11	-1.68741	-1.09703	3.11147e-05	-1.74193	-1.06189
49418386	chr10:49418386:A:C	1.03348e-10	-2.30037e-10	-1.02428	0.000184919	-2.30037e-10	-1.02159
49418958	chr10:49418958:C:T	1.23079e-10	-2.30037e-10	-0.849555	0.000218046	-2.30037e-10	-0.8568
49419074	chr10:49419074:C:T	8.89009e-11	-2.30037e-10	-1.17486	0.000159349	-2.30037e-10	-1.17041
49419332	chr10:49419332:T:C	1.8029e-11	-1.65526	-1.11514	2.96841e-05	-1.76778	-1.08312
49419360	chr10:49419360:G:A	1.80261e-11	-1.64165	-1.12891	2.89203e-05	-1.77763	-1.09933
49419470	chr10:49419470:G:A	2.29632e-10	-2.30037e-10	-0.225906	0.00042271	-2.30037e-10	-0.19482
49419865	chr10:49419865:G:A	1.64075e-11	-1.66563	-1.19901	2.67105e-05	-1.76284	-1.19361
49419934	chr10:49419934:C:T	1.05914e-10	-2.30037e-10	-0.999757	0.000189774	-2.30037e-10	-0.995673
49420113	chr10:49420113:T:C	1.03037e-10	-2.30037e-10	-1.0273	0.000184864	-2.30037e-10	-1.02188
49420241	chr10:49420241:C:T	1.7999e-11	-1.64539	-1.12667	2.90717e-05	-1.77505	-1.09669
49420283	chr10:49420283:G:A	8.68341e-11	-2.30037e-10	-1.19838	0.000155032	-2.30037e-10	-1.19788
49420335	chr10:49420335:G:A	9.28344e-11	-2.30037e-10	-1.13157	0.000166849	-2.30037e-10	-1.12442
49420414	chr10:49420414:C:T	9.94662e-11	-2.30037e-10	-1.06257	0.000178675	-2.30037e-10	-1.05594
49420513	chr10:49420513:G:A	1.79645e-11	-1.65049	-1.12349	2.92882e-05	-1.77141	-1.09291
49421033	chr10:49421033:T:C	1.78691e-11	-1.65162	-1.12769	2.91604e-05	-1.77078	-1.09792
49421166	chr10:49421166:T:G	1.03021e-10	-2.30037e-10	-1.02745	0.000184332	-2.30037e-10	-1.02477
49421337	chr10:49421337:G:A	1.67815e-11	-1.65138	-1.19073	2.68156e-05	-1.77341	-1.17912
49421463	chr10:49421463:A:G	1.08534e-10	-2.30037e-10	-0.975323	0.000194885	-2.30037e-10	-0.969095
49421768	chr10:49421768:T:G	8.95038e-11	-2.30037e-10	-1.1681	0.000160451	-2.30037e-10	-1.16352
49421775	chr10:49421775:T:A	1.80919e-11	-1.65019	-1.11673	2.95363e-05	-1.77091	-1.08498
49421786	chr10:49421786:G:A	1.85311e-11	-1.62172	-1.12121	2.88057e-05	-1.79071	-1.09022
49421963	chr10:49421963:G:C	1.06245e-10	-2.30037e-10	-0.99664	0.000190707	-2.30037e-10	-0.990768
49422059	chr10:49422059:T:G	1.8168e-11	-1.64712	-1.11561	2.94834e-05	-1.77402	-1.08366
49422207	chr10:49422207:T:C	1.63632e-11	-1.6744	-1.19295	2.72237e-05	-1.75498	-1.18244
49422361	chr10:49422361:G:A	9.62602e-11	-2.30037e-10	-1.09533	0.000172365	-2.30037e-10	-1.09189
49422397	chr10:49422397:T:C	9.64145e-11	-2.30037e-10	-1.09373	0.000172764	-2.30037e-10	-1.08958
49422585	chr10:49422585:T:C	4.50372e-11	-1.8549	-2.51468e-10	7.58622e-05	-1.91259	-2.51468e-10
49422596	chr10:49422596:A:G	9.69904e-11	-2.30037e-10	-1.08777	0.00017413	-2.30037e-10	-1.0817
49422746	chr10:49422746:C:G	1.64966e-11	-1.80318	-1.05606	3.95812e-05	-1.54349	-1.01967
49422927	chr10:49422927:G:A	9.00603e-11	-2.30037e-10	-1.1619	0.000161513	-2.30037e-10	-1.15692
49423238	chr10:49423238:T:C	6.37806e-11	-1.50693	-2.51468e-10	0.000101475	-1.6217	-2.51468e-10
49423358	chr10:49423358:A:G	9.0019e-11	-2.30037e-10	-1.16236	0.000161435	-2.30037e-10	-1.1574
49423463	chr10:49423463:T:C	1.77245e-11	-1.66228	-1.12516	2.95052e-05	-1.76205	-1.09489
49423805	chr10:49423805:G:T	8.68789e-11	-2.30037e-10	-1.19787	0.000155119	-2.30037e-10	-1.19731
49424119	chr10:49424119:G:A	2.32686e-11	-1.36789	-1.14739	2.45247e-05	-1.9179	-1.12392
49424269	chr10:49424269:C:T	5.81824e-11	-1.90598	0.307176	0.0001354	-1.63505	0.301773
49424298	chr10:49424298:TA:T	1.79281e-11	-1.64246	-1.13356	2.87654e-05	-1.77746	-1.10487
49424656	chr10:49424656:G:A	8.91639e-11	-2.30037e-10	-1.17191	0.000160242	-2.30037e-10	-1.16482
49424777	chr10:49424777:G:A	8.93117e-11	-2.30037e-10	-1.17025	0.000160141	-2.30037e-10	-1.16545
49424990	chr10:49424990:T:C	7.22512e-10	-2.30037e-10	0.92035	0.0015944	-2.30037e-10	1.13274
49425001	chr10:49425001:C:T	4.43329e-11	-1.87066	-2.51468e-10	7.7938e-05	-1.88559	-2.51468e-10
49425031	chr10:49425031:T:C	9.78276e-11	-2.30037e-10	-1.07918	0.000175344	-2.30037e-10	-1.07476
49425340	chr10:49425340:G:A	1.92862e-11	-1.51754	-1.18546	2.32085e-05	-1.89876	-1.19822
49425386	chr10:49425386:C:T	1.53009e-11	-1.73417	-1.2003	3.66223e-05	-1.44114	-1.19971
49425424	chr10:49425424:G:A	1.20566e-10	-2.30037e-10	-0.870188	0.000213648	-2.30037e-10	-0.877174
49425468	chr10:49425468:A:T	1.77749e-11	-1.64976	-1.13483	2.88839e-05	-1.77182	-1.1064
49425492	chr10:49425492:T:C	1.7216e-11	-1.62148	-1.19507	2.60907e-05	-1.79415	-1.18578
49425575	chr10:49425575:C:T	1.2605e-10	-0.325778	-0.499928	0.000306109	-0.0599755	-0.457588
49425640	chr10:49425640:G:A	8.66886e-11	-2.30037e-10	-1.20006	0.000154825	-2.30037e-10	-1.19921
49425677	chr10:49425677:G:T	9.53664e-11	-2.30037e-10	-1.10466	0.000170852	-2.30037e-10	-1.10071
49425684	chr10:49425684:A:G	1.57192e-11	-1.71668	-1.19082	3.80412e-05	-1.41448	-1.18835
49425759	chr10:49425759:C:T	4.12982e-11	-1.72546	-0.216109	6.20739e-05	-1.90096	-0.212216
49426042	chr10:49426042:C:T	8.96635e-11	-2.30037e-10	-1.16632	0.000160732	-2.30037e-10	-1.16177
49426070	chr10:49426070:C:T	2.08715e-11	-1.44765	-1.17635	2.30273e-05	-1.91026	-1.19456
49426119	chr10:49426119:C:G	4.66406e-11	-1.81991	-2.51468e-10	8.13995e-05	-1.84214	-2.51468e-10
49426396	chr10:49426396:C:T	2.30801e-11	-1.60109	-0.922327	3.26337e-05	-1.80958	-0.946583
49426559	chr10:49426559:G:T	8.66364e-11	-2.30037e-10	-1.20066	0.000154615	-2.30037e-10	-1.20056
49426725	chr10:49426725:T:G	6.09993e-11	-1.89769	0.346167	0.000145946	-1.59935	0.341088
49426733	chr10:49426733:C:T	2.94532e-10	0.0230036	-2.51468e-10	0.00066453	0.257574	-2.51468e-10
49426804	chr10:49426804:T:C	9.58256e-11	-2.30037e-10	-1.09985	0.0001717	-2.30037e-10	-1.09576
49426910	chr10:49426910:C:T	2.98324e-11	-1.24462	-1.02217	2.83133e-05	-1.91364	-0.984539
49427010	chr10:49427010:CCT:C	3.94084e-11	-1.68242	-0.305985	5.52215e-05	-1.88211	-0.348047
49427180	chr10:49427180:C:T	7.76736e-11	-1.12641	-0.183456	9.77611e-05	-1.4341	-0.224876
49427432	chr10:49427432:G:A	8.9181e-11	-2.30037e-10	-1.17172	0.000159476	-2.30037e-10	-1.16961
49427539	chr10:49427539:T:C	8.68133e-11	-2.30037e-10	-1.19862	0.000154849	-2.30037e-10	-1.19905
49427892	chr10:49427892:C:T	5.40044e-11	-1.27412	-0.399195	6.68114e-05	-1.60253	-0.437098
49428035	chr10:49428035:C:T	2.57395e-11	-1.81031	-0.604049	4.77886e-05	-1.76666	-0.608058
49428254	chr10:49428254:G:A	4.67686e-11	-0.642768	-1.1744	8.64019e-05	-0.608008	-1.17449
49428324	chr10:49428324:T:C	1.00032e-10	-2.30037e-10	-1.0569	0.000179456	-2.30037e-10	-1.05158
49428552	chr10:49428552:C:T	7.96047e-11	-0.0952814	-1.19003	2.89214e-05	-1.6775	-1.19943
49428624	chr10:49428624:CCT:C	1.01462e-10	-1.0427	-2.51468e-10	0.000100264	-1.6337	-2.51468e-10
49428717	chr10:49428717:C:A	9.95524e-11	-2.30037e-10	-1.0617	0.000178551	-2.30037e-10	-1.05663
49428839	chr10:49428839:G:A	9.0449e-11	-2.30037e-10	-1.1576	0.000162041	-2.30037e-10	-1.15365
49429108	chr10:49429108:C:T	8.97594e-11	-2.30037e-10	-1.16525	0.000160742	-2.30037e-10	-1.1617
49429252	chr10:49429252:G:A	1.72167e-11	-1.8716	-0.944902	3.23272e-05	-1.81459	-0.951011
49429489	chr10:49429489:C:T	4.9772e-11	-1.75493	-2.51468e-10	7.54226e-05	-1.9184	-2.51468e-10
49429724	chr10:49429724:A:G	2.01525e-11	-1.90313	-0.75593	3.66897e-05	-1.84687	-0.792137
49429771	chr10:49429771:A:G	1.28539e-10	-2.30037e-10	-0.806148	0.000234141	-2.30037e-10	-0.785582
49430094	chr10:49430094:T:C	4.40498e-11	-1.87706	-2.51468e-10	8.44797e-05	-1.80499	-2.51468e-10
49430197	chr10:49430197:A:G	1.20466e-10	-2.30037e-10	-0.871014	0.000220564	-2.30037e-10	-0.845319
49430508	chr10:49430508:G:A	9.71502e-11	-2.30037e-10	-1.08613	0.00017596	-2.30037e-10	-1.07125
49431570	chr10:49431570:A:G	3.21968e-11	-1.29775	-0.892768	9.47132e-05	-0.776042	-0.91461
49431671	chr10:49431671:T:C	1.89491e-11	-1.62402	-1.09661	4.36354e-05	-1.36209	-1.10355
49432172	chr10:49432172:T:C	6.04232e-11	-1.56101	-2.51468e-10	9.23422e-05	-1.716	-2.51468e-10
49432226	chr10:49432226:T:C	2.71025e-11	-1.16527	-1.19749	0.000102733	-0.41043	-1.19895
49433326	chr10:49433326:A:T	1.26002e-10	-2.30037e-10	-0.826088	0.000227215	-2.30037e-10	-0.81561
49433354	chr10:49433354:G:C	8.66369e-11	-2.30037e-10	-1.20066	0.000154609	-2.30037e-10	-1.2006
49433361	chr10:49433361:G:A	2.67605e-11	-1.29671	-1.07874	7.88083e-05	-0.794982	-1.07951
49433571	chr10:49433571:C:T	8.73083e-11	-2.30037e-10	-1.19294	0.000155658	-2.30037e-10	-1.19384
49434015	chr10:49434015:T:C	1.22162e-10	-2.30037e-10	-0.857034	0.000216962	-2.30037e-10	-0.861783
49434432	chr10:49434432:T:C	2.49103e-11	-1.25015	-1.19696	7.5466e-05	-0.721295	-1.19653
49434447	chr10:49434447:A:G	2.01076e-11	-1.55458	-1.10671	4.75639e-05	-1.26612	-1.11331
49434641	chr10:49434641:T:C	8.89521e-11	-2.30037e-10	-1.17429	0.000158166	-2.30037e-10	-1.17786
49434743	chr10:49434743:C:T	1.58391e-11	-1.84949	-1.05041	3.06865e-05	-1.79391	-1.02377
49434756	chr10:49434756:T:C	9.08991e-11	-2.30037e-10	-1.15263	0.00016254	-2.30037e-10	-1.15058
49434896	chr10:49434896:C:T	8.6698e-11	-2.30037e-10	-1.19995	0.000154801	-2.30037e-10	-1.19937
49435283	chr10:49435283:G:A	9.1395e-11	-2.30037e-10	-1.14719	0.000163054	-2.30037e-10	-1.14742
49435446	chr10:49435446:C:G	3.46723e-10	-2.30037e-10	0.186142	0.000616896	-2.30037e-10	0.183195
49435452	chr10:49435452:T:C	1.30838e-11	-1.89071	-1.2003	2.35467e-05	-1.88237	-1.20014
49435565	chr10:49435565:G:C	1.67682e-11	-1.66217	-1.18073	3.8283e-05	-1.41803	-1.17847
49435769	chr10:49435769:C:T	2.96782e-11	-1.33802	-0.933948	8.63666e-05	-0.828734	-0.95417
49435931	chr10:49435931:G:A	8.86551e-11	-2.30037e-10	-1.17763	0.000157771	-2.30037e-10	-1.18036
49436290	chr10:49436290:T:A	3.26031e-11	-1.29811	-0.879866	9.60981e-05	-0.774332	-0.901804
49436308	chr10:49436308:C:A	9.1768e-11	-2.30037e-10	-1.14312	0.000164128	-2.30037e-10	-1.14086
49436670	chr10:49436670:G:A	8.69143e-11	-2.30037e-10	-1.19746	0.000154964	-2.30037e-10	-1.19832
49437001	chr10:49437001:T:G	2.88608e-11	-1.43832	-0.861576	8.03344e-05	-0.971266	-0.884042
49437022	chr10:49437022:A:G	1.30699e-11	-1.89215	-1.19992	2.35026e-05	-1.88429	-1.20011
49437200	chr10:49437200:G:A	3.03274e-11	-1.38597	-0.864363	8.64687e-05	-0.894674	-0.887049
49437282	chr10:49437282:G:A	9.07018e-11	-2.30037e-10	-1.15481	0.000161325	-2.30037e-10	-1.15809
49437538	chr10:49437538:G:A	8.76995e-11	-2.30037e-10	-1.18847	0.000156496	-2.30037e-10	-1.18848
49437690	chr10:49437690:G:A	1.36851e-10	-2.30037e-10	-0.743495	0.000244457	-2.30037e-10	-0.742468
49438596	chr10:49438596:A:G	1.36937e-10	-2.30037e-10	-0.74286	0.000244614	-2.30037e-10	-0.741826
49438923	chr10:49438923:G:A	8.95062e-11	-2.30037e-10	-1.16808	0.000159288	-2.30037e-10	-1.17079
49439153	chr10:49439153:C:T	5.11635e-11	-1.72736	-2.51468e-10	7.84853e-05	-1.87859	-2.51468e-10
49439459	chr10:49439459:G:A	9.18958e-11	-2.30037e-10	-1.14173	0.000164848	-2.30037e-10	-1.13648
49439608	chr10:49439608:G:A	1.32916e-10	-2.30037e-10	-0.772663	0.000241081	-2.30037e-10	-0.756373
49439766	chr10:49439766:G:T	4.31759e-11	-1.8971	-2.51468e-10	7.54273e-05	-1.91834	-2.51468e-10
49439783	chr10:49439783:G:A	8.66433e-11	-2.30037e-10	-1.20058	0.00015463	-2.30037e-10	-1.20047
49439819	chr10:49439819:T:C	4.48794e-11	-1.19583	-0.662575	0.000125654	-0.716244	-0.691729
49439872	chr10:49439872:G:A	8.67234e-11	-2.30037e-10	-1.19966	0.000154806	-2.30037e-10	-1.19933
49440369	chr10:49440369:T:C	2.40033e-10	-2.30037e-10	-0.181608	0.00042793	-2.30037e-10	-0.182546
49441245	chr10:49441245:T:C	1.27473e-11	-1.91647	-1.2006	2.27427e-05	-1.91676	-1.2005
49441320	chr10:49441320:A:G	9.55551e-11	-2.30037e-10	-1.10268	0.000170255	-2.30037e-10	-1.10421
49441533	chr10:49441533:T:C	1.2768e-11	-1.91677	-1.19867	2.27778e-05	-1.91664	-1.19907
49441707	chr10:49441707:A:T	1.27347e-11	-1.9178	-1.20025	2.27864e-05	-1.91494	-1.2004
49442000	chr10:49442000:T:C	8.72354e-11	-2.30037e-10	-1.19377	0.000155929	-2.30037e-10	-1.1921
49442106	chr10:49442106:A:C	1.06523e-10	-2.30037e-10	-0.994021	0.000188943	-2.30037e-10	-1.00006
49443062	chr10:49443062:G:C	1.0645e-10	-2.30037e-10	-0.994705	0.000192433	-2.30037e-10	-0.981758
49443268	chr10:49443268:A:G	8.67379e-11	-2.30037e-10	-1.19949	0.000154706	-2.30037e-10	-1.19998
49443363	chr10:49443363:A:G	1.29457e-11	-1.90484	-1.19678	2.28405e-05	-1.91267	-1.2003
49443460	chr10:49443460:C:A	4.23305e-11	-1.91688	-2.51468e-10	8.17474e-05	-1.83787	-2.51468e-10
49443549	chr10:49443549:G:C	1.03947e-10	-2.30037e-10	-1.0185	0.000186812	-2.30037e-10	-1.0114
49443807	chr10:49443807:T:G	8.99688e-11	-2.30037e-10	-1.16292	0.000160889	-2.30037e-10	-1.16079
49444327	chr10:49444327:G:T	2.09441e-11	-1.59898	-1.02154	5.42577e-05	-1.21886	-1.0289
49444557	chr10:49444557:G:A	2.26995e-11	-1.91769	-0.622349	4.7377e-05	-1.76827	-0.615103
49445041	chr10:49445041:A:C	2.7973e-11	-1.45911	-0.872032	7.7274e-05	-1.00073	-0.89342
49445421	chr10:49445421:T:C	2.87591e-11	-1.42391	-0.879522	8.06533e-05	-0.950849	-0.900497
49445557	chr10:49445557:A:G	2.95882e-11	-1.18289	-1.09212	9.03438e-05	-0.644902	-1.09298
49446057	chr10:49446057:T:C	8.67897e-11	-2.30037e-10	-1.1989	0.000154941	-2.30037e-10	-1.19846
49446253	chr10:49446253:ACACACC:A	1.38231e-11	-1.84484	-1.1912	2.74939e-05	-1.73469	-1.19285
49446498	chr10:49446498:G:A	1.44807e-11	-1.79938	-1.19018	3.08774e-05	-1.62222	-1.18927
49446572	chr10:49446572:C:T	8.68046e-11	-2.30037e-10	-1.19872	0.000154834	-2.30037e-10	-1.19915
49446575	chr10:49446575:G:A	3.03521e-11	-1.17861	-1.07091	9.26719e-05	-0.640581	-1.07186
49446594	chr10:49446594:G:C	9.31303e-11	-2.30037e-10	-1.12838	0.00016666	-2.30037e-10	-1.12555
49446704	chr10:49446704:A:G	1.85944e-11	-1.91304	-0.826486	3.29811e-05	-1.91034	-0.835232
49447071	chr10:49447071:A:G	8.67408e-11	-2.30037e-10	-1.19946	0.000154737	-2.30037e-10	-1.19978
49447101	chr10:49447101:A:G	8.68048e-11	-2.30037e-10	-1.19872	0.000155044	-2.30037e-10	-1.1978
49447186	chr10:49447186:A:G	1.27785e-10	-2.30037e-10	-0.812035	0.000228327	-2.30037e-10	-0.810727
49447560	chr10:49447560:G:A	8.66796e-11	-2.30037e-10	-1.20017	0.000154646	-2.30037e-10	-1.20036
49447635	chr10:49447635:T:C	8.96511e-11	-2.30037e-10	-1.16646	0.000160903	-2.30037e-10	-1.16071
49447845	chr10:49447845:C:T	9.33903e-11	-2.30037e-10	-1.1256	0.000168163	-2.30037e-10	-1.11657
49448274	chr10:49448274:C:A	2.25019e-11	-1.86742	-0.681367	4.31053e-05	-1.79999	-0.677872
49448320	chr10:49448320:T:A	8.88628e-11	-2.30037e-10	-1.17529	0.000158198	-2.30037e-10	-1.17766
49448501	chr10:49448501:T:C	2.3842e-11	-1.29082	-1.20012	7.06451e-05	-0.783753	-1.20008
49448525	chr10:49448525:C:T	2.02763e-11	-1.62532	-1.02761	5.22926e-05	-1.25459	-1.03006
49448550	chr10:49448550:T:C	9.3667e-11	-2.30037e-10	-1.12264	0.000167118	-2.30037e-10	-1.12281
49448614	chr10:49448614:C:T	8.77701e-11	-2.30037e-10	-1.18766	0.000157341	-2.30037e-10	-1.18309
49448968	chr10:49448968:A:G	9.38015e-11	-2.30037e-10	-1.1212	0.000167508	-2.30037e-10	-1.12048
49449133	chr10:49449133:T:C	9.30936e-11	-2.30037e-10	-1.12878	0.000166593	-2.30037e-10	-1.12595
49449472	chr10:49449472:T:C	1.21325e-10	-2.30037e-10	-0.863908	0.000216746	-2.30037e-10	-0.862781
49449725	chr10:49449725:T:C	9.30784e-11	-2.30037e-10	-1.12894	0.000166566	-2.30037e-10	-1.12611
49449769	chr10:49449769:C:T	1.69273e-11	-1.91738	-0.916074	3.5395e-05	-1.76454	-0.910396
49449913	chr10:49449913:C:T	8.668e-11	-2.30037e-10	-1.20016	0.000154647	-2.30037e-10	-1.20036
49450323	chr10:49450323:A:G	2.65062e-11	-1.21829	-1.16672	8.22287e-05	-0.665525	-1.16648
49450491	chr10:49450491:A:C	1.3193e-11	-1.8822	-1.2005	2.37823e-05	-1.87199	-1.20058
49450661	chr10:49450661:T:C	1.12287e-10	-2.30037e-10	-0.941326	0.00020332	-2.30037e-10	-0.926723
49450675	chr10:49450675:TC:T	8.67681e-11	-2.30037e-10	-1.19915	0.000154714	-2.30037e-10	-1.19993
49450866	chr10:49450866:C:T	1.0911e-10	-2.30037e-10	-0.970025	0.000197098	-2.30037e-10	-0.957802
49450961	chr10:49450961:G:A	8.68366e-11	-2.30037e-10	-1.19836	0.000154886	-2.30037e-10	-1.19881
49451216	chr10:49451216:T:C	1.15809e-10	-2.30037e-10	-0.910441	0.000209845	-2.30037e-10	-0.895137
49451404	chr10:49451404:A:C	9.31608e-11	-2.30037e-10	-1.12806	0.000166715	-2.30037e-10	-1.12522
49451457	chr10:49451457:C:T	9.00598e-11	-2.30037e-10	-1.16191	0.000160255	-2.30037e-10	-1.16474
49451599	chr10:49451599:T:C	1.06364e-10	-2.30037e-10	-0.995517	0.000192115	-2.30037e-10	-0.983413
49452087	chr10:49452087:G:A	9.04261e-11	-2.30037e-10	-1.15785	0.0001626	-2.30037e-10	-1.15021
49452235	chr10:49452235:C:T	9.07428e-11	-2.30037e-10	-1.15436	0.000162293	-2.30037e-10	-1.1521
49452463	chr10:49452463:T:C	2.74195e-11	-1.49657	-0.854564	7.47377e-05	-1.05108	-0.87644
49452546	chr10:49452546:T:C	1.12344e-10	-2.30037e-10	-0.940815	0.000200015	-2.30037e-10	-0.943111
49452585	chr10:49452585:G:A	9.00429e-11	-2.30037e-10	-1.1621	0.00016185	-2.30037e-10	-1.15484
49452731	chr10:49452731:CT:C	1.34684e-10	-2.30037e-10	-0.759456	0.000240587	-2.30037e-10	-0.758423
49452775	chr10:49452775:C:G	2.61468e-11	-1.549	-0.849659	6.8902e-05	-1.13718	-0.871638
49453507	chr10:49453507:C:T	9.06973e-11	-2.30037e-10	-1.15486	0.00016221	-2.30037e-10	-1.15261
49453579	chr10:49453579:T:C	1.25887e-10	-2.30037e-10	-0.826996	0.000224931	-2.30037e-10	-0.825712
49453597	chr10:49453597:A:G	8.79779e-11	-2.30037e-10	-1.1853	0.000156389	-2.30037e-10	-1.18916
49453925	chr10:49453925:G:T	9.15088e-11	-2.30037e-10	-1.14595	0.000164703	-2.30037e-10	-1.13736
49453981	chr10:49453981:T:A	8.91652e-11	-2.30037e-10	-1.17189	0.000158711	-2.30037e-10	-1.17442
49454053	chr10:49454053:C:T	9.00495e-11	-2.30037e-10	-1.16202	0.000161855	-2.30037e-10	-1.1548
49454338	chr10:49454338:G:C	1.37664e-10	-0.737565	-2.51468e-10	0.000192038	-0.983813	-2.51468e-10
49454376	chr10:49454376:C:T	3.59472e-11	-1.51318	-0.567158	0.000155886	-0.569671	-0.622709
49454628	chr10:49454628:GGGCCCTTCACATTGCCATTCTGGAAGTGAAAATCTAAAAGATATTTCAATGTTA:G	8.75163e-11	-2.30037e-10	-1.19056	0.000156106	-2.30037e-10	-1.19097
49454894	chr10:49454894:T:C	3.58264e-10	-2.30037e-10	0.218885	0.000637363	-2.30037e-10	0.215834
49455420	chr10:49455420:T:G	9.68122e-11	-2.30037e-10	-1.08961	0.000171658	-2.30037e-10	-1.096
49456660	chr10:49456660:A:G	1.18322e-10	-2.30037e-10	-0.888977	0.000214425	-2.30037e-10	-0.873544
49456678	chr10:49456678:T:C	1.09271e-10	-2.30037e-10	-0.968555	0.000194279	-2.30037e-10	-0.972212
49456696	chr10:49456696:G:A	1.13174e-10	-2.30037e-10	-0.933461	0.000202179	-2.30037e-10	-0.932351
49456943	chr10:49456943:G:A	3.367e-10	-2.30037e-10	0.156808	0.000625616	-2.30037e-10	0.197231
49457540	chr10:49457540:G:C	8.66559e-11	-2.30037e-10	-1.20044	0.000154685	-2.30037e-10	-1.20012
49458436	chr10:49458436:G:C	4.1309e-11	-1.40798	-0.533327	0.000190952	-0.39954	-0.589943
49458762	chr10:49458762:A:G	1.27872e-11	-1.91693	-1.19701	2.68518e-05	-1.75275	-1.19842
49459059	chr10:49459059:T:C	1.81864e-11	-1.75222	-1.00949	4.01438e-05	-1.54667	-1.00237
49459183	chr10:49459183:C:T	1.12798e-10	-2.30037e-10	-0.936785	0.000201854	-2.30037e-10	-0.933963
49459399	chr10:49459399:T:C	1.55709e-11	-1.71657	-1.20042	3.26709e-05	-1.55509	-1.19993
49460227	chr10:49460227:A:G	3.57073e-10	-2.30037e-10	0.215555	0.000635244	-2.30037e-10	0.212504
49461116	chr10:49461116:A:G	1.54966e-11	-1.85371	-1.06806	2.98641e-05	-1.80202	-1.04283
49461123	chr10:49461123:C:T	2.95558e-11	-1.18712	-1.08898	8.9946e-05	-0.652445	-1.08985
49461178	chr10:49461178:G:A	9.60546e-11	-2.30037e-10	-1.09747	0.000170351	-2.30037e-10	-1.10364
49461263	chr10:49461263:A:G	1.2633e-10	-2.30037e-10	-0.823484	0.000227904	-2.30037e-10	-0.812582
49461413	chr10:49461413:C:G	9.88902e-11	-2.30037e-10	-1.06837	0.000175235	-2.30037e-10	-1.07538
49461687	chr10:49461687:T:C	1.53924e-11	-1.85541	-1.0731	2.96195e-05	-1.80431	-1.04877
49461748	chr10:49461748:A:C	2.46375e-11	-1.26288	-1.19524	7.36309e-05	-0.747317	-1.19512
49461774	chr10:49461774:C:T	1.73147e-11	-1.62083	-1.19	3.80166e-05	-1.41466	-1.18882
49461840	chr10:49461840:T:C	3.75767e-11	-1.25601	-0.779986	0.000109551	-0.741342	-0.803772
49461846	chr10:49461846:T:A	4.53301e-11	-1.84841	-2.51468e-10	7.63282e-05	-1.90646	-2.51468e-10
49461923	chr10:49461923:C:T	1.56917e-11	-1.85177	-1.05748	3.02736e-05	-1.79948	-1.03175
49462211	chr10:49462211:A:C	3.62878e-11	-1.32446	-0.746442	9.80875e-05	-0.883211	-0.772435
49462297	chr10:49462297:C:T	1.00759e-10	-2.30037e-10	-1.04965	0.000178456	-2.30037e-10	-1.05716
49462312	chr10:49462312:G:A	9.46457e-11	-2.30037e-10	-1.11224	0.00016948	-2.30037e-10	-1.10877
49462419	chr10:49462419:A:G	1.88324e-10	-2.30037e-10	-0.42422	0.000339785	-2.30037e-10	-0.413193
49462544	chr10:49462544:C:T	2.85209e-11	-1.47887	-0.832879	7.83323e-05	-1.02505	-0.85549
49462837	chr10:49462837:T:C	8.79982e-11	-2.30037e-10	-1.18507	0.000157513	-2.30037e-10	-1.182
49463173	chr10:49463173:AAC:A	1.28679e-10	-2.30037e-10	-0.805064	0.000232191	-2.30037e-10	-0.793946
49463700	chr10:49463700:C:A	1.0295e-10	-2.30037e-10	-1.02815	0.000180839	-2.30037e-10	-1.0439
49463775	chr10:49463775:C:T	1.1116e-10	-2.30037e-10	-0.951414	0.000201139	-2.30037e-10	-0.93751
49464743	chr10:49464743:G:T	1.10656e-10	-2.30037e-10	-0.955961	0.000200193	-2.30037e-10	-0.942226
49464744	chr10:49464744:C:T	1.10656e-10	-2.30037e-10	-0.955961	0.000200193	-2.30037e-10	-0.942226
49465054	chr10:49465054:AC:A	1.15714e-10	-2.30037e-10	-0.911259	0.000209604	-2.30037e-10	-0.896287
49465332	chr10:49465332:C:T	3.01816e-11	-1.36371	-0.891441	8.64974e-05	-0.868294	-0.913098
49465337	chr10:49465337:T:C	2.61142e-11	-1.31861	-1.0813	8.42248e-05	-0.725817	-1.0822
49466980	chr10:49466980:C:T	1.1571e-10	-2.30037e-10	-0.911301	0.000209453	-2.30037e-10	-0.897005
49467039	chr10:49467039:C:A	1.46528e-11	-1.78224	-1.19552	3.00961e-05	-1.64261	-1.1945
49467283	chr10:49467283:C:T	1.12778e-10	-2.30037e-10	-0.936962	0.000201818	-2.30037e-10	-0.934139
49467522	chr10:49467522:G:C	4.81053e-11	-1.78899	-2.51468e-10	7.979e-05	-1.86211	-2.51468e-10
49467552	chr10:49467552:A:G	2.58797e-11	-1.22007	-1.18885	7.84125e-05	-0.690813	-1.18871
49468295	chr10:49468295:T:G	5.89205e-11	-1.58619	-2.51468e-10	7.92874e-05	-1.86843	-2.51468e-10
49468701	chr10:49468701:A:C	9.94571e-11	-2.30037e-10	-1.06266	0.000176263	-2.30037e-10	-1.06953
49468904	chr10:49468904:T:C	5.42045e-11	-1.66962	-2.51468e-10	8.46874e-05	-1.80254	-2.51468e-10
49469068	chr10:49469068:G:A	8.71168e-11	-2.30037e-10	-1.19513	0.000155671	-2.30037e-10	-1.19376
49469440	chr10:49469440:A:G	4.38629e-11	-1.88131	-2.51468e-10	7.84457e-05	-1.8791	-2.51468e-10
49469705	chr10:49469705:T:C	1.11191e-10	-2.30037e-10	-0.951138	0.000201197	-2.30037e-10	-0.93722
49470020	chr10:49470020:G:A	2.32458e-11	-1.44646	-1.0698	6.5446e-05	-0.977065	-1.08321
49470062	chr10:49470062:G:C	1.12798e-10	-2.30037e-10	-0.936785	0.000201854	-2.30037e-10	-0.933963
49470301	chr10:49470301:G:A	1.03832e-10	-2.30037e-10	-1.01961	0.000185462	-2.30037e-10	-1.01866
49470323	chr10:49470323:T:C	1.6834e-11	-1.73322	-1.10577	3.77121e-05	-1.51343	-1.09809
49470671	chr10:49470671:T:C	1.55165e-11	-1.74486	-1.17562	3.42147e-05	-1.53574	-1.17311
49470783	chr10:49470783:A:G	9.54636e-11	-2.30037e-10	-1.10364	0.00017125	-2.30037e-10	-1.09838
49471642	chr10:49471642:C:T	1.20092e-10	-2.30037e-10	-0.874127	0.000217884	-2.30037e-10	-0.857542
49471835	chr10:49471835:G:A	1.17484e-10	-2.30037e-10	-0.896082	0.000208109	-2.30037e-10	-0.903445
49472799	chr10:49472799:T:C	9.3743e-11	-1.12183	-2.51468e-10	0.000106955	-1.56909	-2.51468e-10
49472913	chr10:49472913:G:A	8.71835e-11	-2.30037e-10	-1.19437	0.000155454	-2.30037e-10	-1.19516
49472987	chr10:49472987:G:A	3.6959e-11	-1.44259	-0.609984	0.000169272	-0.446556	-0.663444
49473111	chr10:49473111:A:G	8.79058e-11	-2.30037e-10	-1.18612	0.000156399	-2.30037e-10	-1.1891
49474745	chr10:49474745:T:C	2.41843e-10	-2.30037e-10	-0.174096	0.000430669	-2.30037e-10	-0.176166
49474751	chr10:49474751:A:G	1.92216e-11	-1.78236	-0.923989	4.18275e-05	-1.59294	-0.915014
49475044	chr10:49475044:G:C	1.1949e-10	-2.30037e-10	-0.879152	0.000216598	-2.30037e-10	-0.863462
49475392	chr10:49475392:T:C	1.27317e-11	-1.91863	-1.19966	2.60953e-05	-1.78109	-1.19866
49475394	chr10:49475394:C:T	9.30936e-11	-2.30037e-10	-1.12878	0.000166593	-2.30037e-10	-1.12595
49475625	chr10:49475625:G:A	4.47455e-10	-2.30037e-10	0.441192	0.00084202	-2.30037e-10	0.494298
49475762	chr10:49475762:T:C	1.12962e-10	-2.30037e-10	-0.935333	0.000202149	-2.30037e-10	-0.932501
49475927	chr10:49475927:A:G	1.32685e-10	-2.30037e-10	-0.774404	0.000241276	-2.30037e-10	-0.755563
49476182	chr10:49476182:A:G	2.60871e-11	-1.31352	-1.08742	7.66247e-05	-0.815056	-1.08753
49476628	chr10:49476628:C:T	4.32864e-11	-1.89455	-2.51468e-10	7.99404e-05	-1.86022	-2.51468e-10
49476763	chr10:49476763:T:C	1.16083e-09	-2.30037e-10	1.3945	0.00258492	-2.30037e-10	1.61594
49477131	chr10:49477131:C:T	7.6054e-11	-1.33094	-2.51468e-10	0.000124453	-1.41758	-2.51468e-10
49477718	chr10:49477718:G:A	5.0483e-10	-2.30037e-10	0.561838	0.000952061	-2.30037e-10	0.617123
49477926	chr10:49477926:T:C	9.30909e-11	-2.30037e-10	-1.12881	0.000166588	-2.30037e-10	-1.12598
49478310	chr10:49478310:A:G	1.19965e-10	-2.30037e-10	-0.875181	0.000217491	-2.30037e-10	-0.859347
49478508	chr10:49478508:G:A	1.35422e-11	-1.8601	-1.19647	2.29725e-05	-1.91832	-1.18889
49478519	chr10:49478519:G:A	9.85737e-11	-2.30037e-10	-1.07158	0.000177326	-2.30037e-10	-1.06351
49478565	chr10:49478565:AAAG:A	8.71184e-11	-2.30037e-10	-1.19512	0.000155344	-2.30037e-10	-1.19586
49479479	chr10:49479479:AAAG:A	9.29826e-11	-2.30037e-10	-1.12997	0.00016639	-2.30037e-10	-1.12717
49479675	chr10:49479675:C:T	3.25083e-11	-1.09915	-1.08174	0.000101399	-0.539878	-1.08256
49479880	chr10:49479880:G:A	1.21732e-10	-2.30037e-10	-0.860561	0.000219481	-2.30037e-10	-0.850242
49479950	chr10:49479950:A:G	1.25296e-10	-2.30037e-10	-0.831703	0.000223962	-2.30037e-10	-0.830029
49480400	chr10:49480400:A:G	8.25323e-10	-2.30037e-10	1.05339	0.00148315	-2.30037e-10	1.06042
49480609	chr10:49480609:A:C	1.27293e-11	-1.91843	-1.20005	2.2951e-05	-1.9079	-1.20024
49480712	chr10:49480712:C:T	2.65041e-10	-2.30037e-10	-0.0824993	0.00047195	-2.30037e-10	-0.0846329
49480774	chr10:49480774:TTC:T	1.57634e-11	-1.8638	-1.0409	3.03408e-05	-1.81526	-1.01375
49481342	chr10:49481342:A:T	9.39394e-11	-2.30037e-10	-1.11973	0.000167614	-2.30037e-10	-1.11984
49481352	chr10:49481352:A:C	1.15764e-10	-2.30037e-10	-0.910831	0.000209426	-2.30037e-10	-0.897135
49481463	chr10:49481463:T:C	2.5299e-10	-2.30037e-10	-0.129033	0.000450486	-2.30037e-10	-0.131179
49481485	chr10:49481485:T:C	1.22747e-10	-2.30037e-10	-0.852255	0.000221229	-2.30037e-10	-0.842305
49481707	chr10:49481707:G:A	4.54065e-11	-1.84673	-2.51468e-10	8.4826e-05	-1.8009	-2.51468e-10
49482425	chr10:49482425:A:T	7.7212e-11	-1.31583	-2.51468e-10	0.000138922	-1.30759	-2.51468e-10
49482963	chr10:49482963:C:T	2.51663e-11	-1.53491	-0.901967	6.77149e-05	-1.10386	-0.922338
49482991	chr10:49482991:C:T	1.75421e-11	-1.78382	-1.01396	3.80991e-05	-1.59443	-1.00688
49483113	chr10:49483113:T:G	2.12063e-11	-1.84204	-0.76605	3.42188e-05	-1.89346	-0.815274
49483314	chr10:49483314:T:C	2.65172e-11	-1.91712	-0.46747	4.67086e-05	-1.91698	-0.480594
49484263	chr10:49484263:A:G	9.30095e-11	-2.30037e-10	-1.12968	0.000167229	-2.30037e-10	-1.12214
49484300	chr10:49484300:A:G	2.28395e-11	-1.47044	-1.06346	0.000107349	-0.577198	-0.98822
49484666	chr10:49484666:GGAGTTA:G	1.50473e-10	-2.30037e-10	-0.648601	0.000268965	-2.30037e-10	-0.646925
49484728	chr10:49484728:A:G	1.48505e-11	-1.77036	-1.19399	3.06837e-05	-1.62493	-1.19285
49484852	chr10:49484852:T:C	5.06396e-11	-1.73765	-2.51468e-10	8.94419e-05	-1.74792	-2.51468e-10
49485304	chr10:49485304:C:T	1.32515e-11	-1.88276	-1.19552	2.38977e-05	-1.8727	-1.19502
49485535	chr10:49485535:G:A	8.75428e-11	-2.30037e-10	-1.19026	0.000156517	-2.30037e-10	-1.18834
49485920	chr10:49485920:T:A	2.18418e-11	-1.51806	-1.0605	9.91352e-05	-0.66037	-0.984652
49486539	chr10:49486539:AAC:A	9.28146e-11	-2.30037e-10	-1.13178	0.000166084	-2.30037e-10	-1.12901
49486738	chr10:49486738:T:C	1.43509e-10	-2.30037e-10	-0.695989	0.000256489	-2.30037e-10	-0.694419
49487054	chr10:49487054:C:T	1.87261e-10	-2.30037e-10	-0.42988	0.000337857	-2.30037e-10	-0.418884
49487562	chr10:49487562:ACCAT:A	8.81796e-11	-2.30037e-10	-1.18301	0.000157743	-2.30037e-10	-1.18054
49487677	chr10:49487677:G:C	1.86866e-10	-2.30037e-10	-0.431995	0.000337136	-2.30037e-10	-0.421019
49488869	chr10:49488869:C:T	8.71006e-11	-2.30037e-10	-1.19532	0.000155315	-2.30037e-10	-1.19605
49490022	chr10:49490022:A:C	1.20498e-10	-2.30037e-10	-0.870754	0.000217158	-2.30037e-10	-0.860879
49490651	chr10:49490651:A:C	2.64148e-11	-1.90974	-0.478723	4.61278e-05	-1.91842	-0.491671
49491135	chr10:49491135:T:C	1.12832e-10	-2.30037e-10	-0.93648	0.000200512	-2.30037e-10	-0.940631
49491790	chr10:49491790:A:G	3.41795e-11	-1.05282	-1.07794	0.000108068	-0.479934	-1.07881
49491890	chr10:49491890:A:G	8.7304e-11	-2.30037e-10	-1.19299	0.000156134	-2.30037e-10	-1.19079
49492006	chr10:49492006:T:C	9.44011e-11	-2.30037e-10	-1.11483	0.000169893	-2.30037e-10	-1.10634
49492142	chr10:49492142:G:T	8.9115e-11	-2.30037e-10	-1.17246	0.000158993	-2.30037e-10	-1.17265
49492219	chr10:49492219:T:C	1.12057e-10	-2.30037e-10	-0.943373	0.000202679	-2.30037e-10	-0.929884
49492289	chr10:49492289:C:T	2.79827e-11	-1.1302	-1.2006	8.70569e-05	-0.574358	-1.20059
49492396	chr10:49492396:G:A	1.05145e-10	-2.30037e-10	-1.00705	0.000188727	-2.30037e-10	-1.00121
49492585	chr10:49492585:C:T	5.0483e-10	-2.30037e-10	0.561838	0.000952061	-2.30037e-10	0.617123
49492920	chr10:49492920:G:T	5.49538e-11	-1.65589	-2.51468e-10	9.31483e-05	-1.70731	-2.51468e-10
49493091	chr10:49493091:A:G	8.66634e-11	-2.30037e-10	-1.20035	0.000154624	-2.30037e-10	-1.20051
49493761	chr10:49493761:G:T	8.67427e-11	-2.30037e-10	-1.19944	0.000154712	-2.30037e-10	-1.19994
49493811	chr10:49493811:T:A	9.63915e-11	-2.30037e-10	-1.09397	0.000170764	-2.30037e-10	-1.10122
49493956	chr10:49493956:G:A	1.28031e-10	-2.30037e-10	-0.810113	0.00023258	-2.30037e-10	-0.792273
49494178	chr10:49494178:G:A	1.11117e-10	-2.30037e-10	-0.9518	0.000201059	-2.30037e-10	-0.937906
49494329	chr10:49494329:T:C	2.6741e-11	-1.64087	-0.735313	5.20777e-05	-1.53662	-0.752151
49494505	chr10:49494505:T:G	7.02782e-10	-2.30037e-10	0.892663	0.00126395	-2.30037e-10	0.900488
49494841	chr10:49494841:C:T	2.17905e-11	-1.71033	-0.870582	3.29576e-05	-1.87141	-0.874871
49495015	chr10:49495015:G:A	2.18697e-11	-1.89209	-0.685196	3.88846e-05	-1.88556	-0.695349
49495017	chr10:49495017:C:T	1.91322e-10	-2.30037e-10	-0.408427	0.00034061	-2.30037e-10	-0.410766
49495184	chr10:49495184:G:A	1.49187e-11	-1.77089	-1.18887	3.24326e-05	-1.57525	-1.18709
49496045	chr10:49496045:C:G	2.1998e-11	-1.81836	-0.753075	3.51312e-05	-1.87936	-0.803055
49496100	chr10:49496100:A:G	1.57498e-11	-1.72229	-1.18327	3.50811e-05	-1.50275	-1.18109
49496637	chr10:49496637:G:A	1.37196e-11	-1.91846	-1.1251	2.82277e-05	-1.77956	-1.12164
49496787	chr10:49496787:G:A	1.46523e-11	-1.78203	-1.19576	3.01065e-05	-1.642	-1.19476
49496991	chr10:49496991:G:A	2.03043e-11	-1.91813	-0.733419	4.08111e-05	-1.80561	-0.726937
49497048	chr10:49497048:G:A	1.46033e-11	-1.79077	-1.19037	3.14325e-05	-1.60488	-1.18879
49497558	chr10:49497558:C:T	2.36791e-11	-1.8933	-0.604495	4.20873e-05	-1.88678	-0.614977
49498403	chr10:49498403:G:A	9.47721e-11	-2.30037e-10	-1.11091	0.00016767	-2.30037e-10	-1.11951
49498848	chr10:49498848:G:A	9.00969e-11	-2.30037e-10	-1.1615	0.000160071	-2.30037e-10	-1.16589
49498941	chr10:49498941:G:A	1.79118e-11	-1.73174	-1.04518	3.987e-05	-1.51709	-1.03879
49499644	chr10:49499644:T:C	2.83986e-10	-2.30037e-10	-0.0134595	0.000527322	-2.30037e-10	0.0263056
49499696	chr10:49499696:T:C	1.11117e-10	-2.30037e-10	-0.9518	0.000201059	-2.30037e-10	-0.937906
49499726	chr10:49499726:G:T	1.18322e-10	-2.30037e-10	-0.888972	0.000213414	-2.30037e-10	-0.878271
49499807	chr10:49499807:A:T	1.11117e-10	-2.30037e-10	-0.9518	0.000201059	-2.30037e-10	-0.937906
49499893	chr10:49499893:A:G	1.3061e-11	-1.89347	-1.19929	2.35181e-05	-1.88469	-1.19904
49501690	chr10:49501690:C:T	8.80537e-11	-2.30037e-10	-1.18444	0.000157045	-2.30037e-10	-1.18497
49502077	chr10:49502077:C:T	1.30531e-11	-1.89384	-1.19952	2.35503e-05	-1.88355	-1.19882
49502145	chr10:49502145:T:C	8.74701e-11	-2.30037e-10	-1.19109	0.000156376	-2.30037e-10	-1.18924
49502574	chr10:49502574:G:A	1.29709e-11	-1.89915	-1.20053	2.33726e-05	-1.88971	-1.20023
49502597	chr10:49502597:G:A	1.67697e-10	-2.30037e-10	-0.540223	0.000298241	-2.30037e-10	-0.543603
49502824	chr10:49502824:A:G	1.15189e-10	-2.30037e-10	-0.915814	0.000208487	-2.30037e-10	-0.901627
49502870	chr10:49502870:C:G	5.64931e-11	-1.62827	-2.51468e-10	0.000102368	-1.61293	-2.51468e-10
49502977	chr10:49502977:T:C	5.03831e-10	-2.30037e-10	0.559857	0.00095014	-2.30037e-10	0.615103
49503163	chr10:49503163:A:G	1.27183e-10	-2.30037e-10	-0.816755	0.000229952	-2.30037e-10	-0.803637
49503394	chr10:49503394:A:G	2.3825e-11	-1.9133	-0.578352	4.63951e-05	-1.83389	-0.57042
49503510	chr10:49503510:G:A	8.70747e-11	-2.30037e-10	-1.19562	0.000155272	-2.30037e-10	-1.19633
49503523	chr10:49503523:T:C	9.35403e-11	-2.30037e-10	-1.12399	0.000168228	-2.30037e-10	-1.11618
49503734	chr10:49503734:A:T	8.67266e-11	-2.30037e-10	-1.19962	0.000154713	-2.30037e-10	-1.19993
49504127	chr10:49504127:C:T	1.48604e-11	-1.76816	-1.19552	3.23117e-05	-1.57172	-1.19435
49504206	chr10:49504206:ACT:A	1.11051e-10	-2.30037e-10	-0.952392	0.000200938	-2.30037e-10	-0.938511
49504413	chr10:49504413:T:G	8.67315e-11	-2.30037e-10	-1.19957	0.000154697	-2.30037e-10	-1.20004
49504861	chr10:49504861:G:A	8.69074e-11	-2.30037e-10	-1.19754	0.000154998	-2.30037e-10	-1.19809
49505297	chr10:49505297:T:C	1.19568e-10	-2.30037e-10	-0.878498	0.000218065	-2.30037e-10	-0.856714
49506320	chr10:49506320:G:A	9.22251e-11	-2.30037e-10	-1.13815	0.000164875	-2.30037e-10	-1.13632
49506680	chr10:49506680:A:T	8.80502e-11	-2.30037e-10	-1.18448	0.000157501	-2.30037e-10	-1.18207
49506725	chr10:49506725:CA:C	9.30322e-11	-2.30037e-10	-1.12944	0.000166481	-2.30037e-10	-1.12663
49506851	chr10:49506851:AAAG:A	6.7394e-11	-1.45183	-2.51468e-10	0.00013894	-1.30746	-2.51468e-10
49507149	chr10:49507149:A:G	2.57113e-11	-1.21914	-1.19631	7.78723e-05	-0.690195	-1.19624
49507226	chr10:49507226:C:T	1.20781e-10	-2.30037e-10	-0.868406	0.000217735	-2.30037e-10	-0.858226
49508294	chr10:49508294:T:C	1.30476e-11	-1.89906	-1.19472	2.34586e-05	-1.89202	-1.19425
49508605	chr10:49508605:T:C	9.30936e-11	-2.30037e-10	-1.12878	0.000166593	-2.30037e-10	-1.12595
49508860	chr10:49508860:A:G	8.66769e-11	-2.30037e-10	-1.2002	0.000154687	-2.30037e-10	-1.20011
49509250	chr10:49509250:G:T	8.889e-11	-2.30037e-10	-1.17499	0.000158243	-2.30037e-10	-1.17737
49509540	chr10:49509540:C:T	1.80624e-11	-1.59078	-1.17777	3.99879e-05	-1.3768	-1.17613
49511048	chr10:49511048:A:G	1.54683e-11	-1.86088	-1.06271	2.97668e-05	-1.81078	-1.03733
49511637	chr10:49511637:G:A	9.30936e-11	-2.30037e-10	-1.12878	0.000166593	-2.30037e-10	-1.12595
49511984	chr10:49511984:T:C	8.91062e-11	-2.30037e-10	-1.17256	0.00015825	-2.30037e-10	-1.17733
49512025	chr10:49512025:G:T	5.0483e-10	-2.30037e-10	0.561838	0.000952061	-2.30037e-10	0.617123
49512038	chr10:49512038:G:A	1.5227e-09	-2.30037e-10	1.66585	0.00341739	-2.30037e-10	1.89513
49512346	chr10:49512346:T:C	1.12683e-10	-2.30037e-10	-0.937807	0.000201646	-2.30037e-10	-0.93499
49512510	chr10:49512510:G:A	1.17484e-10	-2.30037e-10	-0.896082	0.000208109	-2.30037e-10	-0.903445
49513079	chr10:49513079:T:G	8.66824e-11	-2.30037e-10	-1.20013	0.000154634	-2.30037e-10	-1.20044
49514062	chr10:49514062:A:C	8.67073e-11	-2.30037e-10	-1.19985	0.000154684	-2.30037e-10	-1.20012
49514779	chr10:49514779:T:G	2.0234e-11	-1.90899	-0.746031	3.86401e-05	-1.8485	-0.738711
49514826	chr10:49514826:G:C	1.24287e-10	-2.30037e-10	-0.839793	0.000216128	-2.30037e-10	-0.865635
49514912	chr10:49514912:C:T	1.91009e-10	-2.30037e-10	-0.410065	0.000340053	-2.30037e-10	-0.412405
49515271	chr10:49515271:A:T	8.76753e-11	-2.30037e-10	-1.18874	0.000156773	-2.30037e-10	-1.18671
49515287	chr10:49515287:T:C	9.44783e-11	-2.30037e-10	-1.11401	0.000169117	-2.30037e-10	-1.11092
49515638	chr10:49515638:G:A	2.69455e-11	-1.91474	-0.453827	4.72868e-05	-1.91832	-0.466952
49515779	chr10:49515779:G:C	3.8249e-10	-2.30037e-10	0.284317	0.000680307	-2.30037e-10	0.281038
49515970	chr10:49515970:C:T	9.93693e-11	-2.30037e-10	-1.06354	0.00017547	-2.30037e-10	-1.07404
49516270	chr10:49516270:C:T	1.15672e-10	-2.30037e-10	-0.911629	0.000209383	-2.30037e-10	-0.897343
49517296	chr10:49517296:A:T	4.55375e-11	-1.28844	-0.555409	0.000204964	-0.306397	-0.612274
49517406	chr10:49517406:A:C	1.2182e-10	-2.30037e-10	-0.85984	0.000216366	-2.30037e-10	-0.864536
49517794	chr10:49517794:T:A	2.62582e-11	-1.19374	-1.20067	8.01887e-05	-0.656459	-1.20066
49517804	chr10:49517804:A:C	8.742e-11	-2.30037e-10	-1.19166	0.000156278	-2.30037e-10	-1.18987
49517938	chr10:49517938:A:G	8.74284e-11	-2.30037e-10	-1.19156	0.000156294	-2.30037e-10	-1.18977
49518141	chr10:49518141:G:A	1.97165e-10	-2.30037e-10	-0.378342	0.000364139	-2.30037e-10	-0.343971
49518423	chr10:49518423:C:T	4.32217e-11	-1.89604	-2.51468e-10	7.56765e-05	-1.91504	-2.51468e-10
49518719	chr10:49518719:A:G	1.11117e-10	-2.30037e-10	-0.9518	0.000201059	-2.30037e-10	-0.937906
49518844	chr10:49518844:T:C	1.59337e-11	-1.85628	-1.03767	3.07349e-05	-1.80584	-1.01027
49519310	chr10:49519310:T:C	3.87816e-11	-1.39278	-0.611662	0.000166535	-0.460201	-0.666097
49519496	chr10:49519496:C:T	4.16741e-11	-1.38018	-0.552322	0.000179908	-0.439522	-0.609541
49519603	chr10:49519603:G:A	8.82632e-11	-2.30037e-10	-1.18206	0.000157178	-2.30037e-10	-1.18413
49519675	chr10:49519675:T:C	8.6646e-11	-2.30037e-10	-1.20055	0.000154639	-2.30037e-10	-1.20041
49519741	chr10:49519741:C:T	2.57452e-11	-1.21349	-1.20065	7.8153e-05	-0.682195	-1.20064
49519848	chr10:49519848:G:A	1.0297e-10	-2.30037e-10	-1.02795	0.000184169	-2.30037e-10	-1.02565
49519905	chr10:49519905:C:T	1.11173e-10	-2.30037e-10	-0.9513	0.000201163	-2.30037e-10	-0.937391
49520281	chr10:49520281:A:G	1.46775e-11	-1.79304	-1.18303	2.91237e-05	-1.68885	-1.1811
49520325	chr10:49520325:C:A	2.28935e-11	-1.90768	-0.623848	4.06157e-05	-1.90331	-0.634046
49520374	chr10:49520374:T:C	2.69649e-11	-1.18202	-1.18583	8.27199e-05	-0.640377	-1.18567
49521337	chr10:49521337:T:C	1.12422e-10	-2.30037e-10	-0.940122	0.00020336	-2.30037e-10	-0.926528
49521368	chr10:49521368:C:T	3.23916e-11	-1.09655	-1.08793	0.000101097	-0.536519	-1.08891
49521518	chr10:49521518:G:A	2.68847e-10	-0.0682431	-2.51468e-10	0.000471054	-0.086534	-2.51468e-10
49521811	chr10:49521811:AG:A	8.67534e-11	-2.30037e-10	-1.19931	0.000154727	-2.30037e-10	-1.19984
49522134	chr10:49522134:T:C	2.75477e-11	-1.15972	-1.18675	8.50822e-05	-0.611297	-1.18659
49522205	chr10:49522205:A:G	1.88511e-10	-2.30037e-10	-0.423228	0.000334952	-2.30037e-10	-0.42752
49522298	chr10:49522298:C:T	4.54795e-11	-1.84512	-2.51468e-10	7.76667e-05	-1.88908	-2.51468e-10
49522312	chr10:49522312:T:C	8.66411e-11	-2.30037e-10	-1.20061	0.000154625	-2.30037e-10	-1.2005
49522679	chr10:49522679:A:G	1.15697e-10	-2.30037e-10	-0.91141	0.00020943	-2.30037e-10	-0.897117
49522983	chr10:49522983:C:T	2.45732e-11	-1.89299	-0.567738	4.36515e-05	-1.8869	-0.578363
49523055	chr10:49523055:C:T	9.45484e-11	-2.30037e-10	-1.11327	0.000169564	-2.30037e-10	-1.10828
49523501	chr10:49523501:T:C	4.59027e-11	-1.83586	-2.51468e-10	7.63178e-05	-1.9066	-2.51468e-10
49523581	chr10:49523581:C:T	1.20599e-10	-2.30037e-10	-0.869909	0.000218839	-2.30037e-10	-0.853168
49523687	chr10:49523687:T:C	8.73848e-11	-2.30037e-10	-1.19206	0.000156208	-2.30037e-10	-1.19032
49523796	chr10:49523796:C:T	1.30343e-10	-2.30037e-10	-0.792218	0.000232829	-2.30037e-10	-0.791203
49523802	chr10:49523802:C:G	8.67063e-11	-2.30037e-10	-1.19986	0.000154775	-2.30037e-10	-1.19953
49523839	chr10:49523839:G:A	1.51451e-11	-1.76745	-1.17726	3.03436e-05	-1.65396	-1.17496
49524093	chr10:49524093:C:T	4.27684e-11	-1.90659	-2.51468e-10	8.35805e-05	-1.8157	-2.51468e-10
49524234	chr10:49524234:C:T	1.6214e-11	-1.73723	-1.13928	3.37415e-05	-1.58023	-1.14255
49524284	chr10:49524284:C:T	9.51903e-11	-2.30037e-10	-1.10651	0.000168715	-2.30037e-10	-1.1133
49525181	chr10:49525181:T:C	1.52186e-11	-1.77121	-1.16865	3.0479e-05	-1.65853	-1.16593
49525235	chr10:49525235:G:GAA	2.5022e-10	-2.30037e-10	-0.140043	0.000469319	-2.30037e-10	-0.0902229
49525650	chr10:49525650:T:C	1.04319e-09	-2.30037e-10	1.28765	0.00231156	-2.30037e-10	1.50417
49525857	chr10:49525857:C:T	2.30334e-11	-1.57556	-0.949876	5.46821e-05	-1.27178	-0.96819
49525958	chr10:49525958:C:T	9.0687e-11	-2.30037e-10	-1.15497	0.000161069	-2.30037e-10	-1.15967
49525971	chr10:49525971:T:A	8.76999e-10	-2.30037e-10	1.11412	0.00192809	-2.30037e-10	1.32278
49526316	chr10:49526316:C:CT	2.64697e-11	-1.19123	-1.19516	8.12347e-05	-0.649106	-1.19506
49526362	chr10:49526362:T:C	4.34999e-10	-2.30037e-10	0.41296	0.000818328	-2.30037e-10	0.465758
49526379	chr10:49526379:T:C	2.25745e-11	-1.91049	-0.635078	4.00129e-05	-1.90677	-0.64553
49526439	chr10:49526439:TA:T	1.78592e-10	-2.30037e-10	-0.477281	0.000319137	-2.30037e-10	-0.475884
49526630	chr10:49526630:T:A	1.09604e-10	-2.30037e-10	-0.965508	0.000194348	-2.30037e-10	-0.971854
49526640	chr10:49526640:C:T	5.45032e-11	-1.66412	-2.51468e-10	0.000104113	-1.59603	-2.51468e-10
49526737	chr10:49526737:T:C	1.49721e-11	-1.77742	-1.17878	2.99016e-05	-1.66707	-1.17652
49527118	chr10:49527118:A:G	8.77269e-11	-2.30037e-10	-1.18816	0.000156871	-2.30037e-10	-1.18608
49527504	chr10:49527504:G:A	1.473e-11	-1.79319	-1.17931	2.92439e-05	-1.68864	-1.17719
49527572	chr10:49527572:G:A	1.67674e-11	-1.78393	-1.05902	3.24777e-05	-1.71568	-1.04528
49528014	chr10:49528014:T:C	1.34518e-10	-2.30037e-10	-0.760688	0.000238812	-2.30037e-10	-0.76583
49528071	chr10:49528071:G:A	4.12022e-10	-2.30037e-10	0.358692	0.000774253	-2.30037e-10	0.410393
49528282	chr10:49528282:A:T	2.62592e-11	-1.19376	-1.20061	8.01922e-05	-0.656462	-1.20062
49528933	chr10:49528933:A:G	2.29689e-11	-1.44502	-1.08322	0.000107678	-0.548675	-1.01368
49529496	chr10:49529496:T:C	1.18372e-10	-2.30037e-10	-0.888555	0.000209646	-2.30037e-10	-0.896087
49529849	chr10:49529849:T:C	2.47993e-10	-2.30037e-10	-0.148983	0.000441569	-2.30037e-10	-0.151171
49529968	chr10:49529968:G:A	6.70722e-11	-1.45661	-2.51468e-10	0.000194309	-0.972056	-2.51468e-10
49530101	chr10:49530101:G:A	1.09067e-10	-2.30037e-10	-0.970424	0.000193409	-2.30037e-10	-0.976696
49530318	chr10:49530318:C:T	9.44783e-11	-2.30037e-10	-1.11401	0.000169117	-2.30037e-10	-1.11092
49530401	chr10:49530401:T:C	4.63489e-11	-1.82619	-2.51468e-10	7.59041e-05	-1.91204	-2.51468e-10
49530443	chr10:49530443:G:A	1.50029e-11	-1.77217	-1.18197	2.999e-05	-1.66064	-1.18
49530735	chr10:49530735:T:C	5.37067e-11	-1.67885	-2.51468e-10	7.64715e-05	-1.90459	-2.51468e-10
49531070	chr10:49531070:A:G	1.27534e-11	-1.91725	-1.19934	2.27843e-05	-1.9158	-1.19963
49531164	chr10:49531164:G:A	8.81645e-11	-2.30037e-10	-1.18318	0.000157711	-2.30037e-10	-1.18074
49531253	chr10:49531253:A:T	2.51049e-10	-2.30037e-10	-0.136734	0.000465091	-2.30037e-10	-0.0992733
49531282	chr10:49531282:G:A	1.11181e-10	-2.30037e-10	-0.951226	0.000201178	-2.30037e-10	-0.937316
49531322	chr10:49531322:TACAGC:T	1.55167e-11	-1.84188	-1.07859	2.99846e-05	-1.78618	-1.05464
49531511	chr10:49531511:C:T	2.66748e-11	-1.63268	-0.745987	5.20928e-05	-1.52577	-0.762711
49531728	chr10:49531728:T:C	8.59078e-10	-2.30037e-10	1.09348	0.00177192	-2.30037e-10	1.23832
49531870	chr10:49531870:G:A	1.63776e-11	-1.9051	-0.961373	2.8339e-05	-1.88719	-1.01008
49531914	chr10:49531914:C:T	1.57393e-11	-1.81086	-1.09536	3.02155e-05	-1.74968	-1.08348
49531917	chr10:49531917:C:T	1.09049e-10	-2.30037e-10	-0.970589	0.000193378	-2.30037e-10	-0.97686
49532097	chr10:49532097:A:G	2.69031e-11	-1.58552	-0.784624	5.29479e-05	-1.47187	-0.800325
49532554	chr10:49532554:C:T	2.53262e-11	-1.23533	-1.19522	7.63136e-05	-0.711534	-1.19512
49532830	chr10:49532830:G:C	2.51171e-11	-1.66955	-0.769288	4.8707e-05	-1.57039	-0.785293
49533037	chr10:49533037:A:G	1.58467e-11	-1.83497	-1.06445	3.07233e-05	-1.77726	-1.03923
49533134	chr10:49533134:G:A	1.50209e-11	-1.7799	-1.17304	2.99685e-05	-1.67085	-1.17051
49533205	chr10:49533205:A:C	1.58958e-11	-1.83101	-1.06531	3.08488e-05	-1.77224	-1.04016
49533358	chr10:49533358:T:C	8.66634e-11	-2.30037e-10	-1.20035	0.000154624	-2.30037e-10	-1.20051
49533383	chr10:49533383:T:C	3.12707e-11	-1.38394	-0.835767	7.38523e-05	-1.08069	-0.858745
49533393	chr10:49533393:G:A	2.4934e-10	-2.30037e-10	-0.143568	0.000443252	-2.30037e-10	-0.147368
49533531	chr10:49533531:C:T	1.09477e-10	-2.30037e-10	-0.966672	0.000194126	-2.30037e-10	-0.972996
49533617	chr10:49533617:GATA:G	9.51854e-11	-2.30037e-10	-1.10656	0.000168706	-2.30037e-10	-1.11335
49533645	chr10:49533645:T:C	1.66825e-11	-1.77418	-1.07385	3.23403e-05	-1.70437	-1.06082
49534064	chr10:49534064:G:A	8.70148e-11	-2.30037e-10	-1.19631	0.000155119	-2.30037e-10	-1.19731
49534407	chr10:49534407:A:G	2.70625e-11	-1.91293	-0.451303	4.73796e-05	-1.91861	-0.464708
49534417	chr10:49534417:G:T	8.78308e-11	-2.30037e-10	-1.18697	0.00015655	-2.30037e-10	-1.18813
49534432	chr10:49534432:T:C	1.33258e-10	-2.30037e-10	-0.770095	0.00024047	-2.30037e-10	-0.758911
49534565	chr10:49534565:A:G	1.51989e-11	-1.76268	-1.17848	3.05028e-05	-1.64748	-1.17621
49534605	chr10:49534605:G:A	1.31405e-11	-1.90904	-1.17765	3.10979e-05	-1.62873	-1.17563
49534846	chr10:49534846:A:G	3.85145e-11	-1.87383	-0.137518	6.12544e-05	-1.91212	-0.214346
49534961	chr10:49534961:C:G	1.11117e-10	-2.30037e-10	-0.9518	0.000201059	-2.30037e-10	-0.937906
49535038	chr10:49535038:T:C	1.0156e-09	-2.30037e-10	1.26085	0.00224702	-2.30037e-10	1.47585
49535042	chr10:49535042:G:A	2.57862e-11	-1.64591	-0.766638	5.02381e-05	-1.54183	-0.7829
49535158	chr10:49535158:T:C	1.12798e-10	-2.30037e-10	-0.936785	0.000201854	-2.30037e-10	-0.933963
49535187	chr10:49535187:G:A	8.72287e-11	-2.30037e-10	-1.19385	0.00015553	-2.30037e-10	-1.19467
49535279	chr10:49535279:C:A	8.69073e-11	-2.30037e-10	-1.19754	0.000154955	-2.30037e-10	-1.19837
49535314	chr10:49535314:G:A	4.52352e-11	-1.85051	-2.51468e-10	8.45086e-05	-1.80465	-2.51468e-10
49536107	chr10:49536107:ACT:A	1.65794e-11	-1.80523	-1.04899	3.18861e-05	-1.74462	-1.03472
49536260	chr10:49536260:G:A	2.11651e-11	-1.91746	-0.692566	4.75295e-05	-1.69453	-0.685628
49536335	chr10:49536335:C:A	1.11238e-10	-2.30037e-10	-0.950716	0.000198689	-2.30037e-10	-0.949765
49536528	chr10:49536528:A:C	1.66733e-11	-1.79972	-1.04886	3.22136e-05	-1.73454	-1.03458
49537217	chr10:49537217:G:A	9.27823e-10	-2.30037e-10	1.17046	0.00204533	-2.30037e-10	1.38181
49537814	chr10:49537814:C:A	1.01578e-10	-2.30037e-10	-1.04156	0.000181239	-2.30037e-10	-1.04169
49538178	chr10:49538178:C:A	1.42443e-10	-0.703444	-2.51468e-10	0.000195883	-0.963986	-2.51468e-10
49538730	chr10:49538730:C:G	2.25861e-11	-1.38866	-1.15639	3.72636e-05	-1.46718	-1.15631
49538810	chr10:49538810:A:G	1.31251e-11	-1.89982	-1.18804	2.72904e-05	-1.74972	-1.18525
49539025	chr10:49539025:C:A	2.20828e-11	-1.40478	-1.1628	3.6502e-05	-1.48159	-1.16255
49540228	chr10:49540228:G:A	1.88333e-11	-1.72708	-0.999672	3.82853e-05	-1.6037	-0.992736
49540304	chr10:49540304:T:G	1.38787e-11	-1.90532	-1.1267	2.7134e-05	-1.81418	-1.12653
49540856	chr10:49540856:T:C	1.3625e-11	-1.90313	-1.14734	2.67466e-05	-1.80785	-1.14725
49540865	chr10:49540865:G:A	1.45366e-11	-1.7884	-1.19731	2.63985e-05	-1.77545	-1.19275
49540890	chr10:49540890:A:AACT	2.30154e-10	-2.30037e-10	-0.223637	0.000459966	-2.30037e-10	-0.110352
49541047	chr10:49541047:C:T	4.03776e-11	-1.66849	-0.295617	8.28023e-05	-1.54369	-0.281362
49541122	chr10:49541122:A:G	1.36077e-11	-1.89594	-1.15581	2.70052e-05	-1.78973	-1.15575
49541245	chr10:49541245:G:A	1.37559e-11	-1.90543	-1.13549	2.68858e-05	-1.81454	-1.13537
49541694	chr10:49541694:C:T	1.38366e-11	-1.9014	-1.13367	2.72338e-05	-1.80349	-1.13356
49542076	chr10:49542076:C:G	8.90214e-11	-2.30037e-10	-1.17351	0.000158251	-2.30037e-10	-1.17732
49542190	chr10:49542190:T:G	8.68509e-11	-2.30037e-10	-1.19819	0.000155067	-2.30037e-10	-1.19765
49542237	chr10:49542237:C:T	4.65503e-11	-1.82185	-2.51468e-10	8.07908e-05	-1.84964	-2.51468e-10
49542292	chr10:49542292:A:G	1.35016e-11	-1.90669	-1.15289	2.63338e-05	-1.81785	-1.15281
49542896	chr10:49542896:C:T	1.32255e-10	-2.30037e-10	-0.777649	0.000233923	-2.30037e-10	-0.786516
49542978	chr10:49542978:T:C	4.38226e-11	-1.88223	-2.51468e-10	8.24535e-05	-1.82927	-2.51468e-10
49543180	chr10:49543180:T:C	1.38021e-11	-1.90417	-1.13339	2.70472e-05	-1.81064	-1.13328
49543297	chr10:49543297:G:A	9.57671e-11	-2.30037e-10	-1.10047	0.000170336	-2.30037e-10	-1.10373
49543475	chr10:49543475:A:G	1.0715e-10	-2.30037e-10	-0.988154	0.000193208	-2.30037e-10	-0.977738
49544026	chr10:49544026:T:C	2.14591e-11	-1.68196	-0.914277	9.37304e-05	-0.892764	-0.808319
49544152	chr10:49544152:G:A	1.36664e-11	-1.90841	-1.13904	2.65631e-05	-1.82306	-1.13892
49544216	chr10:49544216:A:G	1.31003e-10	-2.30037e-10	-0.787165	0.000233754	-2.30037e-10	-0.787235
49544407	chr10:49544407:G:A	1.32767e-11	-1.88459	-1.19178	2.8611e-05	-1.6993	-1.18841
49544448	chr10:49544448:A:C	1.05467e-10	-2.30037e-10	-1.00398	0.000188495	-2.30037e-10	-1.00244
49544736	chr10:49544736:A:G	2.0107e-11	-1.49967	-1.16165	8.84342e-05	-0.588588	-1.17066
49545092	chr10:49545092:T:C	5.4316e-10	-2.30037e-10	0.63502	0.000963465	-2.30037e-10	0.629031
49545762	chr10:49545762:T:C	1.34253e-11	-1.90727	-1.15797	2.61129e-05	-1.82122	-1.15785
49545805	chr10:49545805:G:A	1.36532e-11	-1.90484	-1.14356	2.67075e-05	-1.81304	-1.14352
49546477	chr10:49546477:C:T	1.43109e-11	-1.89963	-1.10173	2.82542e-05	-1.7988	-1.10147
49546624	chr10:49546624:A:G	9.12359e-11	-2.30037e-10	-1.14894	0.000162689	-2.30037e-10	-1.14967
49546645	chr10:49546645:A:G	1.34795e-11	-1.90391	-1.1573	2.64176e-05	-1.81022	-1.15725
49546890	chr10:49546890:GGTAA:G	1.35576e-11	-1.86654	-1.1889	2.74989e-05	-1.74039	-1.18697
49547736	chr10:49547736:A:C	1.34473e-11	-1.90919	-1.15441	2.60952e-05	-1.82543	-1.15433
49547745	chr10:49547745:C:T	9.81936e-11	-2.30037e-10	-1.07544	0.00017368	-2.30037e-10	-1.08429
49547988	chr10:49547988:G:T	1.34977e-11	-1.87171	-1.18816	2.95901e-05	-1.6694	-1.18467
49548075	chr10:49548075:A:C	1.04865e-10	-2.30037e-10	-1.00971	0.000185303	-2.30037e-10	-1.01951
49548153	chr10:49548153:C:A	1.34054e-10	-2.30037e-10	-0.764142	0.000243362	-2.30037e-10	-0.746954
49548554	chr10:49548554:C:T	1.07244e-10	-2.30037e-10	-0.987274	0.000193122	-2.30037e-10	-0.978185
49549025	chr10:49549025:A:G	1.46613e-11	-1.77705	-1.20013	2.65708e-05	-1.76397	-1.19772
49549458	chr10:49549458:G:A	1.65401e-11	-1.66562	-1.19098	4.64548e-05	-1.20765	-1.19538
49549704	chr10:49549704:G:A	2.80861e-10	-2.30037e-10	-0.0245255	0.000527988	-2.30037e-10	0.027567
49550398	chr10:49550398:G:A	9.01065e-11	-2.30037e-10	-1.16139	0.000160062	-2.30037e-10	-1.16595
49551194	chr10:49551194:G:A	1.81348e-11	-1.59317	-1.17138	7.564e-05	-0.736488	-1.17903
49551396	chr10:49551396:C:A	1.70085e-11	-1.88191	-0.946763	3.43998e-05	-1.75798	-0.945472
49551672	chr10:49551672:A:G	1.68775e-11	-1.87297	-0.963432	3.44476e-05	-1.73977	-0.962299
49551723	chr10:49551723:G:A	9.399e-11	-2.30037e-10	-1.1192	0.000166129	-2.30037e-10	-1.12874
49551759	chr10:49551759:C:T	4.43915e-11	-1.86934	-2.51468e-10	7.68747e-05	-1.89933	-2.51468e-10
49552165	chr10:49552165:G:A	1.40688e-11	-1.82079	-1.19764	2.54813e-05	-1.81035	-1.19321
49552388	chr10:49552388:A:G	1.28135e-11	-1.9131	-1.19878	2.27551e-05	-1.91831	-1.19841
49552865	chr10:49552865:G:A	1.38306e-11	-1.83549	-1.20001	2.87133e-05	-1.68468	-1.19947
49553194	chr10:49553194:C:T	1.59691e-11	-1.89017	-1.00156	3.19667e-05	-1.77618	-1.00063
49553252	chr10:49553252:G:A	1.23268e-10	-2.30037e-10	-0.848023	0.000218251	-2.30037e-10	-0.855862
49553349	chr10:49553349:G:A	3.05243e-11	-1.62606	-0.617804	0.000149756	-0.761155	-0.471342
49553518	chr10:49553518:C:T	2.12587e-11	-1.72427	-0.881346	8.97995e-05	-0.9748	-0.769127
49553535	chr10:49553535:C:T	3.2523e-10	-2.30037e-10	0.122149	0.000568199	-2.30037e-10	0.100966
```
