## Supplementary material for "Characterization of shared and ancestry-specific signals driving complex traits using multi-ancestry fine-mapping": susiex_nc2.cs80.summary

```
# chr10:48553834-49553835
CS_ID	CS_LENGTH	CS_PURITY	MAX_PIP_SNP	BP	REF_ALLELE	ALT_ALLELE	REF_FRQ	BETA	SE	-LOG10P	MAX_PIP	POST-HOC_PROB_POP1	POST-HOC_PROB_POP2
1	22	0.917944	chr10:49152178:G:A	49152178	A,A	G,G	1,1	inf,inf	inf,inf	10.5364,0.73718	0.0684905	0.999999	0.278505
2	2192	0	chr10:49226869:C:T	49226869	T,NA	C,NA	1,NA	inf,NA	inf,NA	2.39599,NA	0.0132829	0.406047	0.365987
```
