## Supplementary material for "Characterization of shared and ancestry-specific signals driving complex traits using multi-ancestry fine-mapping": susiex_nc3.cs80.cs

```
CS_ID	SNP	BP	REF_ALLELE	ALT_ALLELE	REF_FRQ	BETA	SE	-LOG10P	CS_PIP	OVRL_PIP
1	chr10:49152178:G:A	49152178	A,A	G,G	1,1	inf,inf	inf,inf	10.5364,0.73718	0.0683688	0.0684062
1	chr10:49053835:C:T	49053835	T,T	C,C	1,1	inf,inf	inf,inf	10.7924,0.110128	0.056146	0.0561718
1	chr10:49093847:A:G	49093847	G,G	A,A	1,1	inf,-inf	inf,inf	10.7341,0.223565	0.0516863	0.0517211
1	chr10:49090014:G:A	49090014	A,A	G,G	1,1	inf,-inf	inf,inf	10.7404,0.0164673	0.0469402	0.0469677
1	chr10:49053732:T:G	49053732	G,G	T,T	1,1	inf,inf	inf,inf	10.7067,0.116352	0.0466678	0.0466934
1	chr10:49090146:G:T	49090146	T,T	G,G	1,1	inf,-inf	inf,inf	10.7268,0.00801882	0.0455491	0.0455763
1	chr10:49055831:G:A	49055831	A,A	G,G	1,1	inf,inf	inf,inf	10.6576,0.132502	0.0423757	0.0424013
1	chr10:49056985:C:T	49056985	T,T	C,C	1,1	inf,inf	inf,inf	10.6415,0.126253	0.0407167	0.0407423
1	chr10:49056159:C:G	49056159	G,G	C,C	1,1	inf,inf	inf,inf	10.6389,0.128842	0.040564	0.0405895
1	chr10:49079527:A:G	49079527	G,G	A,A	1,1	inf,inf	inf,inf	10.6,0.0986368	0.0355992	0.0356248
1	chr10:49058885:G:T	49058885	T,T	G,G	1,1	inf,inf	inf,inf	10.5691,0.142826	0.0351519	0.0351773
1	chr10:49127796:C:T	49127796	T,T	C,C	1,1	inf,inf	inf,inf	10.191,0.761822	0.0333283	0.0333656
1	chr10:49141334:A:G	49141334	G,G	A,A	1,1	inf,inf	inf,inf	10.2124,0.730329	0.0332778	0.033314
1	chr10:49140816:G:A	49140816	A,A	G,G	1,1	inf,inf	inf,inf	10.1562,0.709948	0.0285041	0.0285395
1	chr10:49139195:T:C	49139195	C,C	T,T	1,1	inf,inf	inf,inf	10.152,0.70883	0.0281898	0.0282252
1	chr10:49130937:C:T	49130937	T,T	C,C	1,1	inf,inf	inf,inf	10.1042,0.709742	0.025398	0.0254332
1	chr10:49069540:C:T	49069540	T,T	C,C	1,1	inf,inf	inf,inf	10.3384,0.322629	0.0251864	0.025213
1	chr10:49069530:G:T	49069530	T,T	G,G	1,1	inf,inf	inf,inf	10.3296,0.322629	0.0247004	0.024727
1	chr10:49074184:A:G	49074184	G,G	A,A	1,1	inf,inf	inf,inf	10.3589,0.257359	0.0244857	0.0245114
1	chr10:49101804:A:G	49101804	G,G	A,A	1,1	inf,inf	inf,inf	10.4206,0.0806652	0.0241588	0.0241847
1	chr10:49047523:T:G	49047523	G,G	T,T	1,1	inf,inf	inf,inf	10.3864,0.165355	0.0239618	0.0239869
1	chr10:49072747:C:T	49072747	T,T	C,C	1,1	inf,inf	inf,inf	10.3221,0.262187	0.0226962	0.0227219
2	chr10:49226869:C:T	49226869	T,NA	C,NA	1,NA	inf,NA	inf,NA	2.39599,NA	0.0110799	0.0110799
2	chr10:48557337:G:A	48557337	A,A	G,G	1,1	-inf,-inf	inf,inf	2.80699,1.0311	0.00857178	0.00857178
2	chr10:49043851:C:T	49043851	T,NA	C,NA	1,NA	inf,NA	inf,NA	7.07488,NA	0.00797464	0.00800909
2	chr10:48558840:A:G	48558840	G,G	A,A	1,1	-inf,-inf	inf,inf	2.72166,1.07201	0.00774541	0.00774542
2	chr10:48960519:T:A	48960519	NA,A	NA,T	NA,1	NA,-inf	NA,inf	NA,2.34953	0.00586603	0.00586603
2	chr10:49062965:T:C	49062965	C,NA	T,NA	1,NA	inf,NA	inf,NA	2.06308,NA	0.00566611	0.00566611
2	chr10:49124065:G:A	49124065	A,NA	G,NA	1,NA	inf,NA	inf,NA	2.02108,NA	0.00514333	0.00514333
2	chr10:49358018:T:C	49358018	NA,C	NA,T	NA,1	NA,-inf	NA,inf	NA,2.26099	0.00468643	0.00468644
2	chr10:49169364:A:G	49169364	NA,G	NA,A	NA,1	NA,inf	NA,inf	NA,2.19016	0.00429017	0.00429017
2	chr10:48558431:T:C	48558431	NA,C	NA,T	NA,1	NA,-inf	NA,inf	NA,2.07191	0.00372824	0.00372824
2	chr10:49185206:G:A	49185206	A,NA	G,NA	1,NA	inf,NA	inf,NA	4.98583,NA	0.00342046	0.00342087
2	chr10:49169376:A:G	49169376	NA,G	NA,A	NA,1	NA,inf	NA,inf	NA,2.05921	0.00336059	0.00336059
2	chr10:48561867:A:G	48561867	NA,G	NA,A	NA,1	NA,-inf	NA,inf	NA,2.00514	0.00328951	0.00328951
2	chr10:49512038:G:A	49512038	NA,A	NA,G	NA,1	NA,inf	NA,inf	NA,2.024	0.00303324	0.00303324
2	chr10:49191929:C:T	49191929	T,NA	C,NA	1,NA	inf,NA	inf,NA	4.85726,NA	0.00286971	0.00287002
2	chr10:48563071:G:A	48563071	A,A	G,G	1,1	inf,-inf	inf,inf	2.89206,0.0593415	0.00272008	0.00272008
2	chr10:49376437:T:C	49376437	NA,C	NA,T	NA,1	NA,-inf	NA,inf	NA,1.95769	0.00268525	0.00268526
2	chr10:49166256:CTGCACT:C	49166256	NA,C	NA,CTGCACT	NA,1	NA,inf	NA,inf	NA,1.92402	0.00262772	0.00262772
2	chr10:49166251:CAATA:C	49166251	NA,C	NA,CAATA	NA,1	NA,inf	NA,inf	NA,1.92402	0.00262772	0.00262772
2	chr10:49032517:G:A	49032517	NA,A	NA,G	NA,1	NA,inf	NA,inf	NA,1.85412	0.00232546	0.00232547
2	chr10:49476763:T:C	49476763	NA,C	NA,T	NA,1	NA,inf	NA,inf	NA,1.87499	0.00230592	0.00230593
2	chr10:49169771:G:A	49169771	A,NA	G,NA	1,NA	inf,NA	inf,NA	6.76459,NA	0.00226671	0.00228551
2	chr10:49381697:A:G	49381697	NA,G	NA,A	NA,1	NA,-inf	NA,inf	NA,1.86103	0.00225367	0.00225367
2	chr10:49356834:A:G	49356834	G,NA	A,NA	1,NA	-inf,NA	inf,NA	2.12623,NA	0.00222281	0.00222281
2	chr10:48783842:A:G	48783842	NA,G	NA,A	NA,1	NA,-inf	NA,inf	NA,1.77433	0.00216753	0.00216753
2	chr10:48699198:T:C	48699198	C,C	T,T	1,1	inf,-inf	inf,inf	1.89791,1.28069	0.00211407	0.00211407
2	chr10:49392523:T:C	49392523	NA,C	NA,T	NA,1	NA,inf	NA,inf	NA,1.75354	0.00207821	0.00207821
2	chr10:49525650:T:C	49525650	NA,C	NA,T	NA,1	NA,inf	NA,inf	NA,1.81491	0.00206953	0.00206953
2	chr10:49535038:T:C	49535038	NA,C	NA,T	NA,1	NA,inf	NA,inf	NA,1.79974	0.00201378	0.00201379
2	chr10:49131499:T:TC	49131499	TC,NA	T,NA	1,NA	-inf,NA	inf,NA	2.44967,NA	0.00197608	0.00197609
2	chr10:49410396:C:T	49410396	NA,T	NA,C	NA,1	NA,-inf	NA,inf	NA,1.77825	0.00195265	0.00195266
2	chr10:48564159:A:G	48564159	G,G	A,A	1,1	inf,-inf	inf,inf	2.69795,0.100218	0.00193365	0.00193366
2	chr10:49162056:C:T	49162056	T,NA	C,NA	1,NA	inf,NA	inf,NA	6.69201,NA	0.00192363	0.00193963
2	chr10:49032316:T:C	49032316	NA,C	NA,T	NA,1	NA,inf	NA,inf	NA,1.73282	0.00188961	0.00188961
2	chr10:49135397:A:G	49135397	NA,G	NA,A	NA,1	NA,inf	NA,inf	NA,1.73209	0.0018639	0.0018639
2	chr10:49537217:G:A	49537217	NA,A	NA,G	NA,1	NA,inf	NA,inf	NA,1.74877	0.00183831	0.00183831
2	chr10:49374924:G:A	49374924	NA,A	NA,G	NA,1	NA,-inf	NA,inf	NA,1.74553	0.0017927	0.0017927
2	chr10:49415488:T:C	49415488	NA,C	NA,T	NA,1	NA,-inf	NA,inf	NA,1.72881	0.00178197	0.00178197
2	chr10:49044018:G:A	49044018	NA,A	NA,G	NA,1	NA,inf	NA,inf	NA,1.69584	0.001759	0.001759
2	chr10:48564021:T:C	48564021	C,C	T,T	1,1	inf,-inf	inf,inf	2.6514,0.0945883	0.00175812	0.00175812
2	chr10:48717244:G:A	48717244	A,A	G,G	1,1	inf,-inf	inf,inf	2.5352,0.0533246	0.00174222	0.00174222
2	chr10:49525971:T:A	49525971	NA,A	NA,T	NA,1	NA,inf	NA,inf	NA,1.71677	0.00173642	0.00173642
2	chr10:49410035:G:A	49410035	NA,A	NA,G	NA,1	NA,-inf	NA,inf	NA,1.70179	0.00170005	0.00170005
2	chr10:49531728:T:C	49531728	NA,C	NA,T	NA,1	NA,inf	NA,inf	NA,1.66693	0.00169552	0.00169552
2	chr10:49358851:A:G	49358851	NA,G	NA,A	NA,1	NA,inf	NA,inf	NA,1.63191	0.00168736	0.00168736
2	chr10:49004179:T:A	49004179	NA,A	NA,T	NA,1	NA,inf	NA,inf	NA,1.63523	0.00164353	0.00164353
2	chr10:48560245:A:G	48560245	G,NA	A,NA	1,NA	inf,NA	inf,NA	2.14706,NA	0.00163838	0.00163839
2	chr10:49151552:T:C	49151552	NA,C	NA,T	NA,1	NA,inf	NA,inf	NA,1.65826	0.00163354	0.00163354
2	chr10:49174223:G:A	49174223	A,A	G,G	1,1	inf,inf	inf,inf	0.224136,1.6851	0.00162298	0.00162298
2	chr10:49480400:A:G	49480400	NA,G	NA,A	NA,1	NA,inf	NA,inf	NA,1.57319	0.00159323	0.00159323
2	chr10:48895183:C:T	48895183	T,T	C,C	1,1	inf,inf	inf,inf	0.748254,2.81436	0.00155706	0.00155707
2	chr10:49345648:C:T	49345648	T,T	C,C	1,1	-inf,-inf	inf,inf	0.355366,2.47496	0.00148662	0.00148662
2	chr10:49207605:A:G	49207605	NA,G	NA,A	NA,1	NA,-inf	NA,inf	NA,1.69923	0.00147566	0.00147566
2	chr10:49207592:G:A	49207592	NA,A	NA,G	NA,1	NA,-inf	NA,inf	NA,1.69774	0.0014717	0.00147171
2	chr10:49205048:T:C	49205048	NA,C	NA,T	NA,1	NA,-inf	NA,inf	NA,1.69534	0.00146547	0.00146547
2	chr10:49424990:T:C	49424990	NA,C	NA,T	NA,1	NA,-inf	NA,inf	NA,1.60839	0.00144042	0.00144042
2	chr10:49183515:A:T	49183515	NA,T	NA,A	NA,1	NA,-inf	NA,inf	NA,1.6822	0.00143083	0.00143083
2	chr10:49191174:C:A	49191174	NA,A	NA,C	NA,1	NA,-inf	NA,inf	NA,1.67962	0.00142511	0.00142512
2	chr10:48871394:T:C	48871394	NA,C	NA,T	NA,1	NA,inf	NA,inf	NA,1.56454	0.00142412	0.00142412
2	chr10:49323092:A:T	49323092	T,NA	A,NA	1,NA	-inf,NA	inf,NA	1.84571,NA	0.00141994	0.00141995
2	chr10:49046894:A:G	49046894	NA,G	NA,A	NA,1	NA,inf	NA,inf	NA,1.5638	0.00139037	0.00139037
2	chr10:49195404:A:C	49195404	NA,C	NA,A	NA,1	NA,-inf	NA,inf	NA,1.65118	0.00135673	0.00135673
2	chr10:48872225:A:G	48872225	NA,G	NA,A	NA,1	NA,-inf	NA,inf	NA,1.5037	0.00134627	0.00134628
2	chr10:49227887:G:A	49227887	NA,A	NA,G	NA,1	NA,-inf	NA,inf	NA,1.62419	0.00132823	0.00132823
2	chr10:49222635:G:A	49222635	NA,A	NA,G	NA,1	NA,-inf	NA,inf	NA,1.61966	0.00131743	0.00131743
2	chr10:49003469:C:T	49003469	T,T	C,C	1,1	inf,inf	inf,inf	0.472894,1.14694	0.00129465	0.00129465
2	chr10:49222636:C:A	49222636	NA,A	NA,C	NA,1	NA,-inf	NA,inf	NA,1.60888	0.00129318	0.00129318
2	chr10:49191916:A:G	49191916	NA,G	NA,A	NA,1	NA,-inf	NA,inf	NA,1.61677	0.00127875	0.00127875
2	chr10:49239347:G:T	49239347	NA,T	NA,G	NA,1	NA,-inf	NA,inf	NA,1.60208	0.00127864	0.00127864
2	chr10:49236960:G:C	49236960	NA,C	NA,G	NA,1	NA,-inf	NA,inf	NA,1.59652	0.00126636	0.00126636
2	chr10:49494505:T:G	49494505	NA,G	NA,T	NA,1	NA,-inf	NA,inf	NA,1.5327	0.00125156	0.00125156
2	chr10:49037437:A:G	49037437	NA,G	NA,A	NA,1	NA,inf	NA,inf	NA,1.50356	0.00124968	0.00124968
2	chr10:48673943:T:C	48673943	C,NA	T,NA	1,NA	-inf,NA	inf,NA	1.63589,NA	0.0012462	0.0012462
2	chr10:49230700:A:G	49230700	NA,G	NA,A	NA,1	NA,inf	NA,inf	NA,1.48664	0.00124369	0.00124369
2	chr10:49222404:C:T	49222404	NA,T	NA,C	NA,1	NA,-inf	NA,inf	NA,1.58361	0.0012381	0.0012381
2	chr10:48722927:T:C	48722927	C,C	T,T	1,1	inf,-inf	inf,inf	2.04386,0.376695	0.00121122	0.00121122
2	chr10:49281014:T:C	49281014	NA,C	NA,T	NA,1	NA,inf	NA,inf	NA,1.45044	0.00118407	0.00118407
2	chr10:48574120:A:G	48574120	G,G	A,A	1,1	inf,inf	inf,inf	2.52885,0.0570868	0.00115738	0.00115738
2	chr10:49103296:A:G	49103296	G,G	A,A	1,1	-inf,inf	inf,inf	1.16303,2.39706	0.001151	0.001151
2	chr10:49026034:C:T	49026034	NA,T	NA,C	NA,1	NA,inf	NA,inf	NA,1.46337	0.00113939	0.00113939
2	chr10:49346131:G:A	49346131	A,A	G,G	1,1	-inf,-inf	inf,inf	1.42422,2.15238	0.00113378	0.00113379
2	chr10:48671767:G:A	48671767	NA,A	NA,G	NA,1	NA,-inf	NA,inf	NA,1.43253	0.00112883	0.00112883
2	chr10:49104522:T:A	49104522	A,A	T,T	1,1	-inf,inf	inf,inf	1.15851,2.384	0.00111979	0.00111979
2	chr10:49409790:T:C	49409790	NA,C	NA,T	NA,1	NA,-inf	NA,inf	NA,1.44485	0.00111337	0.00111337
2	chr10:49204612:C:T	49204612	NA,T	NA,C	NA,1	NA,inf	NA,inf	NA,1.4308	0.00109786	0.00109786
2	chr10:48570377:T:C	48570377	C,C	T,T	1,1	inf,inf	inf,inf	2.49303,0.0538463	0.00107975	0.00107975
2	chr10:48677505:G:A	48677505	NA,A	NA,G	NA,1	NA,-inf	NA,inf	NA,1.37979	0.00107081	0.00107081
2	chr10:49288904:G:C	49288904	NA,C	NA,G	NA,1	NA,inf	NA,inf	NA,1.37988	0.00106841	0.00106841
2	chr10:49234140:C:T	49234140	NA,T	NA,C	NA,1	NA,-inf	NA,inf	NA,1.48194	0.00105101	0.00105101
2	chr10:48561952:A:G	48561952	G,G	A,A	1,1	inf,-inf	inf,inf	2.37119,0.158359	0.00104463	0.00104463
2	chr10:49133440:G:A	49133440	NA,A	NA,G	NA,1	NA,-inf	NA,inf	NA,1.41278	0.00102086	0.00102086
2	chr10:48564458:A:G	48564458	G,G	A,A	1,1	inf,inf	inf,inf	2.44875,0.0866531	0.00101304	0.00101304
2	chr10:49296948:C:T	49296948	NA,T	NA,C	NA,1	NA,-inf	NA,inf	NA,1.38623	0.0010125	0.00101251
2	chr10:49545092:T:C	49545092	NA,C	NA,T	NA,1	NA,-inf	NA,inf	NA,1.35754	0.00100469	0.00100469
2	chr10:48911334:T:C	48911334	C,C	T,T	1,1	inf,inf	inf,inf	0.409413,2.44251	0.000986124	0.000986124
2	chr10:49512025:G:T	49512025	NA,T	NA,G	NA,1	NA,-inf	NA,inf	NA,1.33321	0.000964256	0.000964257
2	chr10:49492585:C:T	49492585	NA,T	NA,C	NA,1	NA,-inf	NA,inf	NA,1.33321	0.000964256	0.000964257
2	chr10:49477718:G:A	49477718	NA,A	NA,G	NA,1	NA,-inf	NA,inf	NA,1.33321	0.000964256	0.000964257
2	chr10:49502977:T:C	49502977	NA,C	NA,T	NA,1	NA,-inf	NA,inf	NA,1.33207	0.00096233	0.000962331
2	chr10:49232771:T:C	49232771	NA,C	NA,T	NA,1	NA,-inf	NA,inf	NA,1.42827	0.000959502	0.000959502
2	chr10:49204317:C:T	49204317	NA,T	NA,C	NA,1	NA,-inf	NA,inf	NA,1.33467	0.000958634	0.000958635
2	chr10:49185419:C:T	49185419	NA,T	NA,C	NA,1	NA,inf	NA,inf	NA,1.35185	0.000958123	0.000958123
2	chr10:48895757:C:T	48895757	NA,T	NA,C	NA,1	NA,inf	NA,inf	NA,1.29204	0.000918802	0.000918802
2	chr10:48700948:G:A	48700948	A,A	G,G	1,1	inf,-inf	inf,inf	1.90969,0.774258	0.000908721	0.000908721
2	chr10:49292960:T:A	49292960	NA,A	NA,T	NA,1	NA,-inf	NA,inf	NA,1.32353	0.000908474	0.000908474
2	chr10:49132533:A:C	49132533	NA,C	NA,A	NA,1	NA,inf	NA,inf	NA,1.30883	0.000902274	0.000902275
2	chr10:49126181:C:T	49126181	NA,T	NA,C	NA,1	NA,inf	NA,inf	NA,1.30692	0.000900509	0.00090051
2	chr10:48568558:G:T	48568558	NA,T	NA,G	NA,1	NA,-inf	NA,inf	NA,1.28528	0.000885937	0.000885938
2	chr10:48697347:C:A	48697347	A,A	C,C	1,1	inf,-inf	inf,inf	1.88338,0.788082	0.000881861	0.000881862
2	chr10:48966779:G:A	48966779	NA,A	NA,G	NA,1	NA,-inf	NA,inf	NA,1.29644	0.000879506	0.000879506
2	chr10:49334150:A:T	49334150	NA,T	NA,A	NA,1	NA,inf	NA,inf	NA,1.28487	0.000877594	0.000877595
2	chr10:49171845:G:T	49171845	NA,T	NA,G	NA,1	NA,-inf	NA,inf	NA,1.30918	0.000875157	0.000875158
2	chr10:49336964:G:A	49336964	NA,A	NA,G	NA,1	NA,inf	NA,inf	NA,1.28298	0.000874732	0.000874733
2	chr10:49160385:G:A	49160385	NA,A	NA,G	NA,1	NA,inf	NA,inf	NA,1.28965	0.000871254	0.000871254
2	chr10:49337317:T:C	49337317	NA,C	NA,T	NA,1	NA,inf	NA,inf	NA,1.28051	0.000870936	0.000870937
2	chr10:48571072:G:A	48571072	NA,A	NA,G	NA,1	NA,-inf	NA,inf	NA,1.30294	0.000861832	0.000861833
2	chr10:48571121:T:C	48571121	NA,C	NA,T	NA,1	NA,-inf	NA,inf	NA,1.28065	0.000860383	0.000860383
2	chr10:49337769:T:G	49337769	G,NA	T,NA	1,NA	-inf,NA	inf,NA	1.06692,NA	0.000857667	0.000857667
2	chr10:49160430:A:G	49160430	NA,G	NA,A	NA,1	NA,inf	NA,inf	NA,1.2728	0.000854725	0.000854725
2	chr10:49475625:G:A	49475625	NA,A	NA,G	NA,1	NA,-inf	NA,inf	NA,1.26356	0.00085411	0.000854111
2	chr10:49410064:G:A	49410064	NA,A	NA,G	NA,1	NA,-inf	NA,inf	NA,1.30796	0.000840387	0.000840388
2	chr10:48577664:A:G	48577664	NA,G	NA,A	NA,1	NA,-inf	NA,inf	NA,1.26521	0.000836533	0.000836533
2	chr10:49206596:T:G	49206596	NA,G	NA,T	NA,1	NA,inf	NA,inf	NA,1.27126	0.000834162	0.000834163
2	chr10:49239478:A:G	49239478	NA,G	NA,A	NA,1	NA,inf	NA,inf	NA,1.26562	0.000833609	0.00083361
2	chr10:49526362:T:C	49526362	NA,C	NA,T	NA,1	NA,-inf	NA,inf	NA,1.24722	0.000830307	0.000830307
2	chr10:48603917:T:C	48603917	NA,C	NA,T	NA,1	NA,-inf	NA,inf	NA,1.24623	0.000828208	0.000828209
2	chr10:48564612:T:A	48564612	NA,A	NA,T	NA,1	NA,-inf	NA,inf	NA,1.23026	0.000818882	0.000818883
2	chr10:48928735:C:T	48928735	NA,T	NA,C	NA,1	NA,inf	NA,inf	NA,1.24875	0.000809596	0.000809596
2	chr10:49314092:C:T	49314092	NA,T	NA,C	NA,1	NA,inf	NA,inf	NA,1.24643	0.000808665	0.000808666
2	chr10:49332747:A:T	49332747	NA,T	NA,A	NA,1	NA,inf	NA,inf	NA,1.23496	0.000805373	0.000805374
2	chr10:49196127:T:A	49196127	NA,A	NA,T	NA,1	NA,inf	NA,inf	NA,1.25063	0.000804985	0.000804986
2	chr10:48589442:G:A	48589442	NA,A	NA,G	NA,1	NA,inf	NA,inf	NA,1.19474	0.000801409	0.000801409
2	chr10:48908911:C:G	48908911	G,G	C,C	1,1	inf,-inf	inf,inf	1.85982,0.0411073	0.000789804	0.000789804
2	chr10:48753976:G:A	48753976	NA,A	NA,G	NA,1	NA,-inf	NA,inf	NA,1.21114	0.000788888	0.000788888
2	chr10:49528071:G:A	49528071	NA,A	NA,G	NA,1	NA,-inf	NA,inf	NA,1.21555	0.00078618	0.000786181
2	chr10:49222782:C:T	49222782	NA,T	NA,C	NA,1	NA,-inf	NA,inf	NA,1.2955	0.000780035	0.000780035
2	chr10:49346627:C:A	49346627	NA,A	NA,C	NA,1	NA,inf	NA,inf	NA,1.20865	0.000779845	0.000779845
2	chr10:48679141:C:T	48679141	NA,T	NA,C	NA,1	NA,-inf	NA,inf	NA,1.20648	0.00077975	0.00077975
2	chr10:49398913:C:T	49398913	NA,T	NA,C	NA,1	NA,-inf	NA,inf	NA,1.25568	0.000767023	0.000767023
2	chr10:48690676:G:T	48690676	NA,T	NA,G	NA,1	NA,-inf	NA,inf	NA,1.20538	0.000760312	0.000760313
2	chr10:49079109:G:A	49079109	A,NA	G,NA	1,NA	inf,NA	inf,NA	0.960824,NA	0.000760006	0.000760006
2	chr10:49168275:C:T	49168275	NA,T	NA,C	NA,1	NA,-inf	NA,inf	NA,1.22256	0.000755936	0.000755937
2	chr10:49363078:A:C	49363078	NA,C	NA,A	NA,1	NA,inf	NA,inf	NA,1.15616	0.0007557	0.000755701
2	chr10:49138775:G:A	49138775	NA,A	NA,G	NA,1	NA,inf	NA,inf	NA,1.21734	0.000753987	0.000753988
2	chr10:48673696:A:G	48673696	NA,G	NA,A	NA,1	NA,-inf	NA,inf	NA,1.19742	0.000749349	0.00074935
2	chr10:49213830:A:G	49213830	NA,G	NA,A	NA,1	NA,inf	NA,inf	NA,1.20428	0.000749104	0.000749105
2	chr10:49414812:A:G	49414812	NA,G	NA,A	NA,1	NA,-inf	NA,inf	NA,1.2323	0.00073931	0.00073931
2	chr10:49339868:G:A	49339868	NA,A	NA,G	NA,1	NA,inf	NA,inf	NA,1.1846	0.000738704	0.000738704
2	chr10:48707775:G:C	48707775	C,C	G,G	1,1	inf,-inf	inf,inf	1.99353,0.287121	0.000733414	0.000733414
2	chr10:49243262:A:G	49243262	NA,G	NA,A	NA,1	NA,inf	NA,inf	NA,1.19054	0.000733273	0.000733274
2	chr10:49342483:AG:A	49342483	NA,A	NA,AG	NA,1	NA,inf	NA,inf	NA,1.17092	0.000730541	0.000730542
2	chr10:49243263:A:G	49243263	NA,G	NA,A	NA,1	NA,inf	NA,inf	NA,1.18528	0.00072675	0.00072675
2	chr10:48611332:A:G	48611332	G,G	A,A	1,1	-inf,inf	inf,inf	2.03218,0.251353	0.000723407	0.000723408
2	chr10:49140233:C:T	49140233	NA,T	NA,C	NA,1	NA,inf	NA,inf	NA,1.1701	0.000715544	0.000715544
2	chr10:49143319:A:T	49143319	NA,T	NA,A	NA,1	NA,inf	NA,inf	NA,1.16855	0.000713649	0.00071365
2	chr10:48689709:G:C	48689709	NA,C	NA,G	NA,1	NA,-inf	NA,inf	NA,1.16835	0.000713636	0.000713636
2	chr10:49515779:G:C	49515779	NA,C	NA,G	NA,1	NA,-inf	NA,inf	NA,1.15511	0.000711276	0.000711276
2	chr10:49242468:GA:G	49242468	NA,G	NA,GA	NA,1	NA,inf	NA,inf	NA,1.17247	0.000711078	0.000711079
2	chr10:49215499:G:C	49215499	NA,C	NA,G	NA,1	NA,inf	NA,inf	NA,1.17344	0.00071047	0.00071047
2	chr10:49007053:T:A	49007053	NA,A	NA,T	NA,1	NA,inf	NA,inf	NA,1.17238	0.00070943	0.00070943
2	chr10:49166972:G:A	49166972	NA,A	NA,G	NA,1	NA,-inf	NA,inf	NA,1.17344	0.000695714	0.000695715
2	chr10:48608951:T:C	48608951	NA,C	NA,T	NA,1	NA,-inf	NA,inf	NA,1.16795	0.000693398	0.000693399
2	chr10:49242848:T:C	49242848	NA,C	NA,T	NA,1	NA,inf	NA,inf	NA,1.15587	0.000691382	0.000691383
2	chr10:49242699:A:G	49242699	NA,G	NA,A	NA,1	NA,inf	NA,inf	NA,1.15587	0.000691382	0.000691383
2	chr10:49243138:A:G	49243138	NA,G	NA,A	NA,1	NA,inf	NA,inf	NA,1.15587	0.000691382	0.000691383
2	chr10:49234981:G:A	49234981	NA,A	NA,G	NA,1	NA,inf	NA,inf	NA,1.14966	0.000684159	0.000684159
2	chr10:48624903:C:T	48624903	NA,T	NA,C	NA,1	NA,inf	NA,inf	NA,1.1111	0.000680488	0.000680488
2	chr10:49179888:CA:C	49179888	NA,C	NA,CA	NA,1	NA,inf	NA,inf	NA,1.13836	0.000678477	0.000678478
2	chr10:48906174:G:A	48906174	A,A	G,G	1,1	inf,-inf	inf,inf	1.77571,0.0361553	0.000670489	0.000670489
2	chr10:49454894:T:C	49454894	NA,C	NA,T	NA,1	NA,-inf	NA,inf	NA,1.11684	0.000666464	0.000666465
2	chr10:49426733:C:T	49426733	T,NA	C,NA	1,NA	inf,NA	inf,NA	1.36346,NA	0.000665014	0.000665014
2	chr10:49460227:A:G	49460227	NA,G	NA,A	NA,1	NA,-inf	NA,inf	NA,1.11488	0.000664257	0.000664257
2	chr10:48884883:G:A	48884883	A,A	G,G	1,1	inf,-inf	inf,inf	1.76572,0.182376	0.000656138	0.000656138
2	chr10:49242069:A:G	49242069	NA,G	NA,A	NA,1	NA,inf	NA,inf	NA,1.12478	0.000656078	0.000656078
2	chr10:49294670:G:A	49294670	NA,A	NA,G	NA,1	NA,-inf	NA,inf	NA,1.12987	0.000653806	0.000653807
2	chr10:49387601:C:T	49387601	NA,T	NA,C	NA,1	NA,-inf	NA,inf	NA,1.15962	0.000653495	0.000653495
2	chr10:49242088:A:G	49242088	NA,G	NA,A	NA,1	NA,inf	NA,inf	NA,1.12142	0.000652413	0.000652414
2	chr10:49290253:C:A	49290253	NA,A	NA,C	NA,1	NA,inf	NA,inf	NA,1.10468	0.000652142	0.000652143
2	chr10:49214138:C:T	49214138	T,T	C,C	1,1	-inf,inf	inf,inf	0.169487,2.23621	0.000646608	0.000646609
2	chr10:49100475:G:A	49100475	A,A	G,G	1,1	-inf,inf	inf,inf	1.46979,1.92842	0.000646255	0.000646256
2	chr10:49242058:A:C	49242058	NA,C	NA,A	NA,1	NA,inf	NA,inf	NA,1.11564	0.000646081	0.000646081
2	chr10:49435446:C:G	49435446	NA,G	NA,C	NA,1	NA,-inf	NA,inf	NA,1.09756	0.000645135	0.000645135
2	chr10:49219942:C:A	49219942	NA,A	NA,C	NA,1	NA,-inf	NA,inf	NA,1.17558	0.000640943	0.000640943
2	chr10:48909237:C:T	48909237	T,T	C,C	1,1	inf,-inf	inf,inf	1.75383,0.0347502	0.000640148	0.000640148
2	chr10:48570352:G:A	48570352	NA,A	NA,G	NA,1	NA,-inf	NA,inf	NA,1.12657	0.000639575	0.000639575
2	chr10:49183740:G:A	49183740	NA,A	NA,G	NA,1	NA,inf	NA,inf	NA,1.07233	0.000637455	0.000637456
2	chr10:49456943:G:A	49456943	NA,A	NA,G	NA,1	NA,-inf	NA,inf	NA,1.09635	0.000637201	0.000637201
2	chr10:49382352:T:C	49382352	NA,C	NA,T	NA,1	NA,inf	NA,inf	NA,1.05182	0.000636716	0.000636717
2	chr10:48885899:C:A	48885899	A,A	C,C	1,1	inf,-inf	inf,inf	1.75796,0.157576	0.000634453	0.000634453
2	chr10:49242046:T:C	49242046	NA,C	NA,T	NA,1	NA,inf	NA,inf	NA,1.10393	0.000633478	0.000633478
2	chr10:49289239:C:A	49289239	NA,A	NA,C	NA,1	NA,inf	NA,inf	NA,1.08194	0.000627287	0.000627287
2	chr10:49132423:C:T	49132423	NA,T	NA,C	NA,1	NA,-inf	NA,inf	NA,1.11246	0.000626485	0.000626486
2	chr10:48632384:G:C	48632384	NA,C	NA,G	NA,1	NA,inf	NA,inf	NA,1.06162	0.000626034	0.000626035
2	chr10:48873033:T:C	48873033	C,C	T,T	1,1	inf,inf	inf,inf	1.80237,0.0241391	0.000626027	0.000626027
2	chr10:48585632:T:G	48585632	NA,G	NA,T	NA,1	NA,inf	NA,inf	NA,1.06574	0.000626013	0.000626013
2	chr10:49185024:A:C	49185024	NA,C	NA,A	NA,1	NA,inf	NA,inf	NA,1.06145	0.000625788	0.000625788
2	chr10:48607357:C:T	48607357	NA,T	NA,C	NA,1	NA,-inf	NA,inf	NA,1.11886	0.000624085	0.000624086
2	chr10:49289962:C:T	49289962	NA,T	NA,C	NA,1	NA,inf	NA,inf	NA,1.07546	0.000620784	0.000620785
2	chr10:49238245:A:G	49238245	NA,G	NA,A	NA,1	NA,inf	NA,inf	NA,1.09091	0.000618297	0.000618298
2	chr10:48905541:T:C	48905541	C,C	T,T	1,1	inf,-inf	inf,inf	1.7358,0.0581977	0.000618	0.000618
2	chr10:49105807:A:C	49105807	NA,C	NA,A	NA,1	NA,-inf	NA,inf	NA,1.1179	0.000616749	0.000616749
2	chr10:49231039:G:A	49231039	NA,A	NA,G	NA,1	NA,inf	NA,inf	NA,1.08408	0.000611263	0.000611264
2	chr10:49246366:C:T	49246366	NA,T	NA,C	NA,1	NA,inf	NA,inf	NA,1.05357	0.000608856	0.000608857
2	chr10:48702713:T:C	48702713	C,C	T,T	1,1	-inf,-inf	inf,inf	1.9385,0.0966715	0.000608215	0.000608216
2	chr10:49246201:AG:A	49246201	NA,A	NA,AG	NA,1	NA,inf	NA,inf	NA,1.05223	0.000607473	0.000607473
2	chr10:49245880:T:C	49245880	NA,C	NA,T	NA,1	NA,inf	NA,inf	NA,1.05223	0.000607473	0.000607473
2	chr10:49045415:G:C	49045415	NA,C	NA,G	NA,1	NA,inf	NA,inf	NA,1.08203	0.00060655	0.00060655
2	chr10:48628063:A:G	48628063	NA,G	NA,A	NA,1	NA,inf	NA,inf	NA,1.04124	0.000603851	0.000603851
2	chr10:49030234:C:A	49030234	A,NA	C,NA	1,NA	-inf,NA	inf,NA	1.69628,NA	0.000601054	0.000601055
2	chr10:49254921:C:T	49254921	NA,T	NA,C	NA,1	NA,inf	NA,inf	NA,1.05643	0.00059932	0.000599321
2	chr10:49348849:G:C	49348849	NA,C	NA,G	NA,1	NA,-inf	NA,inf	NA,1.0643	0.000598206	0.000598206
2	chr10:48627000:T:C	48627000	NA,C	NA,T	NA,1	NA,inf	NA,inf	NA,1.0347	0.000597745	0.000597746
2	chr10:48627007:C:G	48627007	NA,G	NA,C	NA,1	NA,inf	NA,inf	NA,1.0322	0.00059522	0.000595221
2	chr10:49353186:G:A	49353186	NA,A	NA,G	NA,1	NA,inf	NA,inf	NA,1.00876	0.000593014	0.000593014
2	chr10:49225543:G:A	49225543	A,A	G,G	1,1	-inf,inf	inf,inf	0.233904,2.18551	0.000590721	0.000590722
2	chr10:48573467:G:A	48573467	NA,A	NA,G	NA,1	NA,inf	NA,inf	NA,1.02904	0.000589609	0.00058961
2	chr10:49237082:G:A	49237082	NA,A	NA,G	NA,1	NA,inf	NA,inf	NA,1.06024	0.000587512	0.000587512
2	chr10:49199814:C:A	49199814	NA,A	NA,C	NA,1	NA,-inf	NA,inf	NA,1.04769	0.000587344	0.000587344
2	chr10:49239705:G:C	49239705	NA,C	NA,G	NA,1	NA,inf	NA,inf	NA,1.05997	0.000587249	0.000587249
2	chr10:49239999:G:T	49239999	NA,T	NA,G	NA,1	NA,inf	NA,inf	NA,1.05997	0.000587249	0.000587249
2	chr10:49240488:T:C	49240488	NA,C	NA,T	NA,1	NA,inf	NA,inf	NA,1.05997	0.000587249	0.000587249
2	chr10:49241783:G:A	49241783	NA,A	NA,G	NA,1	NA,inf	NA,inf	NA,1.05997	0.000587249	0.000587249
2	chr10:49553535:C:T	49553535	NA,T	NA,C	NA,1	NA,-inf	NA,inf	NA,1.07042	0.000584353	0.000584353
2	chr10:49340850:A:T	49340850	NA,T	NA,A	NA,1	NA,inf	NA,inf	NA,1.0268	0.000582887	0.000582888
2	chr10:48703656:G:A	48703656	A,A	G,G	1,1	inf,-inf	inf,inf	1.88777,0.26668	0.00058231	0.00058231
2	chr10:48909016:G:T	48909016	T,T	G,G	1,1	inf,-inf	inf,inf	1.69029,0.116381	0.00058108	0.00058108
2	chr10:49227972:C:T	49227972	NA,T	NA,C	NA,1	NA,inf	NA,inf	NA,1.0513	0.000578574	0.000578575
2	chr10:49246910:G:A	49246910	NA,A	NA,G	NA,1	NA,inf	NA,inf	NA,1.02221	0.000577573	0.000577574
2	chr10:49333578:A:T	49333578	NA,T	NA,A	NA,1	NA,inf	NA,inf	NA,1.02645	0.000575818	0.000575819
2	chr10:49333768:C:T	49333768	NA,T	NA,C	NA,1	NA,-inf	NA,inf	NA,1.01519	0.000569221	0.000569222
2	chr10:48902326:A:G	48902326	G,G	A,A	1,1	inf,-inf	inf,inf	1.70051,0.0299981	0.000568099	0.000568099
2	chr10:48902824:A:T	48902824	T,T	A,A	1,1	inf,-inf	inf,inf	1.70136,0.00808395	0.000568038	0.000568039
2	chr10:48913380:G:C	48913380	C,C	G,G	1,1	inf,-inf	inf,inf	1.6971,0.0387278	0.000567111	0.000567111
2	chr10:48626988:T:C	48626988	NA,C	NA,T	NA,1	NA,inf	NA,inf	NA,1.00274	0.000566425	0.000566426
2	chr10:48883631:G:A	48883631	A,A	G,G	1,1	inf,-inf	inf,inf	1.69229,0.196877	0.000566335	0.000566336
2	chr10:49237502:T:C	49237502	NA,C	NA,T	NA,1	NA,inf	NA,inf	NA,1.03769	0.000565987	0.000565988
2	chr10:49329027:C:T	49329027	NA,T	NA,C	NA,1	NA,inf	NA,inf	NA,1.02762	0.00056539	0.00056539
2	chr10:49286547:T:C	49286547	C,NA	T,NA	1,NA	-inf,NA	inf,NA	0.82934,NA	0.000564647	0.000564647
2	chr10:49336451:G:A	49336451	NA,A	NA,G	NA,1	NA,inf	NA,inf	NA,1.01419	0.000564317	0.000564318
2	chr10:48907370:T:A	48907370	A,A	T,T	1,1	inf,inf	inf,inf	1.69555,0.012553	0.000563778	0.000563778
2	chr10:48902056:A:T	48902056	T,T	A,A	1,1	inf,-inf	inf,inf	1.69642,0.0363696	0.000563	0.000563
2	chr10:49335067:A:G	49335067	NA,G	NA,A	NA,1	NA,-inf	NA,inf	NA,1.00856	0.00056295	0.00056295
2	chr10:48912107:T:C	48912107	C,C	T,T	1,1	inf,-inf	inf,inf	1.69444,0.0271314	0.000562715	0.000562716
2	chr10:49259550:G:A	49259550	NA,A	NA,G	NA,1	NA,inf	NA,inf	NA,1.01807	0.000562068	0.000562068
2	chr10:49257812:G:A	49257812	NA,A	NA,G	NA,1	NA,inf	NA,inf	NA,1.01807	0.000562068	0.000562068
2	chr10:48926463:A:G	48926463	G,G	A,A	1,1	inf,inf	inf,inf	0.806176,1.33036	0.000561606	0.000561606
2	chr10:49287555:G:A	49287555	NA,A	NA,G	NA,1	NA,inf	NA,inf	NA,1.0154	0.000561462	0.000561463
2	chr10:49335268:C:A	49335268	NA,A	NA,C	NA,1	NA,-inf	NA,inf	NA,1.00669	0.000561202	0.000561202
2	chr10:49257330:A:G	49257330	NA,G	NA,A	NA,1	NA,inf	NA,inf	NA,1.01679	0.000560876	0.000560876
2	chr10:49266149:C:T	49266149	T,NA	C,NA	1,NA	inf,NA	inf,NA	1.01378,NA	0.000560398	0.000560399
2	chr10:49313943:G:A	49313943	NA,A	NA,G	NA,1	NA,-inf	NA,inf	NA,1.02901	0.000559258	0.000559259
2	chr10:48906581:G:A	48906581	A,A	G,G	1,1	inf,-inf	inf,inf	1.69292,0.0003952	0.000558612	0.000558612
2	chr10:48912133:G:T	48912133	T,T	G,G	1,1	inf,-inf	inf,inf	1.68733,0.00181795	0.000553853	0.000553853
2	chr10:48909495:A:G	48909495	G,G	A,A	1,1	inf,-inf	inf,inf	1.68768,0.0234586	0.000552772	0.000552773
2	chr10:49123873:C:G	49123873	NA,G	NA,C	NA,1	NA,inf	NA,inf	NA,1.00409	0.000552411	0.000552411
2	chr10:49010798:A:C	49010798	NA,C	NA,A	NA,1	NA,inf	NA,inf	NA,1.03205	0.000550652	0.000550652
2	chr10:48890521:C:T	48890521	T,T	C,C	1,1	inf,-inf	inf,inf	1.68523,0.105332	0.000550563	0.000550563
2	chr10:49126420:G:A	49126420	NA,A	NA,G	NA,1	NA,inf	NA,inf	NA,1.00193	0.000550495	0.000550495
2	chr10:48628782:C:T	48628782	NA,T	NA,C	NA,1	NA,inf	NA,inf	NA,0.983873	0.000549049	0.000549049
2	chr10:48709653:A:C	48709653	NA,C	NA,A	NA,1	NA,inf	NA,inf	NA,0.983329	0.000548352	0.000548352
2	chr10:49499644:T:C	49499644	NA,C	NA,T	NA,1	NA,inf	NA,inf	NA,0.984146	0.000547003	0.000547003
2	chr10:49088723:A:T	49088723	NA,T	NA,A	NA,1	NA,-inf	NA,inf	NA,1.04586	0.000546852	0.000546853
2	chr10:49317844:T:A	49317844	NA,A	NA,T	NA,1	NA,inf	NA,inf	NA,1.00636	0.00054573	0.000545731
2	chr10:48903995:A:G	48903995	G,G	A,A	1,1	inf,-inf	inf,inf	1.68071,0.0387702	0.000544931	0.000544931
2	chr10:49266671:C:A	49266671	NA,A	NA,C	NA,1	NA,inf	NA,inf	NA,0.999603	0.000544883	0.000544883
2	chr10:49264313:G:T	49264313	NA,T	NA,G	NA,1	NA,-inf	NA,inf	NA,0.988111	0.00054289	0.00054289
2	chr10:49273023:G:A	49273023	NA,A	NA,G	NA,1	NA,-inf	NA,inf	NA,0.988111	0.00054289	0.00054289
2	chr10:49094223:G:A	49094223	A,NA	G,NA	1,NA	-inf,NA	inf,NA	1.62056,NA	0.000538679	0.00053868
2	chr10:49549704:G:A	49549704	NA,A	NA,G	NA,1	NA,-inf	NA,inf	NA,0.988496	0.000537869	0.00053787
2	chr10:48767628:G:A	48767628	NA,A	NA,G	NA,1	NA,-inf	NA,inf	NA,0.974965	0.000537624	0.000537624
2	chr10:49335119:A:T	49335119	NA,T	NA,A	NA,1	NA,inf	NA,inf	NA,0.985113	0.000537498	0.000537498
2	chr10:49141142:A:G	49141142	NA,G	NA,A	NA,1	NA,-inf	NA,inf	NA,0.992544	0.000536736	0.000536736
2	chr10:49335281:C:G	49335281	NA,G	NA,C	NA,1	NA,inf	NA,inf	NA,0.98411	0.000536603	0.000536604
2	chr10:48901541:G:A	48901541	A,A	G,G	1,1	inf,-inf	inf,inf	1.67442,0.000825328	0.000535975	0.000535976
2	chr10:48740257:G:A	48740257	A,A	G,G	1,1	-inf,-inf	inf,inf	1.19927,0.341039	0.00053502	0.00053502
2	chr10:49362499:C:T	49362499	T,T	C,C	1,1	inf,-inf	inf,inf	0.293885,1.7554	0.000534892	0.000534893
2	chr10:49307428:A:C	49307428	NA,C	NA,A	NA,1	NA,-inf	NA,inf	NA,0.998105	0.000528727	0.000528728
2	chr10:48602802:T:C	48602802	NA,C	NA,T	NA,1	NA,-inf	NA,inf	NA,0.979198	0.0005283	0.0005283
2	chr10:49312402:G:A	49312402	NA,A	NA,G	NA,1	NA,inf	NA,inf	NA,0.986535	0.000527719	0.00052772
2	chr10:48603499:T:A	48603499	NA,A	NA,T	NA,1	NA,-inf	NA,inf	NA,0.978308	0.000527525	0.000527525
2	chr10:49163308:A:T	49163308	T,T	A,A	1,1	-inf,inf	inf,inf	2.69218,0.526184	0.000527495	0.000527497
2	chr10:48573131:C:T	48573131	NA,T	NA,C	NA,1	NA,-inf	NA,inf	NA,1.00168	0.000521265	0.000521265
2	chr10:48931170:G:A	48931170	A,A	G,G	1,1	-inf,-inf	inf,inf	1.34334,0.0277049	0.000518301	0.000518301
2	chr10:48912344:G:A	48912344	A,A	G,G	1,1	inf,-inf	inf,inf	1.6557,0.0162024	0.000516528	0.000516528
2	chr10:49310912:G:A	49310912	NA,A	NA,G	NA,1	NA,inf	NA,inf	NA,0.972287	0.000515893	0.000515893
2	chr10:48652402:G:T	48652402	NA,T	NA,G	NA,1	NA,inf	NA,inf	NA,0.950319	0.000515845	0.000515845
2	chr10:49105699:G:A	49105699	A,A	G,G	1,1	-inf,inf	inf,inf	1.56489,1.75928	0.000515668	0.000515669
2	chr10:49312191:G:A	49312191	NA,A	NA,G	NA,1	NA,inf	NA,inf	NA,0.971313	0.00051507	0.00051507
2	chr10:48605426:A:C	48605426	C,NA	A,NA	1,NA	-inf,NA	inf,NA	1.26466,NA	0.000513993	0.000513993
2	chr10:49085522:G:A	49085522	A,A	G,G	1,1	-inf,inf	inf,inf	1.9509,1.5676	0.000513089	0.000513091
2	chr10:49321686:C:A	49321686	NA,A	NA,C	NA,1	NA,inf	NA,inf	NA,0.9687	0.000512842	0.000512843
2	chr10:48748467:G:A	48748467	A,A	G,G	1,1	-inf,-inf	inf,inf	1.3329,0.0107965	0.000512762	0.000512762
2	chr10:49313438:AAGG:A	49313438	NA,A	NA,AAGG	NA,1	NA,inf	NA,inf	NA,0.968492	0.000512698	0.000512699
2	chr10:48905281:G:A	48905281	A,A	G,G	1,1	inf,inf	inf,inf	1.65128,0.0108734	0.000511795	0.000511795
2	chr10:48914861:G:A	48914861	NA,A	NA,G	NA,1	NA,-inf	NA,inf	NA,0.941203	0.000510797	0.000510797
2	chr10:49232613:C:T	49232613	NA,T	NA,C	NA,1	NA,inf	NA,inf	NA,0.974069	0.000510087	0.000510087
2	chr10:49316069:G:A	49316069	NA,A	NA,G	NA,1	NA,inf	NA,inf	NA,0.96504	0.000509822	0.000509823
2	chr10:49275313:G:T	49275313	NA,T	NA,G	NA,1	NA,inf	NA,inf	NA,0.956958	0.000508653	0.000508654
2	chr10:48900983:C:G	48900983	G,G	C,C	1,1	inf,-inf	inf,inf	1.64948,0.041186	0.000508605	0.000508605
2	chr10:49273309:G:A	49273309	NA,A	NA,G	NA,1	NA,inf	NA,inf	NA,0.956882	0.000508591	0.000508591
2	chr10:49013839:G:A	49013839	NA,A	NA,G	NA,1	NA,inf	NA,inf	NA,0.982878	0.000508373	0.000508373
2	chr10:49274360:C:T	49274360	NA,T	NA,C	NA,1	NA,inf	NA,inf	NA,0.956339	0.000508136	0.000508137
2	chr10:49400308:A:G	49400308	NA,G	NA,A	NA,1	NA,-inf	NA,inf	NA,0.953225	0.00050807	0.00050807
2	chr10:49095532:G:A	49095532	NA,A	NA,G	NA,1	NA,-inf	NA,inf	NA,1.02522	0.000507401	0.000507402
2	chr10:49077039:A:C	49077039	C,C	A,A	1,1	-inf,inf	inf,inf	1.80652,1.63943	0.00050689	0.000506892
2	chr10:48849393:A:G	48849393	NA,G	NA,A	NA,1	NA,-inf	NA,inf	NA,0.965973	0.000506464	0.000506464
2	chr10:49196618:C:T	49196618	NA,T	NA,C	NA,1	NA,-inf	NA,inf	NA,1.04157	0.000504119	0.000504119
2	chr10:49170438:C:T	49170438	NA,T	NA,C	NA,1	NA,-inf	NA,inf	NA,0.954014	0.000503517	0.000503517
2	chr10:49234518:G:A	49234518	NA,A	NA,G	NA,1	NA,inf	NA,inf	NA,0.965824	0.000503332	0.000503332
2	chr10:49234486:G:C	49234486	NA,C	NA,G	NA,1	NA,inf	NA,inf	NA,0.965671	0.000503204	0.000503204
2	chr10:48586539:C:T	48586539	NA,T	NA,C	NA,1	NA,-inf	NA,inf	NA,0.981422	0.000503072	0.000503073
2	chr10:48913676:G:A	48913676	A,A	G,G	1,1	inf,-inf	inf,inf	1.63855,0.0917759	0.000502885	0.000502885
2	chr10:48601962:G:A	48601962	NA,A	NA,G	NA,1	NA,-inf	NA,inf	NA,0.944836	0.000499685	0.000499685
2	chr10:49256323:T:G	49256323	NA,G	NA,T	NA,1	NA,-inf	NA,inf	NA,0.935993	0.000499031	0.000499031
2	chr10:48580731:T:C	48580731	NA,C	NA,T	NA,1	NA,inf	NA,inf	NA,0.919496	0.000497868	0.000497868
2	chr10:49234375:G:A	49234375	NA,A	NA,G	NA,1	NA,inf	NA,inf	NA,0.955598	0.000495135	0.000495135
2	chr10:49521518:G:A	49521518	A,NA	G,NA	1,NA	inf,NA	inf,NA	1.28741,NA	0.000494462	0.000494462
2	chr10:49234641:G:T	49234641	NA,T	NA,G	NA,1	NA,inf	NA,inf	NA,0.954639	0.000494276	0.000494276
2	chr10:49242356:C:T	49242356	NA,T	NA,C	NA,1	NA,inf	NA,inf	NA,0.954372	0.000494031	0.000494031
2	chr10:49236238:T:C	49236238	NA,C	NA,T	NA,1	NA,inf	NA,inf	NA,0.953696	0.000493553	0.000493554
2	chr10:49235566:G:T	49235566	NA,T	NA,G	NA,1	NA,inf	NA,inf	NA,0.95256	0.000492614	0.000492614
2	chr10:48915056:G:C	48915056	C,C	G,G	1,1	inf,-inf	inf,inf	1.64113,0.0706053	0.000488686	0.000488686
2	chr10:49235243:T:A	49235243	NA,A	NA,T	NA,1	NA,inf	NA,inf	NA,0.946581	0.000487856	0.000487856
2	chr10:49101860:T:C	49101860	C,C	T,T	1,1	-inf,inf	inf,inf	1.55502,1.73266	0.000486984	0.000486986
2	chr10:49091913:G:A	49091913	A,A	G,G	1,1	-inf,inf	inf,inf	1.98587,1.51675	0.000485907	0.000485909
2	chr10:49089520:C:A	49089520	A,A	C,C	1,1	-inf,inf	inf,inf	1.98512,1.51693	0.000485567	0.000485569
2	chr10:49230938:C:T	49230938	NA,T	NA,C	NA,1	NA,inf	NA,inf	NA,0.942832	0.000484921	0.000484921
2	chr10:49242713:G:A	49242713	NA,A	NA,G	NA,1	NA,inf	NA,inf	NA,0.941613	0.000483968	0.000483968
2	chr10:49531253:A:T	49531253	NA,T	NA,A	NA,1	NA,inf	NA,inf	NA,0.908946	0.000482816	0.000482817
2	chr10:49067317:T:C	49067317	NA,C	NA,T	NA,1	NA,-inf	NA,inf	NA,0.993278	0.000482262	0.000482262
2	chr10:49230828:T:A	49230828	NA,A	NA,T	NA,1	NA,inf	NA,inf	NA,0.938503	0.000481544	0.000481544
2	chr10:49231579:G:A	49231579	NA,A	NA,G	NA,1	NA,inf	NA,inf	NA,0.936072	0.000479659	0.000479659
2	chr10:49157536:A:G	49157536	G,NA	A,NA	1,NA	-inf,NA	inf,NA	1.98295,NA	0.000479092	0.000479093
2	chr10:49525235:G:GAA	49525235	NA,GAA	NA,G	NA,1	NA,-inf	NA,inf	NA,0.917514	0.000478922	0.000478922
2	chr10:49197149:T:C	49197149	NA,C	NA,T	NA,1	NA,inf	NA,inf	NA,0.892695	0.000478896	0.000478897
2	chr10:49480712:C:T	49480712	NA,T	NA,C	NA,1	NA,-inf	NA,inf	NA,0.956657	0.000478765	0.000478765
2	chr10:49028036:C:T	49028036	NA,T	NA,C	NA,1	NA,-inf	NA,inf	NA,0.935162	0.000478515	0.000478516
2	chr10:49234779:C:T	49234779	NA,T	NA,C	NA,1	NA,inf	NA,inf	NA,0.93438	0.000478356	0.000478356
2	chr10:48586457:G:A	48586457	NA,A	NA,G	NA,1	NA,-inf	NA,inf	NA,0.948738	0.000477391	0.000477391
2	chr10:49268417:G:A	49268417	NA,A	NA,G	NA,1	NA,inf	NA,inf	NA,0.917188	0.000476036	0.000476036
2	chr10:49340686:A:G	49340686	NA,G	NA,A	NA,1	NA,inf	NA,inf	NA,0.904122	0.000475741	0.000475741
2	chr10:48581661:T:C	48581661	NA,C	NA,T	NA,1	NA,-inf	NA,inf	NA,0.945563	0.0004756	0.0004756
2	chr10:49266922:G:A	49266922	NA,A	NA,G	NA,1	NA,inf	NA,inf	NA,0.915719	0.000474903	0.000474903
2	chr10:49265761:A:C	49265761	NA,C	NA,A	NA,1	NA,inf	NA,inf	NA,0.915553	0.000474778	0.000474778
2	chr10:49265402:T:C	49265402	NA,C	NA,T	NA,1	NA,inf	NA,inf	NA,0.915245	0.000474536	0.000474536
2	chr10:49147408:T:C	49147408	NA,C	NA,T	NA,1	NA,-inf	NA,inf	NA,0.942244	0.000473404	0.000473404
2	chr10:49266265:GCAGAAATCAATAAAATTGAA:G	49266265	NA,G	NA,GCAGAAATCAATAAAATTGAA	NA,1	NA,inf	NA,inf	NA,0.913143	0.00047293	0.000472931
2	chr10:49188379:G:C	49188379	NA,C	NA,G	NA,1	NA,inf	NA,inf	NA,0.919186	0.00047193	0.000471931
2	chr10:48970332:G:C	48970332	C,NA	G,NA	1,NA	-inf,NA	inf,NA	1.57332,NA	0.000470642	0.000470642
2	chr10:48787459:G:A	48787459	A,A	G,G	1,1	-inf,-inf	inf,inf	0.575655,1.59884	0.000468494	0.000468495
2	chr10:49533393:G:A	49533393	NA,A	NA,G	NA,1	NA,-inf	NA,inf	NA,0.893019	0.00046847	0.00046847
2	chr10:49089265:C:G	49089265	G,G	C,C	1,1	-inf,inf	inf,inf	1.93173,1.52743	0.000467902	0.000467904
2	chr10:48973401:T:C	48973401	NA,C	NA,T	NA,1	NA,inf	NA,inf	NA,0.921413	0.000467036	0.000467036
2	chr10:49090494:G:A	49090494	A,A	G,G	1,1	-inf,inf	inf,inf	1.95321,1.51282	0.000466084	0.000466086
2	chr10:49008889:G:A	49008889	A,NA	G,NA	1,NA	-inf,NA	inf,NA	1.6578,NA	0.000465705	0.000465706
2	chr10:48706833:C:T	48706833	T,T	C,C	1,1	-inf,-inf	inf,inf	1.81324,0.0724653	0.000464797	0.000464797
2	chr10:48622668:C:A	48622668	NA,A	NA,C	NA,1	NA,inf	NA,inf	NA,0.881718	0.000463835	0.000463835
2	chr10:49093982:C:T	49093982	T,T	C,C	1,1	-inf,inf	inf,inf	1.92778,1.52269	0.000463224	0.000463226
2	chr10:48711455:C:A	48711455	A,NA	C,NA	1,NA	inf,NA	inf,NA	1.11727,NA	0.000461712	0.000461712
2	chr10:49185395:A:G	49185395	NA,G	NA,A	NA,1	NA,inf	NA,inf	NA,0.90389	0.000461285	0.000461285
2	chr10:49298684:A:G	49298684	NA,G	NA,A	NA,1	NA,-inf	NA,inf	NA,0.897671	0.000461151	0.000461151
2	chr10:49311461:T:C	49311461	NA,C	NA,T	NA,1	NA,-inf	NA,inf	NA,0.916891	0.000460287	0.000460287
2	chr10:48912434:C:G	48912434	G,G	C,C	1,1	inf,inf	inf,inf	1.60077,0.0232001	0.000460205	0.000460205
2	chr10:48554713:C:T	48554713	NA,T	NA,C	NA,1	NA,inf	NA,inf	NA,0.877348	0.000460116	0.000460117
2	chr10:48780198:CTA:C	48780198	NA,C	NA,CTA	NA,1	NA,-inf	NA,inf	NA,0.889599	0.0004598	0.0004598
2	chr10:49481463:T:C	49481463	NA,C	NA,T	NA,1	NA,-inf	NA,inf	NA,0.927868	0.0004574	0.0004574
2	chr10:48871234:C:T	48871234	T,T	C,C	1,1	inf,inf	inf,inf	1.64557,0.0685551	0.000455804	0.000455804
2	chr10:49202924:T:C	49202924	NA,C	NA,T	NA,1	NA,inf	NA,inf	NA,0.897203	0.000455715	0.000455715
2	chr10:48699534:T:C	48699534	NA,C	NA,T	NA,1	NA,inf	NA,inf	NA,0.857015	0.000449596	0.000449596
2	chr10:48612708:G:A	48612708	A,NA	G,NA	1,NA	-inf,NA	inf,NA	0.879941,NA	0.000449589	0.000449589
2	chr10:49529849:T:C	49529849	NA,C	NA,T	NA,1	NA,-inf	NA,inf	NA,0.915471	0.000448517	0.000448517
2	chr10:48707987:G:A	48707987	A,A	G,G	1,1	-inf,-inf	inf,inf	1.79559,0.0634108	0.000447586	0.000447586
2	chr10:49104203:A:G	49104203	NA,G	NA,A	NA,1	NA,inf	NA,inf	NA,0.858882	0.000447349	0.000447349
2	chr10:49110673:G:T	49110673	NA,T	NA,G	NA,1	NA,-inf	NA,inf	NA,0.920135	0.000447224	0.000447224
2	chr10:49540890:A:AACT	49540890	NA,AACT	NA,A	NA,1	NA,inf	NA,inf	NA,0.901777	0.000447122	0.000447122
2	chr10:48557024:T:G	48557024	NA,G	NA,T	NA,1	NA,inf	NA,inf	NA,0.848895	0.000444115	0.000444115
2	chr10:48574307:C:T	48574307	NA,T	NA,C	NA,1	NA,-inf	NA,inf	NA,0.86352	0.000442703	0.000442703
2	chr10:49176141:C:T	49176141	NA,T	NA,C	NA,1	NA,inf	NA,inf	NA,0.858146	0.00044222	0.00044222
2	chr10:48704958:TG:T	48704958	T,T	TG,TG	1,1	-inf,-inf	inf,inf	1.79184,0.0533227	0.000441645	0.000441646
2	chr10:49277504:C:T	49277504	T,NA	C,NA	1,NA	inf,NA	inf,NA	0.962624,NA	0.000441635	0.000441635
2	chr10:48721924:C:T	48721924	T,T	C,C	1,1	inf,-inf	inf,inf	1.65868,0.502127	0.000441497	0.000441497
2	chr10:49090690:C:T	49090690	T,T	C,C	1,1	-inf,inf	inf,inf	1.91567,1.50153	0.000439298	0.0004393
2	chr10:48730479:T:C	48730479	C,C	T,T	1,1	-inf,-inf	inf,inf	1.02717,0.48525	0.000438795	0.000438795
2	chr10:49419470:G:A	49419470	NA,A	NA,G	NA,1	NA,inf	NA,inf	NA,0.854397	0.000438691	0.000438692
2	chr10:48971884:G:A	48971884	A,A	G,G	1,1	inf,inf	inf,inf	0.776629,1.05646	0.000438048	0.000438048
2	chr10:49474745:T:C	49474745	NA,C	NA,T	NA,1	NA,-inf	NA,inf	NA,0.899853	0.000437616	0.000437616
2	chr10:49126955:T:A	49126955	NA,A	NA,T	NA,1	NA,-inf	NA,inf	NA,0.888635	0.000435008	0.000435008
2	chr10:49440369:T:C	49440369	NA,C	NA,T	NA,1	NA,-inf	NA,inf	NA,0.895456	0.000434704	0.000434704
2	chr10:48634504:A:G	48634504	NA,G	NA,A	NA,1	NA,-inf	NA,inf	NA,0.867816	0.000433069	0.00043307
2	chr10:48941976:TTC:T	48941976	NA,T	NA,TTC	NA,1	NA,-inf	NA,inf	NA,0.884146	0.000432824	0.000432824
2	chr10:49026618:G:T	49026618	T,NA	G,NA	1,NA	inf,NA	inf,NA	0.719061,NA	0.000432465	0.000432465
2	chr10:49386223:G:C	49386223	NA,C	NA,G	NA,1	NA,-inf	NA,inf	NA,0.864204	0.000431993	0.000431993
2	chr10:49405030:G:T	49405030	NA,T	NA,G	NA,1	NA,inf	NA,inf	NA,0.841781	0.00043043	0.000430431
2	chr10:48616207:T:C	48616207	NA,C	NA,T	NA,1	NA,-inf	NA,inf	NA,0.863596	0.000430082	0.000430082
2	chr10:48975876:G:T	48975876	NA,T	NA,G	NA,1	NA,inf	NA,inf	NA,0.866552	0.000429168	0.000429168
2	chr10:49268926:G:A	49268926	NA,A	NA,G	NA,1	NA,inf	NA,inf	NA,0.850746	0.000427802	0.000427802
2	chr10:49017834:T:C	49017834	C,NA	T,NA	1,NA	-inf,NA	inf,NA	1.59528,NA	0.000425254	0.000425255
2	chr10:48872280:A:G	48872280	G,G	A,A	1,1	inf,inf	inf,inf	1.61921,0.0290093	0.000425156	0.000425156
2	chr10:49034404:C:G	49034404	NA,G	NA,C	NA,1	NA,inf	NA,inf	NA,0.910832	0.000424594	0.000424594
2	chr10:48888553:A:G	48888553	G,G	A,A	1,1	inf,-inf	inf,inf	1.56694,0.151372	0.000422986	0.000422986
2	chr10:48592288:C:T	48592288	NA,T	NA,C	NA,1	NA,inf	NA,inf	NA,0.82315	0.000421999	0.000421999
2	chr10:48656538:T:C	48656538	NA,C	NA,T	NA,1	NA,inf	NA,inf	NA,0.819893	0.000420973	0.000420973
2	chr10:49291333:G:A	49291333	NA,A	NA,G	NA,1	NA,-inf	NA,inf	NA,0.834975	0.00041669	0.00041669
2	chr10:49240003:T:A	49240003	NA,A	NA,T	NA,1	NA,-inf	NA,inf	NA,0.842477	0.000416506	0.000416506
2	chr10:48943272:T:C	48943272	NA,C	NA,T	NA,1	NA,-inf	NA,inf	NA,0.859214	0.000416261	0.000416261
2	chr10:48657006:A:G	48657006	NA,G	NA,A	NA,1	NA,inf	NA,inf	NA,0.812354	0.000415877	0.000415878
2	chr10:49355899:T:C	49355899	NA,C	NA,T	NA,1	NA,inf	NA,inf	NA,0.830974	0.00041372	0.00041372
2	chr10:49197528:A:G	49197528	NA,G	NA,A	NA,1	NA,inf	NA,inf	NA,0.83174	0.000413474	0.000413474
2	chr10:49280782:A:G	49280782	G,NA	A,NA	1,NA	-inf,NA	inf,NA	0.84348,NA	0.000412424	0.000412424
2	chr10:49384311:G:A	49384311	NA,A	NA,G	NA,1	NA,inf	NA,inf	NA,0.799477	0.000412362	0.000412362
2	chr10:48575386:G:C	48575386	NA,C	NA,G	NA,1	NA,-inf	NA,inf	NA,0.817234	0.000411278	0.000411278
2	chr10:48565471:A:G	48565471	NA,G	NA,A	NA,1	NA,inf	NA,inf	NA,0.80094	0.000410777	0.000410777
2	chr10:48996296:G:T	48996296	NA,T	NA,G	NA,1	NA,-inf	NA,inf	NA,0.822961	0.000410187	0.000410187
2	chr10:48976493:T:G	48976493	G,NA	T,NA	1,NA	-inf,NA	inf,NA	1.5006,NA	0.000409968	0.000409969
2	chr10:48945066:T:G	48945066	NA,G	NA,T	NA,1	NA,-inf	NA,inf	NA,0.781883	0.000409864	0.000409864
2	chr10:48939191:AG:A	48939191	NA,A	NA,AG	NA,1	NA,-inf	NA,inf	NA,0.78039	0.000408875	0.000408875
2	chr10:48948550:A:G	48948550	NA,G	NA,A	NA,1	NA,-inf	NA,inf	NA,0.834225	0.000408771	0.000408771
2	chr10:48749738:G:A	48749738	A,A	G,G	1,1	-inf,-inf	inf,inf	1.12391,0.246008	0.000408719	0.000408719
2	chr10:48941973:TA:T	48941973	NA,T	NA,TA	NA,1	NA,-inf	NA,inf	NA,0.847166	0.000408453	0.000408453
2	chr10:48716025:T:C	48716025	C,C	T,T	1,1	-inf,inf	inf,inf	1.21627,1.17664	0.000408021	0.000408022
2	chr10:49250920:A:G	49250920	G,NA	A,NA	1,NA	inf,NA	inf,NA	2.72007,NA	0.000407158	0.000407162
2	chr10:49079845:AACT:A	49079845	NA,A	NA,AACT	NA,1	NA,-inf	NA,inf	NA,0.832983	0.000406242	0.000406242
2	chr10:48554838:C:T	48554838	NA,T	NA,C	NA,1	NA,inf	NA,inf	NA,0.799236	0.000405512	0.000405513
2	chr10:49086387:C:T	49086387	NA,T	NA,C	NA,1	NA,-inf	NA,inf	NA,0.868582	0.000403356	0.000403356
2	chr10:49048067:T:C	49048067	NA,C	NA,T	NA,1	NA,-inf	NA,inf	NA,0.852154	0.000401903	0.000401903
2	chr10:48912936:C:T	48912936	NA,T	NA,C	NA,1	NA,-inf	NA,inf	NA,0.818457	0.000401882	0.000401882
2	chr10:48564042:G:A	48564042	NA,A	NA,G	NA,1	NA,-inf	NA,inf	NA,0.829125	0.000400563	0.000400563
2	chr10:49179303:C:T	49179303	T,T	C,C	1,1	-inf,inf	inf,inf	0.0661391,1.87799	0.000399904	0.000399904
2	chr10:48914781:C:T	48914781	T,T	C,C	1,1	inf,-inf	inf,inf	1.51273,0.0808547	0.000399211	0.000399211
2	chr10:49045623:C:T	49045623	NA,T	NA,C	NA,1	NA,inf	NA,inf	NA,0.874982	0.000398941	0.000398941
2	chr10:48703692:T:C	48703692	C,C	T,T	1,1	-inf,-inf	inf,inf	1.74419,0.0477381	0.000398741	0.000398741
2	chr10:49311190:AC:A	49311190	A,NA	AC,NA	1,NA	-inf,NA	inf,NA	1.33584,NA	0.000398629	0.000398629
2	chr10:48942460:C:T	48942460	NA,T	NA,C	NA,1	NA,-inf	NA,inf	NA,0.831238	0.000398516	0.000398516
2	chr10:49279598:C:T	49279598	NA,T	NA,C	NA,1	NA,inf	NA,inf	NA,0.807112	0.000398312	0.000398313
2	chr10:48637103:G:A	48637103	NA,A	NA,G	NA,1	NA,inf	NA,inf	NA,0.785783	0.000398043	0.000398043
2	chr10:48977010:G:A	48977010	A,NA	G,NA	1,NA	-inf,NA	inf,NA	1.47989,NA	0.000396471	0.000396472
2	chr10:48832933:C:T	48832933	NA,T	NA,C	NA,1	NA,inf	NA,inf	NA,0.791495	0.000396414	0.000396414
2	chr10:48663980:A:G	48663980	G,NA	A,NA	1,NA	inf,NA	inf,NA	1.20076,NA	0.000395902	0.000395902
2	chr10:49087347:C:T	49087347	NA,T	NA,C	NA,1	NA,-inf	NA,inf	NA,0.814371	0.000394616	0.000394616
2	chr10:48742012:C:T	48742012	T,T	C,C	1,1	-inf,-inf	inf,inf	1.049,0.359091	0.00039397	0.00039397
2	chr10:48587215:A:G	48587215	NA,G	NA,A	NA,1	NA,-inf	NA,inf	NA,0.78099	0.000393694	0.000393694
2	chr10:48591470:T:A	48591470	NA,A	NA,T	NA,1	NA,inf	NA,inf	NA,0.777101	0.00039209	0.00039209
2	chr10:48557225:C:T	48557225	NA,T	NA,C	NA,1	NA,-inf	NA,inf	NA,0.793273	0.000392017	0.000392017
2	chr10:49081083:A:G	49081083	NA,G	NA,A	NA,1	NA,-inf	NA,inf	NA,0.849709	0.000391971	0.000391972
2	chr10:49279958:T:G	49279958	NA,G	NA,T	NA,1	NA,inf	NA,inf	NA,0.795973	0.000391464	0.000391464
2	chr10:49325092:A:C	49325092	NA,C	NA,A	NA,1	NA,inf	NA,inf	NA,0.799375	0.000391397	0.000391397
2	chr10:49132265:C:T	49132265	NA,T	NA,C	NA,1	NA,-inf	NA,inf	NA,0.813099	0.000391182	0.000391183
2	chr10:48882565:C:T	48882565	T,NA	C,NA	1,NA	-inf,NA	inf,NA	1.15212,NA	0.000391123	0.000391124
2	chr10:48725374:A:G	48725374	NA,G	NA,A	NA,1	NA,inf	NA,inf	NA,0.770879	0.000391052	0.000391052
2	chr10:49280257:C:T	49280257	NA,T	NA,C	NA,1	NA,inf	NA,inf	NA,0.793553	0.000389978	0.000389978
2	chr10:48748490:T:C	48748490	C,C	T,T	1,1	-inf,-inf	inf,inf	1.10741,0.233119	0.000389843	0.000389843
2	chr10:48597323:A:G	48597323	G,G	A,A	1,1	-inf,-inf	inf,inf	0.164002,1.65149	0.000388966	0.000388966
2	chr10:49237320:G:T	49237320	NA,T	NA,G	NA,1	NA,-inf	NA,inf	NA,0.858198	0.000388381	0.000388381
2	chr10:49264623:A:C	49264623	NA,C	NA,A	NA,1	NA,-inf	NA,inf	NA,0.819453	0.000387719	0.000387719
2	chr10:48991772:C:T	48991772	T,NA	C,NA	1,NA	-inf,NA	inf,NA	1.42245,NA	0.000386956	0.000386956
2	chr10:49283721:G:A	49283721	NA,A	NA,G	NA,1	NA,inf	NA,inf	NA,0.788117	0.000386846	0.000386847
2	chr10:48901191:A:G	48901191	NA,G	NA,A	NA,1	NA,-inf	NA,inf	NA,0.794233	0.000386683	0.000386683
2	chr10:48585649:C:T	48585649	NA,T	NA,C	NA,1	NA,-inf	NA,inf	NA,0.768058	0.000386007	0.000386007
2	chr10:48898783:A:G	48898783	NA,G	NA,A	NA,1	NA,inf	NA,inf	NA,0.759884	0.000385165	0.000385165
2	chr10:49362438:C:T	49362438	T,T	C,C	1,1	inf,-inf	inf,inf	0.28261,1.58291	0.00038354	0.00038354
2	chr10:48882499:T:A	48882499	A,A	T,T	1,1	inf,-inf	inf,inf	1.52575,0.137754	0.000383044	0.000383044
2	chr10:48591903:A:G	48591903	NA,G	NA,A	NA,1	NA,-inf	NA,inf	NA,0.773527	0.000382338	0.000382338
2	chr10:49095129:C:G	49095129	G,G	C,C	1,1	-inf,inf	inf,inf	1.24916,1.74304	0.000381812	0.000381812
2	chr10:49217355:G:C	49217355	NA,C	NA,G	NA,1	NA,-inf	NA,inf	NA,0.786646	0.000381732	0.000381733
2	chr10:49228021:A:G	49228021	NA,G	NA,A	NA,1	NA,inf	NA,inf	NA,0.776774	0.000381731	0.000381731
2	chr10:48684588:G:A	48684588	NA,A	NA,G	NA,1	NA,-inf	NA,inf	NA,0.770259	0.000381465	0.000381465
2	chr10:48685161:G:C	48685161	NA,C	NA,G	NA,1	NA,-inf	NA,inf	NA,0.769271	0.000380877	0.000380877
2	chr10:48835812:T:C	48835812	C,C	T,T	1,1	-inf,-inf	inf,inf	1.43063,0.977186	0.000380766	0.000380766
2	chr10:48909229:A:G	48909229	NA,G	NA,A	NA,1	NA,-inf	NA,inf	NA,0.783711	0.000380646	0.000380646
2	chr10:48900326:CCTT:C	48900326	NA,C	NA,CCTT	NA,1	NA,-inf	NA,inf	NA,0.783843	0.000380457	0.000380458
2	chr10:48745575:A:C	48745575	NA,C	NA,A	NA,1	NA,inf	NA,inf	NA,0.789047	0.00038044	0.00038044
2	chr10:49518141:G:A	49518141	NA,A	NA,G	NA,1	NA,inf	NA,inf	NA,0.756191	0.000378888	0.000378888
2	chr10:48619770:T:C	48619770	NA,C	NA,T	NA,1	NA,inf	NA,inf	NA,0.754569	0.000378624	0.000378624
2	chr10:49146031:T:C	49146031	NA,C	NA,T	NA,1	NA,-inf	NA,inf	NA,0.784938	0.000377778	0.000377778
2	chr10:49410206:C:CA	49410206	NA,CA	NA,C	NA,1	NA,-inf	NA,inf	NA,0.781475	0.000376841	0.000376841
2	chr10:48882105:T:C	48882105	C,C	T,T	1,1	inf,-inf	inf,inf	1.51837,0.131854	0.000375893	0.000375893
2	chr10:48636313:C:A	48636313	A,A	C,C	1,1	-inf,inf	inf,inf	1.65189,0.347822	0.000374939	0.000374939
2	chr10:49253532:G:A	49253532	NA,A	NA,G	NA,1	NA,inf	NA,inf	NA,0.745134	0.000373163	0.000373163
2	chr10:48908704:C:T	48908704	NA,T	NA,C	NA,1	NA,-inf	NA,inf	NA,0.770634	0.000372978	0.000372978
2	chr10:48672186:C:T	48672186	NA,T	NA,C	NA,1	NA,-inf	NA,inf	NA,0.769982	0.000372878	0.000372878
2	chr10:48873815:A:G	48873815	NA,G	NA,A	NA,1	NA,-inf	NA,inf	NA,0.754452	0.000372802	0.000372802
2	chr10:49097635:G:A	49097635	NA,A	NA,G	NA,1	NA,-inf	NA,inf	NA,0.787235	0.000372777	0.000372777
2	chr10:48649309:T:A	48649309	A,NA	T,NA	1,NA	inf,NA	inf,NA	1.36104,NA	0.000372636	0.000372636
2	chr10:48874063:C:T	48874063	T,T	C,C	1,1	inf,inf	inf,inf	1.55279,0.060951	0.000372032	0.000372033
2	chr10:48837787:G:A	48837787	A,A	G,G	1,1	inf,inf	inf,inf	1.4433,0.304004	0.000371276	0.000371276
2	chr10:49015411:G:A	49015411	A,NA	G,NA	1,NA	-inf,NA	inf,NA	1.51368,NA	0.000370767	0.000370767
2	chr10:48637508:A:G	48637508	NA,G	NA,A	NA,1	NA,inf	NA,inf	NA,0.741467	0.000370726	0.000370726
2	chr10:48726736:C:T	48726736	NA,T	NA,C	NA,1	NA,inf	NA,inf	NA,0.733781	0.000370522	0.000370522
2	chr10:48824888:T:G	48824888	NA,G	NA,T	NA,1	NA,-inf	NA,inf	NA,0.766888	0.000368996	0.000368996
2	chr10:49104962:CAG:C	49104962	C,C	CAG,CAG	1,1	-inf,inf	inf,inf	1.79002,1.46958	0.000368504	0.000368506
2	chr10:48890364:G:C	48890364	NA,C	NA,G	NA,1	NA,inf	NA,inf	NA,0.739884	0.000368109	0.000368109
2	chr10:48866944:A:G	48866944	NA,G	NA,A	NA,1	NA,inf	NA,inf	NA,0.743572	0.000367792	0.000367792
2	chr10:49254370:GTATGTGCC:G	49254370	NA,G	NA,GTATGTGCC	NA,1	NA,-inf	NA,inf	NA,0.7176	0.000366116	0.000366117
2	chr10:48748080:C:A	48748080	A,A	C,C	1,1	-inf,inf	inf,inf	1.17953,0.0105206	0.000365996	0.000365996
2	chr10:49147671:A:T	49147671	NA,T	NA,A	NA,1	NA,-inf	NA,inf	NA,0.755968	0.00036361	0.00036361
2	chr10:48600993:T:C	48600993	NA,C	NA,T	NA,1	NA,-inf	NA,inf	NA,0.727748	0.000363427	0.000363427
2	chr10:49236641:G:A	49236641	NA,A	NA,G	NA,1	NA,inf	NA,inf	NA,0.741035	0.000363233	0.000363233
2	chr10:48560387:T:G	48560387	G,G	T,T	1,1	-inf,-inf	inf,inf	0.728327,0.966416	0.00036193	0.00036193
2	chr10:48755434:G:C	48755434	C,C	G,G	1,1	-inf,inf	inf,inf	1.16422,0.0785964	0.000361047	0.000361048
2	chr10:48977925:G:A	48977925	A,NA	G,NA	1,NA	-inf,NA	inf,NA	1.42244,NA	0.000361003	0.000361003
2	chr10:49332368:G:A	49332368	NA,A	NA,G	NA,1	NA,inf	NA,inf	NA,0.732576	0.000360165	0.000360165
2	chr10:48986027:G:A	48986027	NA,A	NA,G	NA,1	NA,inf	NA,inf	NA,0.717824	0.000360071	0.000360071
2	chr10:49244628:C:T	49244628	NA,T	NA,C	NA,1	NA,inf	NA,inf	NA,0.739995	0.000360036	0.000360036
2	chr10:48895270:A:T	48895270	NA,T	NA,A	NA,1	NA,-inf	NA,inf	NA,0.74936	0.000359921	0.000359921
2	chr10:49043620:A:G	49043620	NA,G	NA,A	NA,1	NA,-inf	NA,inf	NA,0.760895	0.000359632	0.000359632
2	chr10:48558428:T:G	48558428	NA,G	NA,T	NA,1	NA,-inf	NA,inf	NA,0.737412	0.000359439	0.000359439
2	chr10:49291356:C:G	49291356	G,NA	C,NA	1,NA	-inf,NA	inf,NA	1.46979,NA	0.00035933	0.00035933
2	chr10:48909855:C:T	48909855	NA,T	NA,C	NA,1	NA,-inf	NA,inf	NA,0.745382	0.000358786	0.000358786
2	chr10:49495017:C:T	49495017	NA,T	NA,C	NA,1	NA,-inf	NA,inf	NA,0.73219	0.000356981	0.000356981
2	chr10:49462419:A:G	49462419	NA,G	NA,A	NA,1	NA,inf	NA,inf	NA,0.720715	0.000356701	0.000356701
2	chr10:48965659:G:A	48965659	NA,A	NA,G	NA,1	NA,-inf	NA,inf	NA,0.738465	0.000356552	0.000356552
2	chr10:49514912:C:T	49514912	NA,T	NA,C	NA,1	NA,-inf	NA,inf	NA,0.731127	0.000356399	0.000356399
2	chr10:49035254:T:A	49035254	NA,A	NA,T	NA,1	NA,-inf	NA,inf	NA,0.684256	0.000356229	0.000356229
2	chr10:48859359:G:A	48859359	NA,A	NA,G	NA,1	NA,inf	NA,inf	NA,0.721929	0.000355676	0.000355677
2	chr10:49034462:C:T	49034462	NA,T	NA,C	NA,1	NA,-inf	NA,inf	NA,0.755122	0.00035563	0.000355631
2	chr10:49487054:C:T	49487054	NA,T	NA,C	NA,1	NA,inf	NA,inf	NA,0.717034	0.000354681	0.000354681
2	chr10:48883169:T:C	48883169	C,C	T,T	1,1	inf,-inf	inf,inf	1.48796,0.139643	0.000354371	0.000354371
2	chr10:49487677:G:C	49487677	NA,C	NA,G	NA,1	NA,inf	NA,inf	NA,0.715656	0.000353927	0.000353927
2	chr10:49522205:A:G	49522205	NA,G	NA,A	NA,1	NA,-inf	NA,inf	NA,0.71736	0.000353707	0.000353707
2	chr10:48937136:C:T	48937136	NA,T	NA,C	NA,1	NA,-inf	NA,inf	NA,0.758962	0.000353145	0.000353145
2	chr10:48661978:C:T	48661978	NA,T	NA,C	NA,1	NA,-inf	NA,inf	NA,0.736278	0.00035265	0.00035265
2	chr10:49060893:T:G	49060893	G,G	T,T	1,1	-inf,inf	inf,inf	1.95394,1.35354	0.000352395	0.000352397
2	chr10:48799934:G:A	48799934	NA,A	NA,G	NA,1	NA,-inf	NA,inf	NA,0.716771	0.000352157	0.000352158
2	chr10:48641935:C:A	48641935	NA,A	NA,C	NA,1	NA,inf	NA,inf	NA,0.709121	0.000351991	0.000351991
2	chr10:48865314:C:T	48865314	T,T	C,C	1,1	inf,inf	inf,inf	1.526,0.0291145	0.000351406	0.000351406
2	chr10:48976438:T:A	48976438	NA,A	NA,T	NA,1	NA,inf	NA,inf	NA,0.780906	0.00035111	0.00035111
2	chr10:48872405:G:A	48872405	NA,A	NA,G	NA,1	NA,inf	NA,inf	NA,0.703244	0.000350727	0.000350728
2	chr10:48631337:A:C	48631337	NA,C	NA,A	NA,1	NA,inf	NA,inf	NA,0.696321	0.000349963	0.000349963
2	chr10:48657422:G:C	48657422	NA,C	NA,G	NA,1	NA,inf	NA,inf	NA,0.681529	0.000349918	0.000349918
2	chr10:48844563:G:C	48844563	NA,C	NA,G	NA,1	NA,-inf	NA,inf	NA,0.707704	0.000348277	0.000348277
2	chr10:48882867:C:T	48882867	T,T	C,C	1,1	inf,-inf	inf,inf	1.47881,0.142597	0.000347906	0.000347906
2	chr10:49365461:C:T	49365461	NA,T	NA,C	NA,1	NA,inf	NA,inf	NA,0.698806	0.000347888	0.000347888
2	chr10:48652755:A:T	48652755	NA,T	NA,A	NA,1	NA,-inf	NA,inf	NA,0.7266	0.000347441	0.000347441
2	chr10:48885105:G:A	48885105	A,A	G,G	1,1	inf,-inf	inf,inf	1.41826,0.273439	0.000347294	0.000347294
2	chr10:48719157:ACAAACT:A	48719157	NA,A	NA,ACAAACT	NA,1	NA,-inf	NA,inf	NA,0.717562	0.000346849	0.000346849
2	chr10:49165271:G:A	49165271	NA,A	NA,G	NA,1	NA,-inf	NA,inf	NA,0.728326	0.000346648	0.000346648
2	chr10:49408704:C:T	49408704	NA,T	NA,C	NA,1	NA,-inf	NA,inf	NA,0.722791	0.000344744	0.000344744
2	chr10:48887545:A:G	48887545	G,G	A,A	1,1	inf,-inf	inf,inf	1.41746,0.264381	0.00034365	0.00034365
2	chr10:48780867:A:C	48780867	NA,C	NA,A	NA,1	NA,-inf	NA,inf	NA,0.706552	0.000343585	0.000343585
2	chr10:49403924:C:T	49403924	NA,T	NA,C	NA,1	NA,-inf	NA,inf	NA,0.701047	0.000343543	0.000343543
2	chr10:48823730:G:A	48823730	A,A	G,G	1,1	inf,-inf	inf,inf	1.39213,0.312767	0.000342429	0.000342429
2	chr10:49066628:T:A	49066628	NA,A	NA,T	NA,1	NA,-inf	NA,inf	NA,0.653453	0.000341193	0.000341194
2	chr10:49143166:C:T	49143166	NA,T	NA,C	NA,1	NA,-inf	NA,inf	NA,0.725549	0.000340989	0.000340989
2	chr10:48639113:T:C	48639113	NA,C	NA,T	NA,1	NA,inf	NA,inf	NA,0.684999	0.000340775	0.000340775
2	chr10:48635973:A:G	48635973	NA,G	NA,A	NA,1	NA,inf	NA,inf	NA,0.669036	0.00034016	0.00034016
2	chr10:49526439:TA:T	49526439	NA,T	NA,TA	NA,1	NA,inf	NA,inf	NA,0.676257	0.000339784	0.000339784
2	chr10:48830929:C:T	48830929	NA,T	NA,C	NA,1	NA,inf	NA,inf	NA,0.690491	0.000339243	0.000339243
2	chr10:48818637:G:A	48818637	NA,A	NA,G	NA,1	NA,inf	NA,inf	NA,0.690491	0.000339243	0.000339243
2	chr10:49272119:G:A	49272119	NA,A	NA,G	NA,1	NA,-inf	NA,inf	NA,0.701341	0.000339186	0.000339186
2	chr10:48951655:G:A	48951655	NA,A	NA,G	NA,1	NA,-inf	NA,inf	NA,0.729803	0.000338222	0.000338223
2	chr10:48945869:G:A	48945869	NA,A	NA,G	NA,1	NA,-inf	NA,inf	NA,0.728833	0.0003376	0.000337601
2	chr10:48820918:GC:G	48820918	G,NA	GC,NA	1,NA	inf,NA	inf,NA	1.00919,NA	0.000337141	0.000337141
2	chr10:48834906:A:G	48834906	G,G	A,A	1,1	-inf,-inf	inf,inf	1.17399,1.17218	0.000337044	0.000337044
2	chr10:48816650:T:A	48816650	NA,A	NA,T	NA,1	NA,-inf	NA,inf	NA,0.687183	0.000336777	0.000336777
2	chr10:48570479:C:T	48570479	NA,T	NA,C	NA,1	NA,inf	NA,inf	NA,0.679701	0.000336605	0.000336605
2	chr10:49213094:T:C	49213094	C,C	T,T	1,1	-inf,-inf	inf,inf	0.159294,1.66117	0.00033484	0.00033484
2	chr10:49005145:C:T	49005145	NA,T	NA,C	NA,1	NA,-inf	NA,inf	NA,0.688444	0.000333634	0.000333634
2	chr10:48969461:G:T	48969461	NA,T	NA,G	NA,1	NA,-inf	NA,inf	NA,0.689129	0.000333346	0.000333346
2	chr10:48761941:A:T	48761941	T,T	A,A	1,1	-inf,-inf	inf,inf	1.12021,0.0611767	0.000332484	0.000332484
2	chr10:48906331:G:GT	48906331	GT,GT	G,G	1,1	inf,inf	inf,inf	1.27799,0.0356983	0.000331982	0.000331982
2	chr10:48902714:A:G	48902714	NA,G	NA,A	NA,1	NA,-inf	NA,inf	NA,0.694264	0.000331913	0.000331913
2	chr10:49257960:C:A	49257960	NA,A	NA,C	NA,1	NA,inf	NA,inf	NA,0.691841	0.000331705	0.000331705
2	chr10:49059788:A:C	49059788	NA,C	NA,A	NA,1	NA,inf	NA,inf	NA,0.667192	0.000331551	0.000331552
2	chr10:49052693:C:T	49052693	NA,T	NA,C	NA,1	NA,-inf	NA,inf	NA,0.6958	0.000331377	0.000331377
2	chr10:49409080:C:T	49409080	NA,T	NA,C	NA,1	NA,-inf	NA,inf	NA,0.696788	0.000331287	0.000331287
2	chr10:49350215:C:T	49350215	NA,T	NA,C	NA,1	NA,inf	NA,inf	NA,0.665887	0.000331047	0.000331048
2	chr10:48909818:A:G	48909818	G,G	A,A	1,1	inf,-inf	inf,inf	1.22186,0.260006	0.000330893	0.000330893
2	chr10:48886956:A:T	48886956	T,T	A,A	1,1	inf,-inf	inf,inf	1.40155,0.257544	0.000330274	0.000330274
2	chr10:48860356:C:T	48860356	NA,T	NA,C	NA,1	NA,inf	NA,inf	NA,0.671709	0.000329823	0.000329824
2	chr10:48953745:G:A	48953745	NA,A	NA,G	NA,1	NA,-inf	NA,inf	NA,0.711707	0.000329159	0.000329159
2	chr10:49147635:C:T	49147635	NA,T	NA,C	NA,1	NA,inf	NA,inf	NA,0.738138	0.000327685	0.000327685
2	chr10:49275884:C:T	49275884	NA,T	NA,C	NA,1	NA,-inf	NA,inf	NA,0.677481	0.000327135	0.000327135
2	chr10:48994832:G:A	48994832	NA,A	NA,G	NA,1	NA,inf	NA,inf	NA,0.651343	0.000326881	0.000326881
2	chr10:48879201:G:A	48879201	NA,A	NA,G	NA,1	NA,inf	NA,inf	NA,0.665427	0.000326404	0.000326404
2	chr10:49164308:C:T	49164308	NA,T	NA,C	NA,1	NA,-inf	NA,inf	NA,0.696078	0.000326289	0.000326289
2	chr10:48694080:C:A	48694080	A,A	C,C	1,1	inf,-inf	inf,inf	0.25514,1.77107	0.000325203	0.000325203
2	chr10:48967559:G:A	48967559	A,NA	G,NA	1,NA	inf,NA	inf,NA	0.713943,NA	0.000324656	0.000324656
2	chr10:49264860:A:T	49264860	NA,T	NA,A	NA,1	NA,inf	NA,inf	NA,0.650847	0.000322729	0.000322729
2	chr10:49229609:G:A	49229609	NA,A	NA,G	NA,1	NA,inf	NA,inf	NA,0.662944	0.000322584	0.000322584
2	chr10:48728695:A:G	48728695	NA,G	NA,A	NA,1	NA,-inf	NA,inf	NA,0.657871	0.000321526	0.000321526
2	chr10:48864656:G:C	48864656	C,C	G,G	1,1	inf,inf	inf,inf	1.48248,0.0333168	0.000320227	0.000320227
2	chr10:48887374:G:A	48887374	A,A	G,G	1,1	inf,-inf	inf,inf	1.36542,0.294525	0.000319938	0.000319938
2	chr10:48646846:C:A	48646846	NA,A	NA,C	NA,1	NA,inf	NA,inf	NA,0.646238	0.000319829	0.000319829
2	chr10:48691744:A:C	48691744	NA,C	NA,A	NA,1	NA,-inf	NA,inf	NA,0.671348	0.00031889	0.00031889
2	chr10:48958099:C:T	48958099	NA,T	NA,C	NA,1	NA,-inf	NA,inf	NA,0.689848	0.000318832	0.000318832
2	chr10:49005305:T:C	49005305	NA,C	NA,T	NA,1	NA,-inf	NA,inf	NA,0.696649	0.000318558	0.000318558
2	chr10:49425575:C:T	49425575	T,T	C,C	1,1	-inf,-inf	inf,inf	1.15153,0.673113	0.000318341	0.000318341
2	chr10:49321897:G:A	49321897	NA,A	NA,G	NA,1	NA,-inf	NA,inf	NA,0.682198	0.000317444	0.000317444
2	chr10:48833087:T:C	48833087	C,NA	T,NA	1,NA	inf,NA	inf,NA	0.934111,NA	0.00031699	0.00031699
2	chr10:49035192:C:T	49035192	T,T	C,C	1,1	inf,inf	inf,inf	0.74734,0.021987	0.000316354	0.000316354
2	chr10:49230089:C:G	49230089	NA,G	NA,C	NA,1	NA,inf	NA,inf	NA,0.640184	0.000315939	0.00031594
2	chr10:49210823:C:T	49210823	NA,T	NA,C	NA,1	NA,inf	NA,inf	NA,0.648205	0.000315844	0.000315845
2	chr10:48649132:G:A	48649132	NA,A	NA,G	NA,1	NA,inf	NA,inf	NA,0.635158	0.000315707	0.000315707
2	chr10:48682413:C:A	48682413	NA,A	NA,C	NA,1	NA,inf	NA,inf	NA,0.610719	0.00031494	0.00031494
2	chr10:48673988:G:A	48673988	NA,A	NA,G	NA,1	NA,inf	NA,inf	NA,0.656525	0.000314333	0.000314333
2	chr10:48894363:C:T	48894363	NA,T	NA,C	NA,1	NA,inf	NA,inf	NA,0.655844	0.000314139	0.000314139
2	chr10:49155685:C:T	49155685	NA,T	NA,C	NA,1	NA,inf	NA,inf	NA,0.644227	0.000313938	0.000313938
2	chr10:48645659:AG:A	48645659	NA,A	NA,AG	NA,1	NA,inf	NA,inf	NA,0.630926	0.000313619	0.00031362
2	chr10:48961401:T:C	48961401	NA,C	NA,T	NA,1	NA,-inf	NA,inf	NA,0.677883	0.000313324	0.000313324
2	chr10:49115329:G:A	49115329	NA,A	NA,G	NA,1	NA,inf	NA,inf	NA,0.630243	0.00031294	0.00031294
2	chr10:48731040:A:G	48731040	NA,G	NA,A	NA,1	NA,-inf	NA,inf	NA,0.640907	0.00031274	0.000312741
2	chr10:48767380:T:C	48767380	NA,C	NA,T	NA,1	NA,inf	NA,inf	NA,0.624775	0.000312594	0.000312595
2	chr10:48847456:T:C	48847456	NA,C	NA,T	NA,1	NA,inf	NA,inf	NA,0.635819	0.000312379	0.000312379
2	chr10:49296029:A:G	49296029	NA,G	NA,A	NA,1	NA,inf	NA,inf	NA,0.625052	0.000312278	0.000312279
2	chr10:49502597:G:A	49502597	NA,A	NA,G	NA,1	NA,-inf	NA,inf	NA,0.64663	0.000312097	0.000312097
2	chr10:49034362:G:A	49034362	A,NA	G,NA	1,NA	inf,NA	inf,NA	0.669803,NA	0.000312082	0.000312082
2	chr10:49299431:A:C	49299431	NA,C	NA,A	NA,1	NA,-inf	NA,inf	NA,0.638271	0.00031204	0.00031204
2	chr10:49095421:G:A	49095421	A,A	G,G	1,1	-inf,inf	inf,inf	1.19772,1.65076	0.000311644	0.000311644
2	chr10:48835721:A:G	48835721	G,G	A,A	1,1	-inf,-inf	inf,inf	1.33084,0.955509	0.000311632	0.000311632
2	chr10:48642995:T:A	48642995	NA,A	NA,T	NA,1	NA,inf	NA,inf	NA,0.628598	0.00031148	0.00031148
2	chr10:48898257:G:C	48898257	NA,C	NA,G	NA,1	NA,inf	NA,inf	NA,0.649463	0.000311184	0.000311184
2	chr10:49073900:C:T	49073900	NA,T	NA,C	NA,1	NA,-inf	NA,inf	NA,0.656247	0.000311026	0.000311026
2	chr10:48817319:C:T	48817319	NA,T	NA,C	NA,1	NA,-inf	NA,inf	NA,0.65886	0.000309939	0.000309939
2	chr10:49097744:A:G	49097744	NA,G	NA,A	NA,1	NA,inf	NA,inf	NA,0.620643	0.000309205	0.000309206
2	chr10:49198686:CT:C	49198686	C,C	CT,CT	1,1	-inf,-inf	inf,inf	0.303418,1.31462	0.000308917	0.000308917
2	chr10:48755023:C:T	48755023	T,T	C,C	1,1	-inf,-inf	inf,inf	1.10603,0.00359465	0.000308715	0.000308715
2	chr10:48851238:G:C	48851238	C,C	G,G	1,1	inf,inf	inf,inf	1.319,0.40402	0.000308697	0.000308697
2	chr10:49145287:G:A	49145287	NA,A	NA,G	NA,1	NA,-inf	NA,inf	NA,0.661259	0.000308466	0.000308466
2	chr10:48828542:A:C	48828542	C,C	A,A	1,1	inf,inf	inf,inf	1.32987,0.35087	0.00030763	0.00030763
2	chr10:49151495:G:T	49151495	NA,T	NA,G	NA,1	NA,-inf	NA,inf	NA,0.65892	0.000307475	0.000307475
2	chr10:48755038:G:A	48755038	A,A	G,G	1,1	-inf,-inf	inf,inf	1.10382,0.00265894	0.000307038	0.000307038
2	chr10:49050947:T:C	49050947	C,C	T,T	1,1	-inf,inf	inf,inf	1.84288,1.34243	0.000306868	0.00030687
2	chr10:48825422:G:A	48825422	NA,A	NA,G	NA,1	NA,-inf	NA,inf	NA,0.644644	0.000306601	0.000306601
2	chr10:48905097:T:G	48905097	G,G	T,T	1,1	inf,-inf	inf,inf	1.24146,0.049195	0.00030654	0.00030654
2	chr10:48751316:A:G	48751316	NA,G	NA,A	NA,1	NA,inf	NA,inf	NA,0.621133	0.000306238	0.000306238
2	chr10:48984675:C:T	48984675	NA,T	NA,C	NA,1	NA,-inf	NA,inf	NA,0.664989	0.000306208	0.000306208
2	chr10:49287496:A:C	49287496	NA,C	NA,A	NA,1	NA,inf	NA,inf	NA,0.615013	0.000305983	0.000305983
2	chr10:48854361:G:A	48854361	NA,A	NA,G	NA,1	NA,inf	NA,inf	NA,0.62143	0.00030579	0.00030579
2	chr10:48591546:C:T	48591546	NA,T	NA,C	NA,1	NA,inf	NA,inf	NA,0.614615	0.000305036	0.000305037
2	chr10:48911071:T:C	48911071	C,NA	T,NA	1,NA	inf,NA	inf,NA	0.812205,NA	0.000303522	0.000303523
2	chr10:48897426:G:A	48897426	NA,A	NA,G	NA,1	NA,inf	NA,inf	NA,0.604306	0.000303283	0.000303283
2	chr10:48653029:C:A	48653029	NA,A	NA,C	NA,1	NA,inf	NA,inf	NA,0.607635	0.000303065	0.000303065
2	chr10:48881252:C:T	48881252	T,NA	C,NA	1,NA	-inf,NA	inf,NA	1.09952,NA	0.000303009	0.000303009
2	chr10:48753513:A:G	48753513	NA,G	NA,A	NA,1	NA,-inf	NA,inf	NA,0.616125	0.00030226	0.000302261
2	chr10:48633007:C:A	48633007	NA,A	NA,C	NA,1	NA,inf	NA,inf	NA,0.589927	0.000302074	0.000302075
2	chr10:48554750:C:A	48554750	A,A	C,C	1,1	inf,inf	inf,inf	1.74751,0.179362	0.000301185	0.000301185
2	chr10:49005619:C:CA	49005619	NA,CA	NA,C	NA,1	NA,-inf	NA,inf	NA,0.65654	0.000300672	0.000300672
2	chr10:48554762:G:A	48554762	A,A	G,G	1,1	inf,inf	inf,inf	1.75994,0.150704	0.000300671	0.000300671
2	chr10:48991450:A:C	48991450	NA,C	NA,A	NA,1	NA,inf	NA,inf	NA,0.670425	0.000300164	0.000300165
2	chr10:48696661:T:C	48696661	NA,C	NA,T	NA,1	NA,-inf	NA,inf	NA,0.615062	0.000299827	0.000299827
2	chr10:48978285:A:T	48978285	NA,T	NA,A	NA,1	NA,-inf	NA,inf	NA,0.649988	0.000299771	0.000299772
2	chr10:49215531:T:G	49215531	G,G	T,T	1,1	-inf,inf	inf,inf	0.836573,1.53015	0.000299487	0.000299487
2	chr10:49188786:C:G	49188786	NA,G	NA,C	NA,1	NA,inf	NA,inf	NA,0.630112	0.000299474	0.000299474
2	chr10:48591435:A:G	48591435	NA,G	NA,A	NA,1	NA,inf	NA,inf	NA,0.601612	0.000299429	0.000299429
2	chr10:49307255:G:A	49307255	NA,A	NA,G	NA,1	NA,inf	NA,inf	NA,0.597213	0.00029938	0.00029938
2	chr10:49060397:A:C	49060397	C,C	A,A	1,1	-inf,inf	inf,inf	1.92618,1.27714	0.000299172	0.000299173
2	chr10:49188680:C:G	49188680	NA,G	NA,C	NA,1	NA,inf	NA,inf	NA,0.629016	0.000299	0.000299
2	chr10:48825647:T:C	48825647	C,C	T,T	1,1	inf,inf	inf,inf	1.30213,0.377244	0.000298861	0.000298861
2	chr10:48649046:G:A	48649046	NA,A	NA,G	NA,1	NA,inf	NA,inf	NA,0.597333	0.000298452	0.000298452
2	chr10:48654988:C:T	48654988	NA,T	NA,C	NA,1	NA,-inf	NA,inf	NA,0.625673	0.000297786	0.000297786
2	chr10:49324110:T:G	49324110	NA,G	NA,T	NA,1	NA,-inf	NA,inf	NA,0.612529	0.000297298	0.000297298
2	chr10:48576061:G:C	48576061	NA,C	NA,G	NA,1	NA,inf	NA,inf	NA,0.594339	0.00029712	0.00029712
2	chr10:48560563:A:G	48560563	NA,G	NA,A	NA,1	NA,inf	NA,inf	NA,0.58967	0.000296951	0.000296951
2	chr10:49365816:C:T	49365816	NA,T	NA,C	NA,1	NA,-inf	NA,inf	NA,0.599893	0.000296497	0.000296497
2	chr10:48557256:T:A	48557256	A,A	T,T	1,1	-inf,-inf	inf,inf	0.696839,0.886617	0.000296449	0.000296449
2	chr10:49185029:G:A	49185029	NA,A	NA,G	NA,1	NA,inf	NA,inf	NA,0.6204	0.000295291	0.000295291
2	chr10:48555749:T:C	48555749	NA,C	NA,T	NA,1	NA,inf	NA,inf	NA,0.592909	0.000295264	0.000295264
2	chr10:49379244:T:C	49379244	NA,C	NA,T	NA,1	NA,inf	NA,inf	NA,0.577938	0.000295253	0.000295253
2	chr10:49107772:G:A	49107772	NA,A	NA,G	NA,1	NA,-inf	NA,inf	NA,0.619604	0.000295249	0.000295249
2	chr10:49015851:C:T	49015851	NA,T	NA,C	NA,1	NA,-inf	NA,inf	NA,0.623268	0.000295235	0.000295235
2	chr10:49356360:T:C	49356360	NA,C	NA,T	NA,1	NA,-inf	NA,inf	NA,0.615804	0.00029516	0.00029516
2	chr10:49188343:G:A	49188343	NA,A	NA,G	NA,1	NA,inf	NA,inf	NA,0.609362	0.000295065	0.000295065
2	chr10:48853933:A:G	48853933	G,NA	A,NA	1,NA	inf,NA	inf,NA	0.819803,NA	0.000294923	0.000294924
2	chr10:49055278:C:T	49055278	NA,T	NA,C	NA,1	NA,-inf	NA,inf	NA,0.62657	0.000294766	0.000294766
2	chr10:48578371:T:C	48578371	C,C	T,T	1,1	inf,inf	inf,inf	1.83072,0.0659804	0.000294715	0.000294716
2	chr10:49176831:C:A	49176831	NA,A	NA,C	NA,1	NA,-inf	NA,inf	NA,0.670262	0.000294703	0.000294703
2	chr10:49285928:G:C	49285928	NA,C	NA,G	NA,1	NA,inf	NA,inf	NA,0.607341	0.000294649	0.000294649
2	chr10:48753401:G:A	48753401	A,A	G,G	1,1	-inf,inf	inf,inf	1.08524,0.022973	0.000294621	0.000294621
2	chr10:48560776:C:T	48560776	NA,T	NA,C	NA,1	NA,inf	NA,inf	NA,0.586574	0.00029423	0.00029423
2	chr10:48723395:C:T	48723395	NA,T	NA,C	NA,1	NA,inf	NA,inf	NA,0.584085	0.000293777	0.000293777
2	chr10:48937364:G:C	48937364	NA,C	NA,G	NA,1	NA,-inf	NA,inf	NA,0.63226	0.000293484	0.000293484
2	chr10:48930710:C:T	48930710	T,T	C,C	1,1	-inf,inf	inf,inf	1.09812,0.0925857	0.000293314	0.000293314
2	chr10:49196896:T:C	49196896	NA,C	NA,T	NA,1	NA,-inf	NA,inf	NA,0.663256	0.000293206	0.000293206
2	chr10:48853979:G:A	48853979	A,A	G,G	1,1	inf,inf	inf,inf	1.32187,0.35775	0.000292912	0.000292912
2	chr10:48687124:A:G	48687124	NA,G	NA,A	NA,1	NA,-inf	NA,inf	NA,0.612284	0.000292602	0.000292602
2	chr10:48687097:T:G	48687097	NA,G	NA,T	NA,1	NA,inf	NA,inf	NA,0.607038	0.000292293	0.000292293
2	chr10:48879821:C:A	48879821	NA,A	NA,C	NA,1	NA,inf	NA,inf	NA,0.572166	0.000291999	0.000291999
2	chr10:48653205:C:G	48653205	NA,G	NA,C	NA,1	NA,inf	NA,inf	NA,0.565684	0.000291726	0.000291726
2	chr10:48986319:T:G	48986319	NA,G	NA,T	NA,1	NA,inf	NA,inf	NA,0.5844	0.000291611	0.000291611
2	chr10:48642380:C:T	48642380	NA,T	NA,C	NA,1	NA,-inf	NA,inf	NA,0.605734	0.000290797	0.000290797
2	chr10:48976705:A:G	48976705	NA,G	NA,A	NA,1	NA,inf	NA,inf	NA,0.581759	0.000290727	0.000290727
2	chr10:49047273:TA:T	49047273	NA,T	NA,TA	NA,1	NA,-inf	NA,inf	NA,0.616348	0.000290508	0.000290508
2	chr10:48748820:G:A	48748820	NA,A	NA,G	NA,1	NA,inf	NA,inf	NA,0.588539	0.000289925	0.000289925
2	chr10:48958174:G:T	48958174	NA,T	NA,G	NA,1	NA,-inf	NA,inf	NA,0.590978	0.000289669	0.000289669
2	chr10:48706171:A:G	48706171	NA,G	NA,A	NA,1	NA,inf	NA,inf	NA,0.578307	0.000289632	0.000289633
2	chr10:48962214:G:A	48962214	NA,A	NA,G	NA,1	NA,-inf	NA,inf	NA,0.622701	0.000289561	0.000289561
2	chr10:48989439:G:A	48989439	NA,A	NA,G	NA,1	NA,inf	NA,inf	NA,0.64544	0.000289527	0.000289527
2	chr10:48561070:A:G	48561070	NA,G	NA,A	NA,1	NA,inf	NA,inf	NA,0.574816	0.000289524	0.000289524
2	chr10:48888441:C:T	48888441	NA,T	NA,C	NA,1	NA,inf	NA,inf	NA,0.579446	0.000289121	0.000289121
2	chr10:48558586:C:T	48558586	T,T	C,C	1,1	-inf,-inf	inf,inf	0.458467,1.02485	0.000288057	0.000288057
2	chr10:49345140:T:G	49345140	NA,G	NA,T	NA,1	NA,inf	NA,inf	NA,0.583042	0.000288027	0.000288027
2	chr10:49400863:G:A	49400863	NA,A	NA,G	NA,1	NA,inf	NA,inf	NA,0.575618	0.000287943	0.000287943
2	chr10:48998735:A:G	48998735	NA,G	NA,A	NA,1	NA,-inf	NA,inf	NA,0.616236	0.00028667	0.00028667
2	chr10:48994195:G:T	48994195	NA,T	NA,G	NA,1	NA,-inf	NA,inf	NA,0.614462	0.000285959	0.00028596
2	chr10:49349601:G:GCC	49349601	NA,GCC	NA,G	NA,1	NA,inf	NA,inf	NA,0.552579	0.000285669	0.00028567
2	chr10:49349602:T:TA	49349602	NA,TA	NA,T	NA,1	NA,inf	NA,inf	NA,0.552579	0.000285669	0.00028567
2	chr10:48638450:G:T	48638450	NA,T	NA,G	NA,1	NA,inf	NA,inf	NA,0.569264	0.000285431	0.000285431
2	chr10:48891553:C:T	48891553	NA,T	NA,C	NA,1	NA,inf	NA,inf	NA,0.578106	0.000285131	0.000285131
2	chr10:48881824:T:G	48881824	G,G	T,T	1,1	inf,-inf	inf,inf	1.27259,0.372811	0.000284714	0.000284714
2	chr10:49120587:C:G	49120587	NA,G	NA,C	NA,1	NA,-inf	NA,inf	NA,0.6019	0.000284705	0.000284705
2	chr10:49068066:A:G	49068066	NA,G	NA,A	NA,1	NA,-inf	NA,inf	NA,0.596302	0.000284598	0.000284598
2	chr10:48972683:C:T	48972683	NA,T	NA,C	NA,1	NA,inf	NA,inf	NA,0.566256	0.000284255	0.000284255
2	chr10:48766847:A:G	48766847	NA,G	NA,A	NA,1	NA,inf	NA,inf	NA,0.558907	0.000283587	0.000283587
2	chr10:48891447:G:A	48891447	NA,A	NA,G	NA,1	NA,inf	NA,inf	NA,0.573815	0.000283383	0.000283383
2	chr10:48756357:G:A	48756357	NA,A	NA,G	NA,1	NA,-inf	NA,inf	NA,0.573935	0.000283287	0.000283287
2	chr10:48986486:T:G	48986486	NA,G	NA,T	NA,1	NA,-inf	NA,inf	NA,0.60752	0.000283199	0.000283199
2	chr10:49322456:T:A	49322456	NA,A	NA,T	NA,1	NA,inf	NA,inf	NA,0.558883	0.000283193	0.000283193
2	chr10:49484666:GGAGTTA:G	49484666	NA,G	NA,GGAGTTA	NA,1	NA,-inf	NA,inf	NA,0.568735	0.000283093	0.000283093
2	chr10:48835862:T:C	48835862	C,C	T,T	1,1	-inf,-inf	inf,inf	1.36105,0.862411	0.000282963	0.000282964
2	chr10:49376738:T:C	49376738	NA,C	NA,T	NA,1	NA,-inf	NA,inf	NA,0.573198	0.000282913	0.000282913
2	chr10:49034465:T:A	49034465	NA,A	NA,T	NA,1	NA,-inf	NA,inf	NA,0.600266	0.000282614	0.000282614
2	chr10:48593367:T:C	48593367	NA,C	NA,T	NA,1	NA,inf	NA,inf	NA,0.531331	0.000282412	0.000282412
2	chr10:49406289:C:T	49406289	NA,T	NA,C	NA,1	NA,inf	NA,inf	NA,0.569006	0.000282067	0.000282067
2	chr10:49343191:A:G	49343191	NA,G	NA,A	NA,1	NA,-inf	NA,inf	NA,0.568493	0.000281846	0.000281846
2	chr10:49335254:A:AT	49335254	NA,AT	NA,A	NA,1	NA,inf	NA,inf	NA,0.567042	0.000281499	0.000281499
2	chr10:48826339:T:C	48826339	C,C	T,T	1,1	inf,inf	inf,inf	1.2625,0.394229	0.000281061	0.000281061
2	chr10:48854334:C:T	48854334	NA,T	NA,C	NA,1	NA,-inf	NA,inf	NA,0.565486	0.000280861	0.000280862
2	chr10:48660591:T:C	48660591	NA,C	NA,T	NA,1	NA,-inf	NA,inf	NA,0.567013	0.00028067	0.00028067
2	chr10:48915737:G:A	48915737	NA,A	NA,G	NA,1	NA,inf	NA,inf	NA,0.555081	0.000280296	0.000280297
2	chr10:49002097:C:G	49002097	NA,G	NA,C	NA,1	NA,-inf	NA,inf	NA,0.594227	0.00027956	0.00027956
2	chr10:48850504:TCTC:T	48850504	T,T	TCTC,TCTC	1,1	inf,inf	inf,inf	1.28659,0.376763	0.00027945	0.00027945
2	chr10:48669838:G:A	48669838	NA,A	NA,G	NA,1	NA,inf	NA,inf	NA,0.548827	0.000279396	0.000279396
2	chr10:49323475:C:A	49323475	NA,A	NA,C	NA,1	NA,-inf	NA,inf	NA,0.592722	0.000279285	0.000279285
2	chr10:49260877:G:A	49260877	NA,A	NA,G	NA,1	NA,-inf	NA,inf	NA,0.565139	0.000278884	0.000278884
2	chr10:49182670:A:C	49182670	NA,C	NA,A	NA,1	NA,-inf	NA,inf	NA,0.574059	0.000278843	0.000278843
2	chr10:48629772:A:G	48629772	NA,G	NA,A	NA,1	NA,inf	NA,inf	NA,0.550703	0.000278711	0.000278711
2	chr10:49268042:C:T	49268042	NA,T	NA,C	NA,1	NA,-inf	NA,inf	NA,0.564074	0.000278412	0.000278412
2	chr10:49309081:G:A	49309081	NA,A	NA,G	NA,1	NA,inf	NA,inf	NA,0.538208	0.000278407	0.000278407
2	chr10:48969011:G:A	48969011	NA,A	NA,G	NA,1	NA,-inf	NA,inf	NA,0.565644	0.000278211	0.000278211
2	chr10:48729780:ACT:A	48729780	NA,A	NA,ACT	NA,1	NA,inf	NA,inf	NA,0.553243	0.000278146	0.000278147
2	chr10:48909954:G:A	48909954	NA,A	NA,G	NA,1	NA,inf	NA,inf	NA,0.574087	0.000278116	0.000278117
2	chr10:49061238:G:A	49061238	NA,A	NA,G	NA,1	NA,-inf	NA,inf	NA,0.577017	0.000278082	0.000278082
2	chr10:49059010:C:T	49059010	NA,T	NA,C	NA,1	NA,-inf	NA,inf	NA,0.579642	0.000277942	0.000277942
2	chr10:48865034:A:G	48865034	G,G	A,A	1,1	inf,inf	inf,inf	1.30268,0.342982	0.000277874	0.000277874
2	chr10:49320645:G:A	49320645	NA,A	NA,G	NA,1	NA,inf	NA,inf	NA,0.536881	0.000277864	0.000277864
2	chr10:48990138:C:A	48990138	NA,A	NA,C	NA,1	NA,inf	NA,inf	NA,0.550428	0.00027771	0.00027771
2	chr10:49201054:G:A	49201054	A,A	G,G	1,1	-inf,-inf	inf,inf	2.3932,1.39135	0.000277703	0.000277707
2	chr10:49061556:T:G	49061556	NA,G	NA,T	NA,1	NA,-inf	NA,inf	NA,0.577057	0.000277421	0.000277421
2	chr10:49170478:C:A	49170478	NA,A	NA,C	NA,1	NA,-inf	NA,inf	NA,0.570653	0.000276651	0.000276651
2	chr10:49171133:G:A	49171133	NA,A	NA,G	NA,1	NA,-inf	NA,inf	NA,0.570653	0.000276651	0.000276651
2	chr10:48929305:G:T	48929305	T,T	G,G	1,1	inf,inf	inf,inf	1.11402,0.405392	0.000276531	0.000276531
2	chr10:48774604:C:T	48774604	NA,T	NA,C	NA,1	NA,-inf	NA,inf	NA,0.557918	0.000276243	0.000276243
2	chr10:49347038:T:A	49347038	NA,A	NA,T	NA,1	NA,-inf	NA,inf	NA,0.550501	0.000275746	0.000275746
2	chr10:48807108:G:A	48807108	NA,A	NA,G	NA,1	NA,inf	NA,inf	NA,0.549928	0.000275708	0.000275708
2	chr10:49194579:C:T	49194579	T,T	C,C	1,1	-inf,-inf	inf,inf	0.370244,1.34061	0.000275667	0.000275668
2	chr10:48614752:T:C	48614752	NA,C	NA,T	NA,1	NA,inf	NA,inf	NA,0.543348	0.00027565	0.00027565
2	chr10:49018673:CA:C	49018673	NA,C	NA,CA	NA,1	NA,-inf	NA,inf	NA,0.578322	0.000275633	0.000275634
2	chr10:48817498:C:A	48817498	NA,A	NA,C	NA,1	NA,inf	NA,inf	NA,0.545992	0.000275035	0.000275035
2	chr10:48663354:T:C	48663354	NA,C	NA,T	NA,1	NA,inf	NA,inf	NA,0.54363	0.000274971	0.000274971
2	chr10:48982977:A:C	48982977	NA,C	NA,A	NA,1	NA,inf	NA,inf	NA,0.542284	0.000274599	0.0002746
2	chr10:48586054:T:C	48586054	NA,C	NA,T	NA,1	NA,inf	NA,inf	NA,0.535725	0.000273913	0.000273913
2	chr10:48845745:A:T	48845745	NA,T	NA,A	NA,1	NA,-inf	NA,inf	NA,0.54539	0.000273848	0.000273848
2	chr10:49121550:T:C	49121550	NA,C	NA,T	NA,1	NA,-inf	NA,inf	NA,0.561665	0.000273788	0.000273788
2	chr10:48610946:C:T	48610946	NA,T	NA,C	NA,1	NA,inf	NA,inf	NA,0.536562	0.000273734	0.000273734
2	chr10:48584950:C:T	48584950	T,T	C,C	1,1	-inf,-inf	inf,inf	0.770352,0.902705	0.000273607	0.000273607
2	chr10:49325342:G:A	49325342	NA,A	NA,G	NA,1	NA,inf	NA,inf	NA,0.526216	0.000273502	0.000273502
2	chr10:49164713:C:T	49164713	NA,T	NA,C	NA,1	NA,-inf	NA,inf	NA,0.56438	0.000273228	0.000273228
2	chr10:48914444:T:C	48914444	NA,C	NA,T	NA,1	NA,inf	NA,inf	NA,0.53868	0.000272762	0.000272762
2	chr10:49010065:AAGTAACTGGGCCTTCC:A	49010065	NA,A	NA,AAGTAACTGGGCCTTCC	NA,1	NA,-inf	NA,inf	NA,0.557886	0.000272355	0.000272355
2	chr10:48937684:A:T	48937684	NA,T	NA,A	NA,1	NA,-inf	NA,inf	NA,0.546892	0.000271961	0.000271962
2	chr10:49244602:G:T	49244602	NA,T	NA,G	NA,1	NA,inf	NA,inf	NA,0.546075	0.00027132	0.00027132
2	chr10:48693061:G:A	48693061	NA,A	NA,G	NA,1	NA,inf	NA,inf	NA,0.526855	0.000271092	0.000271093
2	chr10:49056350:G:A	49056350	NA,A	NA,G	NA,1	NA,-inf	NA,inf	NA,0.561372	0.000271033	0.000271033
2	chr10:48952119:G:A	48952119	NA,A	NA,G	NA,1	NA,-inf	NA,inf	NA,0.543607	0.000270784	0.000270784
2	chr10:49404262:C:T	49404262	NA,T	NA,C	NA,1	NA,inf	NA,inf	NA,0.527431	0.000270627	0.000270627
2	chr10:48579764:C:T	48579764	NA,T	NA,C	NA,1	NA,-inf	NA,inf	NA,0.552336	0.000270305	0.000270305
2	chr10:49230094:G:A	49230094	NA,A	NA,G	NA,1	NA,inf	NA,inf	NA,0.530472	0.000270167	0.000270168
2	chr10:48899513:T:A	48899513	A,A	T,T	1,1	inf,-inf	inf,inf	1.1834,0.0913454	0.000270028	0.000270028
2	chr10:49486738:T:C	49486738	NA,C	NA,T	NA,1	NA,-inf	NA,inf	NA,0.53542	0.00026996	0.000269961
2	chr10:48697269:C:T	48697269	NA,T	NA,C	NA,1	NA,-inf	NA,inf	NA,0.546433	0.00026972	0.00026972
2	chr10:49337734:T:C	49337734	NA,C	NA,T	NA,1	NA,inf	NA,inf	NA,0.535527	0.000268993	0.000268994
2	chr10:48722313:T:C	48722313	C,C	T,T	1,1	-inf,inf	inf,inf	0.788073,1.32112	0.00026847	0.00026847
2	chr10:48617663:C:A	48617663	NA,A	NA,C	NA,1	NA,-inf	NA,inf	NA,0.547692	0.000268274	0.000268274
2	chr10:48891160:G:A	48891160	NA,A	NA,G	NA,1	NA,inf	NA,inf	NA,0.53321	0.00026759	0.00026759
2	chr10:49287648:C:T	49287648	NA,T	NA,C	NA,1	NA,-inf	NA,inf	NA,0.536894	0.000267088	0.000267088
2	chr10:48617662:A:T	48617662	NA,T	NA,A	NA,1	NA,-inf	NA,inf	NA,0.544389	0.000267054	0.000267054
2	chr10:48966365:G:A	48966365	NA,A	NA,G	NA,1	NA,-inf	NA,inf	NA,0.482197	0.000266733	0.000266733
2	chr10:49058589:AG:A	49058589	NA,A	NA,AG	NA,1	NA,-inf	NA,inf	NA,0.547921	0.000266313	0.000266313
2	chr10:49244691:C:T	49244691	T,T	C,C	1,1	-inf,inf	inf,inf	0.163304,1.63361	0.000265958	0.000265958
2	chr10:49036118:C:T	49036118	NA,T	NA,C	NA,1	NA,-inf	NA,inf	NA,0.543878	0.000265708	0.000265709
2	chr10:49311041:G:T	49311041	NA,T	NA,G	NA,1	NA,inf	NA,inf	NA,0.50528	0.000265622	0.000265622
2	chr10:49240679:C:T	49240679	NA,T	NA,C	NA,1	NA,-inf	NA,inf	NA,0.538598	0.00026558	0.00026558
2	chr10:49293974:C:T	49293974	NA,T	NA,C	NA,1	NA,-inf	NA,inf	NA,0.520954	0.000265367	0.000265368
2	chr10:48707193:G:A	48707193	A,NA	G,NA	1,NA	-inf,NA	inf,NA	0.535881,NA	0.000265191	0.000265191
2	chr10:49254365:T:TCC	49254365	NA,TCC	NA,T	NA,1	NA,-inf	NA,inf	NA,0.502459	0.000264797	0.000264797
2	chr10:48701601:A:T	48701601	NA,T	NA,A	NA,1	NA,-inf	NA,inf	NA,0.527956	0.000264657	0.000264657
2	chr10:49364817:C:T	49364817	T,T	C,C	1,1	-inf,inf	inf,inf	0.131541,1.50164	0.000264425	0.000264426
2	chr10:49058905:T:C	49058905	NA,C	NA,T	NA,1	NA,-inf	NA,inf	NA,0.54266	0.00026442	0.000264421
2	chr10:48691917:TG:T	48691917	NA,T	NA,TG	NA,1	NA,inf	NA,inf	NA,0.508368	0.000264136	0.000264136
2	chr10:49047878:T:C	49047878	NA,C	NA,T	NA,1	NA,-inf	NA,inf	NA,0.484226	0.00026411	0.000264111
2	chr10:48848165:C:T	48848165	NA,T	NA,C	NA,1	NA,-inf	NA,inf	NA,0.537521	0.000263915	0.000263915
2	chr10:48564744:C:G	48564744	NA,G	NA,C	NA,1	NA,inf	NA,inf	NA,0.505947	0.000263849	0.000263849
2	chr10:49114413:G:T	49114413	NA,T	NA,G	NA,1	NA,inf	NA,inf	NA,0.519244	0.000263784	0.000263784
2	chr10:49194510:G:A	49194510	NA,A	NA,G	NA,1	NA,inf	NA,inf	NA,0.538938	0.000263534	0.000263534
2	chr10:49053482:C:T	49053482	NA,T	NA,C	NA,1	NA,-inf	NA,inf	NA,0.539802	0.000263383	0.000263383
2	chr10:49193939:C:CAG	49193939	CAG,CAG	C,C	1,1	-inf,-inf	inf,inf	0.380479,1.32598	0.000263278	0.000263278
2	chr10:49186965:A:G	49186965	NA,G	NA,A	NA,1	NA,-inf	NA,inf	NA,0.529591	0.000262102	0.000262102
2	chr10:49171953:G:C	49171953	NA,C	NA,G	NA,1	NA,inf	NA,inf	NA,0.521238	0.000262021	0.000262021
2	chr10:49036779:G:C	49036779	NA,C	NA,G	NA,1	NA,-inf	NA,inf	NA,0.532544	0.000261615	0.000261615
2	chr10:48624193:C:T	48624193	T,NA	C,NA	1,NA	inf,NA	inf,NA	1.12894,NA	0.000261563	0.000261563
2	chr10:48594126:C:T	48594126	NA,T	NA,C	NA,1	NA,-inf	NA,inf	NA,0.517949	0.000261358	0.000261358
2	chr10:48964331:C:T	48964331	NA,T	NA,C	NA,1	NA,inf	NA,inf	NA,0.491752	0.000261171	0.000261171
2	chr10:49044407:GA:G	49044407	NA,G	NA,GA	NA,1	NA,-inf	NA,inf	NA,0.532716	0.000260595	0.000260595
2	chr10:48833131:G:A	48833131	A,A	G,G	1,1	-inf,-inf	inf,inf	1.28523,0.894909	0.000260557	0.000260557
2	chr10:49413373:A:G	49413373	NA,G	NA,A	NA,1	NA,inf	NA,inf	NA,0.514435	0.000260449	0.000260449
2	chr10:48976221:G:A	48976221	NA,A	NA,G	NA,1	NA,-inf	NA,inf	NA,0.548119	0.000260407	0.000260407
2	chr10:48702504:C:T	48702504	T,NA	C,NA	1,NA	inf,NA	inf,NA	1.10674,NA	0.000260273	0.000260273
2	chr10:48929420:A:T	48929420	NA,T	NA,A	NA,1	NA,-inf	NA,inf	NA,0.512851	0.000260255	0.000260255
2	chr10:48992791:T:C	48992791	NA,C	NA,T	NA,1	NA,inf	NA,inf	NA,0.488863	0.000260047	0.000260047
2	chr10:49098703:T:C	49098703	NA,C	NA,T	NA,1	NA,-inf	NA,inf	NA,0.525655	0.000258748	0.000258749
2	chr10:49308028:A:C	49308028	NA,C	NA,A	NA,1	NA,inf	NA,inf	NA,0.491439	0.000258707	0.000258707
2	chr10:49438596:A:G	49438596	NA,G	NA,A	NA,1	NA,inf	NA,inf	NA,0.49829	0.000258568	0.000258568
2	chr10:49437690:G:A	49437690	NA,A	NA,G	NA,1	NA,inf	NA,inf	NA,0.497828	0.000258401	0.000258402
2	chr10:48929504:G:A	48929504	NA,A	NA,G	NA,1	NA,-inf	NA,inf	NA,0.520829	0.000257764	0.000257764
2	chr10:48622116:G:A	48622116	NA,A	NA,G	NA,1	NA,inf	NA,inf	NA,0.494883	0.000257468	0.000257468
2	chr10:48936543:T:C	48936543	NA,C	NA,T	NA,1	NA,inf	NA,inf	NA,0.477669	0.00025742	0.00025742
2	chr10:48988014:G:A	48988014	NA,A	NA,G	NA,1	NA,inf	NA,inf	NA,0.496379	0.000257362	0.000257363
2	chr10:48616547:A:T	48616547	NA,T	NA,A	NA,1	NA,inf	NA,inf	NA,0.4943	0.000257257	0.000257257
2	chr10:49117274:T:C	49117274	C,NA	T,NA	1,NA	-inf,NA	inf,NA	1.34114,NA	0.000256892	0.000256892
2	chr10:48894910:A:G	48894910	NA,G	NA,A	NA,1	NA,inf	NA,inf	NA,0.502152	0.000256408	0.000256409
2	chr10:49323559:T:C	49323559	NA,C	NA,T	NA,1	NA,inf	NA,inf	NA,0.523745	0.000256379	0.000256379
2	chr10:48894918:A:G	48894918	NA,G	NA,A	NA,1	NA,inf	NA,inf	NA,0.501631	0.000256225	0.000256225
2	chr10:49298625:A:G	49298625	NA,G	NA,A	NA,1	NA,-inf	NA,inf	NA,0.506265	0.000256072	0.000256072
2	chr10:49173011:C:T	49173011	NA,T	NA,C	NA,1	NA,inf	NA,inf	NA,0.505354	0.000255813	0.000255813
2	chr10:48833078:A:G	48833078	G,G	A,A	1,1	-inf,-inf	inf,inf	1.26541,0.896025	0.000255661	0.000255661
2	chr10:48867429:C:T	48867429	NA,T	NA,C	NA,1	NA,-inf	NA,inf	NA,0.513931	0.000255444	0.000255444
2	chr10:48999443:A:C	48999443	NA,C	NA,A	NA,1	NA,inf	NA,inf	NA,0.553767	0.000255409	0.000255409
2	chr10:48992792:C:T	48992792	NA,T	NA,C	NA,1	NA,inf	NA,inf	NA,0.47554	0.000255274	0.000255274
2	chr10:49415081:G:A	49415081	NA,A	NA,G	NA,1	NA,inf	NA,inf	NA,0.485371	0.000255077	0.000255078
2	chr10:48648701:G:A	48648701	NA,A	NA,G	NA,1	NA,inf	NA,inf	NA,0.487784	0.000254861	0.000254861
2	chr10:48995381:T:A	48995381	NA,A	NA,T	NA,1	NA,inf	NA,inf	NA,0.549558	0.000254759	0.000254759
2	chr10:49452731:CT:C	49452731	NA,C	NA,CT	NA,1	NA,inf	NA,inf	NA,0.486142	0.000254316	0.000254316
2	chr10:49548153:C:A	49548153	NA,A	NA,C	NA,1	NA,inf	NA,inf	NA,0.49216	0.00025427	0.00025427
2	chr10:49057545:G:T	49057545	NA,T	NA,G	NA,1	NA,-inf	NA,inf	NA,0.5418	0.000254193	0.000254193
2	chr10:48677036:G:A	48677036	NA,A	NA,G	NA,1	NA,inf	NA,inf	NA,0.484789	0.000253834	0.000253834
2	chr10:48989419:C:T	48989419	NA,T	NA,C	NA,1	NA,inf	NA,inf	NA,0.485173	0.000253403	0.000253403
2	chr10:49130987:T:C	49130987	C,C	T,T	1,1	inf,inf	inf,inf	4.6602,1.87976	0.000253247	0.000254596
2	chr10:48593844:T:C	48593844	NA,C	NA,T	NA,1	NA,-inf	NA,inf	NA,0.499764	0.000253033	0.000253033
2	chr10:48756576:T:C	48756576	C,C	T,T	1,1	-inf,-inf	inf,inf	0.987115,0.0590798	0.00025277	0.00025277
2	chr10:49534432:T:C	49534432	NA,C	NA,T	NA,1	NA,inf	NA,inf	NA,0.483119	0.000252589	0.000252589
2	chr10:48986943:G:A	48986943	NA,A	NA,G	NA,1	NA,inf	NA,inf	NA,0.544604	0.000252527	0.000252528
2	chr10:48987050:T:C	48987050	NA,C	NA,T	NA,1	NA,inf	NA,inf	NA,0.482387	0.000252154	0.000252154
2	chr10:48990453:C:G	48990453	NA,G	NA,C	NA,1	NA,inf	NA,inf	NA,0.483066	0.000252049	0.000252049
2	chr10:49131880:G:A	49131880	A,A	G,G	1,1	inf,inf	inf,inf	4.66203,1.87653	0.000251965	0.000253312
2	chr10:48719077:AGATT:A	48719077	NA,A	NA,AGATT	NA,1	NA,inf	NA,inf	NA,0.479104	0.000251792	0.000251792
2	chr10:49073455:C:T	49073455	NA,T	NA,C	NA,1	NA,-inf	NA,inf	NA,0.500774	0.00025176	0.000251761
2	chr10:48579791:CT:C	48579791	C,C	CT,CT	1,1	inf,inf	inf,inf	1.73976,0.0830325	0.000251745	0.000251745
2	chr10:49475927:A:G	49475927	NA,G	NA,A	NA,1	NA,inf	NA,inf	NA,0.485461	0.000251709	0.000251709
2	chr10:49439608:G:A	49439608	NA,A	NA,G	NA,1	NA,inf	NA,inf	NA,0.486346	0.000251619	0.000251619
2	chr10:49008797:C:A	49008797	NA,A	NA,C	NA,1	NA,-inf	NA,inf	NA,0.503669	0.000251581	0.000251581
2	chr10:48884780:C:T	48884780	T,NA	C,NA	1,NA	inf,NA	inf,NA	0.883223,NA	0.000251304	0.000251304
2	chr10:48997622:A:G	48997622	NA,G	NA,A	NA,1	NA,inf	NA,inf	NA,0.478133	0.000251125	0.000251125
2	chr10:49183397:A:G	49183397	G,G	A,A	1,1	-inf,-inf	inf,inf	0.166418,1.49549	0.000250867	0.000250867
2	chr10:49415905:A:G	49415905	G,NA	A,NA	1,NA	-inf,NA	inf,NA	0.680963,NA	0.000250845	0.000250845
2	chr10:49322706:C:T	49322706	NA,T	NA,C	NA,1	NA,inf	NA,inf	NA,0.463981	0.000250795	0.000250795
2	chr10:49528014:T:C	49528014	NA,C	NA,T	NA,1	NA,-inf	NA,inf	NA,0.490806	0.000250579	0.000250579
2	chr10:49017425:A:G	49017425	G,G	A,A	1,1	-inf,-inf	inf,inf	1.73646,0.552184	0.000250276	0.000250276
2	chr10:49017018:T:C	49017018	C,C	T,T	1,1	-inf,-inf	inf,inf	1.73755,0.550844	0.000250263	0.000250263
2	chr10:48578791:G:A	48578791	A,A	G,G	1,1	inf,inf	inf,inf	1.73829,0.0800304	0.000250122	0.000250122
2	chr10:48649516:C:T	48649516	NA,T	NA,C	NA,1	NA,inf	NA,inf	NA,0.470706	0.00024896	0.000248961
2	chr10:48891084:C:T	48891084	NA,T	NA,C	NA,1	NA,inf	NA,inf	NA,0.467763	0.000248843	0.000248843
2	chr10:48700455:T:C	48700455	NA,C	NA,T	NA,1	NA,-inf	NA,inf	NA,0.480873	0.000248193	0.000248193
2	chr10:48757775:T:C	48757775	NA,C	NA,T	NA,1	NA,inf	NA,inf	NA,0.477046	0.000248127	0.000248127
2	chr10:48832724:C:T	48832724	NA,T	NA,C	NA,1	NA,-inf	NA,inf	NA,0.488678	0.000247282	0.000247282
2	chr10:48900838:T:C	48900838	NA,C	NA,T	NA,1	NA,-inf	NA,inf	NA,0.502683	0.000247202	0.000247202
2	chr10:48942402:G:A	48942402	NA,A	NA,G	NA,1	NA,-inf	NA,inf	NA,0.483475	0.000247181	0.000247181
2	chr10:49342783:G:A	49342783	NA,A	NA,G	NA,1	NA,inf	NA,inf	NA,0.472418	0.000246938	0.000246938
2	chr10:48586007:C:A	48586007	NA,A	NA,C	NA,1	NA,-inf	NA,inf	NA,0.476861	0.000246424	0.000246424
2	chr10:49544216:A:G	49544216	NA,G	NA,A	NA,1	NA,-inf	NA,inf	NA,0.468189	0.00024633	0.00024633
2	chr10:49523796:C:T	49523796	NA,T	NA,C	NA,1	NA,inf	NA,inf	NA,0.461903	0.000246097	0.000246097
2	chr10:48731972:G:C	48731972	NA,C	NA,G	NA,1	NA,inf	NA,inf	NA,0.464925	0.000246053	0.000246053
2	chr10:49463173:AAC:A	49463173	NA,A	NA,AAC	NA,1	NA,inf	NA,inf	NA,0.450265	0.000245966	0.000245966
2	chr10:48728841:G:A	48728841	NA,A	NA,G	NA,1	NA,inf	NA,inf	NA,0.463931	0.000245725	0.000245725
2	chr10:48712638:G:A	48712638	A,NA	G,NA	1,NA	inf,NA	inf,NA	1.12975,NA	0.000245678	0.000245678
2	chr10:48878899:G:A	48878899	A,A	G,G	1,1	inf,inf	inf,inf	1.34327,0.0867043	0.000245644	0.000245644
2	chr10:48802403:G:T	48802403	NA,T	NA,G	NA,1	NA,-inf	NA,inf	NA,0.471899	0.000245533	0.000245534
2	chr10:49301193:G:A	49301193	NA,A	NA,G	NA,1	NA,inf	NA,inf	NA,0.449845	0.000245201	0.000245201
2	chr10:49429771:A:G	49429771	NA,G	NA,A	NA,1	NA,inf	NA,inf	NA,0.458763	0.000245142	0.000245142
2	chr10:49414491:G:A	49414491	A,NA	G,NA	1,NA	-inf,NA	inf,NA	0.672205,NA	0.000244679	0.000244679
2	chr10:49210278:G:A	49210278	NA,A	NA,G	NA,1	NA,-inf	NA,inf	NA,0.477653	0.00024409	0.00024409
2	chr10:48667668:G:A	48667668	NA,A	NA,G	NA,1	NA,inf	NA,inf	NA,0.474152	0.000243486	0.000243486
2	chr10:49542896:C:T	49542896	NA,T	NA,C	NA,1	NA,-inf	NA,inf	NA,0.484993	0.000243473	0.000243473
2	chr10:48581508:C:G	48581508	NA,G	NA,C	NA,1	NA,-inf	NA,inf	NA,0.473419	0.00024293	0.00024293
2	chr10:49262051:C:A	49262051	NA,A	NA,C	NA,1	NA,inf	NA,inf	NA,0.457424	0.000242915	0.000242915
2	chr10:49493956:G:A	49493956	NA,A	NA,G	NA,1	NA,inf	NA,inf	NA,0.458859	0.000242652	0.000242652
2	chr10:48864452:A:G	48864452	NA,G	NA,A	NA,1	NA,-inf	NA,inf	NA,0.473728	0.000242493	0.000242493
2	chr10:48992728:T:C	48992728	NA,C	NA,T	NA,1	NA,inf	NA,inf	NA,0.511081	0.000242448	0.000242448
2	chr10:49274858:G:A	49274858	NA,A	NA,G	NA,1	NA,-inf	NA,inf	NA,0.437572	0.00024236	0.000242361
2	chr10:49332885:T:C	49332885	NA,C	NA,T	NA,1	NA,inf	NA,inf	NA,0.453995	0.000242332	0.000242332
2	chr10:49327061:T:C	49327061	NA,C	NA,T	NA,1	NA,-inf	NA,inf	NA,0.457132	0.000242238	0.000242238
2	chr10:49126825:C:T	49126825	NA,T	NA,C	NA,1	NA,inf	NA,inf	NA,0.431579	0.000242181	0.000242181
2	chr10:48880673:C:T	48880673	NA,T	NA,C	NA,1	NA,-inf	NA,inf	NA,0.478459	0.000242134	0.000242134
2	chr10:49503163:A:G	49503163	NA,G	NA,A	NA,1	NA,-inf	NA,inf	NA,0.447143	0.00024207	0.00024207
2	chr10:49035067:G:A	49035067	NA,A	NA,G	NA,1	NA,-inf	NA,inf	NA,0.416699	0.000241988	0.000241988
2	chr10:48749032:A:G	48749032	NA,G	NA,A	NA,1	NA,inf	NA,inf	NA,0.454338	0.000241636	0.000241636
2	chr10:49461263:A:G	49461263	NA,G	NA,A	NA,1	NA,inf	NA,inf	NA,0.436347	0.000241401	0.000241401
2	chr10:48675464:T:C	48675464	NA,C	NA,T	NA,1	NA,inf	NA,inf	NA,0.462553	0.000241397	0.000241397
2	chr10:49149904:C:T	49149904	NA,T	NA,C	NA,1	NA,-inf	NA,inf	NA,0.433461	0.000241096	0.000241096
2	chr10:49264431:C:T	49264431	NA,T	NA,C	NA,1	NA,inf	NA,inf	NA,0.467265	0.000240995	0.000240995
2	chr10:48986870:C:T	48986870	NA,T	NA,C	NA,1	NA,inf	NA,inf	NA,0.475361	0.000240829	0.000240829
2	chr10:48839586:G:A	48839586	NA,A	NA,G	NA,1	NA,-inf	NA,inf	NA,0.500558	0.000240827	0.000240827
2	chr10:48648393:C:A	48648393	NA,A	NA,C	NA,1	NA,inf	NA,inf	NA,0.445704	0.000240792	0.000240793
2	chr10:49433326:A:T	49433326	NA,T	NA,A	NA,1	NA,inf	NA,inf	NA,0.434249	0.000240698	0.000240698
2	chr10:48834274:A:G	48834274	G,G	A,A	1,1	-inf,-inf	inf,inf	1.26049,0.865057	0.000240599	0.000240599
2	chr10:49264670:T:C	49264670	NA,C	NA,T	NA,1	NA,inf	NA,inf	NA,0.465889	0.000240563	0.000240563
2	chr10:49447186:A:G	49447186	NA,G	NA,A	NA,1	NA,-inf	NA,inf	NA,0.450465	0.000240329	0.00024033
2	chr10:49306093:T:A	49306093	A,NA	T,NA	1,NA	inf,NA	inf,NA	1.79076,NA	0.000240204	0.000240205
2	chr10:49351157:C:T	49351157	T,T	C,C	1,1	-inf,-inf	inf,inf	0.444291,1.66205	0.00024017	0.00024017
2	chr10:49012826:C:T	49012826	NA,T	NA,C	NA,1	NA,-inf	NA,inf	NA,0.490168	0.000240041	0.000240041
2	chr10:48858176:A:G	48858176	NA,G	NA,A	NA,1	NA,inf	NA,inf	NA,0.457663	0.000239955	0.000239956
2	chr10:48784748:G:T	48784748	NA,T	NA,G	NA,1	NA,-inf	NA,inf	NA,0.450829	0.000239791	0.000239791
2	chr10:48613807:A:G	48613807	NA,G	NA,A	NA,1	NA,inf	NA,inf	NA,0.438478	0.000239579	0.000239579
2	chr10:48600363:G:A	48600363	NA,A	NA,G	NA,1	NA,-inf	NA,inf	NA,0.464914	0.000239554	0.000239554
2	chr10:48998808:C:T	48998808	NA,T	NA,C	NA,1	NA,inf	NA,inf	NA,0.442181	0.000239301	0.000239301
2	chr10:49172882:C:T	49172882	NA,T	NA,C	NA,1	NA,inf	NA,inf	NA,0.440102	0.000239194	0.000239194
2	chr10:48698705:T:G	48698705	NA,G	NA,T	NA,1	NA,-inf	NA,inf	NA,0.442425	0.000239062	0.000239062
2	chr10:49350312:C:T	49350312	NA,T	NA,C	NA,1	NA,-inf	NA,inf	NA,0.450209	0.000238272	0.000238272
2	chr10:48599226:T:C	48599226	NA,C	NA,T	NA,1	NA,inf	NA,inf	NA,0.447131	0.000238215	0.000238216
2	chr10:49276240:T:C	49276240	NA,C	NA,T	NA,1	NA,-inf	NA,inf	NA,0.435958	0.000237506	0.000237506
2	chr10:49186359:C:T	49186359	NA,T	NA,C	NA,1	NA,-inf	NA,inf	NA,0.45922	0.000237334	0.000237334
2	chr10:49453579:T:C	49453579	NA,C	NA,T	NA,1	NA,-inf	NA,inf	NA,0.439079	0.00023676	0.00023676
2	chr10:48845070:G:A	48845070	NA,A	NA,G	NA,1	NA,inf	NA,inf	NA,0.446751	0.000236536	0.000236536
2	chr10:49161327:A:T	49161327	T,T	A,A	1,1	inf,inf	inf,inf	4.61193,1.84243	0.000236479	0.000237627
2	chr10:49343877:G:A	49343877	NA,A	NA,G	NA,1	NA,inf	NA,inf	NA,0.425396	0.000236289	0.000236289
2	chr10:48660286:T:C	48660286	NA,C	NA,T	NA,1	NA,inf	NA,inf	NA,0.426308	0.00023624	0.00023624
2	chr10:49036326:G:A	49036326	NA,A	NA,G	NA,1	NA,-inf	NA,inf	NA,0.47121	0.000236192	0.000236192
2	chr10:48918100:G:A	48918100	A,A	G,G	1,1	inf,inf	inf,inf	0.136858,1.23342	0.000236181	0.000236181
2	chr10:49182354:C:T	49182354	NA,T	NA,C	NA,1	NA,-inf	NA,inf	NA,0.413004	0.000236109	0.000236109
2	chr10:48607591:G:A	48607591	A,NA	G,NA	1,NA	inf,NA	inf,NA	0.785278,NA	0.000235928	0.000235928
2	chr10:48804330:G:T	48804330	NA,T	NA,G	NA,1	NA,-inf	NA,inf	NA,0.441657	0.000235877	0.000235877
2	chr10:49479950:A:G	49479950	NA,G	NA,A	NA,1	NA,-inf	NA,inf	NA,0.435274	0.000235806	0.000235806
2	chr10:49171989:G:A	49171989	A,A	G,G	1,1	-inf,inf	inf,inf	1.51956,1.36784	0.000235692	0.000235693
2	chr10:49152730:C:T	49152730	NA,T	NA,C	NA,1	NA,-inf	NA,inf	NA,0.453512	0.000235207	0.000235207
2	chr10:49287176:T:C	49287176	NA,C	NA,T	NA,1	NA,-inf	NA,inf	NA,0.424561	0.000235127	0.000235127
2	chr10:48689782:A:G	48689782	NA,G	NA,A	NA,1	NA,inf	NA,inf	NA,0.427754	0.000235119	0.000235119
2	chr10:49172489:A:G	49172489	NA,G	NA,A	NA,1	NA,inf	NA,inf	NA,0.424522	0.000234354	0.000234355
2	chr10:48831483:C:T	48831483	T,T	C,C	1,1	-inf,-inf	inf,inf	1.2125,0.897905	0.000234316	0.000234316
2	chr10:48740751:C:T	48740751	NA,T	NA,C	NA,1	NA,-inf	NA,inf	NA,0.435578	0.000234311	0.000234311
2	chr10:48821165:C:T	48821165	NA,T	NA,C	NA,1	NA,inf	NA,inf	NA,0.428566	0.000234271	0.000234271
2	chr10:48847955:TTGTTTGTC:T	48847955	NA,T	NA,TTGTTTGTC	NA,1	NA,inf	NA,inf	NA,0.43801	0.000233902	0.000233902
2	chr10:48657826:TC:T	48657826	NA,T	NA,TC	NA,1	NA,inf	NA,inf	NA,0.419875	0.000233489	0.00023349
2	chr10:48771551:C:T	48771551	NA,T	NA,C	NA,1	NA,inf	NA,inf	NA,0.416166	0.000233254	0.000233254
2	chr10:49133909:A:G	49133909	G,G	A,A	1,1	inf,inf	inf,inf	4.50477,1.82232	0.000233183	0.000234054
2	chr10:49228154:G:A	49228154	A,A	G,G	1,1	-inf,inf	inf,inf	0.198487,1.04019	0.00023313	0.00023313
2	chr10:49384397:A:G	49384397	NA,G	NA,A	NA,1	NA,-inf	NA,inf	NA,0.443581	0.00023283	0.00023283
2	chr10:49195571:C:T	49195571	T,NA	C,NA	1,NA	inf,NA	inf,NA	0.524887,NA	0.000232739	0.000232739
2	chr10:48781703:C:T	48781703	NA,T	NA,C	NA,1	NA,-inf	NA,inf	NA,0.430475	0.000232576	0.000232576
2	chr10:48724283:C:T	48724283	NA,T	NA,C	NA,1	NA,-inf	NA,inf	NA,0.442148	0.000232572	0.000232573
2	chr10:48975571:A:C	48975571	C,C	A,A	1,1	inf,inf	inf,inf	0.802398,0.615506	0.000232565	0.000232565
2	chr10:49481485:T:C	49481485	NA,C	NA,T	NA,1	NA,inf	NA,inf	NA,0.420775	0.000232466	0.000232466
2	chr10:49479880:G:A	49479880	NA,A	NA,G	NA,1	NA,inf	NA,inf	NA,0.407829	0.000232416	0.000232416
2	chr10:49430197:A:G	49430197	NA,G	NA,A	NA,1	NA,inf	NA,inf	NA,0.404575	0.000232334	0.000232334
2	chr10:48698987:C:G	48698987	NA,G	NA,C	NA,1	NA,inf	NA,inf	NA,0.421843	0.000232002	0.000232002
2	chr10:48662123:T:C	48662123	NA,C	NA,T	NA,1	NA,inf	NA,inf	NA,0.412317	0.000231962	0.000231962
2	chr10:49332078:C:T	49332078	NA,T	NA,C	NA,1	NA,inf	NA,inf	NA,0.420068	0.00023179	0.00023179
2	chr10:48749008:T:G	48749008	NA,G	NA,T	NA,1	NA,inf	NA,inf	NA,0.438123	0.000231702	0.000231702
2	chr10:49403735:T:G	49403735	NA,G	NA,T	NA,1	NA,-inf	NA,inf	NA,0.426893	0.000231586	0.000231586
2	chr10:49298964:A:AT	49298964	NA,AT	NA,A	NA,1	NA,inf	NA,inf	NA,0.411324	0.000231511	0.000231511
2	chr10:48723227:A:G	48723227	NA,G	NA,A	NA,1	NA,-inf	NA,inf	NA,0.426028	0.000231504	0.000231505
2	chr10:48647437:T:A	48647437	NA,A	NA,T	NA,1	NA,inf	NA,inf	NA,0.416242	0.00023114	0.00023114
2	chr10:48566311:C:T	48566311	NA,T	NA,C	NA,1	NA,-inf	NA,inf	NA,0.444319	0.000231105	0.000231105
2	chr10:49015368:G:A	49015368	NA,A	NA,G	NA,1	NA,-inf	NA,inf	NA,0.459804	0.000230984	0.000230984
2	chr10:48660116:G:A	48660116	NA,A	NA,G	NA,1	NA,inf	NA,inf	NA,0.413441	0.000230888	0.000230888
2	chr10:49507226:C:T	49507226	NA,T	NA,C	NA,1	NA,inf	NA,inf	NA,0.401686	0.000230557	0.000230557
2	chr10:48978340:T:C	48978340	NA,C	NA,T	NA,1	NA,inf	NA,inf	NA,0.413744	0.000230425	0.000230425
2	chr10:49089104:T:C	49089104	NA,C	NA,T	NA,1	NA,-inf	NA,inf	NA,0.344846	0.000230246	0.000230246
2	chr10:48635426:G:A	48635426	NA,A	NA,G	NA,1	NA,inf	NA,inf	NA,0.409818	0.000229815	0.000229815
2	chr10:48568478:C:A	48568478	NA,A	NA,C	NA,1	NA,-inf	NA,inf	NA,0.439644	0.000229761	0.000229761
2	chr10:49323862:C:T	49323862	NA,T	NA,C	NA,1	NA,-inf	NA,inf	NA,0.426482	0.000229631	0.000229631
2	chr10:49161559:T:C	49161559	NA,C	NA,T	NA,1	NA,-inf	NA,inf	NA,0.434001	0.000229493	0.000229493
2	chr10:48835691:A:C	48835691	NA,C	NA,A	NA,1	NA,inf	NA,inf	NA,0.405935	0.000229401	0.000229401
2	chr10:48813303:C:T	48813303	NA,T	NA,C	NA,1	NA,-inf	NA,inf	NA,0.430243	0.000229398	0.000229398
2	chr10:48937009:T:C	48937009	NA,C	NA,T	NA,1	NA,inf	NA,inf	NA,0.391288	0.000229081	0.000229081
2	chr10:48571221:C:T	48571221	NA,T	NA,C	NA,1	NA,-inf	NA,inf	NA,0.418793	0.000228925	0.000228925
2	chr10:48879285:G:A	48879285	NA,A	NA,G	NA,1	NA,-inf	NA,inf	NA,0.427379	0.000228747	0.000228747
2	chr10:48923650:G:A	48923650	NA,A	NA,G	NA,1	NA,-inf	NA,inf	NA,0.428615	0.000228689	0.000228689
2	chr10:49418958:C:T	49418958	NA,T	NA,C	NA,1	NA,-inf	NA,inf	NA,0.425363	0.000228599	0.000228599
2	chr10:49045794:C:T	49045794	T,NA	C,NA	1,NA	-inf,NA	inf,NA	1.25679,NA	0.000228561	0.000228561
2	chr10:49523581:C:T	49523581	NA,T	NA,C	NA,1	NA,inf	NA,inf	NA,0.412233	0.000228552	0.000228552
2	chr10:48678925:T:G	48678925	NA,G	NA,T	NA,1	NA,-inf	NA,inf	NA,0.425389	0.000228413	0.000228413
2	chr10:49514826:G:C	49514826	NA,C	NA,G	NA,1	NA,inf	NA,inf	NA,0.425292	0.000228372	0.000228372
2	chr10:49137487:C:A	49137487	NA,A	NA,C	NA,1	NA,-inf	NA,inf	NA,0.429805	0.000228359	0.000228359
2	chr10:49449472:T:C	49449472	NA,C	NA,T	NA,1	NA,-inf	NA,inf	NA,0.410476	0.000228158	0.000228158
2	chr10:49035066:C:T	49035066	NA,T	NA,C	NA,1	NA,-inf	NA,inf	NA,0.4398	0.000228122	0.000228122
2	chr10:49150232:T:C	49150232	NA,C	NA,T	NA,1	NA,-inf	NA,inf	NA,0.424876	0.000228043	0.000228043
2	chr10:48874263:G:A	48874263	NA,A	NA,G	NA,1	NA,inf	NA,inf	NA,0.401209	0.00022802	0.000228021
2	chr10:48927697:A:C	48927697	NA,C	NA,A	NA,1	NA,inf	NA,inf	NA,0.401476	0.000228018	0.000228018
2	chr10:49505297:T:C	49505297	NA,C	NA,T	NA,1	NA,inf	NA,inf	NA,0.404353	0.00022799	0.00022799
2	chr10:48845067:G:A	48845067	NA,A	NA,G	NA,1	NA,inf	NA,inf	NA,0.403752	0.000227778	0.000227778
2	chr10:49388024:T:C	49388024	NA,C	NA,T	NA,1	NA,inf	NA,inf	NA,0.405864	0.000227762	0.000227762
2	chr10:49011932:C:T	49011932	T,T	C,C	1,1	-inf,-inf	inf,inf	1.71107,0.519487	0.000227757	0.000227757
2	chr10:49434015:T:C	49434015	NA,C	NA,T	NA,1	NA,-inf	NA,inf	NA,0.417874	0.000227742	0.000227742
2	chr10:49013332:C:T	49013332	NA,T	NA,C	NA,1	NA,-inf	NA,inf	NA,0.439978	0.000227736	0.000227736
2	chr10:48833418:T:C	48833418	C,C	T,T	1,1	-inf,-inf	inf,inf	1.24676,0.842074	0.000227729	0.000227729
2	chr10:49185242:G:A	49185242	A,NA	G,NA	1,NA	inf,NA	inf,NA	0.514575,NA	0.000227715	0.000227715
2	chr10:49180003:G:A	49180003	NA,A	NA,G	NA,1	NA,-inf	NA,inf	NA,0.416608	0.000227678	0.000227678
2	chr10:49471642:C:T	49471642	NA,T	NA,C	NA,1	NA,inf	NA,inf	NA,0.408864	0.000227572	0.000227573
2	chr10:49383709:C:A	49383709	NA,A	NA,C	NA,1	NA,-inf	NA,inf	NA,0.412014	0.000227454	0.000227455
2	chr10:49553252:G:A	49553252	NA,A	NA,G	NA,1	NA,-inf	NA,inf	NA,0.431471	0.000227355	0.000227355
2	chr10:49406368:T:G	49406368	NA,G	NA,T	NA,1	NA,-inf	NA,inf	NA,0.412036	0.000227327	0.000227327
2	chr10:49048833:T:G	49048833	NA,G	NA,T	NA,1	NA,inf	NA,inf	NA,0.418705	0.000227321	0.000227321
2	chr10:49478310:A:G	49478310	NA,G	NA,A	NA,1	NA,inf	NA,inf	NA,0.408019	0.000227163	0.000227163
2	chr10:49517406:A:C	49517406	NA,C	NA,A	NA,1	NA,-inf	NA,inf	NA,0.415691	0.000227118	0.000227118
2	chr10:49490022:A:C	49490022	NA,C	NA,A	NA,1	NA,inf	NA,inf	NA,0.411037	0.000226936	0.000226936
2	chr10:49299440:C:T	49299440	NA,T	NA,C	NA,1	NA,-inf	NA,inf	NA,0.406761	0.000226464	0.000226464
2	chr10:48952248:C:T	48952248	NA,T	NA,C	NA,1	NA,inf	NA,inf	NA,0.459316	0.000226371	0.000226371
2	chr10:48768962:T:C	48768962	NA,C	NA,T	NA,1	NA,inf	NA,inf	NA,0.400649	0.000226315	0.000226315
2	chr10:49475044:G:C	49475044	NA,C	NA,G	NA,1	NA,inf	NA,inf	NA,0.404835	0.000226247	0.000226247
2	chr10:48953988:A:G	48953988	NA,G	NA,A	NA,1	NA,-inf	NA,inf	NA,0.351861	0.000226192	0.000226192
2	chr10:49301040:C:T	49301040	NA,T	NA,C	NA,1	NA,-inf	NA,inf	NA,0.416914	0.000225926	0.000225926
2	chr10:48697346:C:T	48697346	NA,T	NA,C	NA,1	NA,-inf	NA,inf	NA,0.420653	0.000225873	0.000225873
2	chr10:48968743:G:T	48968743	NA,T	NA,G	NA,1	NA,inf	NA,inf	NA,0.398303	0.000225803	0.000225803
2	chr10:49119587:A:G	49119587	NA,G	NA,A	NA,1	NA,inf	NA,inf	NA,0.403599	0.000225683	0.000225683
2	chr10:49384933:AGAT:A	49384933	NA,A	NA,AGAT	NA,1	NA,-inf	NA,inf	NA,0.405552	0.000225632	0.000225632
2	chr10:49069684:A:G	49069684	NA,G	NA,A	NA,1	NA,-inf	NA,inf	NA,0.436717	0.000225584	0.000225584
2	chr10:48833684:C:A	48833684	A,A	C,C	1,1	-inf,-inf	inf,inf	1.21305,0.874174	0.000225583	0.000225583
2	chr10:49384596:G:T	49384596	NA,T	NA,G	NA,1	NA,inf	NA,inf	NA,0.384504	0.000225557	0.000225557
2	chr10:48805797:T:C	48805797	NA,C	NA,T	NA,1	NA,inf	NA,inf	NA,0.420459	0.000225473	0.000225473
2	chr10:49120449:A:G	49120449	NA,G	NA,A	NA,1	NA,inf	NA,inf	NA,0.401013	0.000224962	0.000224962
2	chr10:48600856:G:C	48600856	NA,C	NA,G	NA,1	NA,-inf	NA,inf	NA,0.430149	0.000224749	0.000224749
2	chr10:48781531:G:A	48781531	NA,A	NA,G	NA,1	NA,-inf	NA,inf	NA,0.411134	0.000224592	0.000224592
2	chr10:48770497:T:C	48770497	NA,C	NA,T	NA,1	NA,inf	NA,inf	NA,0.41231	0.000224477	0.000224477
2	chr10:49208332:G:C	49208332	NA,C	NA,G	NA,1	NA,inf	NA,inf	NA,0.394233	0.000224434	0.000224434
2	chr10:48728373:C:G	48728373	NA,G	NA,C	NA,1	NA,inf	NA,inf	NA,0.418244	0.000224386	0.000224386
2	chr10:49266200:G:T	49266200	NA,T	NA,G	NA,1	NA,inf	NA,inf	NA,0.378932	0.000224363	0.000224363
2	chr10:49499726:G:T	49499726	NA,T	NA,G	NA,1	NA,inf	NA,inf	NA,0.392157	0.000224288	0.000224288
2	chr10:49398453:A:T	49398453	NA,T	NA,A	NA,1	NA,-inf	NA,inf	NA,0.400431	0.000224082	0.000224082
2	chr10:49391308:C:T	49391308	NA,T	NA,C	NA,1	NA,-inf	NA,inf	NA,0.400093	0.000224074	0.000224074
2	chr10:49425424:G:A	49425424	NA,A	NA,G	NA,1	NA,-inf	NA,inf	NA,0.409095	0.000224038	0.000224038
2	chr10:49456660:A:G	49456660	NA,G	NA,A	NA,1	NA,inf	NA,inf	NA,0.396985	0.000223997	0.000223997
2	chr10:48589028:C:T	48589028	NA,T	NA,C	NA,1	NA,inf	NA,inf	NA,0.384982	0.000223809	0.000223809
2	chr10:49236460:A:G	49236460	NA,G	NA,A	NA,1	NA,inf	NA,inf	NA,0.38389	0.000223633	0.000223633
2	chr10:48824942:A:G	48824942	NA,G	NA,A	NA,1	NA,-inf	NA,inf	NA,0.40881	0.000223623	0.000223623
2	chr10:48705748:C:T	48705748	NA,T	NA,C	NA,1	NA,inf	NA,inf	NA,0.38575	0.000223538	0.000223538
2	chr10:49173089:C:T	49173089	NA,T	NA,C	NA,1	NA,-inf	NA,inf	NA,0.407636	0.000223436	0.000223436
2	chr10:49388386:C:T	49388386	NA,T	NA,C	NA,1	NA,inf	NA,inf	NA,0.388171	0.000223424	0.000223425
2	chr10:48631512:CT:C	48631512	NA,C	NA,CT	NA,1	NA,inf	NA,inf	NA,0.384265	0.000223034	0.000223034
2	chr10:49168153:C:T	49168153	NA,T	NA,C	NA,1	NA,inf	NA,inf	NA,0.385345	0.000222712	0.000222712
2	chr10:49266381:G:A	49266381	NA,A	NA,G	NA,1	NA,inf	NA,inf	NA,0.384099	0.000222564	0.000222564
2	chr10:48613756:C:T	48613756	NA,T	NA,C	NA,1	NA,inf	NA,inf	NA,0.384091	0.000222394	0.000222394
2	chr10:49352178:A:G	49352178	NA,G	NA,A	NA,1	NA,-inf	NA,inf	NA,0.397633	0.000222389	0.000222389
2	chr10:48912684:C:T	48912684	NA,T	NA,C	NA,1	NA,-inf	NA,inf	NA,0.411426	0.000222382	0.000222382
2	chr10:49318987:G:A	49318987	NA,A	NA,G	NA,1	NA,-inf	NA,inf	NA,0.39003	0.000222378	0.000222378
2	chr10:48653111:T:C	48653111	NA,C	NA,T	NA,1	NA,inf	NA,inf	NA,0.36851	0.000222263	0.000222263
2	chr10:48778975:T:C	48778975	NA,C	NA,T	NA,1	NA,-inf	NA,inf	NA,0.395495	0.000222234	0.000222234
2	chr10:48842324:C:T	48842324	NA,T	NA,C	NA,1	NA,inf	NA,inf	NA,0.384137	0.000222227	0.000222227
2	chr10:48837292:G:GC	48837292	NA,GC	NA,G	NA,1	NA,inf	NA,inf	NA,0.383305	0.000222039	0.000222039
2	chr10:49026841:C:T	49026841	NA,T	NA,C	NA,1	NA,inf	NA,inf	NA,0.369412	0.000221629	0.000221629
2	chr10:48815233:C:CT	48815233	NA,CT	NA,C	NA,1	NA,-inf	NA,inf	NA,0.388137	0.000221048	0.000221048
2	chr10:48737360:A:G	48737360	NA,G	NA,A	NA,1	NA,inf	NA,inf	NA,0.371817	0.000220966	0.000220967
2	chr10:48844899:A:T	48844899	NA,T	NA,A	NA,1	NA,inf	NA,inf	NA,0.379644	0.000220958	0.000220959
2	chr10:49529496:T:C	49529496	NA,C	NA,T	NA,1	NA,-inf	NA,inf	NA,0.390009	0.000220775	0.000220776
2	chr10:48734330:A:C	48734330	NA,C	NA,A	NA,1	NA,inf	NA,inf	NA,0.398633	0.00022062	0.00022062
2	chr10:48837986:T:TC	48837986	NA,TC	NA,T	NA,1	NA,inf	NA,inf	NA,0.377847	0.000220531	0.000220531
2	chr10:48850693:G:A	48850693	NA,A	NA,G	NA,1	NA,inf	NA,inf	NA,0.39107	0.000220482	0.000220482
2	chr10:48834534:T:C	48834534	C,C	T,T	1,1	-inf,-inf	inf,inf	1.24115,0.827849	0.000220076	0.000220076
2	chr10:48871137:G:A	48871137	NA,A	NA,G	NA,1	NA,inf	NA,inf	NA,0.380838	0.00021985	0.00021985
2	chr10:49140417:G:A	49140417	NA,A	NA,G	NA,1	NA,inf	NA,inf	NA,0.373429	0.000219824	0.000219825
2	chr10:48939740:T:A	48939740	NA,A	NA,T	NA,1	NA,-inf	NA,inf	NA,0.390268	0.000219539	0.000219539
2	chr10:49451216:T:C	49451216	NA,C	NA,T	NA,1	NA,inf	NA,inf	NA,0.378558	0.000219495	0.000219495
2	chr10:49008082:C:T	49008082	NA,T	NA,C	NA,1	NA,-inf	NA,inf	NA,0.417003	0.000219243	0.000219244
2	chr10:49471835:G:A	49471835	NA,A	NA,G	NA,1	NA,-inf	NA,inf	NA,0.383932	0.000219167	0.000219167
2	chr10:49512510:G:A	49512510	NA,A	NA,G	NA,1	NA,-inf	NA,inf	NA,0.383932	0.000219167	0.000219167
2	chr10:49481352:A:C	49481352	NA,C	NA,A	NA,1	NA,inf	NA,inf	NA,0.378537	0.000219086	0.000219086
2	chr10:48628624:C:T	48628624	T,NA	C,NA	1,NA	inf,NA	inf,NA	0.862874,NA	0.000219049	0.000219049
2	chr10:49465054:AC:A	49465054	NA,A	NA,AC	NA,1	NA,inf	NA,inf	NA,0.378846	0.000219025	0.000219025
2	chr10:49466980:C:T	49466980	NA,T	NA,C	NA,1	NA,inf	NA,inf	NA,0.378713	0.000218894	0.000218894
2	chr10:49522679:A:G	49522679	NA,G	NA,A	NA,1	NA,inf	NA,inf	NA,0.378622	0.00021887	0.00021887
2	chr10:49516270:C:T	49516270	NA,T	NA,C	NA,1	NA,inf	NA,inf	NA,0.378442	0.000218821	0.000218821
2	chr10:49356367:T:C	49356367	NA,C	NA,T	NA,1	NA,-inf	NA,inf	NA,0.392323	0.000218811	0.000218811
2	chr10:48584723:G:A	48584723	A,A	G,G	1,1	inf,inf	inf,inf	1.05931,0.373746	0.000218705	0.000218705
2	chr10:48674484:T:C	48674484	NA,C	NA,T	NA,1	NA,inf	NA,inf	NA,0.370817	0.000218688	0.000218688
2	chr10:48726843:A:G	48726843	NA,G	NA,A	NA,1	NA,inf	NA,inf	NA,0.374943	0.000218687	0.000218687
2	chr10:49166861:T:C	49166861	NA,C	NA,T	NA,1	NA,inf	NA,inf	NA,0.370426	0.000218666	0.000218666
2	chr10:49338855:C:T	49338855	NA,T	NA,C	NA,1	NA,inf	NA,inf	NA,0.373479	0.000218568	0.000218568
2	chr10:48619466:G:C	48619466	NA,C	NA,G	NA,1	NA,inf	NA,inf	NA,0.359706	0.00021843	0.00021843
2	chr10:49339412:T:C	49339412	NA,C	NA,T	NA,1	NA,inf	NA,inf	NA,0.372927	0.000218421	0.000218421
2	chr10:48837955:G:T	48837955	NA,T	NA,G	NA,1	NA,inf	NA,inf	NA,0.369679	0.000218312	0.000218312
2	chr10:48841628:C:T	48841628	NA,T	NA,C	NA,1	NA,inf	NA,inf	NA,0.369332	0.000218158	0.000218158
2	chr10:49328246:T:C	49328246	NA,C	NA,T	NA,1	NA,-inf	NA,inf	NA,0.384469	0.000218145	0.000218145
2	chr10:49000955:T:A	49000955	NA,A	NA,T	NA,1	NA,-inf	NA,inf	NA,0.407442	0.000218086	0.000218086
2	chr10:48610623:G:A	48610623	A,A	G,G	1,1	-inf,inf	inf,inf	1.59604,0.0374482	0.00021791	0.00021791
2	chr10:49502824:A:G	49502824	NA,G	NA,A	NA,1	NA,inf	NA,inf	NA,0.374991	0.000217898	0.000217898
2	chr10:48936292:T:C	48936292	NA,C	NA,T	NA,1	NA,-inf	NA,inf	NA,0.383619	0.000217776	0.000217777
2	chr10:49341052:G:A	49341052	NA,A	NA,G	NA,1	NA,inf	NA,inf	NA,0.370207	0.00021769	0.00021769
2	chr10:49170158:C:T	49170158	NA,T	NA,C	NA,1	NA,inf	NA,inf	NA,0.366671	0.000217653	0.000217653
2	chr10:48804271:T:C	48804271	NA,C	NA,T	NA,1	NA,inf	NA,inf	NA,0.361013	0.00021764	0.00021764
2	chr10:48628425:A:T	48628425	NA,T	NA,A	NA,1	NA,inf	NA,inf	NA,0.351855	0.000217506	0.000217506
2	chr10:49270292:C:T	49270292	NA,T	NA,C	NA,1	NA,-inf	NA,inf	NA,0.353539	0.000217281	0.000217281
2	chr10:48955129:T:A	48955129	NA,A	NA,T	NA,1	NA,-inf	NA,inf	NA,0.332359	0.000217161	0.000217161
2	chr10:49157622:T:G	49157622	G,G	T,T	1,1	inf,inf	inf,inf	4.67839,1.79485	0.000217152	0.000218369
2	chr10:49303874:C:T	49303874	NA,T	NA,C	NA,1	NA,-inf	NA,inf	NA,0.375232	0.000217097	0.000217097
2	chr10:48872610:C:A	48872610	NA,A	NA,C	NA,1	NA,inf	NA,inf	NA,0.383887	0.000217057	0.000217057
2	chr10:48943571:G:A	48943571	NA,A	NA,G	NA,1	NA,inf	NA,inf	NA,0.423551	0.000216994	0.000216994
2	chr10:49267120:G:A	49267120	NA,A	NA,G	NA,1	NA,-inf	NA,inf	NA,0.373876	0.000216943	0.000216943
2	chr10:48846089:T:C	48846089	NA,C	NA,T	NA,1	NA,inf	NA,inf	NA,0.364684	0.000216914	0.000216914
2	chr10:49343391:G:A	49343391	NA,A	NA,G	NA,1	NA,-inf	NA,inf	NA,0.370027	0.000216895	0.000216896
2	chr10:49396420:G:C	49396420	NA,C	NA,G	NA,1	NA,inf	NA,inf	NA,0.369936	0.000216801	0.000216801
2	chr10:48846118:G:C	48846118	NA,C	NA,G	NA,1	NA,inf	NA,inf	NA,0.364169	0.000216777	0.000216777
2	chr10:48844824:G:C	48844824	NA,C	NA,G	NA,1	NA,inf	NA,inf	NA,0.363743	0.000216674	0.000216674
2	chr10:48845910:T:C	48845910	NA,C	NA,T	NA,1	NA,inf	NA,inf	NA,0.362962	0.000216457	0.000216458
2	chr10:48939906:G:A	48939906	NA,A	NA,G	NA,1	NA,-inf	NA,inf	NA,0.377311	0.000216121	0.000216121
2	chr10:49385164:G:C	49385164	NA,C	NA,G	NA,1	NA,inf	NA,inf	NA,0.354921	0.000216105	0.000216105
2	chr10:48846522:T:C	48846522	NA,C	NA,T	NA,1	NA,inf	NA,inf	NA,0.361424	0.000216049	0.00021605
2	chr10:48940760:G:T	48940760	NA,T	NA,G	NA,1	NA,-inf	NA,inf	NA,0.385708	0.000215996	0.000215996
2	chr10:48938976:A:G	48938976	NA,G	NA,A	NA,1	NA,-inf	NA,inf	NA,0.376262	0.000215849	0.000215849
2	chr10:49049418:G:A	49049418	NA,A	NA,G	NA,1	NA,-inf	NA,inf	NA,0.37074	0.000215689	0.000215689
2	chr10:48939452:A:G	48939452	NA,G	NA,A	NA,1	NA,-inf	NA,inf	NA,0.375544	0.000215665	0.000215665
2	chr10:49000355:G:A	49000355	NA,A	NA,G	NA,1	NA,-inf	NA,inf	NA,0.397575	0.00021555	0.00021555
2	chr10:49249357:A:G	49249357	NA,G	NA,A	NA,1	NA,-inf	NA,inf	NA,0.356325	0.000215548	0.000215548
2	chr10:48559756:A:T	48559756	NA,T	NA,A	NA,1	NA,-inf	NA,inf	NA,0.37844	0.000215522	0.000215523
2	chr10:48641944:T:C	48641944	NA,C	NA,T	NA,1	NA,inf	NA,inf	NA,0.34395	0.000215494	0.000215494
2	chr10:48580318:G:A	48580318	NA,A	NA,G	NA,1	NA,inf	NA,inf	NA,0.354154	0.000215466	0.000215466
2	chr10:48559788:A:C	48559788	NA,C	NA,A	NA,1	NA,-inf	NA,inf	NA,0.377911	0.000215386	0.000215386
2	chr10:48824161:G:A	48824161	NA,A	NA,G	NA,1	NA,-inf	NA,inf	NA,0.371056	0.000215318	0.000215318
2	chr10:48848558:AT:A	48848558	NA,A	NA,AT	NA,1	NA,inf	NA,inf	NA,0.357984	0.000215145	0.000215145
2	chr10:49082400:A:T	49082400	NA,T	NA,A	NA,1	NA,-inf	NA,inf	NA,0.388612	0.000215143	0.000215143
2	chr10:49006158:C:T	49006158	NA,T	NA,C	NA,1	NA,-inf	NA,inf	NA,0.344116	0.000215076	0.000215076
2	chr10:48850040:C:T	48850040	NA,T	NA,C	NA,1	NA,inf	NA,inf	NA,0.35714	0.000214921	0.000214921
2	chr10:49048025:G:A	49048025	NA,A	NA,G	NA,1	NA,-inf	NA,inf	NA,0.367219	0.000214789	0.000214789
2	chr10:49046335:C:T	49046335	NA,T	NA,C	NA,1	NA,-inf	NA,inf	NA,0.366519	0.000214608	0.000214608
2	chr10:49046602:A:T	49046602	NA,T	NA,A	NA,1	NA,-inf	NA,inf	NA,0.366411	0.000214581	0.000214581
2	chr10:48678451:A:T	48678451	NA,T	NA,A	NA,1	NA,inf	NA,inf	NA,0.354676	0.000214413	0.000214413
2	chr10:49318186:A:G	49318186	NA,G	NA,A	NA,1	NA,inf	NA,inf	NA,0.382682	0.000214405	0.000214405
2	chr10:48560369:A:G	48560369	NA,G	NA,A	NA,1	NA,-inf	NA,inf	NA,0.365828	0.00021427	0.00021427
2	chr10:49395842:G:A	49395842	NA,A	NA,G	NA,1	NA,-inf	NA,inf	NA,0.363443	0.000214251	0.000214251
2	chr10:48805702:C:G	48805702	NA,G	NA,C	NA,1	NA,inf	NA,inf	NA,0.365045	0.000214104	0.000214104
2	chr10:48839579:GA:G	48839579	NA,G	NA,GA	NA,1	NA,inf	NA,inf	NA,0.352691	0.000214012	0.000214012
2	chr10:49115812:A:T	49115812	NA,T	NA,A	NA,1	NA,inf	NA,inf	NA,0.360291	0.000213969	0.000213969
2	chr10:48839999:T:C	48839999	NA,C	NA,T	NA,1	NA,inf	NA,inf	NA,0.353142	0.000213948	0.000213948
2	chr10:48842272:C:T	48842272	NA,T	NA,C	NA,1	NA,inf	NA,inf	NA,0.353248	0.000213928	0.000213928
2	chr10:49119526:TC:T	49119526	NA,T	NA,TC	NA,1	NA,inf	NA,inf	NA,0.355265	0.000213884	0.000213884
2	chr10:48842451:A:C	48842451	NA,C	NA,A	NA,1	NA,inf	NA,inf	NA,0.352938	0.000213849	0.000213849
2	chr10:48844079:T:C	48844079	NA,C	NA,T	NA,1	NA,inf	NA,inf	NA,0.352843	0.000213824	0.000213824
2	chr10:48652598:G:A	48652598	NA,A	NA,G	NA,1	NA,inf	NA,inf	NA,0.361878	0.0002138	0.0002138
2	chr10:48950983:G:T	48950983	NA,T	NA,G	NA,1	NA,-inf	NA,inf	NA,0.376696	0.000213631	0.000213631
2	chr10:48839776:G:A	48839776	NA,A	NA,G	NA,1	NA,inf	NA,inf	NA,0.351719	0.000213581	0.000213581
2	chr10:49475762:T:C	49475762	NA,C	NA,T	NA,1	NA,inf	NA,inf	NA,0.349454	0.000213537	0.000213537
2	chr10:48839196:G:T	48839196	NA,T	NA,G	NA,1	NA,inf	NA,inf	NA,0.351221	0.000213453	0.000213453
2	chr10:48647420:G:C	48647420	NA,C	NA,G	NA,1	NA,inf	NA,inf	NA,0.362796	0.000213377	0.000213377
2	chr10:48819171:A:G	48819171	G,G	A,A	1,1	inf,inf	inf,inf	1.10216,0.418187	0.000213361	0.000213361
2	chr10:49103091:T:G	49103091	NA,G	NA,T	NA,1	NA,-inf	NA,inf	NA,0.362747	0.000213351	0.000213351
2	chr10:49459183:C:T	49459183	NA,T	NA,C	NA,1	NA,inf	NA,inf	NA,0.34824	0.000213224	0.000213224
2	chr10:49535158:T:C	49535158	NA,C	NA,T	NA,1	NA,inf	NA,inf	NA,0.34824	0.000213224	0.000213224
2	chr10:49470062:G:C	49470062	NA,C	NA,G	NA,1	NA,inf	NA,inf	NA,0.34824	0.000213224	0.000213224
2	chr10:49406119:G:A	49406119	NA,A	NA,G	NA,1	NA,-inf	NA,inf	NA,0.359763	0.000213215	0.000213215
2	chr10:48839744:G:A	48839744	NA,A	NA,G	NA,1	NA,inf	NA,inf	NA,0.350256	0.000213205	0.000213205
2	chr10:48643300:A:G	48643300	NA,G	NA,A	NA,1	NA,inf	NA,inf	NA,0.351744	0.000213198	0.000213198
2	chr10:48840010:A:T	48840010	NA,T	NA,A	NA,1	NA,inf	NA,inf	NA,0.350222	0.000213197	0.000213197
2	chr10:49467283:C:T	49467283	NA,T	NA,C	NA,1	NA,inf	NA,inf	NA,0.348092	0.000213186	0.000213186
2	chr10:48811309:A:G	48811309	NA,G	NA,A	NA,1	NA,-inf	NA,inf	NA,0.363141	0.000213051	0.000213051
2	chr10:48937185:T:C	48937185	NA,C	NA,T	NA,1	NA,-inf	NA,inf	NA,0.363023	0.000213026	0.000213026
2	chr10:49512346:T:C	49512346	NA,C	NA,T	NA,1	NA,inf	NA,inf	NA,0.347385	0.000213004	0.000213004
2	chr10:48845106:G:T	48845106	NA,T	NA,G	NA,1	NA,inf	NA,inf	NA,0.349399	0.000212927	0.000212927
2	chr10:49456696:G:A	49456696	NA,A	NA,G	NA,1	NA,-inf	NA,inf	NA,0.353912	0.000212915	0.000212915
2	chr10:48936770:A:G	48936770	NA,G	NA,A	NA,1	NA,-inf	NA,inf	NA,0.364466	0.000212842	0.000212842
2	chr10:48841840:G:C	48841840	NA,C	NA,G	NA,1	NA,inf	NA,inf	NA,0.348919	0.000212816	0.000212816
2	chr10:49450661:T:C	49450661	NA,C	NA,T	NA,1	NA,inf	NA,inf	NA,0.352863	0.000212738	0.000212738
2	chr10:49112842:T:C	49112842	NA,C	NA,T	NA,1	NA,inf	NA,inf	NA,0.351901	0.000212638	0.000212638
2	chr10:49521337:T:C	49521337	NA,C	NA,T	NA,1	NA,inf	NA,inf	NA,0.354637	0.000212618	0.000212618
2	chr10:49364485:C:A	49364485	NA,A	NA,C	NA,1	NA,inf	NA,inf	NA,0.335351	0.000212585	0.000212585
2	chr10:48602030:C:T	48602030	NA,T	NA,C	NA,1	NA,-inf	NA,inf	NA,0.359566	0.000212582	0.000212582
2	chr10:48840514:T:C	48840514	NA,C	NA,T	NA,1	NA,inf	NA,inf	NA,0.347747	0.000212517	0.000212517
2	chr10:48684657:G:T	48684657	NA,T	NA,G	NA,1	NA,inf	NA,inf	NA,0.346835	0.000212396	0.000212396
2	chr10:48771481:A:G	48771481	NA,G	NA,A	NA,1	NA,inf	NA,inf	NA,0.358627	0.000212391	0.000212391
2	chr10:48841619:A:C	48841619	NA,C	NA,A	NA,1	NA,inf	NA,inf	NA,0.347157	0.000212367	0.000212367
2	chr10:49069276:C:T	49069276	NA,T	NA,C	NA,1	NA,inf	NA,inf	NA,0.342189	0.000212318	0.000212318
2	chr10:49112236:C:T	49112236	NA,T	NA,C	NA,1	NA,inf	NA,inf	NA,0.34992	0.000212159	0.000212159
2	chr10:48840527:A:C	48840527	NA,C	NA,A	NA,1	NA,inf	NA,inf	NA,0.346117	0.000212103	0.000212103
2	chr10:49117101:A:C	49117101	NA,C	NA,A	NA,1	NA,inf	NA,inf	NA,0.348015	0.000212025	0.000212025
2	chr10:48744631:T:C	48744631	NA,C	NA,T	NA,1	NA,inf	NA,inf	NA,0.338267	0.000212007	0.000212007
2	chr10:49116629:C:T	49116629	NA,T	NA,C	NA,1	NA,inf	NA,inf	NA,0.347922	0.000212001	0.000212001
2	chr10:49492219:T:C	49492219	NA,C	NA,T	NA,1	NA,inf	NA,inf	NA,0.351887	0.000211913	0.000211913
2	chr10:48856923:C:G	48856923	NA,G	NA,C	NA,1	NA,inf	NA,inf	NA,0.345279	0.000211863	0.000211863
2	chr10:49347055:C:T	49347055	NA,T	NA,C	NA,1	NA,-inf	NA,inf	NA,0.352104	0.00021183	0.00021183
2	chr10:48853892:AGT:A	48853892	NA,A	NA,AGT	NA,1	NA,inf	NA,inf	NA,0.344741	0.000211748	0.000211748
2	chr10:48995963:C:T	48995963	NA,T	NA,C	NA,1	NA,-inf	NA,inf	NA,0.365685	0.000211667	0.000211667
2	chr10:48675837:T:C	48675837	NA,C	NA,T	NA,1	NA,inf	NA,inf	NA,0.343947	0.000211628	0.000211628
2	chr10:48595080:A:G	48595080	NA,G	NA,A	NA,1	NA,inf	NA,inf	NA,0.340742	0.000211566	0.000211566
2	chr10:48959742:G:A	48959742	NA,A	NA,G	NA,1	NA,-inf	NA,inf	NA,0.356872	0.000211562	0.000211563
2	chr10:49151809:G:A	49151809	NA,A	NA,G	NA,1	NA,inf	NA,inf	NA,0.325881	0.000211523	0.000211523
2	chr10:49273156:C:G	49273156	NA,G	NA,C	NA,1	NA,-inf	NA,inf	NA,0.352652	0.000211461	0.000211461
2	chr10:49323178:G:T	49323178	NA,T	NA,G	NA,1	NA,-inf	NA,inf	NA,0.358343	0.000211415	0.000211415
2	chr10:48844626:G:A	48844626	NA,A	NA,G	NA,1	NA,inf	NA,inf	NA,0.343329	0.000211388	0.000211388
2	chr10:48996512:G:A	48996512	NA,A	NA,G	NA,1	NA,inf	NA,inf	NA,0.331542	0.000211242	0.000211242
2	chr10:48643460:G:T	48643460	NA,T	NA,G	NA,1	NA,-inf	NA,inf	NA,0.351962	0.000211028	0.000211029
2	chr10:48949801:C:T	48949801	NA,T	NA,C	NA,1	NA,inf	NA,inf	NA,0.321552	0.000210901	0.000210901
2	chr10:48889647:T:C	48889647	NA,C	NA,T	NA,1	NA,inf	NA,inf	NA,0.333839	0.000210809	0.000210809
2	chr10:48921224:A:G	48921224	NA,G	NA,A	NA,1	NA,-inf	NA,inf	NA,0.354063	0.000210805	0.000210805
2	chr10:49288382:G:A	49288382	NA,A	NA,G	NA,1	NA,-inf	NA,inf	NA,0.349862	0.000210689	0.000210689
2	chr10:49452546:T:C	49452546	NA,C	NA,T	NA,1	NA,inf	NA,inf	NA,0.347591	0.000210647	0.000210647
2	chr10:48597560:G:A	48597560	NA,A	NA,G	NA,1	NA,-inf	NA,inf	NA,0.359077	0.000210632	0.000210632
2	chr10:49491135:T:C	49491135	NA,C	NA,T	NA,1	NA,-inf	NA,inf	NA,0.353515	0.00021058	0.00021058
2	chr10:49469705:T:C	49469705	NA,C	NA,T	NA,1	NA,inf	NA,inf	NA,0.345352	0.000210366	0.000210366
2	chr10:49531282:G:A	49531282	NA,A	NA,G	NA,1	NA,inf	NA,inf	NA,0.345273	0.000210346	0.000210346
2	chr10:49519905:C:T	49519905	NA,T	NA,C	NA,1	NA,inf	NA,inf	NA,0.345214	0.00021033	0.00021033
2	chr10:49463775:C:T	49463775	NA,T	NA,C	NA,1	NA,inf	NA,inf	NA,0.345114	0.000210306	0.000210306
2	chr10:49151075:G:C	49151075	NA,C	NA,G	NA,1	NA,-inf	NA,inf	NA,0.3572	0.000210282	0.000210282
2	chr10:49499696:T:C	49499696	NA,C	NA,T	NA,1	NA,inf	NA,inf	NA,0.344782	0.000210224	0.000210224
2	chr10:49534961:C:G	49534961	NA,G	NA,C	NA,1	NA,inf	NA,inf	NA,0.344782	0.000210224	0.000210224
2	chr10:49494178:G:A	49494178	NA,A	NA,G	NA,1	NA,inf	NA,inf	NA,0.344782	0.000210224	0.000210224
2	chr10:49499807:A:T	49499807	NA,T	NA,A	NA,1	NA,inf	NA,inf	NA,0.344782	0.000210224	0.000210224
2	chr10:49518719:A:G	49518719	NA,G	NA,A	NA,1	NA,inf	NA,inf	NA,0.344782	0.000210224	0.000210224
2	chr10:49504206:ACT:A	49504206	NA,A	NA,ACT	NA,1	NA,inf	NA,inf	NA,0.344275	0.000210098	0.000210098
2	chr10:48951253:T:G	48951253	NA,G	NA,T	NA,1	NA,inf	NA,inf	NA,0.317857	0.000209979	0.000209979
2	chr10:49152769:A:G	49152769	NA,G	NA,A	NA,1	NA,-inf	NA,inf	NA,0.355316	0.000209506	0.000209506
2	chr10:49169724:G:A	49169724	A,A	G,G	1,1	inf,inf	inf,inf	3.92585,0.97727	0.000209471	0.000209519
2	chr10:48851846:A:G	48851846	NA,G	NA,A	NA,1	NA,inf	NA,inf	NA,0.335253	0.000209377	0.000209378
2	chr10:49464743:G:T	49464743	NA,T	NA,G	NA,1	NA,inf	NA,inf	NA,0.341186	0.000209335	0.000209335
2	chr10:49464744:C:T	49464744	NA,T	NA,C	NA,1	NA,inf	NA,inf	NA,0.341186	0.000209335	0.000209335
2	chr10:48749565:A:G	48749565	NA,G	NA,A	NA,1	NA,inf	NA,inf	NA,0.337057	0.000209309	0.000209309
2	chr10:49536335:C:A	49536335	NA,A	NA,C	NA,1	NA,-inf	NA,inf	NA,0.339225	0.000209271	0.000209271
2	chr10:49331879:C:G	49331879	NA,G	NA,C	NA,1	NA,-inf	NA,inf	NA,0.340251	0.00020909	0.00020909
2	chr10:48854935:T:G	48854935	NA,G	NA,T	NA,1	NA,inf	NA,inf	NA,0.334093	0.000209088	0.000209088
2	chr10:49249904:A:C	49249904	NA,C	NA,A	NA,1	NA,-inf	NA,inf	NA,0.352085	0.000209016	0.000209016
2	chr10:48621752:A:G	48621752	NA,G	NA,A	NA,1	NA,inf	NA,inf	NA,0.324003	0.000208992	0.000208992
2	chr10:48844632:G:A	48844632	NA,A	NA,G	NA,1	NA,inf	NA,inf	NA,0.333434	0.000208923	0.000208923
2	chr10:49163919:C:T	49163919	NA,T	NA,C	NA,1	NA,-inf	NA,inf	NA,0.352913	0.000208923	0.000208923
2	chr10:49110455:AT:A	49110455	NA,A	NA,AT	NA,1	NA,-inf	NA,inf	NA,0.307864	0.000208719	0.000208719
2	chr10:48807856:T:C	48807856	NA,C	NA,T	NA,1	NA,inf	NA,inf	NA,0.34146	0.000208676	0.000208676
2	chr10:48853199:T:C	48853199	NA,C	NA,T	NA,1	NA,inf	NA,inf	NA,0.332224	0.000208629	0.000208629
2	chr10:48868117:C:T	48868117	NA,T	NA,C	NA,1	NA,inf	NA,inf	NA,0.338155	0.000208507	0.000208507
2	chr10:48613956:T:C	48613956	NA,C	NA,T	NA,1	NA,-inf	NA,inf	NA,0.342497	0.00020845	0.00020845
2	chr10:48833176:A:T	48833176	T,NA	A,NA	1,NA	inf,NA	inf,NA	0.606281,NA	0.000208446	0.000208446
2	chr10:48842362:A:G	48842362	NA,G	NA,A	NA,1	NA,inf	NA,inf	NA,0.331208	0.000208397	0.000208398
2	chr10:48966815:C:G	48966815	NA,G	NA,C	NA,1	NA,inf	NA,inf	NA,0.334869	0.000208157	0.000208157
2	chr10:49306924:G:A	49306924	NA,A	NA,G	NA,1	NA,-inf	NA,inf	NA,0.347259	0.000207948	0.000207948
2	chr10:48620567:A:G	48620567	NA,G	NA,A	NA,1	NA,inf	NA,inf	NA,0.319441	0.000207864	0.000207865
2	chr10:48973810:A:T	48973810	T,T	A,A	1,1	inf,inf	inf,inf	0.760291,0.602144	0.000207858	0.000207858
2	chr10:48636530:G:A	48636530	NA,A	NA,G	NA,1	NA,-inf	NA,inf	NA,0.342038	0.000207777	0.000207778
2	chr10:49018549:A:G	49018549	NA,G	NA,A	NA,1	NA,inf	NA,inf	NA,0.329373	0.00020759	0.00020759
2	chr10:49195121:C:A	49195121	NA,A	NA,C	NA,1	NA,inf	NA,inf	NA,0.330428	0.000207589	0.000207589
2	chr10:49339164:A:G	49339164	NA,G	NA,A	NA,1	NA,-inf	NA,inf	NA,0.336499	0.000207472	0.000207473
2	chr10:48773658:C:G	48773658	NA,G	NA,C	NA,1	NA,inf	NA,inf	NA,0.315035	0.000207419	0.000207419
2	chr10:48746749:G:A	48746749	NA,A	NA,G	NA,1	NA,inf	NA,inf	NA,0.329068	0.000207359	0.00020736
2	chr10:48772403:G:A	48772403	NA,A	NA,G	NA,1	NA,inf	NA,inf	NA,0.315081	0.000207284	0.000207284
2	chr10:49140955:G:A	49140955	NA,A	NA,G	NA,1	NA,inf	NA,inf	NA,0.326486	0.000207263	0.000207263
2	chr10:48781437:C:G	48781437	NA,G	NA,C	NA,1	NA,inf	NA,inf	NA,0.314713	0.000207214	0.000207214
2	chr10:48620198:G:T	48620198	NA,T	NA,G	NA,1	NA,inf	NA,inf	NA,0.316539	0.000207159	0.00020716
2	chr10:48621709:G:A	48621709	NA,A	NA,G	NA,1	NA,inf	NA,inf	NA,0.31646	0.000207127	0.000207127
2	chr10:48620847:A:ACT	48620847	NA,ACT	NA,A	NA,1	NA,inf	NA,inf	NA,0.315692	0.000206945	0.000206945
2	chr10:48928033:G:A	48928033	NA,A	NA,G	NA,1	NA,inf	NA,inf	NA,0.333617	0.000206766	0.000206766
2	chr10:48569770:C:T	48569770	NA,T	NA,C	NA,1	NA,-inf	NA,inf	NA,0.342242	0.000206736	0.000206736
2	chr10:48653413:G:A	48653413	NA,A	NA,G	NA,1	NA,inf	NA,inf	NA,0.336464	0.000206693	0.000206693
2	chr10:48653973:T:C	48653973	NA,C	NA,T	NA,1	NA,inf	NA,inf	NA,0.336114	0.000206616	0.000206616
2	chr10:49014953:G:A	49014953	NA,A	NA,G	NA,1	NA,-inf	NA,inf	NA,0.365031	0.000206567	0.000206567
2	chr10:48827659:G:T	48827659	NA,T	NA,G	NA,1	NA,-inf	NA,inf	NA,0.344695	0.000206512	0.000206512
2	chr10:48960677:G:T	48960677	NA,T	NA,G	NA,1	NA,inf	NA,inf	NA,0.30364	0.000206486	0.000206487
2	chr10:49244632:T:A	49244632	A,A	T,T	1,1	-inf,inf	inf,inf	0.188734,1.49521	0.000206396	0.000206396
2	chr10:49450866:C:T	49450866	NA,T	NA,C	NA,1	NA,inf	NA,inf	NA,0.327957	0.000206348	0.000206348
2	chr10:48839863:T:C	48839863	NA,C	NA,T	NA,1	NA,inf	NA,inf	NA,0.322416	0.000206294	0.000206294
2	chr10:48620757:A:G	48620757	NA,G	NA,A	NA,1	NA,inf	NA,inf	NA,0.311146	0.000205848	0.000205848
2	chr10:49134584:T:A	49134584	A,A	T,T	1,1	inf,inf	inf,inf	4.56569,1.74586	0.000205664	0.000206546
2	chr10:48630146:C:A	48630146	NA,A	NA,C	NA,1	NA,-inf	NA,inf	NA,0.333271	0.000205649	0.00020565
2	chr10:48830240:G:A	48830240	A,A	G,G	1,1	-inf,-inf	inf,inf	1.19748,0.829358	0.000205614	0.000205614
2	chr10:49161111:G:A	49161111	NA,A	NA,G	NA,1	NA,-inf	NA,inf	NA,0.338745	0.000205564	0.000205564
2	chr10:49331737:C:T	49331737	NA,T	NA,C	NA,1	NA,inf	NA,inf	NA,0.309814	0.000205553	0.000205553
2	chr10:49221128:G:A	49221128	A,NA	G,NA	1,NA	inf,NA	inf,NA	0.583038,NA	0.000205526	0.000205527
2	chr10:49303562:G:C	49303562	NA,C	NA,G	NA,1	NA,inf	NA,inf	NA,0.347113	0.000205522	0.000205522
2	chr10:48836902:C:T	48836902	NA,T	NA,C	NA,1	NA,inf	NA,inf	NA,0.319085	0.000205498	0.000205498
2	chr10:49021445:A:T	49021445	NA,T	NA,A	NA,1	NA,inf	NA,inf	NA,0.308402	0.000205496	0.000205496
2	chr10:48621615:C:T	48621615	NA,T	NA,C	NA,1	NA,inf	NA,inf	NA,0.309219	0.000205383	0.000205383
2	chr10:49421463:A:G	49421463	NA,G	NA,A	NA,1	NA,inf	NA,inf	NA,0.317891	0.000205332	0.000205333
2	chr10:48819725:C:T	48819725	T,T	C,C	1,1	-inf,-inf	inf,inf	0.655744,1.21962	0.000205269	0.000205269
2	chr10:49264353:C:T	49264353	NA,T	NA,C	NA,1	NA,inf	NA,inf	NA,0.312693	0.000205251	0.000205251
2	chr10:49529968:G:A	49529968	A,NA	G,NA	1,NA	-inf,NA	inf,NA	0.47857,NA	0.000205106	0.000205106
2	chr10:48845832:T:TAAAG	48845832	NA,TAAAG	NA,T	NA,1	NA,-inf	NA,inf	NA,0.335844	0.000204915	0.000204915
2	chr10:48976356:A:G	48976356	NA,G	NA,A	NA,1	NA,-inf	NA,inf	NA,0.357693	0.000204873	0.000204873
2	chr10:48746922:A:G	48746922	NA,G	NA,A	NA,1	NA,inf	NA,inf	NA,0.318351	0.000204805	0.000204805
2	chr10:48927684:C:T	48927684	NA,T	NA,C	NA,1	NA,-inf	NA,inf	NA,0.322886	0.00020475	0.00020475
2	chr10:49295375:G:A	49295375	NA,A	NA,G	NA,1	NA,inf	NA,inf	NA,0.336502	0.000204688	0.000204688
2	chr10:49526630:T:A	49526630	NA,A	NA,T	NA,1	NA,-inf	NA,inf	NA,0.326181	0.000204653	0.000204653
2	chr10:48941403:T:C	48941403	NA,C	NA,T	NA,1	NA,-inf	NA,inf	NA,0.322584	0.000204598	0.000204598
2	chr10:49156423:G:A	49156423	NA,A	NA,G	NA,1	NA,-inf	NA,inf	NA,0.334109	0.000204503	0.000204503
2	chr10:49517296:A:T	49517296	T,T	A,A	1,1	-inf,inf	inf,inf	0.602029,0.653536	0.000204464	0.000204465
2	chr10:49533531:C:T	49533531	NA,T	NA,C	NA,1	NA,-inf	NA,inf	NA,0.325172	0.000204419	0.000204419
2	chr10:49538178:C:A	49538178	A,NA	C,NA	1,NA	inf,NA	inf,NA	0.946457,NA	0.000204303	0.000204304
2	chr10:49177668:A:C	49177668	NA,C	NA,A	NA,1	NA,inf	NA,inf	NA,0.353031	0.000204279	0.000204279
2	chr10:49369036:C:T	49369036	NA,T	NA,C	NA,1	NA,-inf	NA,inf	NA,0.322582	0.000204272	0.000204272
2	chr10:49341750:A:G	49341750	NA,G	NA,A	NA,1	NA,inf	NA,inf	NA,0.305054	0.000204247	0.000204247
2	chr10:49272828:T:C	49272828	NA,C	NA,T	NA,1	NA,inf	NA,inf	NA,0.319361	0.000204226	0.000204226
2	chr10:49272689:G:A	49272689	NA,A	NA,G	NA,1	NA,inf	NA,inf	NA,0.31918	0.000204184	0.000204184
2	chr10:48620073:A:G	48620073	NA,G	NA,A	NA,1	NA,inf	NA,inf	NA,0.303956	0.000204139	0.000204139
2	chr10:49456678:T:C	49456678	NA,C	NA,T	NA,1	NA,-inf	NA,inf	NA,0.325973	0.000204104	0.000204105
2	chr10:48596696:A:G	48596696	NA,G	NA,A	NA,1	NA,-inf	NA,inf	NA,0.323919	0.000204043	0.000204043
2	chr10:48793279:T:C	48793279	NA,C	NA,T	NA,1	NA,inf	NA,inf	NA,0.310689	0.000204018	0.000204018
2	chr10:48758021:A:G	48758021	NA,G	NA,A	NA,1	NA,inf	NA,inf	NA,0.315836	0.000203796	0.000203796
2	chr10:49334943:G:C	49334943	NA,C	NA,G	NA,1	NA,inf	NA,inf	NA,0.302222	0.00020375	0.00020375
2	chr10:48879252:G:A	48879252	NA,A	NA,G	NA,1	NA,inf	NA,inf	NA,0.313895	0.000203719	0.000203719
2	chr10:48842276:A:C	48842276	NA,C	NA,A	NA,1	NA,inf	NA,inf	NA,0.311444	0.000203672	0.000203672
2	chr10:49530101:G:A	49530101	NA,A	NA,G	NA,1	NA,-inf	NA,inf	NA,0.321909	0.000203666	0.000203666
2	chr10:48984940:G:GACA	48984940	NA,GACA	NA,G	NA,1	NA,-inf	NA,inf	NA,0.34773	0.000203646	0.000203646
2	chr10:49531917:C:T	49531917	NA,T	NA,C	NA,1	NA,-inf	NA,inf	NA,0.321764	0.000203633	0.000203633
2	chr10:49109348:G:A	49109348	NA,A	NA,G	NA,1	NA,-inf	NA,inf	NA,0.328636	0.000203629	0.000203629
2	chr10:48761192:C:T	48761192	NA,T	NA,C	NA,1	NA,inf	NA,inf	NA,0.288404	0.000203605	0.000203605
2	chr10:48736940:G:A	48736940	NA,A	NA,G	NA,1	NA,inf	NA,inf	NA,0.308977	0.000203586	0.000203586
2	chr10:49133976:G:C	49133976	NA,C	NA,G	NA,1	NA,-inf	NA,inf	NA,0.328448	0.000203513	0.000203513
2	chr10:49222278:G:A	49222278	A,NA	G,NA	1,NA	inf,NA	inf,NA	0.551197,NA	0.000203383	0.000203383
2	chr10:48927057:G:C	48927057	NA,C	NA,G	NA,1	NA,-inf	NA,inf	NA,0.316827	0.000203345	0.000203345
2	chr10:48975066:C:T	48975066	NA,T	NA,C	NA,1	NA,-inf	NA,inf	NA,0.350677	0.000203318	0.000203318
2	chr10:48839917:G:A	48839917	NA,A	NA,G	NA,1	NA,inf	NA,inf	NA,0.309415	0.00020325	0.00020325
2	chr10:48562779:T:A	48562779	NA,A	NA,T	NA,1	NA,-inf	NA,inf	NA,0.327108	0.000203208	0.000203208
2	chr10:48876861:T:C	48876861	NA,C	NA,T	NA,1	NA,inf	NA,inf	NA,0.306251	0.000203207	0.000203207
2	chr10:49162526:C:T	49162526	NA,T	NA,C	NA,1	NA,inf	NA,inf	NA,0.315471	0.000203195	0.000203195
2	chr10:48755624:T:C	48755624	NA,C	NA,T	NA,1	NA,-inf	NA,inf	NA,0.319341	0.000203152	0.000203152
2	chr10:48761070:A:G	48761070	NA,G	NA,A	NA,1	NA,-inf	NA,inf	NA,0.319341	0.000203152	0.000203152
2	chr10:48695190:T:C	48695190	NA,C	NA,T	NA,1	NA,inf	NA,inf	NA,0.30175	0.000203149	0.00020315
2	chr10:49548554:C:T	49548554	NA,T	NA,C	NA,1	NA,inf	NA,inf	NA,0.308894	0.000203092	0.000203092
2	chr10:48753127:G:A	48753127	NA,A	NA,G	NA,1	NA,-inf	NA,inf	NA,0.319034	0.000203081	0.000203081
2	chr10:48808333:G:A	48808333	NA,A	NA,G	NA,1	NA,-inf	NA,inf	NA,0.316807	0.000203007	0.000203007
2	chr10:48622450:A:G	48622450	NA,G	NA,A	NA,1	NA,inf	NA,inf	NA,0.299014	0.000202962	0.000202962
2	chr10:49406635:T:C	49406635	NA,C	NA,T	NA,1	NA,inf	NA,inf	NA,0.305664	0.000202797	0.000202797
2	chr10:49345332:A:G	49345332	NA,G	NA,A	NA,1	NA,inf	NA,inf	NA,0.298603	0.000202735	0.000202735
2	chr10:48641991:C:T	48641991	NA,T	NA,C	NA,1	NA,inf	NA,inf	NA,0.318517	0.000202732	0.000202732
2	chr10:48855958:A:G	48855958	NA,G	NA,A	NA,1	NA,inf	NA,inf	NA,0.307386	0.000202729	0.000202729
2	chr10:48783204:C:T	48783204	T,NA	C,NA	1,NA	inf,NA	inf,NA	0.502352,NA	0.000202709	0.000202709
2	chr10:48936242:T:G	48936242	NA,G	NA,T	NA,1	NA,-inf	NA,inf	NA,0.322	0.000202652	0.000202652
2	chr10:49543475:A:G	49543475	NA,G	NA,A	NA,1	NA,inf	NA,inf	NA,0.310811	0.000202589	0.000202589
2	chr10:48936915:A:T	48936915	NA,T	NA,A	NA,1	NA,-inf	NA,inf	NA,0.275229	0.000202541	0.000202541
2	chr10:48934725:G:A	48934725	NA,A	NA,G	NA,1	NA,-inf	NA,inf	NA,0.310309	0.000202498	0.000202498
2	chr10:49267258:C:T	49267258	NA,T	NA,C	NA,1	NA,inf	NA,inf	NA,0.3009	0.000202496	0.000202496
2	chr10:49316190:A:T	49316190	NA,T	NA,A	NA,1	NA,inf	NA,inf	NA,0.299943	0.000202385	0.000202385
2	chr10:49038793:A:T	49038793	NA,T	NA,A	NA,1	NA,inf	NA,inf	NA,0.291328	0.000202373	0.000202373
2	chr10:48936083:A:C	48936083	NA,C	NA,A	NA,1	NA,-inf	NA,inf	NA,0.320557	0.000202323	0.000202323
2	chr10:49162549:G:C	49162549	NA,C	NA,G	NA,1	NA,inf	NA,inf	NA,0.310672	0.000202104	0.000202104
2	chr10:49293164:T:C	49293164	NA,C	NA,T	NA,1	NA,-inf	NA,inf	NA,0.312639	0.000201946	0.000201946
2	chr10:48787105:G:A	48787105	NA,A	NA,G	NA,1	NA,inf	NA,inf	NA,0.291578	0.000201836	0.000201836
2	chr10:49293302:G:A	49293302	NA,A	NA,G	NA,1	NA,-inf	NA,inf	NA,0.312111	0.000201831	0.000201831
2	chr10:49292720:A:G	49292720	NA,G	NA,A	NA,1	NA,-inf	NA,inf	NA,0.311399	0.000201666	0.000201666
2	chr10:49275987:G:A	49275987	NA,A	NA,G	NA,1	NA,inf	NA,inf	NA,0.322064	0.000201617	0.000201617
2	chr10:49293359:G:A	49293359	NA,A	NA,G	NA,1	NA,-inf	NA,inf	NA,0.31115	0.000201607	0.000201607
2	chr10:48593101:T:A	48593101	NA,A	NA,T	NA,1	NA,inf	NA,inf	NA,0.296673	0.000201573	0.000201573
2	chr10:49098152:G:A	49098152	NA,A	NA,G	NA,1	NA,inf	NA,inf	NA,0.316691	0.000201531	0.000201531
2	chr10:48799352:TGTTTCCCAAATGTCATGTTCTGCCTACACCAAGTAAAG:T	48799352	NA,T	NA,TGTTTCCCAAATGTCATGTTCTGCCTACACCAAGTAAAG	NA,1	NA,inf	NA,inf	NA,0.289739	0.000201529	0.000201529
2	chr10:49443062:G:C	49443062	NA,C	NA,G	NA,1	NA,inf	NA,inf	NA,0.306031	0.000201519	0.000201519
2	chr10:48729255:T:G	48729255	NA,G	NA,T	NA,1	NA,-inf	NA,inf	NA,0.308705	0.000201131	0.000201131
2	chr10:49275885:G:A	49275885	NA,A	NA,G	NA,1	NA,inf	NA,inf	NA,0.294961	0.000201033	0.000201033
2	chr10:49451599:T:C	49451599	NA,C	NA,T	NA,1	NA,inf	NA,inf	NA,0.306133	0.000201031	0.000201031
2	chr10:48597147:A:G	48597147	NA,G	NA,A	NA,1	NA,inf	NA,inf	NA,0.302251	0.00020102	0.00020102
2	chr10:49149401:C:T	49149401	NA,T	NA,C	NA,1	NA,inf	NA,inf	NA,0.30358	0.000200985	0.000200985
2	chr10:49421963:G:C	49421963	NA,C	NA,G	NA,1	NA,inf	NA,inf	NA,0.298852	0.000200944	0.000200944
2	chr10:48918493:T:C	48918493	NA,C	NA,T	NA,1	NA,-inf	NA,inf	NA,0.281854	0.000200889	0.000200889
2	chr10:49257895:A:G	49257895	NA,G	NA,A	NA,1	NA,inf	NA,inf	NA,0.30263	0.00020085	0.00020085
2	chr10:48879042:C:T	48879042	NA,T	NA,C	NA,1	NA,inf	NA,inf	NA,0.295379	0.000200743	0.000200743
2	chr10:49149068:C:T	49149068	T,T	C,C	1,1	inf,-inf	inf,inf	0.101896,1.26573	0.000200742	0.000200742
2	chr10:48560735:C:T	48560735	NA,T	NA,C	NA,1	NA,-inf	NA,inf	NA,0.315266	0.000200539	0.000200539
2	chr10:49454338:G:C	49454338	C,NA	G,NA	1,NA	inf,NA	inf,NA	0.926509,NA	0.000200476	0.000200476
2	chr10:48616802:T:C	48616802	NA,C	NA,T	NA,1	NA,-inf	NA,inf	NA,0.30754	0.00020036	0.000200361
2	chr10:48937669:G:A	48937669	NA,A	NA,G	NA,1	NA,-inf	NA,inf	NA,0.311317	0.000200269	0.000200269
2	chr10:49396580:C:T	49396580	NA,T	NA,C	NA,1	NA,inf	NA,inf	NA,0.28416	0.000200206	0.000200206
2	chr10:48707787:G:A	48707787	NA,A	NA,G	NA,1	NA,-inf	NA,inf	NA,0.305943	0.000200169	0.000200169
2	chr10:49419934:C:T	49419934	NA,T	NA,C	NA,1	NA,inf	NA,inf	NA,0.295861	0.000199986	0.000199987
2	chr10:49274674:C:T	49274674	NA,T	NA,C	NA,1	NA,inf	NA,inf	NA,0.290092	0.000199939	0.000199939
2	chr10:48891521:G:T	48891521	NA,T	NA,G	NA,1	NA,-inf	NA,inf	NA,0.294776	0.000199823	0.000199824
2	chr10:49106742:C:G	49106742	NA,G	NA,C	NA,1	NA,-inf	NA,inf	NA,0.240339	0.000199817	0.000199817
2	chr10:48598124:A:G	48598124	NA,G	NA,A	NA,1	NA,inf	NA,inf	NA,0.340947	0.000199711	0.000199711
2	chr10:48762813:C:G	48762813	NA,G	NA,C	NA,1	NA,-inf	NA,inf	NA,0.30375	0.000199664	0.000199664
2	chr10:48839965:A:G	48839965	NA,G	NA,A	NA,1	NA,inf	NA,inf	NA,0.29295	0.000199523	0.000199523
2	chr10:49162496:C:T	49162496	NA,T	NA,C	NA,1	NA,inf	NA,inf	NA,0.296954	0.000199461	0.000199461
2	chr10:48941163:A:G	48941163	NA,G	NA,A	NA,1	NA,-inf	NA,inf	NA,0.306678	0.000199266	0.000199266
2	chr10:49162539:G:A	49162539	NA,A	NA,G	NA,1	NA,inf	NA,inf	NA,0.297028	0.000199065	0.000199065
2	chr10:49442106:A:C	49442106	NA,C	NA,A	NA,1	NA,-inf	NA,inf	NA,0.30069	0.000199036	0.000199037
2	chr10:48712077:T:A	48712077	NA,A	NA,T	NA,1	NA,-inf	NA,inf	NA,0.306637	0.000199002	0.000199003
2	chr10:48625629:G:C	48625629	NA,C	NA,G	NA,1	NA,-inf	NA,inf	NA,0.300954	0.000198889	0.000198889
2	chr10:49492396:G:A	49492396	NA,A	NA,G	NA,1	NA,inf	NA,inf	NA,0.289362	0.000198772	0.000198772
2	chr10:49307239:G:A	49307239	NA,A	NA,G	NA,1	NA,inf	NA,inf	NA,0.288167	0.000198763	0.000198763
2	chr10:48882209:C:T	48882209	NA,T	NA,C	NA,1	NA,inf	NA,inf	NA,0.28646	0.000198709	0.000198709
2	chr10:48869441:G:C	48869441	NA,C	NA,G	NA,1	NA,inf	NA,inf	NA,0.309029	0.000198641	0.000198641
2	chr10:48643116:T:C	48643116	NA,C	NA,T	NA,1	NA,inf	NA,inf	NA,0.299862	0.000198593	0.000198594
2	chr10:49273678:G:A	49273678	NA,A	NA,G	NA,1	NA,inf	NA,inf	NA,0.283954	0.000198576	0.000198576
2	chr10:48878658:TG:T	48878658	NA,T	NA,TG	NA,1	NA,inf	NA,inf	NA,0.285394	0.000198513	0.000198513
2	chr10:48564219:TC:T	48564219	NA,T	NA,TC	NA,1	NA,-inf	NA,inf	NA,0.314836	0.000198507	0.000198508
2	chr10:48924110:G:A	48924110	NA,A	NA,G	NA,1	NA,-inf	NA,inf	NA,0.2913	0.000198503	0.000198503
2	chr10:49261411:C:G	49261411	NA,G	NA,C	NA,1	NA,inf	NA,inf	NA,0.2827	0.000198366	0.000198367
2	chr10:49111919:GTGAGCT:G	49111919	NA,G	NA,GTGAGCT	NA,1	NA,-inf	NA,inf	NA,0.308326	0.000198359	0.00019836
2	chr10:49544448:A:C	49544448	NA,C	NA,A	NA,1	NA,inf	NA,inf	NA,0.293475	0.00019826	0.00019826
2	chr10:49258371:T:A	49258371	NA,A	NA,T	NA,1	NA,inf	NA,inf	NA,0.290918	0.000198253	0.000198253
2	chr10:48867645:C:G	48867645	NA,G	NA,C	NA,1	NA,-inf	NA,inf	NA,0.300615	0.000197874	0.000197874
2	chr10:49104464:A:G	49104464	NA,G	NA,A	NA,1	NA,inf	NA,inf	NA,0.300017	0.000197865	0.000197865
2	chr10:49099264:C:T	49099264	NA,T	NA,C	NA,1	NA,inf	NA,inf	NA,0.299912	0.000197842	0.000197842
2	chr10:49233576:C:T	49233576	NA,T	NA,C	NA,1	NA,-inf	NA,inf	NA,0.306159	0.000197757	0.000197757
2	chr10:49353336:A:G	49353336	NA,G	NA,A	NA,1	NA,inf	NA,inf	NA,0.280928	0.000197743	0.000197743
2	chr10:49443549:G:C	49443549	NA,C	NA,G	NA,1	NA,inf	NA,inf	NA,0.274303	0.000197628	0.000197628
2	chr10:48614055:T:G	48614055	NA,G	NA,T	NA,1	NA,-inf	NA,inf	NA,0.294834	0.0001976	0.0001976
2	chr10:48712641:G:A	48712641	NA,A	NA,G	NA,1	NA,-inf	NA,inf	NA,0.2999	0.000197545	0.000197545
2	chr10:49261538:A:C	49261538	NA,C	NA,A	NA,1	NA,inf	NA,inf	NA,0.278908	0.000197539	0.000197539
2	chr10:49356783:C:T	49356783	NA,T	NA,C	NA,1	NA,-inf	NA,inf	NA,0.300941	0.000197533	0.000197533
2	chr10:48776464:CA:C	48776464	NA,C	NA,CA	NA,1	NA,-inf	NA,inf	NA,0.296491	0.00019746	0.00019746
2	chr10:49055049:G:C	49055049	C,C	G,G	1,1	-inf,inf	inf,inf	1.76986,1.12368	0.00019737	0.000197371
2	chr10:48867430:G:A	48867430	NA,A	NA,G	NA,1	NA,inf	NA,inf	NA,0.285274	0.000197359	0.000197359
2	chr10:49202963:T:C	49202963	C,C	T,T	1,1	-inf,-inf	inf,inf	1.95501,1.29894	0.000197313	0.000197315
2	chr10:49262611:G:T	49262611	NA,T	NA,G	NA,1	NA,-inf	NA,inf	NA,0.276988	0.000197268	0.000197268
2	chr10:48727394:G:A	48727394	NA,A	NA,G	NA,1	NA,inf	NA,inf	NA,0.281384	0.000197264	0.000197264
2	chr10:49153789:T:G	49153789	NA,G	NA,T	NA,1	NA,-inf	NA,inf	NA,0.304533	0.000197037	0.000197037
2	chr10:49114888:C:T	49114888	NA,T	NA,C	NA,1	NA,-inf	NA,inf	NA,0.292524	0.000197029	0.000197029
2	chr10:49403974:T:C	49403974	NA,C	NA,T	NA,1	NA,inf	NA,inf	NA,0.281957	0.000197003	0.000197003
2	chr10:48705943:A:T	48705943	NA,T	NA,A	NA,1	NA,inf	NA,inf	NA,0.28516	0.000196951	0.000196951
2	chr10:48746360:G:A	48746360	NA,A	NA,G	NA,1	NA,-inf	NA,inf	NA,0.290904	0.000196917	0.000196917
2	chr10:49270819:C:T	49270819	NA,T	NA,C	NA,1	NA,inf	NA,inf	NA,0.274998	0.000196663	0.000196663
2	chr10:49298780:C:T	49298780	NA,T	NA,C	NA,1	NA,-inf	NA,inf	NA,0.284598	0.000196647	0.000196647
2	chr10:49260944:A:AT	49260944	NA,AT	NA,A	NA,1	NA,-inf	NA,inf	NA,0.273764	0.000196565	0.000196565
2	chr10:48838278:C:T	48838278	T,T	C,C	1,1	-inf,-inf	inf,inf	1.29917,0.685793	0.000196502	0.000196502
2	chr10:48806387:T:C	48806387	NA,C	NA,T	NA,1	NA,-inf	NA,inf	NA,0.296345	0.000196448	0.000196448
2	chr10:48696785:A:G	48696785	NA,G	NA,A	NA,1	NA,-inf	NA,inf	NA,0.294289	0.000196394	0.000196394
2	chr10:49261089:T:A	49261089	NA,A	NA,T	NA,1	NA,-inf	NA,inf	NA,0.272834	0.000196366	0.000196366
2	chr10:49259810:A:G	49259810	NA,G	NA,A	NA,1	NA,-inf	NA,inf	NA,0.272557	0.000196301	0.000196301
2	chr10:48624852:T:C	48624852	NA,C	NA,T	NA,1	NA,-inf	NA,inf	NA,0.288515	0.000196229	0.000196229
2	chr10:49349398:G:A	49349398	NA,A	NA,G	NA,1	NA,-inf	NA,inf	NA,0.297354	0.000196168	0.000196168
2	chr10:49417950:C:T	49417950	NA,T	NA,C	NA,1	NA,inf	NA,inf	NA,0.276534	0.000196055	0.000196055
2	chr10:49261461:C:T	49261461	NA,T	NA,C	NA,1	NA,-inf	NA,inf	NA,0.270734	0.000195918	0.000195918
2	chr10:48822775:C:T	48822775	NA,T	NA,C	NA,1	NA,inf	NA,inf	NA,0.26843	0.000195853	0.000195853
2	chr10:49259682:T:C	49259682	NA,C	NA,T	NA,1	NA,-inf	NA,inf	NA,0.270315	0.000195824	0.000195824
2	chr10:49088481:A:G	49088481	NA,G	NA,A	NA,1	NA,inf	NA,inf	NA,0.271589	0.00019575	0.00019575
2	chr10:49260931:G:A	49260931	NA,A	NA,G	NA,1	NA,-inf	NA,inf	NA,0.269888	0.000195739	0.000195739
2	chr10:49261686:A:C	49261686	NA,C	NA,A	NA,1	NA,-inf	NA,inf	NA,0.269686	0.000195696	0.000195696
2	chr10:49098603:G:A	49098603	NA,A	NA,G	NA,1	NA,-inf	NA,inf	NA,0.222277	0.000195683	0.000195683
2	chr10:49021717:A:G	49021717	NA,G	NA,A	NA,1	NA,-inf	NA,inf	NA,0.28778	0.000195626	0.000195626
2	chr10:48747975:C:T	48747975	NA,T	NA,C	NA,1	NA,inf	NA,inf	NA,0.252891	0.000195553	0.000195553
2	chr10:49261096:T:C	49261096	NA,C	NA,T	NA,1	NA,-inf	NA,inf	NA,0.268685	0.000195482	0.000195483
2	chr10:48929640:C:T	48929640	NA,T	NA,C	NA,1	NA,-inf	NA,inf	NA,0.283589	0.000195474	0.000195475
2	chr10:48753181:A:G	48753181	NA,G	NA,A	NA,1	NA,inf	NA,inf	NA,0.269598	0.000195376	0.000195376
2	chr10:48923165:A:G	48923165	NA,G	NA,A	NA,1	NA,-inf	NA,inf	NA,0.297241	0.000195339	0.000195339
2	chr10:48937443:G:A	48937443	NA,A	NA,G	NA,1	NA,inf	NA,inf	NA,0.261423	0.000195319	0.000195319
2	chr10:49470301:G:A	49470301	NA,A	NA,G	NA,1	NA,-inf	NA,inf	NA,0.278047	0.000195312	0.000195312
2	chr10:49548075:A:C	49548075	NA,C	NA,A	NA,1	NA,-inf	NA,inf	NA,0.28605	0.000195287	0.000195287
2	chr10:48933242:C:T	48933242	NA,T	NA,C	NA,1	NA,inf	NA,inf	NA,0.270137	0.0001951	0.0001951
2	chr10:49418386:A:C	49418386	NA,C	NA,A	NA,1	NA,inf	NA,inf	NA,0.272177	0.000195027	0.000195027
2	chr10:49296146:G:A	49296146	NA,A	NA,G	NA,1	NA,inf	NA,inf	NA,0.275114	0.00019502	0.00019502
2	chr10:49420113:T:C	49420113	NA,C	NA,T	NA,1	NA,inf	NA,inf	NA,0.270493	0.000194782	0.000194783
2	chr10:48861156:C:T	48861156	NA,T	NA,C	NA,1	NA,inf	NA,inf	NA,0.270884	0.000194713	0.000194714
2	chr10:49145453:G:C	49145453	NA,C	NA,G	NA,1	NA,inf	NA,inf	NA,0.273411	0.000194492	0.000194492
2	chr10:49519848:G:A	49519848	NA,A	NA,G	NA,1	NA,inf	NA,inf	NA,0.26742	0.000194456	0.000194456
2	chr10:49421166:T:G	49421166	NA,G	NA,T	NA,1	NA,inf	NA,inf	NA,0.269178	0.000194406	0.000194406
2	chr10:49293861:A:C	49293861	NA,C	NA,A	NA,1	NA,inf	NA,inf	NA,0.266356	0.000194385	0.000194385
2	chr10:49041191:G:T	49041191	NA,T	NA,G	NA,1	NA,inf	NA,inf	NA,0.282802	0.000194337	0.000194338
2	chr10:49042855:G:A	49042855	NA,A	NA,G	NA,1	NA,inf	NA,inf	NA,0.282682	0.000194313	0.000194313
2	chr10:48564080:C:T	48564080	NA,T	NA,C	NA,1	NA,-inf	NA,inf	NA,0.27633	0.000194286	0.000194286
2	chr10:48707352:C:A	48707352	NA,A	NA,C	NA,1	NA,-inf	NA,inf	NA,0.283843	0.000194207	0.000194207
2	chr10:49269705:C:T	49269705	NA,T	NA,C	NA,1	NA,inf	NA,inf	NA,0.263314	0.000194191	0.000194191
2	chr10:49259445:T:C	49259445	NA,C	NA,T	NA,1	NA,-inf	NA,inf	NA,0.262492	0.000194183	0.000194183
2	chr10:49258736:AG:A	49258736	NA,A	NA,AG	NA,1	NA,-inf	NA,inf	NA,0.262399	0.000194164	0.000194164
2	chr10:48838647:C:T	48838647	NA,T	NA,C	NA,1	NA,-inf	NA,inf	NA,0.321654	0.000194112	0.000194112
2	chr10:48796495:G:A	48796495	NA,A	NA,G	NA,1	NA,inf	NA,inf	NA,0.25543	0.000194008	0.000194008
2	chr10:49259503:CA:C	49259503	NA,C	NA,CA	NA,1	NA,-inf	NA,inf	NA,0.261635	0.000194006	0.000194006
2	chr10:49258912:G:A	49258912	NA,A	NA,G	NA,1	NA,-inf	NA,inf	NA,0.261478	0.00019397	0.00019397
2	chr10:49162434:G:A	49162434	NA,A	NA,G	NA,1	NA,inf	NA,inf	NA,0.261719	0.000193679	0.000193679
2	chr10:49259600:C:T	49259600	NA,T	NA,C	NA,1	NA,-inf	NA,inf	NA,0.259885	0.000193644	0.000193644
2	chr10:48661020:T:C	48661020	NA,C	NA,T	NA,1	NA,inf	NA,inf	NA,0.264248	0.000193628	0.000193628
2	chr10:49259523:G:A	49259523	NA,A	NA,G	NA,1	NA,-inf	NA,inf	NA,0.259386	0.000193541	0.000193542
2	chr10:48900100:G:C	48900100	NA,C	NA,G	NA,1	NA,-inf	NA,inf	NA,0.26484	0.000193535	0.000193535
2	chr10:49173182:T:A	49173182	NA,A	NA,T	NA,1	NA,inf	NA,inf	NA,0.263659	0.000193436	0.000193436
2	chr10:49265645:G:C	49265645	NA,C	NA,G	NA,1	NA,inf	NA,inf	NA,0.259112	0.000193325	0.000193325
2	chr10:49269366:C:T	49269366	NA,T	NA,C	NA,1	NA,inf	NA,inf	NA,0.258802	0.000193262	0.000193262
2	chr10:49388880:C:A	49388880	NA,A	NA,C	NA,1	NA,-inf	NA,inf	NA,0.271854	0.000193233	0.000193233
2	chr10:48676909:A:C	48676909	NA,C	NA,A	NA,1	NA,-inf	NA,inf	NA,0.272442	0.000193227	0.000193228
2	chr10:49259651:T:C	49259651	NA,C	NA,T	NA,1	NA,-inf	NA,inf	NA,0.257795	0.000193217	0.000193217
2	chr10:49269991:T:C	49269991	NA,C	NA,T	NA,1	NA,inf	NA,inf	NA,0.258298	0.000193159	0.000193159
2	chr10:48710245:A:G	48710245	NA,G	NA,A	NA,1	NA,-inf	NA,inf	NA,0.278526	0.000193138	0.000193138
2	chr10:49119167:T:A	49119167	NA,A	NA,T	NA,1	NA,inf	NA,inf	NA,0.275649	0.000192882	0.000192882
2	chr10:48952435:A:G	48952435	NA,G	NA,A	NA,1	NA,inf	NA,inf	NA,0.313879	0.000192752	0.000192752
2	chr10:48591366:G:A	48591366	NA,A	NA,G	NA,1	NA,-inf	NA,inf	NA,0.286512	0.0001927	0.0001927
2	chr10:48632706:C:T	48632706	NA,T	NA,C	NA,1	NA,-inf	NA,inf	NA,0.270893	0.000192646	0.000192646
2	chr10:49096494:A:C	49096494	NA,C	NA,A	NA,1	NA,-inf	NA,inf	NA,0.270726	0.000192593	0.000192593
2	chr10:48678267:G:T	48678267	NA,T	NA,G	NA,1	NA,inf	NA,inf	NA,0.259678	0.000192538	0.000192538
2	chr10:49281025:T:G	49281025	NA,G	NA,T	NA,1	NA,-inf	NA,inf	NA,0.252431	0.000192527	0.000192527
2	chr10:49267678:A:G	49267678	NA,G	NA,A	NA,1	NA,inf	NA,inf	NA,0.254948	0.00019248	0.00019248
2	chr10:49063594:A:C	49063594	NA,C	NA,A	NA,1	NA,inf	NA,inf	NA,0.248617	0.000192439	0.000192439
2	chr10:49115754:G:A	49115754	NA,A	NA,G	NA,1	NA,-inf	NA,inf	NA,0.278979	0.000192424	0.000192425
2	chr10:49376135:C:T	49376135	NA,T	NA,C	NA,1	NA,inf	NA,inf	NA,0.25982	0.000192369	0.000192369
2	chr10:49212869:G:GAAA	49212869	NA,GAAA	NA,G	NA,1	NA,-inf	NA,inf	NA,0.271805	0.000192229	0.000192229
2	chr10:48837426:C:T	48837426	T,T	C,C	1,1	-inf,-inf	inf,inf	1.21994,0.720417	0.000192164	0.000192164
2	chr10:49259691:G:A	49259691	NA,A	NA,G	NA,1	NA,-inf	NA,inf	NA,0.252527	0.000192139	0.000192139
2	chr10:49161122:C:T	49161122	NA,T	NA,C	NA,1	NA,-inf	NA,inf	NA,0.271401	0.000192124	0.000192124
2	chr10:48841281:T:C	48841281	NA,C	NA,T	NA,1	NA,-inf	NA,inf	NA,0.31043	0.00019198	0.00019198
2	chr10:48832032:T:C	48832032	C,C	T,T	1,1	-inf,-inf	inf,inf	1.22056,0.641927	0.000191963	0.000191963
2	chr10:49168045:C:A	49168045	NA,A	NA,C	NA,1	NA,-inf	NA,inf	NA,0.279546	0.000191821	0.000191821
2	chr10:49156618:G:A	49156618	NA,A	NA,G	NA,1	NA,inf	NA,inf	NA,0.260208	0.000191781	0.000191781
2	chr10:49338959:C:T	49338959	NA,T	NA,C	NA,1	NA,inf	NA,inf	NA,0.247273	0.000191759	0.000191759
2	chr10:48752261:C:A	48752261	NA,A	NA,C	NA,1	NA,-inf	NA,inf	NA,0.261193	0.000191744	0.000191744
2	chr10:48775774:C:T	48775774	NA,T	NA,C	NA,1	NA,inf	NA,inf	NA,0.275912	0.000191736	0.000191736
2	chr10:49156180:A:G	49156180	NA,G	NA,A	NA,1	NA,inf	NA,inf	NA,0.259654	0.000191671	0.000191671
2	chr10:49296513:C:T	49296513	NA,T	NA,C	NA,1	NA,inf	NA,inf	NA,0.257781	0.000191561	0.000191561
2	chr10:49331422:C:T	49331422	NA,T	NA,C	NA,1	NA,inf	NA,inf	NA,0.246166	0.000191536	0.000191537
2	chr10:49296331:T:C	49296331	NA,C	NA,T	NA,1	NA,inf	NA,inf	NA,0.257787	0.000191481	0.000191481
2	chr10:49264074:T:C	49264074	NA,C	NA,T	NA,1	NA,inf	NA,inf	NA,0.284732	0.000191448	0.000191448
2	chr10:49354331:C:T	49354331	NA,T	NA,C	NA,1	NA,-inf	NA,inf	NA,0.273795	0.000191419	0.00019142
2	chr10:48838279:A:G	48838279	G,G	A,A	1,1	-inf,-inf	inf,inf	1.29285,0.67502	0.000191412	0.000191412
2	chr10:48838600:C:T	48838600	T,T	C,C	1,1	-inf,-inf	inf,inf	1.29791,0.670919	0.000191357	0.000191357
2	chr10:48821193:G:A	48821193	NA,A	NA,G	NA,1	NA,inf	NA,inf	NA,0.253591	0.000191349	0.000191349
2	chr10:49161224:A:G	49161224	NA,G	NA,A	NA,1	NA,-inf	NA,inf	NA,0.267248	0.000191311	0.000191311
2	chr10:48568244:T:C	48568244	NA,C	NA,T	NA,1	NA,-inf	NA,inf	NA,0.261532	0.000191295	0.000191295
2	chr10:49537814:C:A	49537814	NA,A	NA,C	NA,1	NA,-inf	NA,inf	NA,0.256379	0.000190993	0.000190994
2	chr10:49153278:C:T	49153278	NA,T	NA,C	NA,1	NA,inf	NA,inf	NA,0.254753	0.000190873	0.000190873
2	chr10:48714342:G:A	48714342	NA,A	NA,G	NA,1	NA,inf	NA,inf	NA,0.253583	0.000190593	0.000190593
2	chr10:48746350:A:G	48746350	NA,G	NA,A	NA,1	NA,inf	NA,inf	NA,0.231612	0.000190522	0.000190523
2	chr10:49463700:C:A	49463700	NA,A	NA,C	NA,1	NA,inf	NA,inf	NA,0.269302	0.000190488	0.000190488
2	chr10:49284735:A:G	49284735	NA,G	NA,A	NA,1	NA,inf	NA,inf	NA,0.252082	0.000190376	0.000190376
2	chr10:48747216:G:A	48747216	NA,A	NA,G	NA,1	NA,-inf	NA,inf	NA,0.268419	0.000190361	0.000190361
2	chr10:49082497:T:C	49082497	NA,C	NA,T	NA,1	NA,inf	NA,inf	NA,0.225931	0.000190352	0.000190353
2	chr10:48591603:T:C	48591603	NA,C	NA,T	NA,1	NA,-inf	NA,inf	NA,0.274246	0.000190336	0.000190336
2	chr10:49458436:G:C	49458436	C,C	G,G	1,1	-inf,inf	inf,inf	0.523155,0.669511	0.000190322	0.000190322
2	chr10:49126843:T:C	49126843	NA,C	NA,T	NA,1	NA,inf	NA,inf	NA,0.253699	0.000190281	0.000190281
2	chr10:49387019:C:T	49387019	NA,T	NA,C	NA,1	NA,-inf	NA,inf	NA,0.254239	0.00019019	0.000190191
2	chr10:49284120:A:T	49284120	NA,T	NA,A	NA,1	NA,inf	NA,inf	NA,0.250951	0.000190156	0.000190157
2	chr10:49243611:T:C	49243611	NA,C	NA,T	NA,1	NA,inf	NA,inf	NA,0.252992	0.000190148	0.000190148
2	chr10:49207099:A:G	49207099	NA,G	NA,A	NA,1	NA,-inf	NA,inf	NA,0.259111	0.000190091	0.000190091
2	chr10:48599967:C:T	48599967	NA,T	NA,C	NA,1	NA,-inf	NA,inf	NA,0.257441	0.000190082	0.000190082
2	chr10:49354940:A:G	49354940	NA,G	NA,A	NA,1	NA,-inf	NA,inf	NA,0.266754	0.000190076	0.000190076
2	chr10:48577432:C:T	48577432	NA,T	NA,C	NA,1	NA,-inf	NA,inf	NA,0.272327	0.000190006	0.000190007
2	chr10:48698702:A:G	48698702	NA,G	NA,A	NA,1	NA,-inf	NA,inf	NA,0.25918	0.000189915	0.000189915
2	chr10:48564521:C:T	48564521	NA,T	NA,C	NA,1	NA,-inf	NA,inf	NA,0.26131	0.000189893	0.000189894
2	chr10:48572531:A:G	48572531	NA,G	NA,A	NA,1	NA,-inf	NA,inf	NA,0.254032	0.000189855	0.000189855
2	chr10:48948283:A:C	48948283	NA,C	NA,A	NA,1	NA,-inf	NA,inf	NA,0.249271	0.000189809	0.000189809
2	chr10:48950659:A:G	48950659	NA,G	NA,A	NA,1	NA,-inf	NA,inf	NA,0.249271	0.000189809	0.000189809
2	chr10:48949714:G:A	48949714	NA,A	NA,G	NA,1	NA,-inf	NA,inf	NA,0.249271	0.000189809	0.000189809
2	chr10:48869269:G:A	48869269	NA,A	NA,G	NA,1	NA,inf	NA,inf	NA,0.243375	0.000189786	0.000189786
2	chr10:48762673:C:T	48762673	NA,T	NA,C	NA,1	NA,inf	NA,inf	NA,0.239588	0.00018978	0.00018978
2	chr10:48812128:C:A	48812128	NA,A	NA,C	NA,1	NA,inf	NA,inf	NA,0.243978	0.00018972	0.00018972
2	chr10:48683120:G:A	48683120	NA,A	NA,G	NA,1	NA,inf	NA,inf	NA,0.245369	0.000189712	0.000189712
2	chr10:48899487:C:T	48899487	NA,T	NA,C	NA,1	NA,inf	NA,inf	NA,0.236976	0.000189624	0.000189624
2	chr10:48838579:T:A	48838579	NA,A	NA,T	NA,1	NA,inf	NA,inf	NA,0.246145	0.000189403	0.000189403
2	chr10:49023827:G:A	49023827	NA,A	NA,G	NA,1	NA,inf	NA,inf	NA,0.233771	0.000189375	0.000189375
2	chr10:48848883:C:T	48848883	NA,T	NA,C	NA,1	NA,-inf	NA,inf	NA,0.26097	0.00018931	0.00018931
2	chr10:49000538:A:G	49000538	G,G	A,A	1,1	-inf,inf	inf,inf	1.8842,0.00150446	0.000189281	0.000189281
2	chr10:48845823:TACAG:T	48845823	T,T	TACAG,TACAG	1,1	-inf,-inf	inf,inf	0.9168,1.04989	0.000189262	0.000189262
2	chr10:49145120:G:T	49145120	NA,T	NA,G	NA,1	NA,inf	NA,inf	NA,0.236344	0.000189226	0.000189226
2	chr10:48610624:G:A	48610624	NA,A	NA,G	NA,1	NA,inf	NA,inf	NA,0.239418	0.000189219	0.000189219
2	chr10:49259080:AT:A	49259080	NA,A	NA,AT	NA,1	NA,-inf	NA,inf	NA,0.237494	0.000189187	0.000189187
2	chr10:49428324:T:C	49428324	NA,C	NA,T	NA,1	NA,inf	NA,inf	NA,0.240634	0.000189186	0.000189187
2	chr10:49462297:C:T	49462297	NA,T	NA,C	NA,1	NA,-inf	NA,inf	NA,0.242897	0.000189053	0.000189053
2	chr10:49135640:G:C	49135640	NA,C	NA,G	NA,1	NA,inf	NA,inf	NA,0.247396	0.000189042	0.000189042
2	chr10:49264149:A:G	49264149	NA,G	NA,A	NA,1	NA,inf	NA,inf	NA,0.271866	0.000189035	0.000189035
2	chr10:48665285:T:G	48665285	NA,G	NA,T	NA,1	NA,inf	NA,inf	NA,0.240849	0.000189004	0.000189004
2	chr10:49242408:G:A	49242408	A,NA	G,NA	1,NA	inf,NA	inf,NA	0.427822,NA	0.000188678	0.000188678
2	chr10:49132145:C:T	49132145	NA,T	NA,C	NA,1	NA,-inf	NA,inf	NA,0.250457	0.000188648	0.000188648
2	chr10:49130497:C:T	49130497	NA,T	NA,C	NA,1	NA,-inf	NA,inf	NA,0.250457	0.000188648	0.000188648
2	chr10:49120674:C:G	49120674	NA,G	NA,C	NA,1	NA,inf	NA,inf	NA,0.253587	0.000188629	0.000188629
2	chr10:48933374:G:A	48933374	NA,A	NA,G	NA,1	NA,inf	NA,inf	NA,0.234336	0.000188546	0.000188546
2	chr10:48614469:T:C	48614469	NA,C	NA,T	NA,1	NA,-inf	NA,inf	NA,0.263133	0.000188482	0.000188483
2	chr10:48625183:G:A	48625183	NA,A	NA,G	NA,1	NA,inf	NA,inf	NA,0.253293	0.00018846	0.00018846
2	chr10:49150843:C:T	49150843	NA,T	NA,C	NA,1	NA,inf	NA,inf	NA,0.241555	0.000188345	0.000188345
2	chr10:49428717:C:A	49428717	NA,A	NA,C	NA,1	NA,inf	NA,inf	NA,0.235743	0.000188234	0.000188235
2	chr10:48610576:T:C	48610576	NA,C	NA,T	NA,1	NA,inf	NA,inf	NA,0.234086	0.000188208	0.000188209
2	chr10:48634025:T:C	48634025	NA,C	NA,T	NA,1	NA,-inf	NA,inf	NA,0.249007	0.00018804	0.00018804
2	chr10:48941577:C:T	48941577	T,NA	C,NA	1,NA	inf,NA	inf,NA	0.458001,NA	0.000188014	0.000188014
2	chr10:49214872:A:G	49214872	NA,G	NA,A	NA,1	NA,inf	NA,inf	NA,0.245989	0.000187888	0.000187888
2	chr10:48693444:C:T	48693444	NA,T	NA,C	NA,1	NA,-inf	NA,inf	NA,0.248223	0.000187876	0.000187876
2	chr10:49269683:T:C	49269683	NA,C	NA,T	NA,1	NA,inf	NA,inf	NA,0.264883	0.000187763	0.000187763
2	chr10:49416138:G:A	49416138	NA,A	NA,G	NA,1	NA,inf	NA,inf	NA,0.236578	0.00018769	0.00018769
2	chr10:49176775:C:G	49176775	NA,G	NA,C	NA,1	NA,-inf	NA,inf	NA,0.261919	0.000187673	0.000187673
2	chr10:48824611:T:A	48824611	NA,A	NA,T	NA,1	NA,inf	NA,inf	NA,0.236649	0.000187625	0.000187625
2	chr10:49420414:C:T	49420414	NA,T	NA,C	NA,1	NA,inf	NA,inf	NA,0.241072	0.000187268	0.000187268
2	chr10:48941277:A:G	48941277	NA,G	NA,A	NA,1	NA,-inf	NA,inf	NA,0.236708	0.000187202	0.000187202
2	chr10:48928058:A:C	48928058	NA,C	NA,A	NA,1	NA,-inf	NA,inf	NA,0.238902	0.000187197	0.000187198
2	chr10:48841188:T:C	48841188	NA,C	NA,T	NA,1	NA,-inf	NA,inf	NA,0.284037	0.000187189	0.000187189
2	chr10:48808755:G:C	48808755	NA,C	NA,G	NA,1	NA,inf	NA,inf	NA,0.222866	0.00018712	0.00018712
2	chr10:49409540:A:G	49409540	NA,G	NA,A	NA,1	NA,inf	NA,inf	NA,0.232716	0.000187105	0.000187105
2	chr10:48820061:A:G	48820061	G,G	A,A	1,1	inf,inf	inf,inf	1.04314,0.410123	0.000186963	0.000186963
2	chr10:49220846:C:T	49220846	NA,T	NA,C	NA,1	NA,-inf	NA,inf	NA,0.25061	0.00018692	0.00018692
2	chr10:49349081:A:G	49349081	NA,G	NA,A	NA,1	NA,-inf	NA,inf	NA,0.243711	0.000186847	0.000186847
2	chr10:49128573:C:T	49128573	NA,T	NA,C	NA,1	NA,inf	NA,inf	NA,0.234523	0.000186803	0.000186803
2	chr10:48632023:G:A	48632023	NA,A	NA,G	NA,1	NA,-inf	NA,inf	NA,0.240034	0.000186782	0.000186782
2	chr10:49197650:C:T	49197650	T,NA	C,NA	1,NA	-inf,NA	inf,NA	1.25857,NA	0.00018678	0.000186781
2	chr10:49260754:T:C	49260754	NA,C	NA,T	NA,1	NA,inf	NA,inf	NA,0.259136	0.000186735	0.000186735
2	chr10:49111583:G:A	49111583	A,A	G,G	1,1	-inf,inf	inf,inf	1.09754,1.41198	0.000186695	0.000186695
2	chr10:49468701:A:C	49468701	NA,C	NA,A	NA,1	NA,-inf	NA,inf	NA,0.229965	0.000186675	0.000186675
2	chr10:48794920:T:C	48794920	C,NA	T,NA	1,NA	-inf,NA	inf,NA	0.613486,NA	0.000186664	0.000186664
2	chr10:49222805:A:G	49222805	NA,G	NA,A	NA,1	NA,-inf	NA,inf	NA,0.240141	0.000186609	0.00018661
2	chr10:49222952:C:G	49222952	NA,G	NA,C	NA,1	NA,-inf	NA,inf	NA,0.22519	0.000186548	0.000186548
2	chr10:48748117:T:C	48748117	NA,C	NA,T	NA,1	NA,inf	NA,inf	NA,0.210981	0.000186522	0.000186522
2	chr10:49121625:C:T	49121625	NA,T	NA,C	NA,1	NA,inf	NA,inf	NA,0.232494	0.000186433	0.000186433
2	chr10:48634134:C:T	48634134	T,NA	C,NA	1,NA	inf,NA	inf,NA	1.04546,NA	0.000186148	0.000186148
2	chr10:49478519:G:A	49478519	NA,A	NA,G	NA,1	NA,inf	NA,inf	NA,0.230395	0.000186138	0.000186138
2	chr10:48658564:T:C	48658564	NA,C	NA,T	NA,1	NA,-inf	NA,inf	NA,0.234608	0.000185942	0.000185942
2	chr10:49405314:T:A	49405314	NA,A	NA,T	NA,1	NA,-inf	NA,inf	NA,0.228938	0.000185883	0.000185883
2	chr10:49405490:G:T	49405490	NA,T	NA,G	NA,1	NA,-inf	NA,inf	NA,0.228221	0.000185755	0.000185755
2	chr10:49004190:A:T	49004190	NA,T	NA,A	NA,1	NA,inf	NA,inf	NA,0.218401	0.000185742	0.000185742
2	chr10:49214925:C:A	49214925	NA,A	NA,C	NA,1	NA,inf	NA,inf	NA,0.233598	0.000185644	0.000185644
2	chr10:49214995:T:C	49214995	NA,C	NA,T	NA,1	NA,inf	NA,inf	NA,0.233598	0.000185644	0.000185644
2	chr10:49515970:C:T	49515970	NA,T	NA,C	NA,1	NA,inf	NA,inf	NA,0.229899	0.000185594	0.000185594
2	chr10:48664367:GGCCA:G	48664367	NA,G	NA,GGCCA	NA,1	NA,inf	NA,inf	NA,0.222827	0.000185593	0.000185593
2	chr10:49461413:C:G	49461413	NA,G	NA,C	NA,1	NA,-inf	NA,inf	NA,0.224043	0.000185578	0.000185578
2	chr10:49055871:A:G	49055871	NA,G	NA,A	NA,1	NA,-inf	NA,inf	NA,0.256672	0.000185495	0.000185495
2	chr10:48997036:A:G	48997036	NA,G	NA,A	NA,1	NA,inf	NA,inf	NA,0.210388	0.000185484	0.000185484
2	chr10:48990890:C:A	48990890	NA,A	NA,C	NA,1	NA,inf	NA,inf	NA,0.256433	0.000185447	0.000185447
2	chr10:49246330:G:C	49246330	NA,C	NA,G	NA,1	NA,inf	NA,inf	NA,0.254563	0.000185386	0.000185387
2	chr10:49023835:G:A	49023835	NA,A	NA,G	NA,1	NA,-inf	NA,inf	NA,0.175631	0.000185357	0.000185357
2	chr10:48643344:G:A	48643344	NA,A	NA,G	NA,1	NA,inf	NA,inf	NA,0.22218	0.000185355	0.000185355
2	chr10:49353827:C:T	49353827	NA,T	NA,C	NA,1	NA,-inf	NA,inf	NA,0.230904	0.000185202	0.000185202
2	chr10:49336707:C:A	49336707	A,NA	C,NA	1,NA	-inf,NA	inf,NA	0.818765,NA	0.000185089	0.000185089
2	chr10:49430508:G:A	49430508	NA,A	NA,G	NA,1	NA,inf	NA,inf	NA,0.213313	0.000185002	0.000185003
2	chr10:48653233:C:A	48653233	NA,A	NA,C	NA,1	NA,-inf	NA,inf	NA,0.230938	0.000184986	0.000184986
2	chr10:49022195:T:C	49022195	NA,C	NA,T	NA,1	NA,-inf	NA,inf	NA,0.170517	0.00018493	0.00018493
2	chr10:49126949:T:A	49126949	NA,A	NA,T	NA,1	NA,inf	NA,inf	NA,0.224058	0.000184928	0.000184928
2	chr10:48948422:A:G	48948422	NA,G	NA,A	NA,1	NA,-inf	NA,inf	NA,0.222608	0.0001849	0.000184901
2	chr10:49115393:C:G	49115393	NA,G	NA,C	NA,1	NA,inf	NA,inf	NA,0.232174	0.000184849	0.000184849
2	chr10:49216657:C:T	49216657	NA,T	NA,C	NA,1	NA,-inf	NA,inf	NA,0.220182	0.000184803	0.000184803
2	chr10:49425031:T:C	49425031	NA,C	NA,T	NA,1	NA,inf	NA,inf	NA,0.218373	0.000184772	0.000184773
2	chr10:48990883:T:C	48990883	NA,C	NA,T	NA,1	NA,inf	NA,inf	NA,0.21551	0.000184688	0.000184688
2	chr10:48747221:T:C	48747221	NA,C	NA,T	NA,1	NA,inf	NA,inf	NA,0.200136	0.000184556	0.000184556
2	chr10:49185871:G:A	49185871	NA,A	NA,G	NA,1	NA,-inf	NA,inf	NA,0.233154	0.00018442	0.00018442
2	chr10:49040182:C:T	49040182	NA,T	NA,C	NA,1	NA,inf	NA,inf	NA,0.211165	0.000184383	0.000184383
2	chr10:49175232:C:T	49175232	T,T	C,C	1,1	-inf,-inf	inf,inf	2.99222,1.03239	0.000184354	0.000184362
2	chr10:48712075:C:G	48712075	NA,G	NA,C	NA,1	NA,inf	NA,inf	NA,0.219563	0.000184335	0.000184335
2	chr10:48584589:G:A	48584589	NA,A	NA,G	NA,1	NA,-inf	NA,inf	NA,0.224092	0.000184278	0.000184278
2	chr10:49286826:C:T	49286826	NA,T	NA,C	NA,1	NA,inf	NA,inf	NA,0.212508	0.000184208	0.000184208
2	chr10:49342806:A:G	49342806	NA,G	NA,A	NA,1	NA,inf	NA,inf	NA,0.206845	0.000184171	0.000184171
2	chr10:49341762:C:T	49341762	NA,T	NA,C	NA,1	NA,inf	NA,inf	NA,0.206215	0.00018406	0.00018406
2	chr10:49300564:C:T	49300564	NA,T	NA,C	NA,1	NA,inf	NA,inf	NA,0.213607	0.000184051	0.000184051
2	chr10:49395495:G:C	49395495	NA,C	NA,G	NA,1	NA,inf	NA,inf	NA,0.213626	0.000184045	0.000184045
2	chr10:48819795:T:A	48819795	NA,A	NA,T	NA,1	NA,inf	NA,inf	NA,0.214099	0.000184002	0.000184002
2	chr10:49411432:C:T	49411432	NA,T	NA,C	NA,1	NA,inf	NA,inf	NA,0.212933	0.00018397	0.00018397
2	chr10:49412894:T:C	49412894	NA,C	NA,T	NA,1	NA,inf	NA,inf	NA,0.212502	0.0001839	0.0001839
2	chr10:49344318:A:T	49344318	NA,T	NA,A	NA,1	NA,inf	NA,inf	NA,0.238137	0.000183858	0.000183858
2	chr10:48666325:T:A	48666325	NA,A	NA,T	NA,1	NA,-inf	NA,inf	NA,0.222608	0.000183853	0.000183853
2	chr10:49015792:G:A	49015792	NA,A	NA,G	NA,1	NA,-inf	NA,inf	NA,0.167576	0.000183826	0.000183826
2	chr10:48997621:G:T	48997621	NA,T	NA,G	NA,1	NA,inf	NA,inf	NA,0.201003	0.000183808	0.000183808
2	chr10:48664868:C:T	48664868	NA,T	NA,C	NA,1	NA,-inf	NA,inf	NA,0.221945	0.00018374	0.00018374
2	chr10:48777984:G:A	48777984	NA,A	NA,G	NA,1	NA,inf	NA,inf	NA,0.203253	0.00018374	0.00018374
2	chr10:48813869:C:A	48813869	NA,A	NA,C	NA,1	NA,inf	NA,inf	NA,0.216849	0.000183704	0.000183704
2	chr10:48811203:T:C	48811203	NA,C	NA,T	NA,1	NA,inf	NA,inf	NA,0.210283	0.000183654	0.000183654
2	chr10:48983044:G:A	48983044	A,NA	G,NA	1,NA	inf,NA	inf,NA	0.362753,NA	0.000183652	0.000183652
2	chr10:48810429:G:A	48810429	NA,A	NA,G	NA,1	NA,inf	NA,inf	NA,0.20337	0.000183554	0.000183554
2	chr10:49041951:G:A	49041951	NA,A	NA,G	NA,1	NA,inf	NA,inf	NA,0.205819	0.00018345	0.00018345
2	chr10:49003053:G:A	49003053	NA,A	NA,G	NA,1	NA,inf	NA,inf	NA,0.223806	0.00018336	0.000183361
2	chr10:49342208:C:T	49342208	NA,T	NA,C	NA,1	NA,-inf	NA,inf	NA,0.225857	0.000183314	0.000183314
2	chr10:49263716:T:G	49263716	NA,G	NA,T	NA,1	NA,inf	NA,inf	NA,0.224089	0.000183217	0.000183217
2	chr10:48573938:T:C	48573938	NA,C	NA,T	NA,1	NA,inf	NA,inf	NA,0.203509	0.000183217	0.000183217
2	chr10:48622189:T:C	48622189	NA,C	NA,T	NA,1	NA,-inf	NA,inf	NA,0.218	0.000183204	0.000183204
2	chr10:48874037:G:A	48874037	NA,A	NA,G	NA,1	NA,inf	NA,inf	NA,0.204871	0.000183184	0.000183184
2	chr10:49252538:G:T	49252538	NA,T	NA,G	NA,1	NA,-inf	NA,inf	NA,0.225475	0.00018318	0.00018318
2	chr10:49147404:T:C	49147404	NA,C	NA,T	NA,1	NA,inf	NA,inf	NA,0.214823	0.00018315	0.00018315
2	chr10:49547745:C:T	49547745	NA,T	NA,C	NA,1	NA,inf	NA,inf	NA,0.221192	0.000183126	0.000183126
2	chr10:48985739:G:A	48985739	NA,A	NA,G	NA,1	NA,inf	NA,inf	NA,0.19623	0.000183032	0.000183032
2	chr10:49227730:A:G	49227730	NA,G	NA,A	NA,1	NA,inf	NA,inf	NA,0.216078	0.000183006	0.000183006
2	chr10:48862208:C:T	48862208	NA,T	NA,C	NA,1	NA,-inf	NA,inf	NA,0.224048	0.000182767	0.000182767
2	chr10:48852383:T:C	48852383	NA,C	NA,T	NA,1	NA,-inf	NA,inf	NA,0.223159	0.00018262	0.00018262
2	chr10:49422596:A:G	49422596	NA,G	NA,A	NA,1	NA,inf	NA,inf	NA,0.214319	0.000182595	0.000182595
2	chr10:49276998:A:C	49276998	NA,C	NA,A	NA,1	NA,inf	NA,inf	NA,0.233737	0.000182452	0.000182453
2	chr10:49164859:G:A	49164859	NA,A	NA,G	NA,1	NA,-inf	NA,inf	NA,0.188732	0.000182385	0.000182385
2	chr10:48844029:C:T	48844029	NA,T	NA,C	NA,1	NA,-inf	NA,inf	NA,0.218654	0.000182377	0.000182377
2	chr10:48776687:G:GC	48776687	GC,NA	G,NA	1,NA	-inf,NA	inf,NA	0.462806,NA	0.000182268	0.000182268
2	chr10:48742756:G:A	48742756	NA,A	NA,G	NA,1	NA,-inf	NA,inf	NA,0.213393	0.000182268	0.000182268
2	chr10:48858735:G:A	48858735	NA,A	NA,G	NA,1	NA,-inf	NA,inf	NA,0.21767	0.000182202	0.000182202
2	chr10:49183310:T:C	49183310	NA,C	NA,T	NA,1	NA,-inf	NA,inf	NA,0.204177	0.000182138	0.000182138
2	chr10:48615663:T:C	48615663	NA,C	NA,T	NA,1	NA,inf	NA,inf	NA,0.217045	0.000182129	0.000182129
2	chr10:49287307:C:T	49287307	NA,T	NA,C	NA,1	NA,-inf	NA,inf	NA,0.214108	0.000182095	0.000182095
2	chr10:49422397:T:C	49422397	NA,C	NA,T	NA,1	NA,inf	NA,inf	NA,0.20253	0.000182055	0.000182055
2	chr10:48737755:G:A	48737755	NA,A	NA,G	NA,1	NA,inf	NA,inf	NA,0.203159	0.00018191	0.00018191
2	chr10:49412236:G:A	49412236	NA,A	NA,G	NA,1	NA,inf	NA,inf	NA,0.20052	0.000181862	0.000181862
2	chr10:49455420:T:G	49455420	NA,G	NA,T	NA,1	NA,-inf	NA,inf	NA,0.201561	0.000181715	0.000181715
2	chr10:49266208:T:C	49266208	NA,C	NA,T	NA,1	NA,-inf	NA,inf	NA,0.199999	0.000181678	0.000181679
2	chr10:48704684:G:C	48704684	NA,C	NA,G	NA,1	NA,-inf	NA,inf	NA,0.205012	0.000181641	0.000181641
2	chr10:49125688:A:G	49125688	NA,G	NA,A	NA,1	NA,inf	NA,inf	NA,0.204211	0.000181601	0.000181601
2	chr10:48569828:T:C	48569828	NA,C	NA,T	NA,1	NA,-inf	NA,inf	NA,0.206708	0.000181475	0.000181475
2	chr10:48609359:T:C	48609359	NA,C	NA,T	NA,1	NA,-inf	NA,inf	NA,0.227725	0.000181448	0.000181448
2	chr10:49383642:G:A	49383642	NA,A	NA,G	NA,1	NA,-inf	NA,inf	NA,0.202282	0.000181413	0.000181413
2	chr10:48694708:C:T	48694708	NA,T	NA,C	NA,1	NA,inf	NA,inf	NA,0.182483	0.000181387	0.000181387
2	chr10:48877975:C:T	48877975	NA,T	NA,C	NA,1	NA,-inf	NA,inf	NA,0.247254	0.000181365	0.000181365
2	chr10:49017598:G:C	49017598	NA,C	NA,G	NA,1	NA,-inf	NA,inf	NA,0.153572	0.000181317	0.000181317
2	chr10:49281970:T:C	49281970	NA,C	NA,T	NA,1	NA,-inf	NA,inf	NA,0.207655	0.000181279	0.000181279
2	chr10:48714367:G:C	48714367	NA,C	NA,G	NA,1	NA,-inf	NA,inf	NA,0.201704	0.000181137	0.000181137
2	chr10:49470783:A:G	49470783	NA,G	NA,A	NA,1	NA,inf	NA,inf	NA,0.187261	0.000181	0.000181
2	chr10:49284510:G:A	49284510	NA,A	NA,G	NA,1	NA,inf	NA,inf	NA,0.205377	0.000180987	0.000180987
2	chr10:48768569:T:C	48768569	NA,C	NA,T	NA,1	NA,inf	NA,inf	NA,0.205386	0.000180923	0.000180923
2	chr10:49426804:T:C	49426804	NA,C	NA,T	NA,1	NA,inf	NA,inf	NA,0.195772	0.000180913	0.000180913
2	chr10:49248218:T:G	49248218	NA,G	NA,T	NA,1	NA,-inf	NA,inf	NA,0.211528	0.000180906	0.000180906
2	chr10:48728292:G:A	48728292	NA,A	NA,G	NA,1	NA,-inf	NA,inf	NA,0.201046	0.000180882	0.000180882
2	chr10:49262397:G:A	49262397	NA,A	NA,G	NA,1	NA,-inf	NA,inf	NA,0.195	0.000180856	0.000180856
2	chr10:49422361:G:A	49422361	NA,A	NA,G	NA,1	NA,inf	NA,inf	NA,0.205823	0.000180793	0.000180793
2	chr10:48628878:T:C	48628878	NA,C	NA,T	NA,1	NA,-inf	NA,inf	NA,0.203682	0.000180661	0.000180661
2	chr10:49378148:T:C	49378148	NA,C	NA,T	NA,1	NA,-inf	NA,inf	NA,0.210565	0.000180547	0.000180547
2	chr10:48741754:C:T	48741754	NA,T	NA,C	NA,1	NA,inf	NA,inf	NA,0.17244	0.000180334	0.000180334
2	chr10:48776680:GGTTA:G	48776680	G,NA	GGTTA,NA	1,NA	-inf,NA	inf,NA	0.45742,NA	0.00018033	0.00018033
2	chr10:49461178:G:A	49461178	NA,A	NA,G	NA,1	NA,-inf	NA,inf	NA,0.192882	0.000180302	0.000180302
2	chr10:49286944:A:T	49286944	NA,T	NA,A	NA,1	NA,inf	NA,inf	NA,0.188602	0.000180278	0.000180278
2	chr10:48701108:G:A	48701108	NA,A	NA,G	NA,1	NA,-inf	NA,inf	NA,0.217689	0.000180228	0.000180228
2	chr10:48987432:C:T	48987432	NA,T	NA,C	NA,1	NA,inf	NA,inf	NA,0.181908	0.00018021	0.00018021
2	chr10:48949854:C:T	48949854	NA,T	NA,C	NA,1	NA,inf	NA,inf	NA,0.190867	0.000180182	0.000180182
2	chr10:48776692:AAGCG:A	48776692	A,NA	AAGCG,NA	1,NA	-inf,NA	inf,NA	0.456793,NA	0.000180105	0.000180105
2	chr10:48776685:T:C	48776685	C,NA	T,NA	1,NA	-inf,NA	inf,NA	0.456725,NA	0.000180072	0.000180072
2	chr10:49425677:G:T	49425677	NA,T	NA,G	NA,1	NA,inf	NA,inf	NA,0.19011	0.000180045	0.000180045
2	chr10:49493811:T:A	49493811	NA,A	NA,T	NA,1	NA,-inf	NA,inf	NA,0.201491	0.00017997	0.00017997
2	chr10:49028644:T:C	49028644	NA,C	NA,T	NA,1	NA,-inf	NA,inf	NA,0.140751	0.000179877	0.000179877
2	chr10:48828063:A:C	48828063	NA,C	NA,A	NA,1	NA,-inf	NA,inf	NA,0.236145	0.000179857	0.000179857
2	chr10:48662113:G:A	48662113	NA,A	NA,G	NA,1	NA,-inf	NA,inf	NA,0.198143	0.000179849	0.000179849
2	chr10:48726797:A:G	48726797	NA,G	NA,A	NA,1	NA,-inf	NA,inf	NA,0.201876	0.000179812	0.000179812
2	chr10:48965368:A:G	48965368	NA,G	NA,A	NA,1	NA,inf	NA,inf	NA,0.181395	0.00017974	0.00017974
2	chr10:48955705:T:A	48955705	NA,A	NA,T	NA,1	NA,inf	NA,inf	NA,0.19788	0.000179731	0.000179731
2	chr10:48945556:C:T	48945556	NA,T	NA,C	NA,1	NA,-inf	NA,inf	NA,0.190657	0.000179663	0.000179663
2	chr10:48860983:T:C	48860983	NA,C	NA,T	NA,1	NA,-inf	NA,inf	NA,0.20001	0.000179558	0.000179558
2	chr10:49519496:C:T	49519496	T,T	C,C	1,1	-inf,inf	inf,inf	0.542133,0.655795	0.000179555	0.000179555
2	chr10:49153665:G:A	49153665	NA,A	NA,G	NA,1	NA,-inf	NA,inf	NA,0.19665	0.000179501	0.000179501
2	chr10:49252921:G:A	49252921	NA,A	NA,G	NA,1	NA,inf	NA,inf	NA,0.18271	0.00017942	0.00017942
2	chr10:48722969:G:T	48722969	NA,T	NA,G	NA,1	NA,-inf	NA,inf	NA,0.2109	0.000179406	0.000179407
2	chr10:48624471:A:G	48624471	NA,G	NA,A	NA,1	NA,-inf	NA,inf	NA,0.196217	0.000179384	0.000179384
2	chr10:49205110:A:ATTAC	49205110	NA,ATTAC	NA,A	NA,1	NA,-inf	NA,inf	NA,0.183957	0.000179197	0.000179197
2	chr10:49523055:C:T	49523055	NA,T	NA,C	NA,1	NA,inf	NA,inf	NA,0.176021	0.000179193	0.000179193
2	chr10:49173631:A:G	49173631	NA,G	NA,A	NA,1	NA,-inf	NA,inf	NA,0.194815	0.000179175	0.000179175
2	chr10:49109810:C:T	49109810	NA,T	NA,C	NA,1	NA,-inf	NA,inf	NA,0.198438	0.000179153	0.000179153
2	chr10:49462312:G:A	49462312	NA,A	NA,G	NA,1	NA,inf	NA,inf	NA,0.177523	0.000179142	0.000179142
2	chr10:48894705:G:A	48894705	NA,A	NA,G	NA,1	NA,inf	NA,inf	NA,0.180601	0.000179135	0.000179135
2	chr10:49293802:G:C	49293802	NA,C	NA,G	NA,1	NA,-inf	NA,inf	NA,0.195758	0.000179128	0.000179129
2	chr10:49026990:A:C	49026990	NA,C	NA,A	NA,1	NA,-inf	NA,inf	NA,0.136137	0.000179089	0.000179089
2	chr10:49003566:A:G	49003566	NA,G	NA,A	NA,1	NA,inf	NA,inf	NA,0.196464	0.000178982	0.000178982
2	chr10:49107358:G:A	49107358	NA,A	NA,G	NA,1	NA,inf	NA,inf	NA,0.196298	0.000178932	0.000178932
2	chr10:48646524:C:T	48646524	NA,T	NA,C	NA,1	NA,-inf	NA,inf	NA,0.210518	0.000178874	0.000178874
2	chr10:49381675:G:T	49381675	NA,T	NA,G	NA,1	NA,-inf	NA,inf	NA,0.199252	0.000178827	0.000178827
2	chr10:49390811:A:T	49390811	NA,T	NA,A	NA,1	NA,inf	NA,inf	NA,0.1856	0.000178789	0.000178789
2	chr10:49543297:G:A	49543297	NA,A	NA,G	NA,1	NA,-inf	NA,inf	NA,0.199919	0.000178782	0.000178782
2	chr10:48865191:T:C	48865191	NA,C	NA,T	NA,1	NA,-inf	NA,inf	NA,0.194769	0.000178753	0.000178753
2	chr10:48654537:G:C	48654537	NA,C	NA,G	NA,1	NA,-inf	NA,inf	NA,0.192831	0.000178721	0.000178721
2	chr10:48856262:G:A	48856262	NA,A	NA,G	NA,1	NA,-inf	NA,inf	NA,0.22871	0.000178692	0.000178692
2	chr10:49441320:A:G	49441320	NA,G	NA,A	NA,1	NA,-inf	NA,inf	NA,0.197942	0.000178631	0.000178632
2	chr10:48760045:G:A	48760045	NA,A	NA,G	NA,1	NA,inf	NA,inf	NA,0.162053	0.000178585	0.000178585
2	chr10:49394432:C:T	49394432	NA,T	NA,C	NA,1	NA,inf	NA,inf	NA,0.177381	0.000178469	0.000178469
2	chr10:49209401:C:T	49209401	NA,T	NA,C	NA,1	NA,-inf	NA,inf	NA,0.195896	0.000178377	0.000178377
2	chr10:48876647:A:C	48876647	NA,C	NA,A	NA,1	NA,inf	NA,inf	NA,0.196234	0.000178329	0.000178329
2	chr10:49492006:T:C	49492006	NA,C	NA,T	NA,1	NA,inf	NA,inf	NA,0.183957	0.000178168	0.000178168
2	chr10:48559704:A:G	48559704	NA,G	NA,A	NA,1	NA,-inf	NA,inf	NA,0.187699	0.000178117	0.000178117
2	chr10:48791107:G:A	48791107	NA,A	NA,G	NA,1	NA,-inf	NA,inf	NA,0.189804	0.000178107	0.000178108
2	chr10:49530318:C:T	49530318	NA,T	NA,C	NA,1	NA,inf	NA,inf	NA,0.179657	0.000178095	0.000178095
2	chr10:49515287:T:C	49515287	NA,C	NA,T	NA,1	NA,inf	NA,inf	NA,0.179657	0.000178095	0.000178095
2	chr10:49383159:C:T	49383159	T,NA	C,NA	1,NA	inf,NA	inf,NA	0.431087,NA	0.000178064	0.000178064
2	chr10:49054643:G:C	49054643	NA,C	NA,G	NA,1	NA,-inf	NA,inf	NA,0.187253	0.000178057	0.000178057
2	chr10:48723570:G:A	48723570	NA,A	NA,G	NA,1	NA,-inf	NA,inf	NA,0.191273	0.000177987	0.000177987
2	chr10:49324167:G:A	49324167	NA,A	NA,G	NA,1	NA,inf	NA,inf	NA,0.165576	0.000177897	0.000177897
2	chr10:49090524:T:C	49090524	NA,C	NA,T	NA,1	NA,inf	NA,inf	NA,0.189702	0.000177816	0.000177816
2	chr10:49524284:C:T	49524284	NA,T	NA,C	NA,1	NA,-inf	NA,inf	NA,0.187268	0.000177805	0.000177805
2	chr10:49533617:GATA:G	49533617	NA,G	NA,GATA	NA,1	NA,-inf	NA,inf	NA,0.187209	0.000177796	0.000177796
2	chr10:48660271:GA:G	48660271	NA,G	NA,GA	NA,1	NA,-inf	NA,inf	NA,0.186679	0.000177763	0.000177763
2	chr10:48856522:T:C	48856522	NA,C	NA,T	NA,1	NA,-inf	NA,inf	NA,0.222223	0.000177757	0.000177757
2	chr10:48696138:C:A	48696138	NA,A	NA,C	NA,1	NA,-inf	NA,inf	NA,0.201223	0.000177756	0.000177756
2	chr10:48740752:G:A	48740752	NA,A	NA,G	NA,1	NA,inf	NA,inf	NA,0.174046	0.000177694	0.000177694
2	chr10:48742196:T:G	48742196	NA,G	NA,T	NA,1	NA,inf	NA,inf	NA,0.157446	0.000177663	0.000177663
2	chr10:49404968:G:A	49404968	NA,A	NA,G	NA,1	NA,-inf	NA,inf	NA,0.17877	0.000177649	0.000177649
2	chr10:48744146:A:T	48744146	NA,T	NA,A	NA,1	NA,inf	NA,inf	NA,0.173612	0.00017763	0.00017763
2	chr10:48591919:C:T	48591919	NA,T	NA,C	NA,1	NA,-inf	NA,inf	NA,0.198026	0.000177615	0.000177615
2	chr10:49214537:C:CCTT	49214537	NA,CCTT	NA,C	NA,1	NA,inf	NA,inf	NA,0.183707	0.00017758	0.00017758
2	chr10:48781399:C:T	48781399	NA,T	NA,C	NA,1	NA,inf	NA,inf	NA,0.162517	0.00017734	0.00017734
2	chr10:49498403:G:A	49498403	NA,A	NA,G	NA,1	NA,inf	NA,inf	NA,0.178307	0.000177221	0.000177221
2	chr10:48736210:G:A	48736210	NA,A	NA,G	NA,1	NA,-inf	NA,inf	NA,0.176963	0.000177216	0.000177217
2	chr10:48658287:T:G	48658287	NA,G	NA,T	NA,1	NA,-inf	NA,inf	NA,0.185089	0.000177189	0.000177189
2	chr10:48668648:A:G	48668648	NA,G	NA,A	NA,1	NA,inf	NA,inf	NA,0.170907	0.000177165	0.000177165
2	chr10:48616392:T:C	48616392	NA,C	NA,T	NA,1	NA,-inf	NA,inf	NA,0.180209	0.000177162	0.000177162
2	chr10:49253563:G:GTCTCTAC	49253563	NA,GTCTCTAC	NA,G	NA,1	NA,inf	NA,inf	NA,0.169534	0.000177149	0.000177149
2	chr10:48926900:G:A	48926900	NA,A	NA,G	NA,1	NA,inf	NA,inf	NA,0.165198	0.000177087	0.000177087
2	chr10:48621050:G:A	48621050	NA,A	NA,G	NA,1	NA,-inf	NA,inf	NA,0.179548	0.000177067	0.000177067
2	chr10:48647477:C:G	48647477	NA,G	NA,C	NA,1	NA,-inf	NA,inf	NA,0.178824	0.000177049	0.000177049
2	chr10:48953468:C:A	48953468	NA,A	NA,C	NA,1	NA,-inf	NA,inf	NA,0.183647	0.000176977	0.000176977
2	chr10:48858559:A:G	48858559	NA,G	NA,A	NA,1	NA,-inf	NA,inf	NA,0.216471	0.000176961	0.000176961
2	chr10:48803673:C:T	48803673	NA,T	NA,C	NA,1	NA,inf	NA,inf	NA,0.138289	0.000176959	0.000176959
2	chr10:49447845:C:T	49447845	NA,T	NA,C	NA,1	NA,inf	NA,inf	NA,0.166822	0.000176942	0.000176942
2	chr10:48775748:G:A	48775748	NA,A	NA,G	NA,1	NA,inf	NA,inf	NA,0.137741	0.000176884	0.000176884
2	chr10:48804293:T:C	48804293	NA,C	NA,T	NA,1	NA,inf	NA,inf	NA,0.137765	0.000176877	0.000176877
2	chr10:48884655:A:G	48884655	NA,G	NA,A	NA,1	NA,-inf	NA,inf	NA,0.195161	0.000176872	0.000176872
2	chr10:49357745:T:C	49357745	NA,C	NA,T	NA,1	NA,inf	NA,inf	NA,0.16708	0.000176861	0.000176861
2	chr10:48878197:C:T	48878197	NA,T	NA,C	NA,1	NA,-inf	NA,inf	NA,0.216084	0.00017684	0.00017684
2	chr10:48633012:C:T	48633012	NA,T	NA,C	NA,1	NA,inf	NA,inf	NA,0.170413	0.000176804	0.000176804
2	chr10:49247497:A:G	49247497	NA,G	NA,A	NA,1	NA,-inf	NA,inf	NA,0.183081	0.000176787	0.000176787
2	chr10:48648001:A:G	48648001	NA,G	NA,A	NA,1	NA,-inf	NA,inf	NA,0.18445	0.000176686	0.000176686
2	chr10:48576866:T:C	48576866	NA,C	NA,T	NA,1	NA,inf	NA,inf	NA,0.159968	0.000176683	0.000176683
2	chr10:48888935:G:A	48888935	NA,A	NA,G	NA,1	NA,inf	NA,inf	NA,0.165446	0.000176679	0.000176679
2	chr10:48877503:T:G	48877503	NA,G	NA,T	NA,1	NA,inf	NA,inf	NA,0.164149	0.000176658	0.000176659
2	chr10:48861827:C:A	48861827	NA,A	NA,C	NA,1	NA,-inf	NA,inf	NA,0.214015	0.000176634	0.000176634
2	chr10:48895811:T:C	48895811	NA,C	NA,T	NA,1	NA,inf	NA,inf	NA,0.153493	0.00017659	0.00017659
2	chr10:48811695:T:C	48811695	NA,C	NA,T	NA,1	NA,-inf	NA,inf	NA,0.177599	0.000176554	0.000176554
2	chr10:49503523:T:C	49503523	NA,C	NA,T	NA,1	NA,inf	NA,inf	NA,0.172457	0.000176494	0.000176494
2	chr10:48898471:G:A	48898471	NA,A	NA,G	NA,1	NA,-inf	NA,inf	NA,0.174604	0.00017648	0.00017648
2	chr10:49256251:G:C	49256251	NA,C	NA,G	NA,1	NA,inf	NA,inf	NA,0.162249	0.000176435	0.000176435
2	chr10:48820123:C:T	48820123	NA,T	NA,C	NA,1	NA,inf	NA,inf	NA,0.16855	0.000176418	0.000176418
2	chr10:49262796:G:C	49262796	NA,C	NA,G	NA,1	NA,inf	NA,inf	NA,0.192605	0.000176396	0.000176396
2	chr10:48585470:T:C	48585470	C,C	T,T	1,1	inf,inf	inf,inf	0.98195,0.331183	0.000176385	0.000176385
2	chr10:49448550:T:C	49448550	NA,C	NA,T	NA,1	NA,inf	NA,inf	NA,0.166506	0.000176365	0.000176365
2	chr10:49030618:C:T	49030618	NA,T	NA,C	NA,1	NA,-inf	NA,inf	NA,0.1214	0.000176299	0.000176299
2	chr10:48901857:G:A	48901857	NA,A	NA,G	NA,1	NA,-inf	NA,inf	NA,0.170782	0.000176281	0.000176281
2	chr10:48893985:A:G	48893985	NA,G	NA,A	NA,1	NA,-inf	NA,inf	NA,0.19252	0.000176262	0.000176262
2	chr10:48678295:A:T	48678295	NA,T	NA,A	NA,1	NA,-inf	NA,inf	NA,0.171938	0.000176257	0.000176257
2	chr10:49217593:T:C	49217593	NA,C	NA,T	NA,1	NA,-inf	NA,inf	NA,0.160484	0.000176252	0.000176252
2	chr10:49481342:A:T	49481342	NA,T	NA,A	NA,1	NA,-inf	NA,inf	NA,0.175015	0.000176234	0.000176234
2	chr10:48797789:A:G	48797789	NA,G	NA,A	NA,1	NA,inf	NA,inf	NA,0.133526	0.000176213	0.000176213
2	chr10:48879468:A:G	48879468	NA,G	NA,A	NA,1	NA,-inf	NA,inf	NA,0.212483	0.00017619	0.00017619
2	chr10:48883692:G:A	48883692	NA,A	NA,G	NA,1	NA,-inf	NA,inf	NA,0.190147	0.000176174	0.000176174
2	chr10:48625567:C:T	48625567	NA,T	NA,C	NA,1	NA,inf	NA,inf	NA,0.162601	0.000176164	0.000176164
2	chr10:49328922:G:A	49328922	NA,A	NA,G	NA,1	NA,inf	NA,inf	NA,0.153108	0.000176079	0.000176079
2	chr10:48889848:G:A	48889848	NA,A	NA,G	NA,1	NA,-inf	NA,inf	NA,0.188063	0.000176057	0.000176057
2	chr10:48738061:G:A	48738061	NA,A	NA,G	NA,1	NA,inf	NA,inf	NA,0.162766	0.000176045	0.000176045
2	chr10:48849738:C:T	48849738	NA,T	NA,C	NA,1	NA,-inf	NA,inf	NA,0.175898	0.000176026	0.000176026
2	chr10:49216512:A:G	49216512	NA,G	NA,A	NA,1	NA,-inf	NA,inf	NA,0.158825	0.000176015	0.000176015
2	chr10:49247042:C:T	49247042	NA,T	NA,C	NA,1	NA,-inf	NA,inf	NA,0.150785	0.000175977	0.000175977
2	chr10:48659064:A:AG	48659064	NA,AG	NA,A	NA,1	NA,inf	NA,inf	NA,0.166484	0.000175943	0.000175944
2	chr10:49404830:C:T	49404830	NA,T	NA,C	NA,1	NA,-inf	NA,inf	NA,0.167022	0.000175939	0.000175939
2	chr10:49448968:A:G	49448968	NA,G	NA,A	NA,1	NA,-inf	NA,inf	NA,0.17611	0.000175782	0.000175782
2	chr10:48827000:T:G	48827000	NA,G	NA,T	NA,1	NA,-inf	NA,inf	NA,0.206608	0.000175707	0.000175707
2	chr10:49109618:C:G	49109618	NA,G	NA,C	NA,1	NA,-inf	NA,inf	NA,0.17742	0.000175671	0.000175671
2	chr10:49000249:T:C	49000249	NA,C	NA,T	NA,1	NA,inf	NA,inf	NA,0.20109	0.000175668	0.000175668
2	chr10:49189989:A:C	49189989	NA,C	NA,A	NA,1	NA,-inf	NA,inf	NA,0.160016	0.000175657	0.000175657
2	chr10:48884408:T:C	48884408	NA,C	NA,T	NA,1	NA,-inf	NA,inf	NA,0.185071	0.000175605	0.000175605
2	chr10:48885215:G:A	48885215	NA,A	NA,G	NA,1	NA,-inf	NA,inf	NA,0.185693	0.00017557	0.000175571
2	chr10:49451404:A:C	49451404	NA,C	NA,A	NA,1	NA,inf	NA,inf	NA,0.162354	0.000175569	0.000175569
2	chr10:49408416:T:G	49408416	NA,G	NA,T	NA,1	NA,inf	NA,inf	NA,0.158251	0.000175564	0.000175564
2	chr10:49446594:G:C	49446594	NA,C	NA,G	NA,1	NA,inf	NA,inf	NA,0.161935	0.000175511	0.000175511
2	chr10:49484263:A:G	49484263	NA,G	NA,A	NA,1	NA,inf	NA,inf	NA,0.165229	0.000175466	0.000175466
2	chr10:49475394:C:T	49475394	NA,T	NA,C	NA,1	NA,inf	NA,inf	NA,0.16143	0.000175441	0.000175441
2	chr10:49449133:T:C	49449133	NA,C	NA,T	NA,1	NA,inf	NA,inf	NA,0.16143	0.000175441	0.000175441
2	chr10:49508605:T:C	49508605	NA,C	NA,T	NA,1	NA,inf	NA,inf	NA,0.16143	0.000175441	0.000175441
2	chr10:49511637:G:A	49511637	NA,A	NA,G	NA,1	NA,inf	NA,inf	NA,0.16143	0.000175441	0.000175441
2	chr10:49477926:T:C	49477926	NA,C	NA,T	NA,1	NA,inf	NA,inf	NA,0.161393	0.000175436	0.000175436
2	chr10:49449725:T:C	49449725	NA,C	NA,T	NA,1	NA,inf	NA,inf	NA,0.161224	0.000175412	0.000175412
2	chr10:48665054:C:T	48665054	NA,T	NA,C	NA,1	NA,-inf	NA,inf	NA,0.174166	0.000175394	0.000175395
2	chr10:49420335:G:A	49420335	NA,A	NA,G	NA,1	NA,inf	NA,inf	NA,0.16042	0.000175393	0.000175393
2	chr10:48860486:G:A	48860486	NA,A	NA,G	NA,1	NA,-inf	NA,inf	NA,0.204494	0.000175348	0.000175348
2	chr10:48888358:T:C	48888358	NA,C	NA,T	NA,1	NA,-inf	NA,inf	NA,0.16956	0.000175326	0.000175326
2	chr10:49506725:CA:C	49506725	NA,C	NA,CA	NA,1	NA,inf	NA,inf	NA,0.160581	0.000175323	0.000175324
2	chr10:48643255:T:C	48643255	NA,C	NA,T	NA,1	NA,inf	NA,inf	NA,0.15028	0.000175296	0.000175296
2	chr10:49309067:G:A	49309067	NA,A	NA,G	NA,1	NA,-inf	NA,inf	NA,0.179837	0.000175285	0.000175285
2	chr10:49270512:G:A	49270512	NA,A	NA,G	NA,1	NA,inf	NA,inf	NA,0.153945	0.000175268	0.000175268
2	chr10:48906095:A:G	48906095	NA,G	NA,A	NA,1	NA,-inf	NA,inf	NA,0.163246	0.000175233	0.000175233
2	chr10:49305566:C:T	49305566	NA,T	NA,C	NA,1	NA,-inf	NA,inf	NA,0.169607	0.000175229	0.000175229
2	chr10:49479479:AAAG:A	49479479	NA,A	NA,AAAG	NA,1	NA,inf	NA,inf	NA,0.159895	0.000175228	0.000175229
2	chr10:49008145:C:T	49008145	NA,T	NA,C	NA,1	NA,-inf	NA,inf	NA,0.115832	0.000175155	0.000175155
2	chr10:49399318:G:A	49399318	NA,A	NA,G	NA,1	NA,-inf	NA,inf	NA,0.161786	0.000175101	0.000175101
2	chr10:48907592:A:G	48907592	NA,G	NA,A	NA,1	NA,-inf	NA,inf	NA,0.162043	0.000175069	0.000175069
2	chr10:49130068:G:A	49130068	NA,A	NA,G	NA,1	NA,-inf	NA,inf	NA,0.112784	0.000175067	0.000175067
2	chr10:48781331:T:A	48781331	NA,A	NA,T	NA,1	NA,-inf	NA,inf	NA,0.168084	0.00017503	0.000175031
2	chr10:48764990:G:C	48764990	NA,C	NA,G	NA,1	NA,inf	NA,inf	NA,0.170508	0.000175026	0.000175026
2	chr10:48753177:G:A	48753177	NA,A	NA,G	NA,1	NA,inf	NA,inf	NA,0.16381	0.000175026	0.000175026
2	chr10:48791137:G:A	48791137	NA,A	NA,G	NA,1	NA,-inf	NA,inf	NA,0.168037	0.000175023	0.000175023
2	chr10:49339141:G:T	49339141	NA,T	NA,G	NA,1	NA,-inf	NA,inf	NA,0.165491	0.000175013	0.000175013
2	chr10:48839229:T:C	48839229	C,C	T,T	1,1	-inf,-inf	inf,inf	1.2518,0.667932	0.000174948	0.000174948
2	chr10:49551723:G:A	49551723	NA,A	NA,G	NA,1	NA,inf	NA,inf	NA,0.173433	0.000174923	0.000174923
2	chr10:48702586:G:A	48702586	NA,A	NA,G	NA,1	NA,inf	NA,inf	NA,0.170702	0.000174909	0.000174909
2	chr10:49486539:AAC:A	49486539	NA,A	NA,AAC	NA,1	NA,inf	NA,inf	NA,0.157548	0.000174907	0.000174907
2	chr10:48749274:C:G	48749274	NA,G	NA,C	NA,1	NA,inf	NA,inf	NA,0.137558	0.000174891	0.000174891
2	chr10:49324638:T:C	49324638	NA,C	NA,T	NA,1	NA,inf	NA,inf	NA,0.1774	0.00017489	0.000174891
2	chr10:49010517:C:T	49010517	NA,T	NA,C	NA,1	NA,inf	NA,inf	NA,0.146607	0.000174858	0.000174858
2	chr10:49236860:C:T	49236860	NA,T	NA,C	NA,1	NA,inf	NA,inf	NA,0.151689	0.000174823	0.000174823
2	chr10:49372441:G:A	49372441	NA,A	NA,G	NA,1	NA,inf	NA,inf	NA,0.149731	0.000174737	0.000174737
2	chr10:48594894:C:T	48594894	NA,T	NA,C	NA,1	NA,-inf	NA,inf	NA,0.163767	0.000174702	0.000174702
2	chr10:48930886:T:G	48930886	NA,G	NA,T	NA,1	NA,-inf	NA,inf	NA,0.152128	0.000174689	0.000174689
2	chr10:48666929:C:T	48666929	NA,T	NA,C	NA,1	NA,inf	NA,inf	NA,0.167868	0.000174628	0.000174628
2	chr10:48927878:A:G	48927878	NA,G	NA,A	NA,1	NA,-inf	NA,inf	NA,0.123137	0.000174619	0.000174619
2	chr10:48985775:G:A	48985775	NA,A	NA,G	NA,1	NA,inf	NA,inf	NA,0.148797	0.000174587	0.000174587
2	chr10:48893246:A:G	48893246	NA,G	NA,A	NA,1	NA,inf	NA,inf	NA,0.149891	0.000174507	0.000174507
2	chr10:48882741:G:A	48882741	NA,A	NA,G	NA,1	NA,-inf	NA,inf	NA,0.176072	0.000174495	0.000174495
2	chr10:48838075:T:C	48838075	C,C	T,T	1,1	-inf,-inf	inf,inf	1.26501,0.65003	0.000174492	0.000174492
2	chr10:49382832:A:G	49382832	NA,G	NA,A	NA,1	NA,-inf	NA,inf	NA,0.158664	0.000174398	0.000174398
2	chr10:48949525:A:G	48949525	NA,G	NA,A	NA,1	NA,-inf	NA,inf	NA,0.155812	0.000174386	0.000174387
2	chr10:48944430:G:A	48944430	NA,A	NA,G	NA,1	NA,-inf	NA,inf	NA,0.155771	0.000174381	0.000174382
2	chr10:48952638:G:A	48952638	NA,A	NA,G	NA,1	NA,-inf	NA,inf	NA,0.155771	0.000174381	0.000174382
2	chr10:48886983:T:C	48886983	NA,C	NA,T	NA,1	NA,-inf	NA,inf	NA,0.175652	0.000174349	0.000174349
2	chr10:48951457:C:CA	48951457	NA,CA	NA,C	NA,1	NA,-inf	NA,inf	NA,0.155463	0.000174341	0.000174341
2	chr10:48643540:C:T	48643540	NA,T	NA,C	NA,1	NA,inf	NA,inf	NA,0.145286	0.000174289	0.000174289
2	chr10:49029562:C:T	49029562	NA,T	NA,C	NA,1	NA,-inf	NA,inf	NA,0.107488	0.000174244	0.000174244
2	chr10:49258177:CTA:C	49258177	NA,C	NA,CTA	NA,1	NA,-inf	NA,inf	NA,0.150848	0.000174197	0.000174197
2	chr10:49333207:T:C	49333207	NA,C	NA,T	NA,1	NA,inf	NA,inf	NA,0.173251	0.000174185	0.000174185
2	chr10:48810785:T:A	48810785	NA,A	NA,T	NA,1	NA,-inf	NA,inf	NA,0.14976	0.000174163	0.000174163
2	chr10:49408969:G:A	49408969	NA,A	NA,G	NA,1	NA,inf	NA,inf	NA,0.148168	0.000174154	0.000174155
2	chr10:49230320:C:T	49230320	NA,T	NA,C	NA,1	NA,-inf	NA,inf	NA,0.151368	0.000174138	0.000174138
2	chr10:48805184:A:C	48805184	NA,C	NA,A	NA,1	NA,inf	NA,inf	NA,0.118629	0.000174103	0.000174103
2	chr10:48684899:G:A	48684899	NA,A	NA,G	NA,1	NA,-inf	NA,inf	NA,0.157232	0.000174071	0.000174071
2	chr10:49111995:G:A	49111995	NA,A	NA,G	NA,1	NA,-inf	NA,inf	NA,0.105191	0.000174048	0.000174048
2	chr10:48680878:A:C	48680878	NA,C	NA,A	NA,1	NA,-inf	NA,inf	NA,0.155153	0.000173986	0.000173986
2	chr10:49506320:G:A	49506320	NA,A	NA,G	NA,1	NA,inf	NA,inf	NA,0.146729	0.000173934	0.000173934
2	chr10:48989652:C:T	48989652	NA,T	NA,C	NA,1	NA,inf	NA,inf	NA,0.146328	0.000173894	0.000173894
2	chr10:49354969:A:G	49354969	NA,G	NA,A	NA,1	NA,-inf	NA,inf	NA,0.135817	0.000173886	0.000173886
2	chr10:49114639:G:A	49114639	NA,A	NA,G	NA,1	NA,-inf	NA,inf	NA,0.103545	0.000173776	0.000173776
2	chr10:48752881:T:C	48752881	NA,C	NA,T	NA,1	NA,-inf	NA,inf	NA,0.153176	0.000173739	0.000173739
2	chr10:48598187:T:C	48598187	C,C	T,T	1,1	inf,-inf	inf,inf	0.261125,1.34294	0.000173698	0.000173698
2	chr10:48756137:T:C	48756137	NA,C	NA,T	NA,1	NA,-inf	NA,inf	NA,0.152856	0.000173696	0.000173696
2	chr10:48895027:A:G	48895027	NA,G	NA,A	NA,1	NA,inf	NA,inf	NA,0.132746	0.000173674	0.000173674
2	chr10:48726301:T:C	48726301	NA,C	NA,T	NA,1	NA,inf	NA,inf	NA,0.159123	0.000173672	0.000173672
2	chr10:49224058:T:C	49224058	NA,C	NA,T	NA,1	NA,-inf	NA,inf	NA,0.149429	0.000173648	0.000173648
2	chr10:49439459:G:A	49439459	NA,A	NA,G	NA,1	NA,inf	NA,inf	NA,0.144121	0.000173636	0.000173636
2	chr10:49005013:G:A	49005013	NA,A	NA,G	NA,1	NA,inf	NA,inf	NA,0.132661	0.00017363	0.00017363
2	chr10:48784760:T:C	48784760	NA,C	NA,T	NA,1	NA,inf	NA,inf	NA,0.115521	0.000173628	0.000173628
2	chr10:49187298:G:A	49187298	NA,A	NA,G	NA,1	NA,-inf	NA,inf	NA,0.143548	0.00017355	0.00017355
2	chr10:48884088:T:G	48884088	NA,G	NA,T	NA,1	NA,-inf	NA,inf	NA,0.168982	0.000173511	0.000173511
2	chr10:48788743:T:A	48788743	NA,A	NA,T	NA,1	NA,inf	NA,inf	NA,0.114598	0.000173503	0.000173503
2	chr10:49066553:T:C	49066553	NA,C	NA,T	NA,1	NA,inf	NA,inf	NA,0.142043	0.000173479	0.000173479
2	chr10:49282842:T:C	49282842	NA,C	NA,T	NA,1	NA,inf	NA,inf	NA,0.146267	0.00017346	0.00017346
2	chr10:48787338:T:C	48787338	NA,C	NA,T	NA,1	NA,inf	NA,inf	NA,0.11412	0.000173438	0.000173438
2	chr10:48740605:G:T	48740605	NA,T	NA,G	NA,1	NA,inf	NA,inf	NA,0.126612	0.000173436	0.000173436
2	chr10:48914402:A:C	48914402	NA,C	NA,A	NA,1	NA,-inf	NA,inf	NA,0.144665	0.000173432	0.000173432
2	chr10:48734992:T:C	48734992	NA,C	NA,T	NA,1	NA,inf	NA,inf	NA,0.157858	0.000173401	0.000173401
2	chr10:48951628:A:AG	48951628	NA,AG	NA,A	NA,1	NA,-inf	NA,inf	NA,0.148234	0.000173397	0.000173397
2	chr10:48870926:G:T	48870926	NA,T	NA,G	NA,1	NA,-inf	NA,inf	NA,0.142234	0.000173383	0.000173383
2	chr10:48590559:C:A	48590559	NA,A	NA,C	NA,1	NA,-inf	NA,inf	NA,0.154236	0.000173375	0.000173375
2	chr10:48816591:A:T	48816591	NA,T	NA,A	NA,1	NA,inf	NA,inf	NA,0.145767	0.000173337	0.000173337
2	chr10:49032909:G:A	49032909	NA,A	NA,G	NA,1	NA,inf	NA,inf	NA,0.139732	0.00017332	0.00017332
2	chr10:49112847:C:A	49112847	NA,A	NA,C	NA,1	NA,-inf	NA,inf	NA,0.15602	0.000173293	0.000173293
2	chr10:49187095:T:C	49187095	NA,C	NA,T	NA,1	NA,-inf	NA,inf	NA,0.141498	0.000173284	0.000173284
2	chr10:49196016:A:G	49196016	NA,G	NA,A	NA,1	NA,inf	NA,inf	NA,0.180008	0.00017327	0.00017327
2	chr10:49353839:C:T	49353839	NA,T	NA,C	NA,1	NA,-inf	NA,inf	NA,0.152737	0.000173258	0.000173258
2	chr10:48977300:C:T	48977300	NA,T	NA,C	NA,1	NA,inf	NA,inf	NA,0.134202	0.000173237	0.000173237
2	chr10:48601160:G:A	48601160	NA,A	NA,G	NA,1	NA,-inf	NA,inf	NA,0.158554	0.000173226	0.000173226
2	chr10:49347981:T:C	49347981	NA,C	NA,T	NA,1	NA,inf	NA,inf	NA,0.135089	0.000173204	0.000173205
2	chr10:49192547:G:A	49192547	NA,A	NA,G	NA,1	NA,inf	NA,inf	NA,0.180856	0.000173185	0.000173185
2	chr10:49436308:C:A	49436308	NA,A	NA,C	NA,1	NA,inf	NA,inf	NA,0.140469	0.000173104	0.000173104
2	chr10:48771737:T:A	48771737	NA,A	NA,T	NA,1	NA,inf	NA,inf	NA,0.111449	0.000173103	0.000173104
2	chr10:48912521:A:G	48912521	NA,G	NA,A	NA,1	NA,-inf	NA,inf	NA,0.146694	0.000173075	0.000173075
2	chr10:48798043:G:A	48798043	NA,A	NA,G	NA,1	NA,inf	NA,inf	NA,0.111321	0.000173071	0.000173071
2	chr10:48786004:T:C	48786004	NA,C	NA,T	NA,1	NA,inf	NA,inf	NA,0.111312	0.000173066	0.000173066
2	chr10:49453925:G:T	49453925	NA,T	NA,G	NA,1	NA,inf	NA,inf	NA,0.141923	0.000173051	0.000173051
2	chr10:48761672:G:A	48761672	NA,A	NA,G	NA,1	NA,-inf	NA,inf	NA,0.144997	0.00017304	0.00017304
2	chr10:49266614:T:G	49266614	NA,G	NA,T	NA,1	NA,-inf	NA,inf	NA,0.134492	0.000172972	0.000172972
2	chr10:49015020:A:G	49015020	NA,G	NA,A	NA,1	NA,inf	NA,inf	NA,0.132191	0.000172938	0.000172938
2	chr10:49176622:G:C	49176622	NA,C	NA,G	NA,1	NA,-inf	NA,inf	NA,0.155823	0.000172903	0.000172903
2	chr10:48675639:A:G	48675639	NA,G	NA,A	NA,1	NA,-inf	NA,inf	NA,0.152486	0.00017286	0.00017286
2	chr10:48643449:T:C	48643449	NA,C	NA,T	NA,1	NA,-inf	NA,inf	NA,0.165465	0.000172804	0.000172804
2	chr10:48903742:G:A	48903742	NA,A	NA,G	NA,1	NA,-inf	NA,inf	NA,0.162039	0.00017277	0.00017277
2	chr10:49207992:A:G	49207992	NA,G	NA,A	NA,1	NA,-inf	NA,inf	NA,0.137772	0.000172747	0.000172748
2	chr10:49094135:G:A	49094135	NA,A	NA,G	NA,1	NA,inf	NA,inf	NA,0.133552	0.000172728	0.000172728
2	chr10:48949239:T:C	48949239	NA,C	NA,T	NA,1	NA,-inf	NA,inf	NA,0.150828	0.00017268	0.00017268
2	chr10:49179016:A:T	49179016	T,NA	A,NA	1,NA	inf,NA	inf,NA	0.473396,NA	0.000172632	0.000172632
2	chr10:48798704:A:G	48798704	NA,G	NA,A	NA,1	NA,inf	NA,inf	NA,0.107915	0.000172622	0.000172622
2	chr10:48999227:T:C	48999227	NA,C	NA,T	NA,1	NA,inf	NA,inf	NA,0.136642	0.000172588	0.000172588
2	chr10:49257757:C:T	49257757	NA,T	NA,C	NA,1	NA,inf	NA,inf	NA,0.130284	0.000172586	0.000172586
2	chr10:49403280:T:C	49403280	NA,C	NA,T	NA,1	NA,-inf	NA,inf	NA,0.142359	0.000172575	0.000172575
2	chr10:49071994:C:T	49071994	NA,T	NA,C	NA,1	NA,-inf	NA,inf	NA,0.174108	0.000172562	0.000172563
2	chr10:48641664:A:G	48641664	NA,G	NA,A	NA,1	NA,-inf	NA,inf	NA,0.163491	0.000172561	0.000172562
2	chr10:49021921:T:C	49021921	NA,C	NA,T	NA,1	NA,-inf	NA,inf	NA,0.094155	0.000172558	0.000172558
2	chr10:48969807:C:T	48969807	NA,T	NA,C	NA,1	NA,inf	NA,inf	NA,0.12876	0.000172528	0.000172528
2	chr10:49163596:C:G	49163596	NA,G	NA,C	NA,1	NA,inf	NA,inf	NA,0.124525	0.00017251	0.00017251
2	chr10:48928931:G:C	48928931	NA,C	NA,G	NA,1	NA,-inf	NA,inf	NA,0.107393	0.000172494	0.000172494
2	chr10:48835218:A:G	48835218	NA,G	NA,A	NA,1	NA,-inf	NA,inf	NA,0.154628	0.00017245	0.00017245
2	chr10:48716249:G:A	48716249	NA,A	NA,G	NA,1	NA,-inf	NA,inf	NA,0.147638	0.000172448	0.000172448
2	chr10:48887833:AT:A	48887833	NA,A	NA,AT	NA,1	NA,-inf	NA,inf	NA,0.160169	0.00017242	0.00017242
2	chr10:49173422:A:G	49173422	NA,G	NA,A	NA,1	NA,-inf	NA,inf	NA,0.144899	0.000172381	0.000172381
2	chr10:48794235:G:A	48794235	NA,A	NA,G	NA,1	NA,inf	NA,inf	NA,0.106054	0.000172372	0.000172372
2	chr10:48838342:G:A	48838342	NA,A	NA,G	NA,1	NA,-inf	NA,inf	NA,0.136012	0.000172314	0.000172314
2	chr10:49098778:C:T	49098778	NA,T	NA,C	NA,1	NA,inf	NA,inf	NA,0.116495	0.000172261	0.000172261
2	chr10:48645765:C:T	48645765	NA,T	NA,C	NA,1	NA,-inf	NA,inf	NA,0.160509	0.000172212	0.000172212
2	chr10:48890295:G:A	48890295	NA,A	NA,G	NA,1	NA,inf	NA,inf	NA,0.131078	0.0001722	0.0001722
2	chr10:49263856:A:C	49263856	NA,C	NA,A	NA,1	NA,-inf	NA,inf	NA,0.12825	0.000172192	0.000172192
2	chr10:48879960:C:T	48879960	NA,T	NA,C	NA,1	NA,inf	NA,inf	NA,0.117905	0.000172165	0.000172166
2	chr10:48881190:G:GC	48881190	NA,GC	NA,G	NA,1	NA,inf	NA,inf	NA,0.122548	0.000172161	0.000172161
2	chr10:48717471:C:T	48717471	NA,T	NA,C	NA,1	NA,inf	NA,inf	NA,0.147974	0.000172057	0.000172057
2	chr10:48874294:C:T	48874294	NA,T	NA,C	NA,1	NA,inf	NA,inf	NA,0.12967	0.00017199	0.00017199
2	chr10:49435283:G:A	49435283	NA,A	NA,G	NA,1	NA,inf	NA,inf	NA,0.134663	0.000171958	0.000171958
2	chr10:48920087:C:A	48920087	NA,A	NA,C	NA,1	NA,-inf	NA,inf	NA,0.141849	0.000171946	0.000171946
2	chr10:48699547:A:C	48699547	NA,C	NA,A	NA,1	NA,inf	NA,inf	NA,0.129721	0.000171934	0.000171934
2	chr10:49198240:A:G	49198240	NA,G	NA,A	NA,1	NA,-inf	NA,inf	NA,0.130676	0.000171915	0.000171915
2	chr10:49190651:C:G	49190651	NA,G	NA,C	NA,1	NA,-inf	NA,inf	NA,0.13033	0.000171894	0.000171894
2	chr10:48869792:T:C	48869792	NA,C	NA,T	NA,1	NA,inf	NA,inf	NA,0.14769	0.000171872	0.000171872
2	chr10:49031200:C:G	49031200	NA,G	NA,C	NA,1	NA,-inf	NA,inf	NA,0.086194	0.00017183	0.00017183
2	chr10:48779569:G:A	48779569	NA,A	NA,G	NA,1	NA,inf	NA,inf	NA,0.101439	0.000171811	0.000171811
2	chr10:49069213:G:A	49069213	NA,A	NA,G	NA,1	NA,-inf	NA,inf	NA,0.149377	0.000171768	0.000171768
2	chr10:48721239:T:A	48721239	NA,A	NA,T	NA,1	NA,inf	NA,inf	NA,0.143911	0.000171755	0.000171755
2	chr10:49336827:A:C	49336827	NA,C	NA,A	NA,1	NA,inf	NA,inf	NA,0.153078	0.000171737	0.000171738
2	chr10:49063627:G:C	49063627	NA,C	NA,G	NA,1	NA,-inf	NA,inf	NA,0.146427	0.000171731	0.000171731
2	chr10:49242818:G:A	49242818	NA,A	NA,G	NA,1	NA,inf	NA,inf	NA,0.127889	0.000171686	0.000171686
2	chr10:49251277:A:G	49251277	NA,G	NA,A	NA,1	NA,-inf	NA,inf	NA,0.141386	0.000171564	0.000171564
2	chr10:49199426:G:A	49199426	NA,A	NA,G	NA,1	NA,inf	NA,inf	NA,0.125767	0.000171534	0.000171534
2	chr10:49190396:C:T	49190396	NA,T	NA,C	NA,1	NA,-inf	NA,inf	NA,0.127163	0.000171509	0.000171509
2	chr10:49334944:A:G	49334944	NA,G	NA,A	NA,1	NA,-inf	NA,inf	NA,0.14235	0.000171489	0.000171489
2	chr10:48955337:G:A	48955337	NA,A	NA,G	NA,1	NA,-inf	NA,inf	NA,0.146066	0.000171489	0.000171489
2	chr10:49377213:G:A	49377213	NA,A	NA,G	NA,1	NA,inf	NA,inf	NA,0.133029	0.000171473	0.000171473
2	chr10:49409575:C:A	49409575	A,NA	C,NA	1,NA	inf,NA	inf,NA	1.22235,NA	0.000171462	0.000171463
2	chr10:49040495:G:A	49040495	NA,A	NA,G	NA,1	NA,-inf	NA,inf	NA,0.158601	0.000171439	0.000171439
2	chr10:49048209:A:G	49048209	NA,G	NA,A	NA,1	NA,-inf	NA,inf	NA,0.143889	0.000171439	0.000171439
2	chr10:48756958:G:A	48756958	NA,A	NA,G	NA,1	NA,-inf	NA,inf	NA,0.138178	0.000171429	0.000171429
2	chr10:49434756:T:C	49434756	NA,C	NA,T	NA,1	NA,inf	NA,inf	NA,0.126778	0.000171418	0.000171419
2	chr10:49111883:C:T	49111883	NA,T	NA,C	NA,1	NA,-inf	NA,inf	NA,0.174083	0.000171411	0.000171411
2	chr10:49223737:A:T	49223737	NA,T	NA,A	NA,1	NA,-inf	NA,inf	NA,0.138027	0.000171385	0.000171386
2	chr10:49055232:C:A	49055232	NA,A	NA,C	NA,1	NA,-inf	NA,inf	NA,0.143334	0.000171374	0.000171374
2	chr10:48771589:CT:C	48771589	NA,C	NA,CT	NA,1	NA,inf	NA,inf	NA,0.138615	0.000171365	0.000171365
2	chr10:48594891:C:A	48594891	NA,A	NA,C	NA,1	NA,-inf	NA,inf	NA,0.13697	0.000171357	0.000171358
2	chr10:49023509:T:C	49023509	NA,C	NA,T	NA,1	NA,inf	NA,inf	NA,0.118169	0.000171332	0.000171333
2	chr10:49344702:A:C	49344702	NA,C	NA,A	NA,1	NA,-inf	NA,inf	NA,0.123555	0.000171324	0.000171325
2	chr10:48949478:T:C	48949478	NA,C	NA,T	NA,1	NA,-inf	NA,inf	NA,0.139984	0.000171321	0.000171321
2	chr10:48938303:A:G	48938303	NA,G	NA,A	NA,1	NA,inf	NA,inf	NA,0.165214	0.000171312	0.000171312
2	chr10:49086217:C:T	49086217	NA,T	NA,C	NA,1	NA,inf	NA,inf	NA,0.123743	0.000171312	0.000171312
2	chr10:49380857:A:G	49380857	G,G	A,A	1,1	inf,inf	inf,inf	0.101702,1.35274	0.000171282	0.000171283
2	chr10:48714953:G:A	48714953	NA,A	NA,G	NA,1	NA,-inf	NA,inf	NA,0.122902	0.000171254	0.000171254
2	chr10:49546624:A:G	49546624	NA,G	NA,A	NA,1	NA,-inf	NA,inf	NA,0.135094	0.000171248	0.000171248
2	chr10:49243659:AAG:A	49243659	A,A	AAG,AAG	1,1	inf,inf	inf,inf	0.135683,0.188255	0.00017121	0.00017121
2	chr10:48752402:G:C	48752402	NA,C	NA,G	NA,1	NA,-inf	NA,inf	NA,0.13717	0.000171194	0.000171194
2	chr10:49209385:C:T	49209385	NA,T	NA,C	NA,1	NA,-inf	NA,inf	NA,0.129193	0.000171186	0.000171186
2	chr10:49285296:C:T	49285296	NA,T	NA,C	NA,1	NA,inf	NA,inf	NA,0.123569	0.000171176	0.000171176
2	chr10:48735428:A:G	48735428	NA,G	NA,A	NA,1	NA,inf	NA,inf	NA,0.120811	0.000171172	0.000171172
2	chr10:48847568:T:C	48847568	NA,C	NA,T	NA,1	NA,-inf	NA,inf	NA,0.169682	0.000171158	0.000171158
2	chr10:49358980:G:A	49358980	NA,A	NA,G	NA,1	NA,-inf	NA,inf	NA,0.131045	0.000171094	0.000171094
2	chr10:49362003:C:T	49362003	NA,T	NA,C	NA,1	NA,-inf	NA,inf	NA,0.130835	0.000171069	0.000171069
2	chr10:48897242:C:T	48897242	NA,T	NA,C	NA,1	NA,inf	NA,inf	NA,0.120516	0.000171069	0.000171069
2	chr10:48819208:G:T	48819208	NA,T	NA,G	NA,1	NA,inf	NA,inf	NA,0.118527	0.000171019	0.000171019
2	chr10:48992043:C:A	48992043	NA,A	NA,C	NA,1	NA,inf	NA,inf	NA,0.141036	0.000171016	0.000171016
2	chr10:48733762:C:A	48733762	NA,A	NA,C	NA,1	NA,inf	NA,inf	NA,0.137849	0.000171015	0.000171015
2	chr10:48909140:A:T	48909140	NA,T	NA,A	NA,1	NA,-inf	NA,inf	NA,0.129364	0.000170993	0.000170993
2	chr10:49174899:A:G	49174899	NA,G	NA,A	NA,1	NA,-inf	NA,inf	NA,0.125705	0.000170989	0.000170989
2	chr10:48734043:T:A	48734043	NA,A	NA,T	NA,1	NA,inf	NA,inf	NA,0.13729	0.000170951	0.000170951
2	chr10:49452235:C:T	49452235	NA,T	NA,C	NA,1	NA,inf	NA,inf	NA,0.125968	0.000170937	0.000170937
2	chr10:49262206:C:T	49262206	NA,T	NA,C	NA,1	NA,-inf	NA,inf	NA,0.117488	0.000170912	0.000170912
2	chr10:49452087:G:A	49452087	NA,A	NA,G	NA,1	NA,inf	NA,inf	NA,0.124113	0.000170898	0.000170898
2	chr10:48625790:G:T	48625790	NA,T	NA,G	NA,1	NA,inf	NA,inf	NA,0.12394	0.000170888	0.000170888
2	chr10:49410926:C:T	49410926	NA,T	NA,C	NA,1	NA,inf	NA,inf	NA,0.121699	0.000170875	0.000170875
2	chr10:48717889:G:A	48717889	NA,A	NA,G	NA,1	NA,-inf	NA,inf	NA,0.145865	0.00017087	0.00017087
2	chr10:49428839:G:A	49428839	NA,A	NA,G	NA,1	NA,inf	NA,inf	NA,0.119498	0.00017087	0.00017087
2	chr10:48980346:C:T	48980346	NA,T	NA,C	NA,1	NA,inf	NA,inf	NA,0.105353	0.000170863	0.000170863
2	chr10:49453507:C:T	49453507	NA,T	NA,C	NA,1	NA,inf	NA,inf	NA,0.125207	0.00017085	0.00017085
2	chr10:49011457:G:A	49011457	NA,A	NA,G	NA,1	NA,inf	NA,inf	NA,0.135274	0.000170827	0.000170827
2	chr10:48948315:A:C	48948315	NA,C	NA,A	NA,1	NA,-inf	NA,inf	NA,0.135653	0.000170826	0.000170826
2	chr10:49222150:C:T	49222150	NA,T	NA,C	NA,1	NA,inf	NA,inf	NA,0.124108	0.000170781	0.000170781
2	chr10:49340392:T:C	49340392	NA,C	NA,T	NA,1	NA,inf	NA,inf	NA,0.145451	0.000170781	0.000170781
2	chr10:49221816:C:T	49221816	NA,T	NA,C	NA,1	NA,inf	NA,inf	NA,0.124221	0.000170774	0.000170775
2	chr10:48896554:C:A	48896554	NA,A	NA,C	NA,1	NA,-inf	NA,inf	NA,0.145212	0.000170772	0.000170772
2	chr10:48727237:C:A	48727237	NA,A	NA,C	NA,1	NA,-inf	NA,inf	NA,0.146971	0.000170746	0.000170746
2	chr10:48992698:T:A	48992698	NA,A	NA,T	NA,1	NA,inf	NA,inf	NA,0.119726	0.000170689	0.000170689
2	chr10:48955427:C:T	48955427	NA,T	NA,C	NA,1	NA,-inf	NA,inf	NA,0.117879	0.000170668	0.000170668
2	chr10:48994139:A:C	48994139	NA,C	NA,A	NA,1	NA,inf	NA,inf	NA,0.119427	0.000170662	0.000170662
2	chr10:48987546:A:G	48987546	NA,G	NA,A	NA,1	NA,-inf	NA,inf	NA,0.123831	0.000170597	0.000170597
2	chr10:49355413:T:C	49355413	NA,C	NA,T	NA,1	NA,inf	NA,inf	NA,0.136116	0.000170541	0.000170541
2	chr10:48974153:A:G	48974153	NA,G	NA,A	NA,1	NA,-inf	NA,inf	NA,0.142197	0.000170524	0.000170524
2	chr10:48908675:A:C	48908675	NA,C	NA,A	NA,1	NA,-inf	NA,inf	NA,0.156408	0.000170495	0.000170495
2	chr10:48660434:G:T	48660434	NA,T	NA,G	NA,1	NA,inf	NA,inf	NA,0.121616	0.000170493	0.000170493
2	chr10:48954668:AC:A	48954668	NA,A	NA,AC	NA,1	NA,inf	NA,inf	NA,0.119095	0.000170492	0.000170492
2	chr10:48597171:T:C	48597171	NA,C	NA,T	NA,1	NA,inf	NA,inf	NA,0.159493	0.000170479	0.000170479
2	chr10:49133728:T:C	49133728	NA,C	NA,T	NA,1	NA,inf	NA,inf	NA,0.110359	0.000170466	0.000170466
2	chr10:48987650:G:C	48987650	NA,C	NA,G	NA,1	NA,inf	NA,inf	NA,0.108687	0.000170366	0.000170366
2	chr10:48988604:C:T	48988604	NA,T	NA,C	NA,1	NA,-inf	NA,inf	NA,0.126843	0.000170354	0.000170354
2	chr10:49277209:T:C	49277209	NA,C	NA,T	NA,1	NA,inf	NA,inf	NA,0.131129	0.000170337	0.000170337
2	chr10:48849732:A:G	48849732	NA,G	NA,A	NA,1	NA,inf	NA,inf	NA,0.121326	0.000170333	0.000170333
2	chr10:48728641:A:T	48728641	NA,T	NA,A	NA,1	NA,-inf	NA,inf	NA,0.13022	0.000170315	0.000170315
2	chr10:49104685:G:A	49104685	NA,A	NA,G	NA,1	NA,-inf	NA,inf	NA,0.163285	0.000170295	0.000170295
2	chr10:48914564:C:T	48914564	NA,T	NA,C	NA,1	NA,-inf	NA,inf	NA,0.115236	0.000170281	0.000170281
2	chr10:49413721:C:T	49413721	NA,T	NA,C	NA,1	NA,inf	NA,inf	NA,0.12328	0.000170201	0.000170201
2	chr10:48945666:T:A	48945666	NA,A	NA,T	NA,1	NA,inf	NA,inf	NA,0.118193	0.000170199	0.000170199
2	chr10:48869481:A:G	48869481	NA,G	NA,A	NA,1	NA,-inf	NA,inf	NA,0.115931	0.000170192	0.000170192
2	chr10:49202525:C:A	49202525	NA,A	NA,C	NA,1	NA,-inf	NA,inf	NA,0.115183	0.00017014	0.00017014
2	chr10:49222493:C:G	49222493	NA,G	NA,C	NA,1	NA,-inf	NA,inf	NA,0.115262	0.000170138	0.000170138
2	chr10:49454053:C:T	49454053	NA,T	NA,C	NA,1	NA,inf	NA,inf	NA,0.117419	0.000170137	0.000170137
2	chr10:49452585:G:A	49452585	NA,A	NA,G	NA,1	NA,inf	NA,inf	NA,0.117307	0.000170131	0.000170131
2	chr10:49011531:G:A	49011531	NA,A	NA,G	NA,1	NA,-inf	NA,inf	NA,0.135047	0.00017013	0.00017013
2	chr10:49083806:G:A	49083806	NA,A	NA,G	NA,1	NA,inf	NA,inf	NA,0.11339	0.000170128	0.000170128
2	chr10:48763324:G:A	48763324	NA,A	NA,G	NA,1	NA,inf	NA,inf	NA,0.128403	0.000170094	0.000170094
2	chr10:49334047:A:G	49334047	NA,G	NA,A	NA,1	NA,-inf	NA,inf	NA,0.11053	0.000170066	0.000170066
2	chr10:48898834:G:A	48898834	NA,A	NA,G	NA,1	NA,-inf	NA,inf	NA,0.140603	0.000170043	0.000170043
2	chr10:48905013:C:T	48905013	NA,T	NA,C	NA,1	NA,-inf	NA,inf	NA,0.138109	0.000170041	0.000170041
2	chr10:49102996:G:A	49102996	NA,A	NA,G	NA,1	NA,-inf	NA,inf	NA,0.131205	0.00017002	0.00017002
2	chr10:48933893:A:G	48933893	NA,G	NA,A	NA,1	NA,-inf	NA,inf	NA,0.086481	0.000170002	0.000170002
2	chr10:48927789:A:G	48927789	NA,G	NA,A	NA,1	NA,inf	NA,inf	NA,0.11851	0.000169986	0.000169986
2	chr10:49128734:C:T	49128734	NA,T	NA,C	NA,1	NA,-inf	NA,inf	NA,0.0755244	0.000169982	0.000169983
2	chr10:49100072:AAGAGATATTATC:A	49100072	NA,A	NA,AAGAGATATTATC	NA,1	NA,-inf	NA,inf	NA,0.160126	0.000169972	0.000169972
2	chr10:49265150:A:G	49265150	NA,G	NA,A	NA,1	NA,inf	NA,inf	NA,0.127425	0.000169931	0.000169931
2	chr10:49246223:T:G	49246223	NA,G	NA,T	NA,1	NA,inf	NA,inf	NA,0.121193	0.000169918	0.000169918
2	chr10:49024195:CT:C	49024195	NA,C	NA,CT	NA,1	NA,-inf	NA,inf	NA,0.0800127	0.000169866	0.000169866
2	chr10:48936665:G:A	48936665	NA,A	NA,G	NA,1	NA,-inf	NA,inf	NA,0.121534	0.000169808	0.000169808
2	chr10:49302040:T:C	49302040	NA,C	NA,T	NA,1	NA,-inf	NA,inf	NA,0.124351	0.000169803	0.000169803
2	chr10:49085269:C:T	49085269	NA,T	NA,C	NA,1	NA,-inf	NA,inf	NA,0.129149	0.000169791	0.000169791
2	chr10:49447635:T:C	49447635	NA,C	NA,T	NA,1	NA,inf	NA,inf	NA,0.103694	0.00016978	0.00016978
2	chr10:48559060:C:T	48559060	NA,T	NA,C	NA,1	NA,inf	NA,inf	NA,0.110051	0.000169761	0.000169761
2	chr10:48857048:A:G	48857048	NA,G	NA,A	NA,1	NA,-inf	NA,inf	NA,0.124591	0.000169726	0.000169727
2	chr10:48957213:G:A	48957213	NA,A	NA,G	NA,1	NA,-inf	NA,inf	NA,0.129968	0.000169718	0.000169718
2	chr10:49349288:G:C	49349288	NA,C	NA,G	NA,1	NA,-inf	NA,inf	NA,0.123869	0.000169713	0.000169713
2	chr10:48895523:A:G	48895523	NA,G	NA,A	NA,1	NA,inf	NA,inf	NA,0.108431	0.000169712	0.000169712
2	chr10:48710016:C:T	48710016	NA,T	NA,C	NA,1	NA,-inf	NA,inf	NA,0.123312	0.000169703	0.000169703
2	chr10:49437282:G:A	49437282	NA,A	NA,G	NA,1	NA,-inf	NA,inf	NA,0.127181	0.000169703	0.000169703
2	chr10:49211235:G:A	49211235	NA,A	NA,G	NA,1	NA,inf	NA,inf	NA,0.113358	0.000169697	0.000169697
2	chr10:49422927:G:A	49422927	NA,A	NA,G	NA,1	NA,inf	NA,inf	NA,0.118533	0.000169696	0.000169696
2	chr10:48601464:A:G	48601464	NA,G	NA,A	NA,1	NA,-inf	NA,inf	NA,0.126327	0.000169667	0.000169667
2	chr10:49418084:A:G	49418084	NA,G	NA,A	NA,1	NA,inf	NA,inf	NA,0.118195	0.00016966	0.00016966
2	chr10:49423358:A:G	49423358	NA,G	NA,A	NA,1	NA,inf	NA,inf	NA,0.11778	0.000169616	0.000169616
2	chr10:49213129:C:G	49213129	NA,G	NA,C	NA,1	NA,inf	NA,inf	NA,0.141867	0.000169574	0.000169574
2	chr10:49218018:T:C	49218018	NA,C	NA,T	NA,1	NA,-inf	NA,inf	NA,0.107441	0.000169569	0.000169569
2	chr10:49223561:G:C	49223561	NA,C	NA,G	NA,1	NA,-inf	NA,inf	NA,0.109972	0.00016956	0.00016956
2	chr10:48762764:G:A	48762764	NA,A	NA,G	NA,1	NA,inf	NA,inf	NA,0.123519	0.000169551	0.000169551
2	chr10:48754448:G:A	48754448	NA,A	NA,G	NA,1	NA,inf	NA,inf	NA,0.123136	0.000169499	0.000169499
2	chr10:49429108:C:T	49429108	NA,T	NA,C	NA,1	NA,inf	NA,inf	NA,0.107121	0.000169492	0.000169492
2	chr10:49443807:T:G	49443807	NA,G	NA,T	NA,1	NA,inf	NA,inf	NA,0.112441	0.00016947	0.00016947
2	chr10:49330428:A:G	49330428	NA,G	NA,A	NA,1	NA,inf	NA,inf	NA,0.121766	0.000169445	0.000169445
2	chr10:49525958:C:T	49525958	NA,T	NA,C	NA,1	NA,-inf	NA,inf	NA,0.127518	0.000169442	0.000169442
2	chr10:48795554:G:A	48795554	A,NA	G,NA	1,NA	-inf,NA	inf,NA	0.661972,NA	0.00016944	0.00016944
2	chr10:48997037:C:G	48997037	NA,G	NA,C	NA,1	NA,inf	NA,inf	NA,0.108092	0.000169414	0.000169414
2	chr10:49038021:T:C	49038021	NA,C	NA,T	NA,1	NA,-inf	NA,inf	NA,0.125212	0.000169411	0.000169411
2	chr10:49117615:G:A	49117615	A,A	G,G	1,1	inf,inf	inf,inf	4.69706,1.36399	0.000169401	0.000169996
2	chr10:49362043:G:A	49362043	NA,A	NA,G	NA,1	NA,-inf	NA,inf	NA,0.111853	0.000169338	0.000169338
2	chr10:49219165:A:G	49219165	NA,G	NA,A	NA,1	NA,-inf	NA,inf	NA,0.105159	0.000169322	0.000169322
2	chr10:48976625:T:C	48976625	NA,C	NA,T	NA,1	NA,inf	NA,inf	NA,0.100691	0.000169289	0.000169289
2	chr10:48878206:C:T	48878206	NA,T	NA,C	NA,1	NA,-inf	NA,inf	NA,0.106631	0.000169211	0.000169211
2	chr10:49101930:T:A	49101930	NA,A	NA,T	NA,1	NA,-inf	NA,inf	NA,0.152181	0.00016918	0.00016918
2	chr10:49280466:TA:T	49280466	NA,T	NA,TA	NA,1	NA,-inf	NA,inf	NA,0.127699	0.000169171	0.000169171
2	chr10:49011144:G:A	49011144	NA,A	NA,G	NA,1	NA,inf	NA,inf	NA,0.109772	0.000169164	0.000169164
2	chr10:48955575:TTGCCCCAGTTC:T	48955575	NA,T	NA,TTGCCCCAGTTC	NA,1	NA,inf	NA,inf	NA,0.105614	0.000169154	0.000169154
2	chr10:48986948:G:A	48986948	NA,A	NA,G	NA,1	NA,-inf	NA,inf	NA,0.11565	0.000169063	0.000169063
2	chr10:49126619:A:G	49126619	NA,G	NA,A	NA,1	NA,-inf	NA,inf	NA,0.0672018	0.000169046	0.000169046
2	chr10:49278685:G:A	49278685	NA,A	NA,G	NA,1	NA,inf	NA,inf	NA,0.118788	0.000169044	0.000169045
2	chr10:49472987:G:A	49472987	A,A	G,G	1,1	-inf,inf	inf,inf	0.499723,0.61684	0.00016904	0.00016904
2	chr10:49025524:C:T	49025524	NA,T	NA,C	NA,1	NA,-inf	NA,inf	NA,0.0654156	0.000169035	0.000169035
2	chr10:48945464:A:G	48945464	NA,G	NA,A	NA,1	NA,-inf	NA,inf	NA,0.0794131	0.000169021	0.000169021
2	chr10:48762676:G:A	48762676	NA,A	NA,G	NA,1	NA,-inf	NA,inf	NA,0.115326	0.000168949	0.000168949
2	chr10:49338570:G:A	49338570	NA,A	NA,G	NA,1	NA,inf	NA,inf	NA,0.0938502	0.000168944	0.000168944
2	chr10:49426042:C:T	49426042	NA,T	NA,C	NA,1	NA,inf	NA,inf	NA,0.111113	0.000168907	0.000168907
2	chr10:48615773:G:A	48615773	NA,A	NA,G	NA,1	NA,inf	NA,inf	NA,0.105656	0.000168905	0.000168905
2	chr10:49163458:G:C	49163458	NA,C	NA,G	NA,1	NA,inf	NA,inf	NA,0.10303	0.000168845	0.000168845
2	chr10:49376544:C:G	49376544	NA,G	NA,C	NA,1	NA,inf	NA,inf	NA,0.102644	0.000168839	0.000168839
2	chr10:48739140:T:C	48739140	NA,C	NA,T	NA,1	NA,inf	NA,inf	NA,0.0870276	0.000168785	0.000168785
2	chr10:48938287:T:C	48938287	NA,C	NA,T	NA,1	NA,-inf	NA,inf	NA,0.0763723	0.000168762	0.000168762
2	chr10:49424656:G:A	49424656	NA,A	NA,G	NA,1	NA,inf	NA,inf	NA,0.0976948	0.000168731	0.000168731
2	chr10:48704014:A:G	48704014	NA,G	NA,A	NA,1	NA,-inf	NA,inf	NA,0.115109	0.000168727	0.000168727
2	chr10:48660664:G:A	48660664	NA,A	NA,G	NA,1	NA,inf	NA,inf	NA,0.104027	0.000168723	0.000168723
2	chr10:48805630:A:G	48805630	NA,G	NA,A	NA,1	NA,-inf	NA,inf	NA,0.106424	0.000168702	0.000168703
2	chr10:49272927:G:A	49272927	NA,A	NA,G	NA,1	NA,inf	NA,inf	NA,0.0992579	0.000168683	0.000168683
2	chr10:48727092:C:A	48727092	NA,A	NA,C	NA,1	NA,inf	NA,inf	NA,0.0959614	0.000168681	0.000168681
2	chr10:49381326:C:T	49381326	T,T	C,C	1,1	-inf,inf	inf,inf	0.0413923,1.35161	0.000168658	0.000168658
2	chr10:49382087:C:T	49382087	NA,T	NA,C	NA,1	NA,inf	NA,inf	NA,0.101028	0.000168645	0.000168645
2	chr10:48808479:C:T	48808479	NA,T	NA,C	NA,1	NA,-inf	NA,inf	NA,0.109328	0.000168627	0.000168627
2	chr10:48779449:C:T	48779449	NA,T	NA,C	NA,1	NA,-inf	NA,inf	NA,0.105612	0.000168621	0.000168621
2	chr10:49421768:T:G	49421768	NA,G	NA,T	NA,1	NA,inf	NA,inf	NA,0.108032	0.00016862	0.00016862
2	chr10:48979645:G:A	48979645	NA,A	NA,G	NA,1	NA,inf	NA,inf	NA,0.106958	0.000168609	0.000168609
2	chr10:49451457:C:T	49451457	NA,T	NA,C	NA,1	NA,-inf	NA,inf	NA,0.115974	0.000168607	0.000168607
2	chr10:49316887:C:T	49316887	NA,T	NA,C	NA,1	NA,inf	NA,inf	NA,0.0953137	0.000168594	0.000168594
2	chr10:48913470:G:A	48913470	NA,A	NA,G	NA,1	NA,-inf	NA,inf	NA,0.137354	0.000168588	0.000168588
2	chr10:49413033:G:A	49413033	NA,A	NA,G	NA,1	NA,-inf	NA,inf	NA,0.118445	0.000168541	0.000168541
2	chr10:49008953:G:T	49008953	NA,T	NA,G	NA,1	NA,inf	NA,inf	NA,0.0970301	0.000168539	0.000168539
2	chr10:48883715:G:C	48883715	NA,C	NA,G	NA,1	NA,-inf	NA,inf	NA,0.101081	0.000168506	0.000168506
2	chr10:49424777:G:A	49424777	NA,A	NA,G	NA,1	NA,inf	NA,inf	NA,0.102168	0.000168489	0.000168489
2	chr10:49201145:T:A	49201145	NA,A	NA,T	NA,1	NA,-inf	NA,inf	NA,0.115233	0.000168473	0.000168473
2	chr10:48885010:AAATG:A	48885010	NA,A	NA,AAATG	NA,1	NA,-inf	NA,inf	NA,0.100452	0.000168444	0.000168444
2	chr10:48785250:A:T	48785250	NA,T	NA,A	NA,1	NA,-inf	NA,inf	NA,0.112297	0.000168421	0.000168421
2	chr10:49498848:G:A	49498848	NA,A	NA,G	NA,1	NA,-inf	NA,inf	NA,0.117245	0.000168415	0.000168415
2	chr10:49550398:G:A	49550398	NA,A	NA,G	NA,1	NA,-inf	NA,inf	NA,0.117785	0.000168369	0.000168369
2	chr10:48975059:C:T	48975059	NA,T	NA,C	NA,1	NA,inf	NA,inf	NA,0.0914899	0.000168352	0.000168352
2	chr10:48938292:T:C	48938292	NA,C	NA,T	NA,1	NA,inf	NA,inf	NA,0.116777	0.000168319	0.000168319
2	chr10:48664027:A:C	48664027	NA,C	NA,A	NA,1	NA,inf	NA,inf	NA,0.10054	0.000168289	0.000168289
2	chr10:48973160:T:A	48973160	NA,A	NA,T	NA,1	NA,inf	NA,inf	NA,0.0907147	0.000168276	0.000168276
2	chr10:48800344:G:A	48800344	NA,A	NA,G	NA,1	NA,-inf	NA,inf	NA,0.110448	0.000168235	0.000168235
2	chr10:49393935:C:T	49393935	NA,T	NA,C	NA,1	NA,inf	NA,inf	NA,0.100479	0.00016821	0.00016821
2	chr10:48797918:C:T	48797918	NA,T	NA,C	NA,1	NA,-inf	NA,inf	NA,0.108938	0.000168142	0.000168142
2	chr10:48821017:C:T	48821017	NA,T	NA,C	NA,1	NA,-inf	NA,inf	NA,0.104069	0.00016812	0.00016812
2	chr10:48708486:G:A	48708486	NA,A	NA,G	NA,1	NA,-inf	NA,inf	NA,0.108032	0.000168116	0.000168116
2	chr10:48971220:T:C	48971220	NA,C	NA,T	NA,1	NA,inf	NA,inf	NA,0.11034	0.000168097	0.000168097
2	chr10:48924729:T:G	48924729	NA,G	NA,T	NA,1	NA,inf	NA,inf	NA,0.0979475	0.000168092	0.000168092
2	chr10:49427432:G:A	49427432	NA,A	NA,G	NA,1	NA,inf	NA,inf	NA,0.096619	0.000168069	0.000168069
2	chr10:48819109:C:T	48819109	NA,T	NA,C	NA,1	NA,-inf	NA,inf	NA,0.103445	0.000168061	0.000168061
2	chr10:48612085:T:C	48612085	NA,C	NA,T	NA,1	NA,-inf	NA,inf	NA,0.107001	0.000168057	0.000168057
2	chr10:48701892:G:A	48701892	NA,A	NA,G	NA,1	NA,-inf	NA,inf	NA,0.0926704	0.000168039	0.000168039
2	chr10:48871971:T:G	48871971	NA,G	NA,T	NA,1	NA,inf	NA,inf	NA,0.111187	0.00016803	0.00016803
2	chr10:48804427:C:T	48804427	NA,T	NA,C	NA,1	NA,-inf	NA,inf	NA,0.107833	0.000168026	0.000168026
2	chr10:48874826:C:T	48874826	NA,T	NA,C	NA,1	NA,inf	NA,inf	NA,0.111018	0.000168014	0.000168014
2	chr10:48999964:T:C	48999964	NA,C	NA,T	NA,1	NA,inf	NA,inf	NA,0.0905802	0.000167934	0.000167934
2	chr10:49380190:G:A	49380190	NA,A	NA,G	NA,1	NA,-inf	NA,inf	NA,0.0990349	0.000167934	0.000167934
2	chr10:48999253:T:C	48999253	NA,C	NA,T	NA,1	NA,-inf	NA,inf	NA,0.101081	0.000167911	0.000167911
2	chr10:49309938:A:C	49309938	NA,C	NA,A	NA,1	NA,-inf	NA,inf	NA,0.108124	0.00016788	0.00016788
2	chr10:49225460:G:T	49225460	NA,T	NA,G	NA,1	NA,inf	NA,inf	NA,0.102964	0.000167878	0.000167878
2	chr10:48626534:C:T	48626534	NA,T	NA,C	NA,1	NA,inf	NA,inf	NA,0.0947414	0.000167819	0.000167819
2	chr10:48739177:A:T	48739177	T,NA	A,NA	1,NA	inf,NA	inf,NA	1.68137,NA	0.000167805	0.000167806
2	chr10:48575388:G:A	48575388	NA,A	NA,G	NA,1	NA,-inf	NA,inf	NA,0.100189	0.000167754	0.000167755
2	chr10:48628379:A:G	48628379	NA,G	NA,A	NA,1	NA,inf	NA,inf	NA,0.0861126	0.000167754	0.000167754
2	chr10:49162726:A:G	49162726	NA,G	NA,A	NA,1	NA,inf	NA,inf	NA,0.0885999	0.000167726	0.000167726
2	chr10:49251767:G:T	49251767	NA,T	NA,G	NA,1	NA,-inf	NA,inf	NA,0.112057	0.000167723	0.000167723
2	chr10:48624920:G:C	48624920	NA,C	NA,G	NA,1	NA,inf	NA,inf	NA,0.0935648	0.00016771	0.00016771
2	chr10:48814671:T:C	48814671	NA,C	NA,T	NA,1	NA,-inf	NA,inf	NA,0.10209	0.000167708	0.000167708
2	chr10:48872568:C:G	48872568	NA,G	NA,C	NA,1	NA,inf	NA,inf	NA,0.107304	0.000167677	0.000167677
2	chr10:49419074:C:T	49419074	NA,T	NA,C	NA,1	NA,inf	NA,inf	NA,0.0936121	0.000167675	0.000167675
2	chr10:49226442:A:G	49226442	NA,G	NA,A	NA,1	NA,inf	NA,inf	NA,0.100476	0.000167652	0.000167652
2	chr10:49384022:C:T	49384022	NA,T	NA,C	NA,1	NA,inf	NA,inf	NA,0.0902934	0.000167635	0.000167635
2	chr10:49438923:G:A	49438923	NA,A	NA,G	NA,1	NA,-inf	NA,inf	NA,0.105522	0.000167618	0.000167619
2	chr10:48768632:A:G	48768632	NA,G	NA,A	NA,1	NA,-inf	NA,inf	NA,0.126382	0.000167481	0.000167481
2	chr10:48821535:G:A	48821535	NA,A	NA,G	NA,1	NA,-inf	NA,inf	NA,0.0969742	0.000167474	0.000167474
2	chr10:49291470:C:A	49291470	NA,A	NA,C	NA,1	NA,inf	NA,inf	NA,0.0836873	0.000167472	0.000167472
2	chr10:49492142:G:T	49492142	NA,T	NA,G	NA,1	NA,-inf	NA,inf	NA,0.0964157	0.000167456	0.000167456
2	chr10:48958404:C:T	48958404	NA,T	NA,C	NA,1	NA,-inf	NA,inf	NA,0.086311	0.000167425	0.000167425
2	chr10:48872576:G:T	48872576	NA,T	NA,G	NA,1	NA,inf	NA,inf	NA,0.104296	0.00016741	0.00016741
2	chr10:49382198:C:T	49382198	NA,T	NA,C	NA,1	NA,-inf	NA,inf	NA,0.0931306	0.000167394	0.000167394
2	chr10:48795328:T:C	48795328	NA,C	NA,T	NA,1	NA,inf	NA,inf	NA,0.061587	0.000167384	0.000167384
2	chr10:49218293:G:A	49218293	NA,A	NA,G	NA,1	NA,inf	NA,inf	NA,0.0867606	0.00016733	0.00016733
2	chr10:49404785:C:G	49404785	NA,G	NA,C	NA,1	NA,inf	NA,inf	NA,0.086126	0.000167329	0.000167329
2	chr10:48976345:A:C	48976345	NA,C	NA,A	NA,1	NA,-inf	NA,inf	NA,0.0985812	0.000167327	0.000167327
2	chr10:48829878:G:A	48829878	NA,A	NA,G	NA,1	NA,-inf	NA,inf	NA,0.10237	0.00016729	0.00016729
2	chr10:49334050:C:T	49334050	NA,T	NA,C	NA,1	NA,inf	NA,inf	NA,0.0766991	0.000167281	0.000167281
2	chr10:48697975:C:T	48697975	NA,T	NA,C	NA,1	NA,-inf	NA,inf	NA,0.0878892	0.000167247	0.000167247
2	chr10:49303579:T:C	49303579	NA,C	NA,T	NA,1	NA,inf	NA,inf	NA,0.105684	0.000167152	0.000167152
2	chr10:48934884:A:C	48934884	NA,C	NA,A	NA,1	NA,-inf	NA,inf	NA,0.0600662	0.000167128	0.000167128
2	chr10:48829171:G:A	48829171	NA,A	NA,G	NA,1	NA,-inf	NA,inf	NA,0.0924752	0.000167124	0.000167124
2	chr10:48885097:C:T	48885097	NA,T	NA,C	NA,1	NA,-inf	NA,inf	NA,0.0861632	0.000167119	0.000167119
2	chr10:49244539:C:T	49244539	NA,T	NA,C	NA,1	NA,inf	NA,inf	NA,0.082137	0.000167117	0.000167117
2	chr10:48820186:G:A	48820186	NA,A	NA,G	NA,1	NA,-inf	NA,inf	NA,0.0922777	0.000167107	0.000167107
2	chr10:48821978:G:A	48821978	A,A	G,G	1,1	-inf,-inf	inf,inf	0.730625,1.05013	0.000167099	0.000167099
2	chr10:49511984:T:C	49511984	NA,C	NA,T	NA,1	NA,inf	NA,inf	NA,0.091311	0.000167032	0.000167033
2	chr10:48870098:A:G	48870098	NA,G	NA,A	NA,1	NA,-inf	NA,inf	NA,0.126356	0.000167032	0.000167032
2	chr10:49453981:T:A	49453981	NA,A	NA,T	NA,1	NA,-inf	NA,inf	NA,0.0987129	0.000167025	0.000167025
2	chr10:48770667:G:A	48770667	NA,A	NA,G	NA,1	NA,-inf	NA,inf	NA,0.096376	0.000167021	0.000167021
2	chr10:48935575:G:A	48935575	NA,A	NA,G	NA,1	NA,-inf	NA,inf	NA,0.088672	0.000167008	0.000167008
2	chr10:49145735:G:A	49145735	NA,A	NA,G	NA,1	NA,-inf	NA,inf	NA,0.128364	0.000166997	0.000166997
2	chr10:48875259:C:T	48875259	NA,T	NA,C	NA,1	NA,inf	NA,inf	NA,0.0993032	0.000166982	0.000166982
2	chr10:48834879:T:C	48834879	NA,C	NA,T	NA,1	NA,inf	NA,inf	NA,0.0854966	0.000166977	0.000166977
2	chr10:48940504:C:G	48940504	NA,G	NA,C	NA,1	NA,-inf	NA,inf	NA,0.0883047	0.000166977	0.000166977
2	chr10:48945950:C:T	48945950	NA,T	NA,C	NA,1	NA,-inf	NA,inf	NA,0.0883047	0.000166977	0.000166977
2	chr10:49138999:C:T	49138999	NA,T	NA,C	NA,1	NA,inf	NA,inf	NA,0.0826017	0.000166974	0.000166974
2	chr10:49121474:G:A	49121474	NA,A	NA,G	NA,1	NA,-inf	NA,inf	NA,0.0958131	0.000166967	0.000166967
2	chr10:49301124:G:A	49301124	NA,A	NA,G	NA,1	NA,inf	NA,inf	NA,0.0750291	0.00016694	0.00016694
2	chr10:49153271:T:G	49153271	NA,G	NA,T	NA,1	NA,-inf	NA,inf	NA,0.0778123	0.000166934	0.000166934
2	chr10:49121658:G:A	49121658	NA,A	NA,G	NA,1	NA,-inf	NA,inf	NA,0.0952842	0.000166923	0.000166923
2	chr10:49129437:C:A	49129437	NA,A	NA,C	NA,1	NA,-inf	NA,inf	NA,0.127049	0.000166921	0.000166921
2	chr10:48935394:T:C	48935394	NA,C	NA,T	NA,1	NA,inf	NA,inf	NA,0.0746771	0.000166884	0.000166884
2	chr10:49224736:T:G	49224736	NA,G	NA,T	NA,1	NA,-inf	NA,inf	NA,0.0851053	0.000166853	0.000166853
2	chr10:49171728:A:G	49171728	G,G	A,A	1,1	inf,-inf	inf,inf	0.118213,0.0122565	0.000166793	0.000166793
2	chr10:48830899:C:T	48830899	NA,T	NA,C	NA,1	NA,inf	NA,inf	NA,0.081726	0.000166747	0.000166748
2	chr10:48933101:A:G	48933101	NA,G	NA,A	NA,1	NA,inf	NA,inf	NA,0.118008	0.000166734	0.000166734
2	chr10:49330707:C:T	49330707	NA,T	NA,C	NA,1	NA,inf	NA,inf	NA,0.09238	0.00016671	0.00016671
2	chr10:49289227:T:A	49289227	NA,A	NA,T	NA,1	NA,inf	NA,inf	NA,0.0748797	0.000166699	0.000166699
2	chr10:48611021:T:G	48611021	NA,G	NA,T	NA,1	NA,-inf	NA,inf	NA,0.0957456	0.000166672	0.000166672
2	chr10:49287431:G:A	49287431	NA,A	NA,G	NA,1	NA,-inf	NA,inf	NA,0.0904394	0.00016663	0.00016663
2	chr10:49413127:A:T	49413127	NA,T	NA,A	NA,1	NA,-inf	NA,inf	NA,0.0856751	0.000166629	0.000166629
2	chr10:49348357:C:T	49348357	NA,T	NA,C	NA,1	NA,inf	NA,inf	NA,0.0994838	0.000166626	0.000166626
2	chr10:48586436:A:G	48586436	G,G	A,A	1,1	inf,inf	inf,inf	0.98317,0.285422	0.000166607	0.000166607
2	chr10:48929457:A:G	48929457	NA,G	NA,A	NA,1	NA,-inf	NA,inf	NA,0.049618	0.000166598	0.000166598
2	chr10:49284890:C:T	49284890	NA,T	NA,C	NA,1	NA,inf	NA,inf	NA,0.0920101	0.000166594	0.000166594
2	chr10:48871230:T:C	48871230	NA,C	NA,T	NA,1	NA,inf	NA,inf	NA,0.0939613	0.000166549	0.000166549
2	chr10:49509250:G:T	49509250	NA,T	NA,G	NA,1	NA,-inf	NA,inf	NA,0.0929012	0.000166545	0.000166546
2	chr10:49126425:G:T	49126425	NA,T	NA,G	NA,1	NA,-inf	NA,inf	NA,0.0947806	0.00016653	0.000166531
2	chr10:49542076:C:G	49542076	NA,G	NA,C	NA,1	NA,-inf	NA,inf	NA,0.0965849	0.000166527	0.000166528
2	chr10:48779876:C:G	48779876	NA,G	NA,C	NA,1	NA,-inf	NA,inf	NA,0.114851	0.000166509	0.000166509
2	chr10:49448320:T:A	49448320	NA,A	NA,T	NA,1	NA,-inf	NA,inf	NA,0.0923033	0.0001665	0.0001665
2	chr10:49519310:T:C	49519310	C,C	T,T	1,1	-inf,inf	inf,inf	0.53369,0.614845	0.000166486	0.000166486
2	chr10:48963649:C:G	48963649	NA,G	NA,C	NA,1	NA,-inf	NA,inf	NA,0.0523298	0.000166475	0.000166475
2	chr10:49117485:T:C	49117485	NA,C	NA,T	NA,1	NA,-inf	NA,inf	NA,0.0897521	0.000166469	0.000166469
2	chr10:49434641:T:C	49434641	NA,C	NA,T	NA,1	NA,-inf	NA,inf	NA,0.0949108	0.000166459	0.000166459
2	chr10:48646619:C:T	48646619	NA,T	NA,C	NA,1	NA,-inf	NA,inf	NA,0.0933956	0.000166458	0.000166458
2	chr10:49087894:TTA:T	49087894	NA,T	NA,TTA	NA,1	NA,inf	NA,inf	NA,0.0438201	0.000166453	0.000166453
2	chr10:48660835:C:T	48660835	NA,T	NA,C	NA,1	NA,inf	NA,inf	NA,0.0791192	0.000166428	0.000166428
2	chr10:48878636:C:T	48878636	NA,T	NA,C	NA,1	NA,inf	NA,inf	NA,0.0744977	0.0001664	0.0001664
2	chr10:49132790:A:G	49132790	NA,G	NA,A	NA,1	NA,inf	NA,inf	NA,0.0752536	0.000166382	0.000166382
2	chr10:48594407:G:A	48594407	NA,A	NA,G	NA,1	NA,-inf	NA,inf	NA,0.0841879	0.000166357	0.000166357
2	chr10:48989465:CCA:C	48989465	NA,C	NA,CCA	NA,1	NA,inf	NA,inf	NA,0.0923269	0.000166337	0.000166337
2	chr10:48820956:C:G	48820956	NA,G	NA,C	NA,1	NA,-inf	NA,inf	NA,0.082757	0.000166284	0.000166285
2	chr10:48821837:T:C	48821837	NA,C	NA,T	NA,1	NA,-inf	NA,inf	NA,0.082757	0.000166284	0.000166285
2	chr10:48820211:G:A	48820211	NA,A	NA,G	NA,1	NA,-inf	NA,inf	NA,0.082757	0.000166284	0.000166285
2	chr10:48871119:A:T	48871119	NA,T	NA,A	NA,1	NA,inf	NA,inf	NA,0.0905217	0.000166281	0.000166281
2	chr10:49435931:G:A	49435931	NA,A	NA,G	NA,1	NA,-inf	NA,inf	NA,0.0852069	0.000166276	0.000166276
2	chr10:48871177:C:T	48871177	NA,T	NA,C	NA,1	NA,inf	NA,inf	NA,0.0904097	0.000166271	0.000166271
2	chr10:48822264:A:G	48822264	NA,G	NA,A	NA,1	NA,-inf	NA,inf	NA,0.0823365	0.000166252	0.000166252
2	chr10:48820238:T:C	48820238	NA,C	NA,T	NA,1	NA,-inf	NA,inf	NA,0.0823438	0.000166251	0.000166252
2	chr10:48837981:T:C	48837981	NA,C	NA,T	NA,1	NA,-inf	NA,inf	NA,0.0852948	0.000166238	0.000166238
2	chr10:48770230:A:G	48770230	NA,G	NA,A	NA,1	NA,-inf	NA,inf	NA,0.109886	0.000166191	0.000166191
2	chr10:48890430:T:C	48890430	C,C	T,T	1,1	-inf,-inf	inf,inf	1.51364,0.623227	0.000166186	0.000166186
2	chr10:48887640:G:A	48887640	NA,A	NA,G	NA,1	NA,-inf	NA,inf	NA,0.074402	0.000166148	0.000166148
2	chr10:49401905:G:T	49401905	NA,T	NA,G	NA,1	NA,-inf	NA,inf	NA,0.0701729	0.000166138	0.000166138
2	chr10:49259423:A:G	49259423	NA,G	NA,A	NA,1	NA,-inf	NA,inf	NA,0.084143	0.000166129	0.000166129
2	chr10:48869662:T:C	48869662	NA,C	NA,T	NA,1	NA,-inf	NA,inf	NA,0.114497	0.000166117	0.000166117
2	chr10:49487562:ACCAT:A	49487562	NA,A	NA,ACCAT	NA,1	NA,inf	NA,inf	NA,0.0770548	0.000166005	0.000166005
2	chr10:48983472:G:A	48983472	NA,A	NA,G	NA,1	NA,-inf	NA,inf	NA,0.0928067	0.000165998	0.000165998
2	chr10:49384177:T:C	49384177	NA,C	NA,T	NA,1	NA,-inf	NA,inf	NA,0.0787701	0.000165995	0.000165995
2	chr10:48679348:T:C	48679348	NA,C	NA,T	NA,1	NA,-inf	NA,inf	NA,0.09341	0.000165981	0.000165981
2	chr10:49210428:C:T	49210428	NA,T	NA,C	NA,1	NA,inf	NA,inf	NA,0.0790892	0.00016598	0.00016598
```
