## Supplementary material for "Characterization of shared and ancestry-specific signals driving complex traits using multi-ancestry fine-mapping": susiex_nc3.cs80.snp

```
BP	SNP	PIP(CS1)	LogBF(CS1,Pop1)	LogBF(CS1,Pop2)	PIP(CS2)	LogBF(CS2,Pop1)	LogBF(CS2,Pop2)
48554667	chr10:48554667:G:A	8.00416e-11	-1.62839	0.294394	0.00011011	-1.8874	0.294908
48554713	chr10:48554713:C:T	2.47156e-10	-2.30037e-10	-0.206528	0.000460116	-2.30037e-10	-0.162495
48554750	chr10:48554750:C:A	1.53325e-10	0.448697	-1.13268	0.000301185	0.520839	-1.10709
48554762	chr10:48554762:G:A	1.53864e-10	0.472125	-1.1526	0.000300671	0.54278	-1.13074
48554838	chr10:48554838:C:T	2.18555e-10	-2.30037e-10	-0.329508	0.000405512	-2.30037e-10	-0.288823
48555121	chr10:48555121:T:C	1.95562e-11	-1.6999	-1.04335	2.83446e-05	-1.90897	-1.04057
48555202	chr10:48555202:A:G	2.03257e-11	-1.70369	-1.00097	2.95906e-05	-1.90852	-0.998001
48555373	chr10:48555373:GAGGAGTGTCACGA:G	2.10051e-11	-1.79886	-0.872921	3.278e-05	-1.91796	-0.886198
48555573	chr10:48555573:C:T	1.49297e-11	-1.82233	-1.19087	2.43131e-05	-1.91418	-1.18878
48555632	chr10:48555632:A:C	1.5034e-11	-1.81331	-1.19292	2.42165e-05	-1.91588	-1.19106
48555672	chr10:48555672:C:T	1.49799e-11	-1.81842	-1.19142	2.42781e-05	-1.91502	-1.18938
48555749	chr10:48555749:T:C	1.59539e-10	-2.30037e-10	-0.644257	0.000295264	-2.30037e-10	-0.606104
48555773	chr10:48555773:A:C	1.4762e-11	-1.82781	-1.19668	2.41832e-05	-1.91301	-1.19531
48556005	chr10:48556005:A:C	3.45415e-11	-1.47473	-0.699658	0.000119656	-0.863929	-0.645426
48556016	chr10:48556016:A:T	1.48378e-11	-1.82059	-1.19878	2.40847e-05	-1.91463	-1.19777
48556086	chr10:48556086:G:A	1.49395e-11	-1.81441	-1.19813	2.40785e-05	-1.91568	-1.19698
48556285	chr10:48556285:G:GACACTAACTC	1.48993e-11	-1.81763	-1.19761	2.41056e-05	-1.91519	-1.19635
48556372	chr10:48556372:C:A	1.49362e-11	-1.81853	-1.19422	2.42039e-05	-1.91502	-1.19244
48556629	chr10:48556629:G:A	1.49227e-11	-1.8205	-1.19316	2.42423e-05	-1.91463	-1.19125
48556775	chr10:48556775:A:G	1.47922e-11	-1.82889	-1.19356	2.42751e-05	-1.91283	-1.1917
48557018	chr10:48557018:C:T	1.47448e-11	-1.82556	-1.2001	2.40418e-05	-1.91366	-1.20052
48557024	chr10:48557024:T:G	2.44746e-10	-2.30037e-10	-0.216326	0.000444115	-2.30037e-10	-0.19789
48557225	chr10:48557225:C:T	2.20468e-10	-2.30037e-10	-0.320794	0.000392017	-2.30037e-10	-0.32267
48557241	chr10:48557241:G:A	3.14702e-11	-1.11794	-1.14956	9.66928e-05	-0.595628	-1.12681
48557256	chr10:48557256:T:A	7.1321e-11	-1.21909	-0.230264	0.000296449	-0.476554	-0.125544
48557292	chr10:48557292:A:G	1.46046e-11	-1.84136	-1.19385	2.43576e-05	-1.90911	-1.19202
48557337	chr10:48557337:G:A	3.34639e-09	2.44062	-0.0415262	0.00857178	2.66587	0.0963829
48557347	chr10:48557347:A:G	1.454e-11	-1.84123	-1.19842	2.42276e-05	-1.90915	-1.19733
48557529	chr10:48557529:A:G	1.47963e-11	-1.83062	-1.19154	2.43405e-05	-1.91239	-1.18945
48558021	chr10:48558021:G:A	2.85453e-11	-1.20052	-1.16453	8.53254e-05	-0.702425	-1.14508
48558022	chr10:48558022:T:C	1.46508e-11	-1.8339	-1.19815	2.41374e-05	-1.91128	-1.19893
48558428	chr10:48558428:T:G	2.02129e-10	-2.30037e-10	-0.407641	0.000359439	-2.30037e-10	-0.409429
48558431	chr10:48558431:T:C	1.8304e-09	-2.30037e-10	1.79574	0.00372824	-2.30037e-10	1.92972
48558586	chr10:48558586:C:T	6.73605e-11	-1.52461	0.0181197	0.000288057	-0.775104	0.144287
48558732	chr10:48558732:A:G	1.45346e-11	-1.84398	-1.19604	2.43192e-05	-1.90818	-1.19453
48558840	chr10:48558840:A:G	3.0235e-09	2.27338	0.0242423	0.00774541	2.49533	0.165551
48558904	chr10:48558904:A:G	1.47068e-11	-1.83316	-1.19508	2.42602e-05	-1.9117	-1.19344
48559058	chr10:48559058:C:T	1.47009e-11	-1.84462	-1.18402	2.46518e-05	-1.9079	-1.18122
48559060	chr10:48559060:C:T	9.50395e-11	-2.30037e-10	-1.16225	0.000169761	-2.30037e-10	-1.15959
48559201	chr10:48559201:C:T	1.45448e-11	-1.84589	-1.19342	2.441e-05	-1.90745	-1.19154
48559298	chr10:48559298:G:T	2.87802e-11	-1.19788	-1.15898	8.62297e-05	-0.698742	-1.13822
48559324	chr10:48559324:G:A	1.50775e-11	-1.82038	-1.18296	2.45044e-05	-1.91471	-1.18041
48559501	chr10:48559501:T:C	2.39273e-11	-1.37307	-1.16846	8.31972e-05	-0.717576	-1.15518
48559704	chr10:48559704:A:G	1.00063e-10	-2.30037e-10	-1.11074	0.000178117	-2.30037e-10	-1.11153
48559756	chr10:48559756:A:T	1.21653e-10	-2.30037e-10	-0.915375	0.000215522	-2.30037e-10	-0.920909
48559788	chr10:48559788:A:C	1.21575e-10	-2.30037e-10	-0.916016	0.000215386	-2.30037e-10	-0.921544
48559954	chr10:48559954:T:C	2.49009e-11	-1.32618	-1.17546	8.84501e-05	-0.647948	-1.16359
48560113	chr10:48560113:T:C	2.39826e-11	-1.36358	-1.17564	8.37282e-05	-0.702581	-1.16382
48560245	chr10:48560245:A:G	1.06422e-09	1.25345	-2.51468e-10	0.00163838	1.10749	-2.51468e-10
48560369	chr10:48560369:A:G	1.20433e-10	-2.30037e-10	-0.92545	0.00021427	-2.30037e-10	-0.926738
48560387	chr10:48560387:T:G	8.49568e-11	-1.17032	-0.104087	0.00036193	-0.407986	0.00546223
48560563	chr10:48560563:A:G	1.64673e-10	-2.30037e-10	-0.612582	0.000296951	-2.30037e-10	-0.600406
48560735	chr10:48560735:C:T	1.13081e-10	-2.30037e-10	-0.988446	0.000200539	-2.30037e-10	-0.992965
48560776	chr10:48560776:C:T	1.57739e-10	-2.30037e-10	-0.655601	0.00029423	-2.30037e-10	-0.609614
48560848	chr10:48560848:C:T	2.44318e-11	-1.34592	-1.17474	8.60088e-05	-0.676848	-1.16268
48560968	chr10:48560968:T:C	2.47904e-11	-1.34351	-1.16258	8.75595e-05	-0.673412	-1.14824
48561070	chr10:48561070:A:G	1.603e-10	-2.30037e-10	-0.639499	0.000289524	-2.30037e-10	-0.625737
48561361	chr10:48561361:T:A	1.39666e-11	-1.90841	-1.17147	2.45548e-05	-1.91726	-1.1758
48561482	chr10:48561482:T:A	2.43584e-11	-1.35679	-1.16688	8.54699e-05	-0.692533	-1.15328
48561687	chr10:48561687:A:G	2.35148e-11	-1.38708	-1.17184	8.12035e-05	-0.737706	-1.15931
48561704	chr10:48561704:T:C	8.54828e-11	-1.26823	-2.51468e-10	0.000103104	-1.65823	-2.51468e-10
48561867	chr10:48561867:A:G	1.62187e-09	-2.30037e-10	1.67479	0.00328951	-2.30037e-10	1.80452
48561952	chr10:48561952:A:G	4.91405e-10	1.60002	-1.11929	0.00104463	1.79941	-1.14196
48562596	chr10:48562596:A:G	9.14912e-11	-2.30037e-10	-1.2003	0.000162942	-2.30037e-10	-1.20058
48562771	chr10:48562771:T:C	1.56718e-11	-1.7641	-1.20058	3.14066e-05	-1.64826	-1.1987
48562779	chr10:48562779:T:A	1.14596e-10	-2.30037e-10	-0.975132	0.000203208	-2.30037e-10	-0.979747
48563071	chr10:48563071:G:A	1.27286e-09	2.61862	-1.18615	0.00272008	2.80738	-1.19294
48563105	chr10:48563105:A:G	1.54926e-11	-1.86529	-1.11089	2.63972e-05	-1.91008	-1.11064
48564021	chr10:48564021:T:C	8.07256e-10	2.14306	-1.16596	0.00175812	2.3584	-1.18038
48564042	chr10:48564042:G:A	2.24456e-10	-2.30037e-10	-0.302869	0.000400563	-2.30037e-10	-0.301103
48564080	chr10:48564080:C:T	1.10835e-10	-2.30037e-10	-1.00851	0.000194286	-2.30037e-10	-1.02464
48564159	chr10:48564159:A:G	8.86901e-10	2.2337	-1.16251	0.00193365	2.45091	-1.17771
48564219	chr10:48564219:TC:T	1.11239e-10	-2.30037e-10	-1.00487	0.000198507	-2.30037e-10	-1.00315
48564458	chr10:48564458:A:G	5.42971e-10	1.76223	-1.18172	0.00101304	1.80236	-1.17562
48564521	chr10:48564521:C:T	1.07178e-10	-2.30037e-10	-1.04205	0.000189893	-2.30037e-10	-1.04751
48564574	chr10:48564574:A:G	1.39412e-11	-1.90366	-1.17804	2.43884e-05	-1.91823	-1.18163
48564612	chr10:48564612:T:A	4.2066e-10	-2.30037e-10	0.325278	0.000818882	-2.30037e-10	0.413966
48564652	chr10:48564652:C:T	5.53377e-11	-1.70309	-2.51468e-10	0.000100663	-1.6822	-2.51468e-10
48564744	chr10:48564744:C:G	1.47485e-10	-2.30037e-10	-0.722817	0.000263849	-2.30037e-10	-0.718598
48565140	chr10:48565140:G:A	2.70955e-11	-1.22037	-1.1968	6.39657e-05	-0.935944	-1.19968
48565167	chr10:48565167:G:GAC	1.85435e-11	-1.64474	-1.15169	6.25808e-05	-1.0174	-1.14012
48565250	chr10:48565250:C:T	3.01842e-11	-1.14251	-1.16672	7.22356e-05	-0.859564	-1.15448
48565444	chr10:48565444:A:G	1.65076e-11	-1.91847	-0.994252	3.13387e-05	-1.89197	-0.957154
48565471	chr10:48565471:A:G	2.26535e-10	-2.30037e-10	-0.293649	0.000410777	-2.30037e-10	-0.275925
48565625	chr10:48565625:G:A	1.36748e-11	-1.90362	-1.19737	2.39757e-05	-1.91837	-1.19856
48566092	chr10:48566092:T:A	1.39487e-11	-1.91848	-1.16269	2.55842e-05	-1.8961	-1.1559
48566164	chr10:48566164:A:G	1.39768e-11	-1.91845	-1.1607	2.56e-05	-1.89764	-1.15374
48566244	chr10:48566244:C:T	1.39532e-11	-1.91848	-1.16236	2.55905e-05	-1.8962	-1.15555
48566311	chr10:48566311:C:T	1.29578e-10	-2.30037e-10	-0.852261	0.000231105	-2.30037e-10	-0.851102
48566588	chr10:48566588:C:T	3.15584e-11	-1.57957	-0.685132	0.000123881	-0.879088	-0.595565
48566847	chr10:48566847:C:G	9.22133e-11	-2.30037e-10	-1.19244	0.000164028	-2.30037e-10	-1.19394
48566874	chr10:48566874:T:C	1.39353e-11	-1.91716	-1.16496	2.52687e-05	-1.90605	-1.15836
48566879	chr10:48566879:T:G	1.39792e-11	-1.91845	-1.16052	2.55911e-05	-1.89819	-1.15354
48566881	chr10:48566881:T:C	1.3467e-11	-1.91667	-1.19964	2.42205e-05	-1.90636	-1.20042
48566975	chr10:48566975:C:T	1.4007e-11	-1.91843	-1.15855	2.57365e-05	-1.89463	-1.15143
48567121	chr10:48567121:A:T	1.40003e-11	-1.91848	-1.15899	2.56672e-05	-1.89687	-1.15189
48567158	chr10:48567158:C:T	2.05868e-11	-1.78232	-0.909578	3.15211e-05	-1.91848	-0.924838
48567216	chr10:48567216:C:T	4.51753e-11	-1.09016	-0.815836	0.000118612	-0.770764	-0.747351
48567328	chr10:48567328:C:T	1.40964e-11	-1.91541	-1.15522	2.62954e-05	-1.87675	-1.14783
48567999	chr10:48567999:G:A	1.39226e-11	-1.91845	-1.16458	2.54778e-05	-1.89822	-1.15795
48568021	chr10:48568021:A:G	1.38859e-11	-1.91847	-1.1672	2.54644e-05	-1.89591	-1.16078
48568052	chr10:48568052:A:T	2.87082e-11	-1.17895	-1.18041	6.76923e-05	-0.890761	-1.18824
48568083	chr10:48568083:G:A	1.39658e-11	-1.91846	-1.16147	2.5575e-05	-1.89779	-1.15457
48568108	chr10:48568108:C:G	1.39332e-11	-1.90736	-1.17492	2.44718e-05	-1.91769	-1.17876
48568244	chr10:48568244:T:C	1.09055e-10	-2.30037e-10	-1.02469	0.000191295	-2.30037e-10	-1.04016
48568295	chr10:48568295:T:C	1.91117e-11	-1.80996	-0.956286	2.97855e-05	-1.91739	-0.982562
48568478	chr10:48568478:C:A	1.28845e-10	-2.30037e-10	-0.857936	0.000229761	-2.30037e-10	-0.856937
48568525	chr10:48568525:A:G	1.34878e-11	-1.91694	-1.19782	2.42655e-05	-1.90562	-1.1993
48568531	chr10:48568531:A:G	1.34599e-11	-1.91741	-1.19942	2.42784e-05	-1.90408	-1.20031
48568558	chr10:48568558:G:T	4.84092e-10	-2.30037e-10	0.46573	0.000885937	-2.30037e-10	0.492672
48568839	chr10:48568839:G:T	1.34853e-11	-1.91688	-1.19807	2.42602e-05	-1.90567	-1.19947
48568914	chr10:48568914:A:T	1.34645e-11	-1.91708	-1.19941	2.43068e-05	-1.90524	-1.19797
48569028	chr10:48569028:T:C	1.346e-11	-1.91659	-1.20024	2.42114e-05	-1.90651	-1.20064
48569735	chr10:48569735:A:G	1.34762e-11	-1.91528	-1.20034	2.41453e-05	-1.90922	-1.20066
48569770	chr10:48569770:C:T	1.16651e-10	-2.30037e-10	-0.957364	0.000206736	-2.30037e-10	-0.96253
48569828	chr10:48569828:T:C	1.03187e-10	-2.30037e-10	-1.08	0.000181475	-2.30037e-10	-1.09285
48569900	chr10:48569900:A:G	1.40338e-11	-1.91762	-1.15746	2.59613e-05	-1.88707	-1.1503
48570192	chr10:48570192:T:TA	1.45882e-11	-1.91776	-1.11857	2.61685e-05	-1.90231	-1.12711
48570352	chr10:48570352:G:A	3.56402e-10	-2.30037e-10	0.159513	0.000639575	-2.30037e-10	0.166829
48570377	chr10:48570377:T:C	5.85078e-10	1.84871	-1.19351	0.00107975	1.88022	-1.1897
48570479	chr10:48570479:C:T	1.84548e-10	-2.30037e-10	-0.498638	0.000336605	-2.30037e-10	-0.475064
48570693	chr10:48570693:C:A	1.4005e-11	-1.91804	-1.15909	2.58438e-05	-1.88984	-1.15206
48570890	chr10:48570890:G:T	9.24832e-11	-2.30037e-10	-1.18952	0.000164731	-2.30037e-10	-1.18966
48570923	chr10:48570923:G:A	4.84074e-11	-1.83689	-2.51468e-10	8.74313e-05	-1.82312	-2.51468e-10
48571072	chr10:48571072:G:A	4.79712e-10	-2.30037e-10	0.45664	0.000861832	-2.30037e-10	0.465086
48571121	chr10:48571121:T:C	4.7708e-10	-2.30037e-10	0.451137	0.000860383	-2.30037e-10	0.463403
48571221	chr10:48571221:C:T	1.29007e-10	-2.30037e-10	-0.856679	0.000228925	-2.30037e-10	-0.860581
48571844	chr10:48571844:A:G	1.39944e-11	-1.91836	-1.15953	2.57457e-05	-1.89318	-1.15253
48571846	chr10:48571846:T:C	1.40118e-11	-1.91819	-1.15846	2.58269e-05	-1.89119	-1.15137
48572059	chr10:48572059:A:T	1.3968e-11	-1.91762	-1.16216	2.58298e-05	-1.88705	-1.15539
48572183	chr10:48572183:TCCAA:T	1.39972e-11	-1.91808	-1.15961	2.58165e-05	-1.89034	-1.15262
48572324	chr10:48572324:C:T	1.39271e-11	-1.91833	-1.16438	2.56236e-05	-1.89273	-1.15773
48572436	chr10:48572436:A:C	1.39522e-11	-1.9183	-1.16261	2.56806e-05	-1.89237	-1.15587
48572444	chr10:48572444:G:T	1.39343e-11	-1.91814	-1.16405	2.56796e-05	-1.89085	-1.15743
48572520	chr10:48572520:G:A	1.39334e-11	-1.91838	-1.16388	2.56173e-05	-1.89349	-1.15721
48572531	chr10:48572531:A:G	1.08194e-10	-2.30037e-10	-1.03262	0.000189855	-2.30037e-10	-1.04771
48572556	chr10:48572556:G:A	1.39467e-11	-1.91733	-1.16398	2.58198e-05	-1.88551	-1.15732
48573131	chr10:48573131:C:T	2.90407e-10	-2.30037e-10	-0.0452629	0.000521265	-2.30037e-10	-0.0377155
48573148	chr10:48573148:C:T	4.46317e-11	-1.9181	-2.51468e-10	7.96375e-05	-1.91649	-2.51468e-10
48573296	chr10:48573296:A:G	1.39929e-11	-1.91837	-1.15963	2.57379e-05	-1.89337	-1.15264
48573467	chr10:48573467:G:A	3.13594e-10	-2.30037e-10	0.0315525	0.000589609	-2.30037e-10	0.0854856
48573938	chr10:48573938:T:C	1.02886e-10	-2.30037e-10	-1.08292	0.000183217	-2.30037e-10	-1.08331
48574057	chr10:48574057:TAAAC:T	1.38975e-11	-1.91837	-1.16646	2.55472e-05	-1.89342	-1.16003
48574120	chr10:48574120:A:G	6.27993e-10	1.91852	-1.19254	0.00115738	1.94845	-1.1885
48574142	chr10:48574142:C:A	1.40134e-11	-1.91821	-1.15832	2.5576e-05	-1.90109	-1.15123
48574307	chr10:48574307:C:T	2.31914e-10	-2.30037e-10	-0.270178	0.000442703	-2.30037e-10	-0.201076
48574372	chr10:48574372:T:C	2.98653e-11	-1.40523	-0.914621	3.48636e-05	-1.81189	-0.930639
48574588	chr10:48574588:G:A	6.8537e-11	-1.48917	-2.51468e-10	0.000121281	-1.49587	-2.51468e-10
48575159	chr10:48575159:G:A	1.45704e-11	-1.85446	-1.1831	2.88234e-05	-1.7559	-1.17689
48575200	chr10:48575200:C:T	2.91276e-11	-1.72636	-0.618499	4.56499e-05	-1.89804	-0.574931
48575313	chr10:48575313:G:C	1.54377e-11	-1.91846	-1.06127	3.0762e-05	-1.83028	-1.03742
48575386	chr10:48575386:G:C	2.15962e-10	-2.30037e-10	-0.341446	0.000411278	-2.30037e-10	-0.274705
48575388	chr10:48575388:G:A	9.48254e-11	-2.30037e-10	-1.16451	0.000167754	-2.30037e-10	-1.17147
48575452	chr10:48575452:C:T	1.45153e-11	-1.91178	-1.12956	2.52793e-05	-1.91847	-1.14552
48575495	chr10:48575495:T:C	1.63919e-11	-1.90399	-1.01577	3.22059e-05	-1.81703	-1.00479
48575814	chr10:48575814:G:A	3.06136e-11	-1.69328	-0.601827	4.69609e-05	-1.88739	-0.557268
48576056	chr10:48576056:T:C	5.37999e-11	-1.03738	-0.693895	0.000121456	-0.831961	-0.662457
48576061	chr10:48576061:G:C	1.60699e-10	-2.30037e-10	-0.637014	0.00029712	-2.30037e-10	-0.599839
48576098	chr10:48576098:T:A	1.86954e-11	-1.88633	-0.901938	3.34564e-05	-1.86065	-0.923077
48576118	chr10:48576118:G:A	4.56706e-11	-1.89509	-2.51468e-10	8.33533e-05	-1.87089	-2.51468e-10
48576175	chr10:48576175:A:G	2.0837e-11	-1.84556	-0.834262	4.39152e-05	-1.68541	-0.826304
48576468	chr10:48576468:G:A	1.60902e-11	-1.89323	-1.04511	3.05081e-05	-1.84115	-1.03483
48576557	chr10:48576557:C:T	1.59953e-11	-1.88823	-1.05602	2.99275e-05	-1.84908	-1.04612
48576861	chr10:48576861:G:A	1.61151e-11	-1.89216	-1.04463	3.04675e-05	-1.84282	-1.03449
48576866	chr10:48576866:T:C	9.7777e-11	-2.30037e-10	-1.13386	0.000176683	-2.30037e-10	-1.11962
48577013	chr10:48577013:G:T	1.64688e-11	-1.87325	-1.04183	2.88308e-05	-1.87655	-1.05599
48577129	chr10:48577129:A:G	1.5522e-11	-1.88624	-1.08805	2.88462e-05	-1.8526	-1.0794
48577432	chr10:48577432:C:T	1.06505e-10	-2.30037e-10	-1.04836	0.000190006	-2.30037e-10	-1.04692
48577435	chr10:48577435:C:T	1.90598e-11	-1.80993	-0.959036	3.08568e-05	-1.90656	-0.958059
48577621	chr10:48577621:C:T	7.42363e-11	-1.40929	-2.51468e-10	9.44629e-05	-1.74577	-2.51468e-10
48577664	chr10:48577664:A:G	4.64406e-10	-2.30037e-10	0.424214	0.000836533	-2.30037e-10	0.435291
48577705	chr10:48577705:TAC:T	1.70858e-11	-1.79584	-1.08246	2.75524e-05	-1.90435	-1.07354
48577919	chr10:48577919:C:T	3.0784e-11	-1.3139	-0.975651	3.2161e-05	-1.86664	-0.956575
48578371	chr10:48578371:T:C	1.70656e-10	0.610544	-1.18744	0.000294715	0.578405	-1.18637
48578398	chr10:48578398:C:T	1.43859e-11	-1.85243	-1.19787	2.99182e-05	-1.6989	-1.19661
48578777	chr10:48578777:G:C	1.68118e-11	-1.85776	-1.0367	3.50489e-05	-1.70672	-1.03051
48578791	chr10:48578791:G:A	1.44796e-10	0.440268	-1.18149	0.000250122	0.408189	-1.18021
48579000	chr10:48579000:T:C	1.62634e-11	-1.87451	-1.05312	3.34482e-05	-1.74043	-1.04355
48579033	chr10:48579033:C:T	2.54208e-11	-1.42997	-1.05101	2.88769e-05	-1.89542	-1.03551
48579176	chr10:48579176:C:T	2.94091e-11	-1.47053	-0.864713	3.36328e-05	-1.89925	-0.879223
48579579	chr10:48579579:T:C	1.43457e-11	-1.87772	-1.17538	2.91769e-05	-1.74891	-1.17169
48579628	chr10:48579628:G:T	3.54792e-11	-1.24364	-0.903964	4.16466e-05	-1.69793	-0.866826
48579764	chr10:48579764:C:T	1.52939e-10	-2.30037e-10	-0.686506	0.000270305	-2.30037e-10	-0.694423
48579771	chr10:48579771:G:C	3.8e-11	-1.19876	-0.880196	4.42517e-05	-1.66292	-0.84116
48579791	chr10:48579791:CT:C	1.45452e-10	0.443389	-1.18009	0.000251745	0.413215	-1.17877
48579940	chr10:48579940:G:A	2.40891e-11	-1.43292	-1.10187	2.73477e-05	-1.89601	-1.08933
48580318	chr10:48580318:G:A	1.20183e-10	-2.30037e-10	-0.927535	0.000215466	-2.30037e-10	-0.921171
48580731	chr10:48580731:T:C	2.74239e-10	-2.30037e-10	-0.102547	0.000497868	-2.30037e-10	-0.0836393
48580837	chr10:48580837:G:A	4.07841e-11	-1.14948	-0.85877	4.62446e-05	-1.64072	-0.819309
48580868	chr10:48580868:AC:A	3.87032e-11	-1.21079	-0.849838	4.53912e-05	-1.66859	-0.81007
48580904	chr10:48580904:C:T	9.24946e-11	-2.30037e-10	-1.1894	0.000164147	-2.30037e-10	-1.19321
48581042	chr10:48581042:G:C	2.39177e-11	-1.443	-1.09893	2.737e-05	-1.89838	-1.08615
48581091	chr10:48581091:C:T	3.65158e-11	-1.24339	-0.875407	4.29317e-05	-1.69801	-0.836356
48581185	chr10:48581185:T:C	3.56609e-11	-1.22091	-0.921583	4.14277e-05	-1.68475	-0.885272
48581258	chr10:48581258:C:T	3.86617e-11	-1.22927	-0.832428	4.52964e-05	-1.68981	-0.790938
48581410	chr10:48581410:T:G	3.6278e-11	-1.21558	-0.909758	4.20593e-05	-1.68205	-0.872843
48581508	chr10:48581508:C:G	1.37344e-10	-2.30037e-10	-0.794059	0.00024293	-2.30037e-10	-0.801202
48581661	chr10:48581661:T:C	2.65088e-10	-2.30037e-10	-0.136484	0.0004756	-2.30037e-10	-0.129398
48581896	chr10:48581896:A:G	2.48779e-11	-1.50456	-0.998007	5.65431e-05	-1.25225	-1.00672
48581934	chr10:48581934:T:C	3.2329e-11	-1.04088	-1.1997	6.60277e-05	-0.903837	-1.20006
48582505	chr10:48582505:A:T	2.52793e-11	-1.28908	-1.19748	4.95974e-05	-1.19154	-1.1985
48582683	chr10:48582683:A:G	4.302e-11	-0.79478	-1.1601	0.000142002	-0.201569	-1.13657
48582927	chr10:48582927:C:T	1.68629e-11	-1.76534	-1.12609	2.60435e-05	-1.90214	-1.13206
48583362	chr10:48583362:G:A	2.15814e-11	-1.44566	-1.19906	4.17383e-05	-1.3628	-1.19975
48583429	chr10:48583429:A:G	2.31118e-11	-1.37916	-1.19704	4.4932e-05	-1.29069	-1.19813
48583986	chr10:48583986:G:T	2.27902e-11	-1.39585	-1.19437	4.42345e-05	-1.30859	-1.19588
48584052	chr10:48584052:T:G	1.75054e-11	-1.82884	-1.0252	2.9538e-05	-1.91845	-0.989845
48584337	chr10:48584337:C:T	1.56881e-11	-1.76853	-1.19511	2.41715e-05	-1.91693	-1.19187
48584589	chr10:48584589:G:A	1.04907e-10	-2.30037e-10	-1.06348	0.000184278	-2.30037e-10	-1.07753
48584723	chr10:48584723:G:A	7.28641e-11	-0.52627	-0.90168	0.000218705	0.0121448	-0.918395
48584765	chr10:48584765:C:T	2.3361e-11	-1.3712	-1.19428	4.53734e-05	-1.2833	-1.19575
48584811	chr10:48584811:G:A	2.58311e-11	-1.26554	-1.19943	5.04856e-05	-1.17224	-1.20005
48584950	chr10:48584950:C:T	8.79718e-11	-1.03491	-0.20462	0.000273607	-0.532522	-0.149761
48585296	chr10:48585296:G:GT	2.27965e-11	-1.39587	-1.19407	4.42182e-05	-1.30928	-1.19555
48585346	chr10:48585346:C:A	2.38525e-11	-1.57109	-0.973567	5.11246e-05	-1.3677	-0.992011
48585351	chr10:48585351:A:G	2.28136e-11	-1.38991	-1.19927	4.42747e-05	-1.30365	-1.19991
48585352	chr10:48585352:C:T	2.27246e-11	-1.39572	-1.19738	4.4206e-05	-1.30898	-1.19614
48585470	chr10:48585470:T:C	6.01877e-11	-0.664109	-0.95497	0.000176385	-0.152193	-0.969115
48585509	chr10:48585509:T:C	2.26364e-11	-1.3994	-1.19759	4.38762e-05	-1.31402	-1.19858
48585632	chr10:48585632:T:G	3.35499e-10	-2.30037e-10	0.0990731	0.000626013	-2.30037e-10	0.145397
48585649	chr10:48585649:C:T	2.04577e-10	-2.30037e-10	-0.395601	0.000386007	-2.30037e-10	-0.338118
48586000	chr10:48586000:A:C	2.32549e-11	-1.37074	-1.19929	4.51825e-05	-1.28334	-1.19993
48586007	chr10:48586007:C:A	1.38273e-10	-2.30037e-10	-0.787317	0.000246424	-2.30037e-10	-0.78692
48586054	chr10:48586054:T:C	1.47623e-10	-2.30037e-10	-0.721886	0.000273913	-2.30037e-10	-0.681164
48586436	chr10:48586436:A:G	5.7249e-11	-0.66225	-1.00689	0.000166607	-0.158984	-1.01935
48586457	chr10:48586457:G:A	2.65946e-10	-2.30037e-10	-0.133255	0.000477391	-2.30037e-10	-0.125639
48586533	chr10:48586533:G:A	2.26428e-11	-1.39766	-1.19904	4.39033e-05	-1.31225	-1.19974
48586539	chr10:48586539:C:T	2.80197e-10	-2.30037e-10	-0.0810525	0.000503072	-2.30037e-10	-0.0732402
48586565	chr10:48586565:T:C	5.20696e-11	-0.77232	-0.991645	0.00014822	-0.290666	-1.00461
48586568	chr10:48586568:C:T	2.32678e-11	-1.37108	-1.19839	4.52024e-05	-1.28359	-1.19923
48586673	chr10:48586673:C:T	2.56404e-11	-1.30299	-1.16939	2.89488e-05	-1.749	-1.17944
48586907	chr10:48586907:C:T	2.95527e-11	-1.25527	-1.0751	5.68894e-05	-1.18382	-1.06904
48587131	chr10:48587131:G:T	2.34522e-11	-1.36337	-1.19822	4.55856e-05	-1.27529	-1.19909
48587215	chr10:48587215:A:G	2.08503e-10	-2.30037e-10	-0.376592	0.000393694	-2.30037e-10	-0.3184
48587521	chr10:48587521:G:A	2.34841e-11	-1.36218	-1.19804	4.56109e-05	-1.27488	-1.19895
48587528	chr10:48587528:TTGTTTCCCC:T	2.34281e-11	-1.36549	-1.19712	4.54825e-05	-1.27846	-1.19819
48587591	chr10:48587591:T:C	1.34773e-11	-1.91822	-1.19732	2.83822e-05	-1.74885	-1.19936
48587755	chr10:48587755:TACA:T	2.2513e-11	-1.40438	-1.19808	4.35732e-05	-1.32056	-1.19898
48587865	chr10:48587865:A:G	2.2389e-11	-1.41146	-1.19651	4.32961e-05	-1.32823	-1.19768
48588450	chr10:48588450:C:T	2.17785e-11	-1.43521	-1.20042	4.21248e-05	-1.35271	-1.20063
48588553	chr10:48588553:G:C	2.4374e-11	-1.45394	-1.06909	4.72331e-05	-1.37827	-1.06061
48588864	chr10:48588864:T:C	2.04148e-11	-1.51994	-1.18034	4.51551e-05	-1.2983	-1.18557
48588878	chr10:48588878:C:T	1.69737e-11	-1.68447	-1.20041	3.55145e-05	-1.52383	-1.2002
48589028	chr10:48589028:C:T	1.24779e-10	-2.30037e-10	-0.89	0.000223809	-2.30037e-10	-0.88318
48589171	chr10:48589171:C:T	2.09341e-11	-1.49166	-1.1835	4.66183e-05	-1.26349	-1.18849
48589346	chr10:48589346:G:T	3.08774e-11	-1.42195	-0.864572	6.01844e-05	-1.3447	-0.851858
48589427	chr10:48589427:G:T	2.87465e-11	-1.50163	-0.856394	5.5654e-05	-1.43129	-0.843534
48589442	chr10:48589442:G:A	4.38079e-10	-2.30037e-10	0.365853	0.000801409	-2.30037e-10	0.392396
48589683	chr10:48589683:A:T	2.05448e-11	-1.5342	-1.15974	4.51014e-05	-1.31791	-1.16715
48589988	chr10:48589988:C:T	1.71291e-11	-1.78256	-1.09321	3.67907e-05	-1.58837	-1.10036
48590173	chr10:48590173:C:G	1.78011e-11	-1.69001	-1.14728	4.00297e-05	-1.45239	-1.15196
48590472	chr10:48590472:C:T	6.88826e-11	-1.39	-0.0941441	0.000110885	-1.4703	-0.115181
48590559	chr10:48590559:C:A	9.73613e-11	-2.30037e-10	-1.13812	0.000173375	-2.30037e-10	-1.13852
48590592	chr10:48590592:A:G	3.20699e-11	-1.36052	-0.888112	7.84212e-05	-1.02601	-0.905869
48590607	chr10:48590607:T:C	3.35339e-11	-1.01407	-1.18992	9.40535e-05	-0.557712	-1.1924
48591366	chr10:48591366:G:A	1.0801e-10	-2.30037e-10	-1.03432	0.0001927	-2.30037e-10	-1.03284
48591408	chr10:48591408:T:C	2.3957e-11	-1.42688	-1.11341	3.18612e-05	-1.70939	-1.1232
48591435	chr10:48591435:A:G	1.67081e-10	-2.30037e-10	-0.598066	0.000299429	-2.30037e-10	-0.592099
48591470	chr10:48591470:T:A	2.16937e-10	-2.30037e-10	-0.33694	0.00039209	-2.30037e-10	-0.322483
48591546	chr10:48591546:C:T	1.69494e-10	-2.30037e-10	-0.58373	0.000305036	-2.30037e-10	-0.573543
48591603	chr10:48591603:T:C	1.06694e-10	-2.30037e-10	-1.04658	0.000190336	-2.30037e-10	-1.04519
48591881	chr10:48591881:C:A	2.14108e-11	-1.55007	-1.10258	2.97475e-05	-1.78784	-1.11339
48591903	chr10:48591903:A:G	2.15877e-10	-2.30037e-10	-0.341839	0.000382338	-2.30037e-10	-0.347669
48591919	chr10:48591919:C:T	9.96036e-11	-2.30037e-10	-1.11535	0.000177615	-2.30037e-10	-1.11436
48592288	chr10:48592288:C:T	2.33303e-10	-2.30037e-10	-0.26421	0.000421999	-2.30037e-10	-0.248972
48592382	chr10:48592382:G:A	3.97138e-11	-1.21903	-0.815818	5.30209e-05	-1.50845	-0.814834
48592396	chr10:48592396:C:T	4.66742e-11	-1.87335	-2.51468e-10	8.41783e-05	-1.86104	-2.51468e-10
48592865	chr10:48592865:G:C	2.5315e-11	-1.89433	-0.590824	4.34179e-05	-1.89719	-0.625909
48593101	chr10:48593101:T:A	1.12824e-10	-2.30037e-10	-0.990714	0.000201573	-2.30037e-10	-0.987825
48593194	chr10:48593194:C:T	4.03752e-11	-0.850772	-1.16756	5.3184e-05	-1.14971	-1.17051
48593367	chr10:48593367:T:C	1.47452e-10	-2.30037e-10	-0.723043	0.000282412	-2.30037e-10	-0.650607
48593831	chr10:48593831:A:G	4.72921e-11	-1.8602	-2.51468e-10	8.32698e-05	-1.87189	-2.51468e-10
48593844	chr10:48593844:T:C	1.43274e-10	-2.30037e-10	-0.751788	0.000253033	-2.30037e-10	-0.760455
48594126	chr10:48594126:C:T	1.4619e-10	-2.30037e-10	-0.731642	0.000261358	-2.30037e-10	-0.728084
48594407	chr10:48594407:G:A	9.35488e-11	-2.30037e-10	-1.17806	0.000166357	-2.30037e-10	-1.17984
48594891	chr10:48594891:C:A	9.68615e-11	-2.30037e-10	-1.14326	0.000171357	-2.30037e-10	-1.15022
48594894	chr10:48594894:C:T	9.88743e-11	-2.30037e-10	-1.1227	0.000174702	-2.30037e-10	-1.13089
48595075	chr10:48595075:T:C	9.2408e-11	-2.30037e-10	-1.19033	0.000164247	-2.30037e-10	-1.1926
48595080	chr10:48595080:A:G	1.161e-10	-2.30037e-10	-0.962093	0.000211566	-2.30037e-10	-0.939436
48595560	chr10:48595560:A:G	9.20737e-11	-2.30037e-10	-1.19396	0.000164608	-2.30037e-10	-1.19041
48596314	chr10:48596314:GAC:G	4.95483e-11	-1.8136	-2.51468e-10	7.9532e-05	-1.91782	-2.51468e-10
48596696	chr10:48596696:A:G	1.1673e-10	-2.30037e-10	-0.956679	0.000204043	-2.30037e-10	-0.975646
48597147	chr10:48597147:A:G	1.11326e-10	-2.30037e-10	-1.00408	0.00020102	-2.30037e-10	-0.990572
48597171	chr10:48597171:T:C	9.85399e-11	-2.30037e-10	-1.12608	0.000170479	-2.30037e-10	-1.15536
48597323	chr10:48597323:A:G	1.42428e-10	-1.83486	1.07715	0.000388966	-1.51897	1.18849
48597466	chr10:48597466:T:C	8.68956e-11	-1.72899	0.477148	0.000162371	-1.58854	0.384443
48597560	chr10:48597560:G:A	1.18981e-10	-2.30037e-10	-0.937587	0.000210632	-2.30037e-10	-0.943864
48597625	chr10:48597625:T:C	7.04873e-11	-1.76127	0.300154	0.000130996	-1.63166	0.212853
48597649	chr10:48597649:C:G	4.49737e-11	-1.91047	-2.51468e-10	8.0112e-05	-1.91055	-2.51468e-10
48598124	chr10:48598124:A:G	1.18629e-10	-2.30037e-10	-0.940541	0.000199711	-2.30037e-10	-0.997102
48598187	chr10:48598187:T:C	9.35311e-11	-1.75866	0.58041	0.000173698	-1.62425	0.487597
48598223	chr10:48598223:G:A	5.13586e-11	-1.61639	-0.161321	0.000101571	-1.44325	-0.229962
48598629	chr10:48598629:C:T	9.1467e-11	-2.30037e-10	-1.20057	0.000162983	-2.30037e-10	-1.20033
48598813	chr10:48598813:T:A	9.20313e-11	-2.30037e-10	-1.19442	0.000164866	-2.30037e-10	-1.18884
48598821	chr10:48598821:T:A	4.56056e-11	-1.89651	-2.51468e-10	8.27177e-05	-1.87854	-2.51468e-10
48599018	chr10:48599018:C:T	4.89097e-11	-1.63157	-0.195004	9.64467e-05	-1.46239	-0.262592
48599099	chr10:48599099:C:A	8.19436e-11	-1.69096	0.380441	0.000155879	-1.53527	0.29037
48599218	chr10:48599218:T:G	9.27358e-11	-2.30037e-10	-1.18679	0.000165844	-2.30037e-10	-1.18293
48599226	chr10:48599226:T:C	1.30391e-10	-2.30037e-10	-0.846009	0.000238215	-2.30037e-10	-0.820799
48599346	chr10:48599346:A:C	2.30819e-11	-1.87	-0.707496	3.93462e-05	-1.90205	-0.719527
48599501	chr10:48599501:C:T	6.47343e-11	-1.88525	0.338995	0.00013654	-1.62753	0.250169
48599586	chr10:48599586:C:A	3.95317e-11	-0.840206	-1.19924	4.96513e-05	-1.1883	-1.20065
48599808	chr10:48599808:C:T	1.54411e-11	-1.89304	-1.08647	2.79334e-05	-1.88331	-1.08084
48599967	chr10:48599967:C:T	1.08393e-10	-2.30037e-10	-1.03078	0.000190082	-2.30037e-10	-1.04652
48600353	chr10:48600353:G:T	4.89531e-11	-1.82568	-2.51468e-10	0.000111726	-1.57792	-2.51468e-10
48600363	chr10:48600363:G:A	1.37769e-10	-2.30037e-10	-0.790968	0.000239554	-2.30037e-10	-0.815196
48600636	chr10:48600636:A:G	4.76532e-11	-1.8526	-2.51468e-10	8.37559e-05	-1.86607	-2.51468e-10
48600801	chr10:48600801:C:T	2.07844e-11	-1.49182	-1.19052	6.23922e-05	-0.984799	-1.17574
48600856	chr10:48600856:G:C	1.27836e-10	-2.30037e-10	-0.865796	0.000224749	-2.30037e-10	-0.878991
48600993	chr10:48600993:T:C	1.95714e-10	-2.30037e-10	-0.439891	0.000363427	-2.30037e-10	-0.398396
48601160	chr10:48601160:G:A	9.8269e-11	-2.30037e-10	-1.12884	0.000173226	-2.30037e-10	-1.13938
48601464	chr10:48601464:A:G	9.55624e-11	-2.30037e-10	-1.15677	0.000169667	-2.30037e-10	-1.16014
48601962	chr10:48601962:G:A	2.77753e-10	-2.30037e-10	-0.0898137	0.000499685	-2.30037e-10	-0.0799967
48602030	chr10:48602030:C:T	1.21807e-10	-2.30037e-10	-0.914107	0.000212582	-2.30037e-10	-0.934648
48602451	chr10:48602451:C:A	5.87429e-11	-1.66511	0.0217338	0.000151606	-1.26742	-0.00527431
48602802	chr10:48602802:T:C	2.99473e-10	-2.30037e-10	-0.0145219	0.0005283	-2.30037e-10	-0.0243109
48602872	chr10:48602872:C:T	4.60342e-11	-1.50545	-0.381708	0.000125784	-1.00793	-0.451475
48602943	chr10:48602943:T:C	1.96037e-11	-1.86566	-0.875165	3.32611e-05	-1.90431	-0.88528
48603321	chr10:48603321:A:G	1.94406e-11	-1.86448	-0.884705	3.29312e-05	-1.90488	-0.894669
48603499	chr10:48603499:T:A	2.99032e-10	-2.30037e-10	-0.0159955	0.000527525	-2.30037e-10	-0.0257784
48603917	chr10:48603917:T:C	4.63914e-10	-2.30037e-10	0.423154	0.000828208	-2.30037e-10	0.42529
48604872	chr10:48604872:T:C	2.89503e-11	-1.1532	-1.19777	3.83235e-05	-1.4494	-1.19851
48605426	chr10:48605426:A:C	2.67273e-10	-0.128277	-2.51468e-10	0.000513993	-0.0517656	-2.51468e-10
48606012	chr10:48606012:C:T	4.50592e-11	-1.90857	-2.51468e-10	7.95221e-05	-1.91794	-2.51468e-10
48606422	chr10:48606422:G:A	2.03864e-11	-1.91834	-0.783339	4.23274e-05	-1.81866	-0.729882
48606664	chr10:48606664:C:G	3.3813e-11	-1.91151	-0.284197	7.6113e-05	-1.75202	-0.209734
48607357	chr10:48607357:C:T	3.71467e-10	-2.30037e-10	0.200915	0.000624085	-2.30037e-10	0.142313
48607591	chr10:48607591:G:A	1.11396e-10	-1.00345	-2.51468e-10	0.000235928	-0.830449	-2.51468e-10
48608144	chr10:48608144:G:A	3.23281e-11	-1.06842	-1.17219	4.40762e-05	-1.34709	-1.16096
48608617	chr10:48608617:C:T	5.51865e-11	-1.70583	-2.51468e-10	8.06825e-05	-1.90345	-2.51468e-10
48608951	chr10:48608951:T:C	4.19744e-10	-2.30037e-10	0.323099	0.000693398	-2.30037e-10	0.24763
48609359	chr10:48609359:T:C	1.03879e-10	-2.30037e-10	-1.07331	0.000181448	-2.30037e-10	-1.09301
48610279	chr10:48610279:C:T	4.19897e-11	-1.91838	-0.0607427	7.86066e-05	-1.9155	-0.0140191
48610396	chr10:48610396:C:T	1.30582e-10	0.298218	-1.14276	0.000123644	-0.340717	-1.13585
48610576	chr10:48610576:T:C	1.03752e-10	-2.30037e-10	-1.07455	0.000188208	-2.30037e-10	-1.05642
48610623	chr10:48610623:G:A	1.5356e-10	0.514885	-1.19734	0.00021791	0.287479	-1.19737
48610624	chr10:48610624:G:A	1.0427e-10	-2.30037e-10	-1.06957	0.000189219	-2.30037e-10	-1.05107
48610946	chr10:48610946:C:T	1.51473e-10	-2.30037e-10	-0.69614	0.000273734	-2.30037e-10	-0.681819
48611021	chr10:48611021:T:G	9.36862e-11	-2.30037e-10	-1.1766	0.000166672	-2.30037e-10	-1.17795
48611275	chr10:48611275:T:C	4.87702e-11	-1.82943	-2.51468e-10	8.94868e-05	-1.79988	-2.51468e-10
48611332	chr10:48611332:A:G	4.27949e-10	1.38674	-1.04428	0.000723407	1.35458	-1.06458
48611477	chr10:48611477:C:A	4.58398e-11	-0.922141	-0.969251	5.27605e-05	-1.37217	-0.956036
48611648	chr10:48611648:T:A	1.50349e-11	-1.91033	-1.09584	2.57938e-05	-1.91792	-1.12592
48611969	chr10:48611969:C:T	2.55438e-11	-1.30366	-1.17249	3.28672e-05	-1.62595	-1.17555
48612085	chr10:48612085:T:C	9.49006e-11	-2.30037e-10	-1.16372	0.000168057	-2.30037e-10	-1.16967
48612431	chr10:48612431:G:C	3.00791e-11	-1.2247	-1.08802	3.75435e-05	-1.58163	-1.08684
48612608	chr10:48612608:G:A	2.96449e-11	-1.22159	-1.10567	3.69445e-05	-1.57992	-1.10464
48612708	chr10:48612708:G:A	1.33103e-10	-0.825422	-2.51468e-10	0.000449589	-0.18564	-2.51468e-10
48613128	chr10:48613128:T:C	1.80997e-11	-1.62987	-1.19078	2.71496e-05	-1.8002	-1.19241
48613385	chr10:48613385:T:C	5.54536e-11	-1.32006	-0.380938	7.42568e-05	-1.6057	-0.380742
48613756	chr10:48613756:C:T	1.22947e-10	-2.30037e-10	-0.904796	0.000222394	-2.30037e-10	-0.889522
48613807	chr10:48613807:A:G	1.30706e-10	-2.30037e-10	-0.843593	0.000239579	-2.30037e-10	-0.81509
48613956	chr10:48613956:T:C	1.18327e-10	-2.30037e-10	-0.943092	0.00020845	-2.30037e-10	-0.954274
48614028	chr10:48614028:G:T	3.80235e-11	-0.878229	-1.20011	4.63934e-05	-1.25663	-1.20018
48614054	chr10:48614054:A:G	1.89938e-11	-1.57183	-1.2006	2.70287e-05	-1.7976	-1.19948
48614055	chr10:48614055:T:G	1.12023e-10	-2.30037e-10	-0.997844	0.0001976	-2.30037e-10	-1.00773
48614462	chr10:48614462:A:T	1.82499e-11	-1.90184	-0.910547	3.356e-05	-1.87437	-0.90627
48614469	chr10:48614469:T:C	1.075e-10	-2.30037e-10	-1.03906	0.000188482	-2.30037e-10	-1.05497
48614752	chr10:48614752:T:C	1.51516e-10	-2.30037e-10	-0.695855	0.00027565	-2.30037e-10	-0.674844
48614756	chr10:48614756:A:G	1.50165e-11	-1.85109	-1.15631	2.84183e-05	-1.80279	-1.14415
48614912	chr10:48614912:A:C	2.17977e-11	-1.59079	-1.04395	3.19856e-05	-1.80968	-1.01901
48615304	chr10:48615304:G:A	1.52327e-11	-1.8577	-1.1354	2.88383e-05	-1.81144	-1.12083
48615448	chr10:48615448:T:C	1.49315e-11	-1.87222	-1.14085	2.81309e-05	-1.83019	-1.12691
48615663	chr10:48615663:T:C	1.01214e-10	-2.30037e-10	-1.09931	0.000182129	-2.30037e-10	-1.08926
48615773	chr10:48615773:G:A	9.45224e-11	-2.30037e-10	-1.16771	0.000168905	-2.30037e-10	-1.16464
48615815	chr10:48615815:T:C	1.49307e-11	-1.86678	-1.14635	2.816e-05	-1.82308	-1.13299
48616173	chr10:48616173:C:T	1.44613e-11	-1.91402	-1.13106	2.54829e-05	-1.9009	-1.15506
48616207	chr10:48616207:T:C	2.42294e-10	-2.30037e-10	-0.226395	0.000430082	-2.30037e-10	-0.229998
48616392	chr10:48616392:T:C	1.00156e-10	-2.30037e-10	-1.10982	0.000177162	-2.30037e-10	-1.11691
48616547	chr10:48616547:A:T	1.41623e-10	-2.30037e-10	-0.763377	0.000257257	-2.30037e-10	-0.743898
48616802	chr10:48616802:T:C	1.13627e-10	-2.30037e-10	-0.983622	0.00020036	-2.30037e-10	-0.993856
48617123	chr10:48617123:G:A	1.61925e-11	-1.87553	-1.05646	2.83686e-05	-1.87396	-1.07473
48617293	chr10:48617293:T:A	1.42545e-11	-1.8861	-1.17337	2.65701e-05	-1.85035	-1.16384
48617439	chr10:48617439:C:T	2.11238e-11	-1.59085	-1.07529	3.09698e-05	-1.80758	-1.05339
48617554	chr10:48617554:T:G	1.60683e-11	-1.8597	-1.08	2.82131e-05	-1.85757	-1.09662
48617662	chr10:48617662:A:T	1.50172e-10	-2.30037e-10	-0.704765	0.000267054	-2.30037e-10	-0.706523
48617663	chr10:48617663:C:A	1.50861e-10	-2.30037e-10	-0.70019	0.000268274	-2.30037e-10	-0.701966
48617831	chr10:48617831:A:G	9.16106e-11	-2.30037e-10	-1.199	0.000163477	-2.30037e-10	-1.1973
48618065	chr10:48618065:C:G	2.52266e-11	-1.81429	-0.674359	4.8675e-05	-1.70172	-0.70709
48618463	chr10:48618463:C:T	1.62691e-11	-1.87421	-1.05307	2.85106e-05	-1.87223	-1.07147
48619103	chr10:48619103:A:G	2.13758e-11	-1.53864	-1.11564	3.05007e-05	-1.77853	-1.0977
48619466	chr10:48619466:G:C	1.18454e-10	-2.30037e-10	-0.942018	0.00021843	-2.30037e-10	-0.907509
48619770	chr10:48619770:T:C	2.06914e-10	-2.30037e-10	-0.384242	0.000378624	-2.30037e-10	-0.35743
48620073	chr10:48620073:A:G	1.1121e-10	-2.30037e-10	-1.00513	0.000204139	-2.30037e-10	-0.975174
48620198	chr10:48620198:G:T	1.12741e-10	-2.30037e-10	-0.991455	0.000207159	-2.30037e-10	-0.960486
48620567	chr10:48620567:A:G	1.13103e-10	-2.30037e-10	-0.988247	0.000207864	-2.30037e-10	-0.957088
48620639	chr10:48620639:C:A	1.6052e-11	-1.8772	-1.06352	2.81432e-05	-1.87539	-1.08128
48620715	chr10:48620715:T:C	6.3241e-11	-1.56959	-2.51468e-10	0.000121928	-1.49054	-2.51468e-10
48620757	chr10:48620757:A:G	1.12078e-10	-2.30037e-10	-0.997349	0.000205848	-2.30037e-10	-0.966838
48620847	chr10:48620847:A:ACT	1.12637e-10	-2.30037e-10	-0.992379	0.000206945	-2.30037e-10	-0.961522
48621050	chr10:48621050:G:A	1.00099e-10	-2.30037e-10	-1.11039	0.000177067	-2.30037e-10	-1.11745
48621227	chr10:48621227:ATTTC:A	1.59042e-11	-1.87233	-1.07764	2.79059e-05	-1.87071	-1.09443
48621615	chr10:48621615:C:T	1.11843e-10	-2.30037e-10	-0.999448	0.000205383	-2.30037e-10	-0.969099
48621632	chr10:48621632:G:A	2.09383e-11	-1.52667	-1.14829	2.95087e-05	-1.7604	-1.14889
48621709	chr10:48621709:G:A	1.12732e-10	-2.30037e-10	-0.991534	0.000207127	-2.30037e-10	-0.960644
48621752	chr10:48621752:A:G	1.13677e-10	-2.30037e-10	-0.983188	0.000208992	-2.30037e-10	-0.951679
48621938	chr10:48621938:T:C	2.20145e-11	-1.43705	-1.1878	2.99476e-05	-1.70047	-1.19406
48622116	chr10:48622116:G:A	1.41735e-10	-2.30037e-10	-0.762588	0.000257468	-2.30037e-10	-0.743079
48622189	chr10:48622189:T:C	1.02824e-10	-2.30037e-10	-1.08353	0.000183204	-2.30037e-10	-1.08337
48622450	chr10:48622450:A:G	1.10639e-10	-2.30037e-10	-1.01027	0.000202962	-2.30037e-10	-0.980956
48622668	chr10:48622668:C:A	2.49362e-10	-2.30037e-10	-0.197642	0.000463835	-2.30037e-10	-0.154447
48624193	chr10:48624193:C:T	2.06742e-10	-0.385076	-2.51468e-10	0.000261563	-0.727298	-2.51468e-10
48624471	chr10:48624471:A:G	1.01587e-10	-2.30037e-10	-1.09563	0.000179384	-2.30037e-10	-1.10445
48624658	chr10:48624658:T:G	4.04015e-11	-1.45512	-0.562564	5.6598e-05	-1.70802	-0.549981
48624852	chr10:48624852:T:C	1.11218e-10	-2.30037e-10	-1.00506	0.000196229	-2.30037e-10	-1.01469
48624903	chr10:48624903:C:T	3.63919e-10	-2.30037e-10	0.180385	0.000680488	-2.30037e-10	0.228836
48624920	chr10:48624920:G:C	9.36858e-11	-2.30037e-10	-1.1766	0.00016771	-2.30037e-10	-1.17174
48625183	chr10:48625183:G:A	1.04578e-10	-2.30037e-10	-1.06661	0.00018846	-2.30037e-10	-1.05509
48625567	chr10:48625567:C:T	9.82648e-11	-2.30037e-10	-1.12888	0.000176164	-2.30037e-10	-1.12256
48625629	chr10:48625629:G:C	1.12758e-10	-2.30037e-10	-0.991301	0.000198889	-2.30037e-10	-1.00123
48625790	chr10:48625790:G:T	9.56039e-11	-2.30037e-10	-1.15633	0.000170888	-2.30037e-10	-1.15296
48626281	chr10:48626281:G:T	4.19255e-11	-1.53049	-0.450165	6.12093e-05	-1.75326	-0.426418
48626534	chr10:48626534:C:T	9.37413e-11	-2.30037e-10	-1.17601	0.000167819	-2.30037e-10	-1.17109
48626764	chr10:48626764:T:G	8.15482e-11	-1.31535	-2.51468e-10	0.000114731	-1.55138	-2.51468e-10
48626988	chr10:48626988:T:C	3.03886e-10	-2.30037e-10	0.000107003	0.000566425	-2.30037e-10	0.0453709
48627000	chr10:48627000:T:C	3.20374e-10	-2.30037e-10	0.0529428	0.000597745	-2.30037e-10	0.0991902
48627007	chr10:48627007:C:G	3.19043e-10	-2.30037e-10	0.0487783	0.00059522	-2.30037e-10	0.0949572
48628063	chr10:48628063:A:G	3.24346e-10	-2.30037e-10	0.065265	0.000603851	-2.30037e-10	0.109353
48628379	chr10:48628379:A:G	9.36381e-11	-2.30037e-10	-1.17711	0.000167754	-2.30037e-10	-1.17148
48628425	chr10:48628425:A:T	1.20696e-10	-2.30037e-10	-0.923273	0.000217506	-2.30037e-10	-0.911747
48628624	chr10:48628624:C:T	1.23606e-10	-0.899447	-2.51468e-10	0.000219049	-0.904681	-2.51468e-10
48628782	chr10:48628782:C:T	2.94834e-10	-2.30037e-10	-0.0301343	0.000549049	-2.30037e-10	0.0142132
48628878	chr10:48628878:T:C	1.02159e-10	-2.30037e-10	-1.09001	0.000180661	-2.30037e-10	-1.09735
48628898	chr10:48628898:C:T	4.40274e-11	-0.731368	-1.20037	5.26151e-05	-1.13266	-1.19831
48629734	chr10:48629734:T:C	5.41417e-11	-1.72494	-2.51468e-10	0.000122623	-1.48486	-2.51468e-10
48629772	chr10:48629772:A:G	1.53132e-10	-2.30037e-10	-0.685246	0.000278711	-2.30037e-10	-0.663798
48630146	chr10:48630146:C:A	1.16638e-10	-2.30037e-10	-0.95747	0.000205649	-2.30037e-10	-0.967801
48630202	chr10:48630202:C:T	6.04965e-11	-1.61396	-2.51468e-10	0.000116	-1.54038	-2.51468e-10
48631225	chr10:48631225:TTG:T	2.40622e-11	-1.64756	-0.888344	3.68277e-05	-1.84067	-0.847051
48631337	chr10:48631337:A:C	1.88235e-10	-2.30037e-10	-0.478857	0.000349963	-2.30037e-10	-0.436147
48631512	chr10:48631512:CT:C	1.23822e-10	-2.30037e-10	-0.897704	0.000223034	-2.30037e-10	-0.886649
48632023	chr10:48632023:G:A	1.05707e-10	-2.30037e-10	-1.05587	0.000186782	-2.30037e-10	-1.06403
48632234	chr10:48632234:C:T	9.14725e-11	-2.30037e-10	-1.20051	0.000162929	-2.30037e-10	-1.20066
48632384	chr10:48632384:G:C	3.35216e-10	-2.30037e-10	0.0982294	0.000626034	-2.30037e-10	0.145431
48632601	chr10:48632601:T:C	1.89e-11	-1.70057	-1.07681	3.52537e-05	-1.67281	-1.05859
48632706	chr10:48632706:C:T	1.09121e-10	-2.30037e-10	-1.02409	0.000192646	-2.30037e-10	-1.03312
48633007	chr10:48633007:C:A	1.66206e-10	-2.30037e-10	-0.603317	0.000302074	-2.30037e-10	-0.583301
48633012	chr10:48633012:C:T	9.86225e-11	-2.30037e-10	-1.12525	0.000176804	-2.30037e-10	-1.11893
48634025	chr10:48634025:T:C	1.06352e-10	-2.30037e-10	-1.04979	0.00018804	-2.30037e-10	-1.05732
48634134	chr10:48634134:C:T	1.86173e-10	-0.489871	-2.51468e-10	0.000186148	-1.06743	-2.51468e-10
48634504	chr10:48634504:A:G	2.44046e-10	-2.30037e-10	-0.21919	0.000433069	-2.30037e-10	-0.223077
48634610	chr10:48634610:C:T	3.37208e-11	-1.48226	-0.716169	4.83866e-05	-1.72043	-0.694316
48634976	chr10:48634976:C:G	1.57871e-11	-1.9182	-1.03915	2.90116e-05	-1.89695	-1.02933
48635151	chr10:48635151:A:G	2.36588e-11	-1.58017	-0.972638	3.49028e-05	-1.80374	-0.937666
48635426	chr10:48635426:G:A	1.27736e-10	-2.30037e-10	-0.86658	0.000229815	-2.30037e-10	-0.856698
48635973	chr10:48635973:A:G	1.8622e-10	-2.30037e-10	-0.48962	0.00034016	-2.30037e-10	-0.464558
48636070	chr10:48636070:A:G	9.27833e-11	-2.30037e-10	-1.18628	0.000164644	-2.30037e-10	-1.19019
48636313	chr10:48636313:C:A	2.24078e-10	0.632521	-0.937075	0.000374939	0.596995	-0.964206
48636413	chr10:48636413:T:C	3.92688e-11	-1.47089	-0.575227	5.65221e-05	-1.70953	-0.549812
48636530	chr10:48636530:G:A	1.17843e-10	-2.30037e-10	-0.947196	0.000207777	-2.30037e-10	-0.957507
48637103	chr10:48637103:G:A	2.1861e-10	-2.30037e-10	-0.329256	0.000398043	-2.30037e-10	-0.307415
48637508	chr10:48637508:A:G	2.03739e-10	-2.30037e-10	-0.399704	0.000370726	-2.30037e-10	-0.378512
48637900	chr10:48637900:C:T	3.07452e-11	-1.13497	-1.15585	4.87096e-05	-1.2661	-1.142
48638450	chr10:48638450:G:T	1.574e-10	-2.30037e-10	-0.657756	0.000285431	-2.30037e-10	-0.639975
48638721	chr10:48638721:C:T	4.46149e-11	-1.91848	-2.51468e-10	8.02918e-05	-1.90831	-2.51468e-10
48639113	chr10:48639113:T:C	1.82691e-10	-2.30037e-10	-0.508752	0.000340775	-2.30037e-10	-0.462752
48639384	chr10:48639384:T:C	3.46977e-11	-1.02942	-1.14046	5.39209e-05	-1.18193	-1.12452
48639552	chr10:48639552:C:T	9.16175e-11	-2.30037e-10	-1.19892	0.00016352	-2.30037e-10	-1.19704
48639924	chr10:48639924:T:C	9.15578e-11	-2.30037e-10	-1.19958	0.000163361	-2.30037e-10	-1.19801
48640031	chr10:48640031:T:C	9.16113e-11	-2.30037e-10	-1.19899	0.000163504	-2.30037e-10	-1.19714
48640048	chr10:48640048:G:T	3.51937e-11	-1.20866	-0.947014	8.61288e-05	-0.939102	-0.899028
48640813	chr10:48640813:G:T	6.1137e-11	-1.60343	-2.51468e-10	0.000117448	-1.52798	-2.51468e-10
48641151	chr10:48641151:T:C	9.15582e-11	-2.30037e-10	-1.19957	0.000163361	-2.30037e-10	-1.19801
48641182	chr10:48641182:G:A	9.15915e-11	-2.30037e-10	-1.19921	0.000163452	-2.30037e-10	-1.19746
48641279	chr10:48641279:C:A	1.72072e-11	-1.79886	-1.07236	3.37919e-05	-1.6858	-1.08796
48641514	chr10:48641514:C:T	9.17203e-11	-2.30037e-10	-1.1978	0.000163775	-2.30037e-10	-1.19548
48641664	chr10:48641664:A:G	9.75798e-11	-2.30037e-10	-1.13588	0.000172561	-2.30037e-10	-1.14322
48641935	chr10:48641935:C:A	1.93519e-10	-2.30037e-10	-0.451172	0.000351991	-2.30037e-10	-0.43037
48641944	chr10:48641944:T:C	1.1958e-10	-2.30037e-10	-0.932557	0.000215494	-2.30037e-10	-0.921042
48641966	chr10:48641966:T:A	3.06349e-11	-1.73156	-0.56285	4.93402e-05	-1.89039	-0.504849
48641991	chr10:48641991:C:T	1.11897e-10	-2.30037e-10	-0.998965	0.000202732	-2.30037e-10	-0.982089
48642216	chr10:48642216:T:G	9.1792e-11	-2.30037e-10	-1.19702	0.000163946	-2.30037e-10	-1.19444
48642380	chr10:48642380:C:T	1.63949e-10	-2.30037e-10	-0.616993	0.000290797	-2.30037e-10	-0.621349
48642995	chr10:48642995:T:A	1.71517e-10	-2.30037e-10	-0.571867	0.00031148	-2.30037e-10	-0.55264
48643116	chr10:48643116:T:C	1.09718e-10	-2.30037e-10	-1.01863	0.000198593	-2.30037e-10	-1.00271
48643157	chr10:48643157:C:T	1.56942e-11	-1.90151	-1.06174	2.96874e-05	-1.85054	-1.05271
48643255	chr10:48643255:T:C	9.75067e-11	-2.30037e-10	-1.13663	0.000175296	-2.30037e-10	-1.1275
48643295	chr10:48643295:A:G	9.18506e-11	-2.30037e-10	-1.19638	0.000163991	-2.30037e-10	-1.19416
48643300	chr10:48643300:A:G	1.15384e-10	-2.30037e-10	-0.968278	0.000213198	-2.30037e-10	-0.931752
48643344	chr10:48643344:G:A	1.03445e-10	-2.30037e-10	-1.07751	0.000185355	-2.30037e-10	-1.0717
48643449	chr10:48643449:T:C	9.77221e-11	-2.30037e-10	-1.13442	0.000172804	-2.30037e-10	-1.14181
48643460	chr10:48643460:G:T	1.19143e-10	-2.30037e-10	-0.93622	0.000211028	-2.30037e-10	-0.941982
48643540	chr10:48643540:C:T	9.74886e-11	-2.30037e-10	-1.13681	0.000174289	-2.30037e-10	-1.13326
48643607	chr10:48643607:T:G	9.20281e-11	-2.30037e-10	-1.19445	0.000164478	-2.30037e-10	-1.1912
48643731	chr10:48643731:A:AC	3.37932e-11	-1.24661	-0.949678	8.22974e-05	-0.981508	-0.902128
48643905	chr10:48643905:G:T	3.35829e-11	-1.23019	-0.972334	8.1681e-05	-0.964493	-0.92666
48643945	chr10:48643945:T:C	9.16369e-11	-2.30037e-10	-1.19871	0.000163568	-2.30037e-10	-1.19674
48644010	chr10:48644010:G:A	9.16105e-11	-2.30037e-10	-1.199	0.000163501	-2.30037e-10	-1.19716
48644011	chr10:48644011:G:T	9.16333e-11	-2.30037e-10	-1.19875	0.00016356	-2.30037e-10	-1.1968
48645229	chr10:48645229:T:C	3.20812e-11	-1.22985	-1.01843	7.73941e-05	-0.966879	-0.978185
48645514	chr10:48645514:T:C	3.30926e-11	-1.20388	-1.01336	8.02225e-05	-0.936586	-0.972585
48645659	chr10:48645659:AG:A	1.70312e-10	-2.30037e-10	-0.578917	0.000313619	-2.30037e-10	-0.545794
48645765	chr10:48645765:C:T	9.73661e-11	-2.30037e-10	-1.13807	0.000172212	-2.30037e-10	-1.14525
48646120	chr10:48646120:C:G	7.77034e-11	-1.36365	-2.51468e-10	0.0001289	-1.43494	-2.51468e-10
48646524	chr10:48646524:C:T	1.0131e-10	-2.30037e-10	-1.09836	0.000178874	-2.30037e-10	-1.10729
48646619	chr10:48646619:C:T	9.34041e-11	-2.30037e-10	-1.17961	0.000166458	-2.30037e-10	-1.17923
48646834	chr10:48646834:T:C	4.72082e-11	-0.803578	-1.0584	7.22231e-05	-0.979688	-1.03453
48646846	chr10:48646846:C:A	1.76012e-10	-2.30037e-10	-0.545996	0.000319829	-2.30037e-10	-0.526188
48647178	chr10:48647178:A:C	4.05688e-11	-0.817453	-1.19609	4.4062e-05	-1.31738	-1.191
48647420	chr10:48647420:G:C	1.17569e-10	-2.30037e-10	-0.949525	0.000213377	-2.30037e-10	-0.930914
48647437	chr10:48647437:T:A	1.24586e-10	-2.30037e-10	-0.891551	0.00023114	-2.30037e-10	-0.85095
48647477	chr10:48647477:C:G	1.00111e-10	-2.30037e-10	-1.11027	0.000177049	-2.30037e-10	-1.11755
48647585	chr10:48647585:GTA:G	2.96817e-11	-1.66733	-0.658692	4.18968e-05	-1.84206	-0.716702
48648001	chr10:48648001:A:G	1.00252e-10	-2.30037e-10	-1.10885	0.000176686	-2.30037e-10	-1.1196
48648304	chr10:48648304:A:G	2.52127e-11	-1.86909	-0.620106	4.5366e-05	-1.91386	-0.565348
48648393	chr10:48648393:C:A	1.31534e-10	-2.30037e-10	-0.837278	0.000240792	-2.30037e-10	-0.810039
48648699	chr10:48648699:C:T	4.46156e-11	-1.91846	-2.51468e-10	7.98286e-05	-1.91409	-2.51468e-10
48648701	chr10:48648701:G:A	1.3891e-10	-2.30037e-10	-0.782721	0.000254861	-2.30037e-10	-0.753256
48648782	chr10:48648782:G:A	2.15525e-11	-1.72164	-0.924416	5.30235e-05	-1.44638	-0.876858
48649046	chr10:48649046:G:A	1.62327e-10	-2.30037e-10	-0.626933	0.000298452	-2.30037e-10	-0.595365
48649132	chr10:48649132:G:A	1.71471e-10	-2.30037e-10	-0.572133	0.000315707	-2.30037e-10	-0.53916
48649152	chr10:48649152:G:C	6.55783e-11	-1.5845	0.0511955	9.75718e-05	-1.83429	0.120902
48649309	chr10:48649309:T:A	3.18281e-10	0.0463872	-2.51468e-10	0.000372636	-0.373374	-2.51468e-10
48649516	chr10:48649516:C:T	1.35814e-10	-2.30037e-10	-0.805259	0.00024896	-2.30037e-10	-0.77668
48649986	chr10:48649986:G:A	9.14999e-11	-2.30037e-10	-1.20021	0.000163034	-2.30037e-10	-1.20002
48650703	chr10:48650703:A:C	2.56716e-11	-1.89395	-0.577217	4.26395e-05	-1.91402	-0.627168
48650958	chr10:48650958:C:T	9.16076e-11	-2.30037e-10	-1.19903	0.000163133	-2.30037e-10	-1.19941
48651026	chr10:48651026:T:C	4.23684e-11	-0.827821	-1.14232	4.62551e-05	-1.30451	-1.1553
48652072	chr10:48652072:C:T	9.21924e-11	-2.30037e-10	-1.19267	0.000164246	-2.30037e-10	-1.19261
48652085	chr10:48652085:G:C	3.26835e-11	-1.36757	-0.862107	4.16476e-05	-1.68522	-0.879512
48652213	chr10:48652213:A:G	3.51177e-11	-1.3295	-0.828345	4.41069e-05	-1.66087	-0.846494
48652402	chr10:48652402:G:T	2.83592e-10	-2.30037e-10	-0.0690114	0.000515845	-2.30037e-10	-0.0481678
48652598	chr10:48652598:G:A	1.17139e-10	-2.30037e-10	-0.953189	0.0002138	-2.30037e-10	-0.928935
48652632	chr10:48652632:T:C	9.1683e-11	-2.30037e-10	-1.19821	0.000163182	-2.30037e-10	-1.19911
48652755	chr10:48652755:A:T	1.95972e-10	-2.30037e-10	-0.438572	0.000347441	-2.30037e-10	-0.443379
48653014	chr10:48653014:T:C	3.23503e-11	-1.06537	-1.17456	5.47595e-05	-1.11181	-1.17921
48653029	chr10:48653029:C:A	1.64702e-10	-2.30037e-10	-0.612411	0.000303065	-2.30037e-10	-0.580028
48653111	chr10:48653111:T:C	1.23211e-10	-2.30037e-10	-0.902649	0.000222263	-2.30037e-10	-0.890114
48653205	chr10:48653205:C:G	1.60484e-10	-2.30037e-10	-0.638349	0.000291726	-2.30037e-10	-0.61816
48653233	chr10:48653233:C:A	1.04696e-10	-2.30037e-10	-1.06548	0.000184986	-2.30037e-10	-1.0737
48653413	chr10:48653413:G:A	1.14089e-10	-2.30037e-10	-0.97957	0.000206693	-2.30037e-10	-0.962742
48653423	chr10:48653423:G:T	2.06937e-11	-1.89645	-0.790266	3.4783e-05	-1.91758	-0.82727
48653973	chr10:48653973:T:C	1.14053e-10	-2.30037e-10	-0.97988	0.000206616	-2.30037e-10	-0.963112
48654297	chr10:48654297:A:G	3.74317e-11	-1.82287	-0.271158	7.35403e-05	-1.6459	-0.350243
48654537	chr10:48654537:G:C	1.01283e-10	-2.30037e-10	-1.09863	0.000178721	-2.30037e-10	-1.10815
48654607	chr10:48654607:T:C	2.3995e-11	-1.91722	-0.62148	4.52917e-05	-1.88236	-0.598491
48654988	chr10:48654988:C:T	1.71695e-10	-2.30037e-10	-0.570825	0.000297786	-2.30037e-10	-0.597598
48655152	chr10:48655152:T:TG	1.46101e-11	-1.90159	-1.13324	2.78989e-05	-1.84179	-1.1236
48656538	chr10:48656538:T:C	2.26506e-10	-2.30037e-10	-0.293775	0.000420973	-2.30037e-10	-0.251406
48656570	chr10:48656570:G:T	1.34509e-11	-1.9176	-1.1999	2.44226e-05	-1.89919	-1.19927
48656573	chr10:48656573:G:A	1.34708e-11	-1.91727	-1.19875	2.44229e-05	-1.90064	-1.19782
48657006	chr10:48657006:A:G	2.23812e-10	-2.30037e-10	-0.305741	0.000415877	-2.30037e-10	-0.263584
48657422	chr10:48657422:G:C	1.91533e-10	-2.30037e-10	-0.461486	0.000349918	-2.30037e-10	-0.436275
48657438	chr10:48657438:ACTTCTTAGCCGGGTCTCTAGGGGGCTCAGAGAGCCTGAGCCCCCTTC:A	1.35485e-11	-1.91186	-1.19841	2.40201e-05	-1.91582	-1.19926
48657560	chr10:48657560:C:T	9.25189e-11	-2.30037e-10	-1.18913	0.000165088	-2.30037e-10	-1.1875
48657682	chr10:48657682:C:T	1.3567e-11	-1.91838	-1.19052	2.47224e-05	-1.89617	-1.1901
48657826	chr10:48657826:TC:T	1.2954e-10	-2.30037e-10	-0.852554	0.000233489	-2.30037e-10	-0.840837
48658287	chr10:48658287:T:G	1.00337e-10	-2.30037e-10	-1.10802	0.000177189	-2.30037e-10	-1.11676
48658408	chr10:48658408:A:G	4.36355e-11	-1.87316	-0.0675175	8.79564e-05	-1.78563	-0.0315048
48658564	chr10:48658564:T:C	1.05306e-10	-2.30037e-10	-1.05967	0.000185942	-2.30037e-10	-1.06854
48658766	chr10:48658766:G:A	4.69918e-11	-1.86657	-2.51468e-10	8.14546e-05	-1.89393	-2.51468e-10
48658865	chr10:48658865:A:G	3.1775e-11	-1.20653	-1.05134	4.8334e-05	-1.36808	-1.04776
48659064	chr10:48659064:A:AG	9.79582e-11	-2.30037e-10	-1.13201	0.000175943	-2.30037e-10	-1.12381
48659102	chr10:48659102:A:G	2.72021e-11	-1.31753	-1.09572	4.19024e-05	-1.46672	-1.09191
48659282	chr10:48659282:G:A	3.73787e-11	-1.07743	-1.01802	0.000104587	-0.650515	-0.99344
48659510	chr10:48659510:A:G	1.53445e-11	-1.88588	-1.09991	2.80123e-05	-1.87826	-1.08307
48659808	chr10:48659808:A:G	9.2257e-11	-2.30037e-10	-1.19197	0.000163901	-2.30037e-10	-1.19471
48659990	chr10:48659990:C:A	2.63423e-11	-1.53104	-0.914325	3.98257e-05	-1.67337	-0.936088
48660116	chr10:48660116:G:A	1.27379e-10	-2.30037e-10	-0.869377	0.000230888	-2.30037e-10	-0.852042
48660271	chr10:48660271:GA:G	1.00077e-10	-2.30037e-10	-1.1106	0.000177763	-2.30037e-10	-1.11352
48660286	chr10:48660286:T:C	1.31422e-10	-2.30037e-10	-0.838132	0.00023624	-2.30037e-10	-0.829127
48660434	chr10:48660434:G:T	9.52499e-11	-2.30037e-10	-1.16004	0.000170493	-2.30037e-10	-1.15528
48660591	chr10:48660591:T:C	1.60663e-10	-2.30037e-10	-0.637238	0.00028067	-2.30037e-10	-0.656796
48660664	chr10:48660664:G:A	9.4258e-11	-2.30037e-10	-1.17051	0.000168723	-2.30037e-10	-1.16572
48660835	chr10:48660835:C:T	9.34554e-11	-2.30037e-10	-1.17906	0.000166428	-2.30037e-10	-1.17941
48661020	chr10:48661020:T:C	1.0777e-10	-2.30037e-10	-1.03654	0.000193628	-2.30037e-10	-1.02804
48661746	chr10:48661746:C:T	9.19937e-11	-2.30037e-10	-1.19483	0.000164288	-2.30037e-10	-1.19235
48661870	chr10:48661870:G:C	6.23411e-11	-1.58392	-2.51468e-10	9.55078e-05	-1.73477	-2.51468e-10
48661894	chr10:48661894:T:C	9.15854e-11	-2.30037e-10	-1.19927	0.000163141	-2.30037e-10	-1.19936
48661955	chr10:48661955:T:C	2.23842e-11	-1.9054	-0.702796	4.4115e-05	-1.84648	-0.660694
48661974	chr10:48661974:T:C	3.62662e-11	-1.43263	-0.693028	5.38639e-05	-1.59171	-0.715808
48661978	chr10:48661978:C:T	1.98955e-10	-2.30037e-10	-0.423469	0.00035265	-2.30037e-10	-0.428498
48662113	chr10:48662113:G:A	1.01734e-10	-2.30037e-10	-1.09418	0.000179849	-2.30037e-10	-1.10186
48662123	chr10:48662123:T:C	1.29092e-10	-2.30037e-10	-0.856019	0.000231962	-2.30037e-10	-0.847401
48662528	chr10:48662528:A:G	9.21297e-11	-2.30037e-10	-1.19335	0.000164575	-2.30037e-10	-1.19061
48662555	chr10:48662555:A:G	6.51952e-11	-1.53916	-2.51468e-10	9.97965e-05	-1.69084	-2.51468e-10
48663354	chr10:48663354:T:C	1.52627e-10	-2.30037e-10	-0.688552	0.000274971	-2.30037e-10	-0.67731
48663395	chr10:48663395:A:G	3.27173e-11	-1.41204	-0.816601	4.87741e-05	-1.57378	-0.832993
48663451	chr10:48663451:C:T	2.94793e-11	-1.23546	-1.09739	4.5189e-05	-1.38875	-1.09437
48663572	chr10:48663572:A:G	3.39937e-11	-1.42132	-0.769053	5.07056e-05	-1.58147	-0.786467
48663860	chr10:48663860:T:C	1.58536e-11	-1.87941	-1.07374	2.90141e-05	-1.87115	-1.05504
48663980	chr10:48663980:A:G	2.24029e-10	-0.30477	-2.51468e-10	0.000395902	-0.312808	-2.51468e-10
48664027	chr10:48664027:A:C	9.40883e-11	-2.30037e-10	-1.17231	0.000168289	-2.30037e-10	-1.16829
48664367	chr10:48664367:GGCCA:G	1.03433e-10	-2.30037e-10	-1.07762	0.000185593	-2.30037e-10	-1.07042
48664423	chr10:48664423:A:G	3.32955e-11	-1.43034	-0.780781	4.97584e-05	-1.58884	-0.797951
48664679	chr10:48664679:C:A	6.39015e-11	-1.29456	-0.264643	8.49834e-05	-1.63091	-0.220611
48664868	chr10:48664868:C:T	1.04015e-10	-2.30037e-10	-1.07201	0.00018374	-2.30037e-10	-1.08045
48664885	chr10:48664885:G:T	9.34356e-11	-2.30037e-10	-1.17927	0.000165654	-2.30037e-10	-1.18407
48665054	chr10:48665054:C:T	9.87295e-11	-2.30037e-10	-1.12416	0.000175394	-2.30037e-10	-1.12694
48665285	chr10:48665285:T:G	1.05261e-10	-2.30037e-10	-1.06011	0.000189004	-2.30037e-10	-1.05221
48665532	chr10:48665532:C:T	2.56223e-11	-1.52333	-0.949752	3.87359e-05	-1.66744	-0.96977
48665798	chr10:48665798:C:T	2.42161e-11	-1.70291	-0.826623	4.48823e-05	-1.68018	-0.809755
48666325	chr10:48666325:T:A	1.04081e-10	-2.30037e-10	-1.07137	0.000183853	-2.30037e-10	-1.07984
48666756	chr10:48666756:C:T	4.73769e-11	-1.85841	-2.51468e-10	8.05726e-05	-1.90482	-2.51468e-10
48666929	chr10:48666929:C:T	9.73404e-11	-2.30037e-10	-1.13833	0.000174628	-2.30037e-10	-1.13132
48667543	chr10:48667543:A:C	5.72448e-11	-1.84226	0.173055	0.000113075	-1.76602	0.200101
48667668	chr10:48667668:G:A	1.33646e-10	-2.30037e-10	-0.821351	0.000243486	-2.30037e-10	-0.798915
48668477	chr10:48668477:T:C	2.54972e-11	-1.50896	-0.969016	3.84992e-05	-1.65512	-0.988222
48668648	chr10:48668648:A:G	9.88549e-11	-2.30037e-10	-1.12289	0.000177165	-2.30037e-10	-1.11689
48668796	chr10:48668796:A:G	9.23175e-11	-2.30037e-10	-1.19131	0.00016399	-2.30037e-10	-1.19417
48668819	chr10:48668819:A:C	9.17498e-11	-2.30037e-10	-1.19748	0.000163751	-2.30037e-10	-1.19563
48668928	chr10:48668928:TTATC:T	1.37441e-10	0.283285	-1.07664	0.000143929	-0.275157	-1.0495
48669228	chr10:48669228:C:A	2.98891e-11	-1.45059	-0.868459	4.44173e-05	-1.60769	-0.892658
48669785	chr10:48669785:A:G	1.35342e-11	-1.91075	-1.20058	2.74809e-05	-1.77999	-1.20049
48669838	chr10:48669838:G:A	1.51592e-10	-2.30037e-10	-0.695352	0.000279396	-2.30037e-10	-0.661345
48669888	chr10:48669888:G:A	1.40858e-11	-1.89407	-1.17731	2.70435e-05	-1.83208	-1.16445
48669986	chr10:48669986:C:T	9.4754e-11	-0.754988	-0.410275	0.00011303	-1.12699	-0.439331
48670042	chr10:48670042:T:C	1.62779e-11	-1.76478	-1.16196	2.83759e-05	-1.78784	-1.16059
48670091	chr10:48670091:A:G	9.23023e-11	-2.30037e-10	-1.19148	0.000164138	-2.30037e-10	-1.19327
48670540	chr10:48670540:T:C	9.17742e-11	-2.30037e-10	-1.19721	0.000163383	-2.30037e-10	-1.19788
48670909	chr10:48670909:T:C	9.29004e-11	-2.30037e-10	-1.18502	0.000165317	-2.30037e-10	-1.18611
48670916	chr10:48670916:A:T	1.89323e-11	-1.61821	-1.15747	2.90592e-05	-1.75261	-1.17203
48671672	chr10:48671672:G:A	4.43495e-11	-1.81506	-0.10938	7.34716e-05	-1.89211	-0.10497
48671700	chr10:48671700:G:A	1.5382e-11	-1.91259	-1.07076	2.74333e-05	-1.91366	-1.06856
48671767	chr10:48671767:G:A	6.35399e-10	-2.30037e-10	0.737706	0.00112883	-2.30037e-10	0.73496
48672186	chr10:48672186:C:T	2.10318e-10	-2.30037e-10	-0.367926	0.000372878	-2.30037e-10	-0.372724
48672340	chr10:48672340:C:T	3.94468e-11	-1.81565	-0.225947	6.48086e-05	-1.90624	-0.216299
48672529	chr10:48672529:G:A	3.97724e-11	-1.53131	-0.50206	6.22977e-05	-1.68243	-0.47962
48673493	chr10:48673493:A:G	2.64949e-11	-1.89442	-0.545172	4.60252e-05	-1.91841	-0.546378
48673696	chr10:48673696:A:G	4.22144e-10	-2.30037e-10	0.328801	0.000749349	-2.30037e-10	0.325231
48673791	chr10:48673791:T:C	9.20474e-11	-2.30037e-10	-1.19424	0.000164154	-2.30037e-10	-1.19317
48673943	chr10:48673943:T:C	5.3334e-10	0.562614	-2.51468e-10	0.0012462	0.833876	-2.51468e-10
48673988	chr10:48673988:G:A	1.71386e-10	-2.30037e-10	-0.57263	0.000314333	-2.30037e-10	-0.543523
48674484	chr10:48674484:T:C	1.20797e-10	-2.30037e-10	-0.922437	0.000218688	-2.30037e-10	-0.906329
48675231	chr10:48675231:T:G	2.62596e-11	-1.89609	-0.552422	4.56721e-05	-1.91839	-0.554098
48675464	chr10:48675464:T:C	1.32414e-10	-2.30037e-10	-0.83061	0.000241397	-2.30037e-10	-0.807532
48675542	chr10:48675542:A:G	1.85278e-11	-1.59745	-1.19983	3.99069e-05	-1.40744	-1.19998
48675639	chr10:48675639:A:G	9.72883e-11	-2.30037e-10	-1.13887	0.00017286	-2.30037e-10	-1.14149
48675837	chr10:48675837:T:C	1.17018e-10	-2.30037e-10	-0.954223	0.000211628	-2.30037e-10	-0.939145
48676114	chr10:48676114:C:G	4.93367e-11	-1.72209	-0.0957924	7.75755e-05	-1.85679	-0.0859378
48676909	chr10:48676909:A:C	1.08303e-10	-2.30037e-10	-1.03161	0.000193227	-2.30037e-10	-1.03011
48676943	chr10:48676943:A:G	3.36063e-11	-1.86127	-0.340566	5.6994e-05	-1.91698	-0.334052
48677036	chr10:48677036:G:A	1.39798e-10	-2.30037e-10	-0.776345	0.000253834	-2.30037e-10	-0.757294
48677087	chr10:48677087:G:A	1.56769e-11	-1.84457	-1.11979	2.70454e-05	-1.91212	-1.08433
48677505	chr10:48677505:G:A	5.73903e-10	-2.30037e-10	0.635913	0.00107081	-2.30037e-10	0.682193
48677536	chr10:48677536:A:T	1.46777e-11	-1.87501	-1.15521	2.5306e-05	-1.89329	-1.16964
48678267	chr10:48678267:G:T	1.06921e-10	-2.30037e-10	-1.04445	0.000192538	-2.30037e-10	-1.03368
48678295	chr10:48678295:A:T	9.92366e-11	-2.30037e-10	-1.11904	0.000176257	-2.30037e-10	-1.12203
48678451	chr10:48678451:A:T	1.18502e-10	-2.30037e-10	-0.94162	0.000214413	-2.30037e-10	-0.926073
48678768	chr10:48678768:C:T	6.3001e-11	-1.81015	0.236753	0.000100038	-1.89396	0.205533
48678925	chr10:48678925:T:G	1.29738e-10	-2.30037e-10	-0.851032	0.000228413	-2.30037e-10	-0.862818
48679141	chr10:48679141:C:T	4.2555e-10	-2.30037e-10	0.336836	0.00077975	-2.30037e-10	0.364999
48679348	chr10:48679348:T:C	9.32844e-11	-2.30037e-10	-1.18089	0.000165981	-2.30037e-10	-1.1821
48679482	chr10:48679482:G:A	1.71097e-11	-1.81508	-1.06182	3.57653e-05	-1.65069	-1.0663
48679528	chr10:48679528:G:A	4.48793e-11	-1.91257	-2.51468e-10	8.21343e-05	-1.88562	-2.51468e-10
48680513	chr10:48680513:A:G	4.04454e-11	-1.85035	-0.166247	6.81913e-05	-1.91547	-0.156184
48680878	chr10:48680878:A:C	9.84794e-11	-2.30037e-10	-1.1267	0.000173986	-2.30037e-10	-1.135
48681229	chr10:48681229:C:T	2.09187e-11	-1.89842	-0.777478	3.67379e-05	-1.91754	-0.772627
48682366	chr10:48682366:A:G	9.20355e-11	-2.30037e-10	-1.19437	0.000164361	-2.30037e-10	-1.19191
48682413	chr10:48682413:C:A	1.70582e-10	-2.30037e-10	-0.577331	0.00031494	-2.30037e-10	-0.541592
48682552	chr10:48682552:T:A	1.64555e-11	-1.89663	-1.01925	2.94378e-05	-1.89555	-1.01615
48682648	chr10:48682648:C:T	3.95034e-11	-1.84537	-0.194787	6.62721e-05	-1.91438	-0.185823
48682830	chr10:48682830:A:C	1.51798e-11	-1.80151	-1.19507	2.74297e-05	-1.78536	-1.19699
48683056	chr10:48683056:G:C	2.7808e-11	-1.90019	-0.491032	4.85483e-05	-1.91766	-0.493759
48683120	chr10:48683120:G:A	1.05406e-10	-2.30037e-10	-1.05873	0.000189712	-2.30037e-10	-1.04847
48683290	chr10:48683290:T:C	6.32167e-11	-1.79279	0.222816	9.97717e-05	-1.88692	0.195835
48683354	chr10:48683354:A:T	3.62326e-11	-1.85594	-0.270648	6.13153e-05	-1.91657	-0.261375
48684121	chr10:48684121:C:A	1.50202e-11	-1.81337	-1.19377	3.16124e-05	-1.64942	-1.19101
48684396	chr10:48684396:GAC:G	1.60549e-11	-1.79973	-1.1408	2.94326e-05	-1.78101	-1.13086
48684399	chr10:48684399:TCCC:T	1.60129e-11	-1.80235	-1.1408	2.93484e-05	-1.78387	-1.13086
48684588	chr10:48684588:G:A	2.13097e-10	-2.30037e-10	-0.354799	0.000381465	-2.30037e-10	-0.349955
48684657	chr10:48684657:G:T	1.17419e-10	-2.30037e-10	-0.950799	0.000212396	-2.30037e-10	-0.935523
48684899	chr10:48684899:G:A	9.7604e-11	-2.30037e-10	-1.13563	0.000174071	-2.30037e-10	-1.13451
48684924	chr10:48684924:C:T	3.5803e-11	-1.71201	-0.426509	5.4949e-05	-1.84341	-0.44416
48685161	chr10:48685161:G:C	2.12769e-10	-2.30037e-10	-0.356341	0.000380877	-2.30037e-10	-0.351497
48685751	chr10:48685751:AC:A	1.65278e-11	-1.84345	-1.06805	2.87127e-05	-1.91317	-1.02346
48686256	chr10:48686256:A:G	6.1512e-11	-1.76383	0.166516	9.4777e-05	-1.875	0.132549
48687097	chr10:48687097:T:G	1.59727e-10	-2.30037e-10	-0.643081	0.000292293	-2.30037e-10	-0.616218
48687124	chr10:48687124:A:G	1.66384e-10	-2.30037e-10	-0.60225	0.000292602	-2.30037e-10	-0.615161
48687813	chr10:48687813:G:A	3.21571e-11	-1.68769	-0.558225	4.8854e-05	-1.83065	-0.574486
48687858	chr10:48687858:T:C	9.18645e-11	-2.30037e-10	-1.19623	0.000163501	-2.30037e-10	-1.19716
48687977	chr10:48687977:T:A	2.02149e-11	-1.83152	-0.878605	3.36819e-05	-1.90274	-0.87427
48688552	chr10:48688552:A:T	3.32192e-11	-1.84226	-0.37116	5.56328e-05	-1.91381	-0.361391
48688630	chr10:48688630:A:G	3.99725e-11	-1.79193	-0.23642	6.56835e-05	-1.8939	-0.215227
48689174	chr10:48689174:C:A	3.18926e-11	-1.83187	-0.422303	5.29898e-05	-1.91099	-0.412887
48689390	chr10:48689390:A:T	3.15544e-11	-1.84213	-0.422706	5.28237e-05	-1.91374	-0.413271
48689612	chr10:48689612:G:T	5.33839e-11	-1.77351	0.0344755	8.31158e-05	-1.87646	0.00272482
48689709	chr10:48689709:G:C	4.0162e-10	-2.30037e-10	0.278959	0.000713636	-2.30037e-10	0.276399
48689782	chr10:48689782:A:G	1.2961e-10	-2.30037e-10	-0.85202	0.000235119	-2.30037e-10	-0.833883
48690257	chr10:48690257:A:G	3.0235e-11	-1.85809	-0.449456	5.12546e-05	-1.91702	-0.440151
48690421	chr10:48690421:G:A	1.88587e-11	-1.88914	-0.890436	3.3768e-05	-1.88787	-0.886595
48690536	chr10:48690536:A:G	2.30264e-11	-1.85587	-0.724031	3.89156e-05	-1.88278	-0.749802
48690676	chr10:48690676:G:T	4.27858e-10	-2.30037e-10	0.342245	0.000760312	-2.30037e-10	0.339755
48691040	chr10:48691040:T:C	6.09658e-11	-1.78153	0.175294	9.51199e-05	-1.88045	0.141618
48691487	chr10:48691487:G:A	2.65839e-11	-1.74403	-0.692206	4.14091e-05	-1.86418	-0.70629
48691719	chr10:48691719:T:C	9.16883e-11	-2.30037e-10	-1.19815	0.000163225	-2.30037e-10	-1.19884
48691744	chr10:48691744:A:C	1.81489e-10	-2.30037e-10	-0.515349	0.00031889	-2.30037e-10	-0.529127
48691917	chr10:48691917:TG:T	1.43704e-10	-2.30037e-10	-0.748793	0.000264136	-2.30037e-10	-0.717511
48692339	chr10:48692339:C:T	9.24725e-11	-2.30037e-10	-1.18964	0.00016454	-2.30037e-10	-1.19082
48692917	chr10:48692917:G:A	9.21469e-11	-2.30037e-10	-1.19316	0.000164499	-2.30037e-10	-1.19107
48693061	chr10:48693061:G:A	1.47364e-10	-2.30037e-10	-0.72364	0.000271092	-2.30037e-10	-0.691515
48693444	chr10:48693444:C:T	1.0562e-10	-2.30037e-10	-1.0567	0.000187876	-2.30037e-10	-1.05819
48693765	chr10:48693765:C:CTCTT	5.80615e-11	-1.90994	0.254893	0.000106728	-1.91231	0.28862
48693906	chr10:48693906:C:T	1.4523e-11	-1.8481	-1.19271	2.44136e-05	-1.90431	-1.19452
48693973	chr10:48693973:A:T	5.03826e-11	-1.7969	-2.51468e-10	0.000111911	-1.57627	-2.51468e-10
48694080	chr10:48694080:C:A	2.07555e-10	-1.76556	1.38441	0.000325203	-1.87058	1.36106
48694357	chr10:48694357:A:G	1.94108e-11	-1.55395	-1.19676	2.52753e-05	-1.86676	-1.19739
48694377	chr10:48694377:C:G	2.52867e-11	-1.84137	-0.644901	4.39049e-05	-1.91735	-0.594603
48694708	chr10:48694708:C:T	1.01e-10	-2.30037e-10	-1.10143	0.000181387	-2.30037e-10	-1.09334
48694868	chr10:48694868:C:T	9.14584e-11	-2.30037e-10	-1.20066	0.000162949	-2.30037e-10	-1.20054
48695190	chr10:48695190:T:C	1.13661e-10	-2.30037e-10	-0.983329	0.000203149	-2.30037e-10	-0.980033
48695876	chr10:48695876:G:A	1.95581e-11	-1.90727	-0.83589	3.50532e-05	-1.91581	-0.821301
48696138	chr10:48696138:C:A	1.00612e-10	-2.30037e-10	-1.10527	0.000177756	-2.30037e-10	-1.11356
48696230	chr10:48696230:G:A	9.15258e-11	-2.30037e-10	-1.19993	0.00016319	-2.30037e-10	-1.19906
48696661	chr10:48696661:T:C	1.70024e-10	-2.30037e-10	-0.580607	0.000299827	-2.30037e-10	-0.590769
48696785	chr10:48696785:A:G	1.11588e-10	-2.30037e-10	-1.00174	0.000196394	-2.30037e-10	-1.01385
48697163	chr10:48697163:G:T	4.19304e-11	-0.823313	-1.15722	3.68077e-05	-1.55471	-1.13355
48697269	chr10:48697269:C:T	1.53051e-10	-2.30037e-10	-0.685773	0.00026972	-2.30037e-10	-0.696591
48697337	chr10:48697337:G:A	1.72159e-11	-1.91044	-0.960278	3.07886e-05	-1.91699	-0.949834
48697346	chr10:48697346:C:T	1.28615e-10	-2.30037e-10	-0.859723	0.000225873	-2.30037e-10	-0.874003
48697347	chr10:48697347:C:A	5.74918e-10	0.973746	-0.336065	0.000881861	0.788222	-0.300161
48697403	chr10:48697403:A:G	9.19099e-11	-2.30037e-10	-1.19574	0.000163596	-2.30037e-10	-1.19657
48697528	chr10:48697528:C:T	5.06599e-11	-1.79141	-2.51468e-10	8.57167e-05	-1.84293	-2.51468e-10
48697975	chr10:48697975:C:T	9.45318e-11	-2.30037e-10	-1.16761	0.000167247	-2.30037e-10	-1.1745
48698046	chr10:48698046:C:T	3.01217e-11	-1.11805	-1.19325	8.94278e-05	-0.610058	-1.19048
48698347	chr10:48698347:A:G	1.38888e-11	-1.91842	-1.16704	2.48102e-05	-1.91813	-1.16459
48698436	chr10:48698436:G:T	1.43753e-11	-1.91594	-1.1351	2.55632e-05	-1.91846	-1.13437
48698702	chr10:48698702:A:G	1.06776e-10	-2.30037e-10	-1.04582	0.000189915	-2.30037e-10	-1.0474
48698705	chr10:48698705:T:G	1.30513e-10	-2.30037e-10	-0.845077	0.000239062	-2.30037e-10	-0.817251
48698987	chr10:48698987:C:G	1.27831e-10	-2.30037e-10	-0.865836	0.000232002	-2.30037e-10	-0.84723
48699024	chr10:48699024:G:T	4.9945e-11	-0.82624	-0.979384	4.53597e-05	-1.55653	-0.922816
48699058	chr10:48699058:C:T	1.93495e-11	-1.87135	-0.882533	3.69553e-05	-1.82231	-0.861958
48699198	chr10:48699198:T:C	1.33478e-09	1.00314	0.476837	0.00211407	0.807057	0.555339
48699534	chr10:48699534:T:C	2.48929e-10	-2.30037e-10	-0.199379	0.000449596	-2.30037e-10	-0.185625
48699547	chr10:48699547:A:C	9.60366e-11	-2.30037e-10	-1.15182	0.000171934	-2.30037e-10	-1.14687
48700006	chr10:48700006:G:A	1.03994e-10	0.0812717	-1.15349	5.99888e-05	-1.05451	-1.14531
48700300	chr10:48700300:G:A	1.39015e-11	-1.9184	-1.16615	2.48368e-05	-1.91848	-1.16317
48700354	chr10:48700354:T:C	9.28721e-11	-2.30037e-10	-1.18532	0.000165926	-2.30037e-10	-1.18243
48700455	chr10:48700455:T:C	1.40691e-10	-2.30037e-10	-0.769978	0.000248193	-2.30037e-10	-0.779769
48700703	chr10:48700703:G:A	1.86812e-11	-1.91751	-0.871519	3.36624e-05	-1.91803	-0.859565
48700739	chr10:48700739:C:T	1.21803e-10	0.248097	-1.16224	6.56875e-05	-0.942716	-1.16635
48700948	chr10:48700948:G:A	5.92335e-10	1.02509	-0.357568	0.000908721	0.840226	-0.322163
48701071	chr10:48701071:C:T	1.34671e-10	0.347929	-1.16164	7.03845e-05	-0.874189	-1.16581
48701108	chr10:48701108:G:A	1.02083e-10	-2.30037e-10	-1.09076	0.000180228	-2.30037e-10	-1.09975
48701120	chr10:48701120:A:T	1.43325e-11	-1.91654	-1.13747	2.56528e-05	-1.91576	-1.13356
48701166	chr10:48701166:G:A	9.15542e-11	-2.30037e-10	-1.19962	0.000162953	-2.30037e-10	-1.20051
48701241	chr10:48701241:G:A	1.95838e-11	-1.91812	-0.823727	3.53598e-05	-1.91743	-0.810973
48701302	chr10:48701302:C:T	9.3712e-11	-2.30037e-10	-1.17632	0.000165943	-2.30037e-10	-1.18233
48701400	chr10:48701400:C:A	9.26657e-11	-2.30037e-10	-1.18755	0.000164848	-2.30037e-10	-1.18895
48701409	chr10:48701409:A:G	6.02121e-11	-1.61867	-2.51468e-10	0.000142048	-1.33781	-2.51468e-10
48701601	chr10:48701601:A:T	1.50123e-10	-2.30037e-10	-0.705092	0.000264657	-2.30037e-10	-0.715541
48701892	chr10:48701892:G:A	9.3701e-11	-2.30037e-10	-1.17644	0.000168039	-2.30037e-10	-1.16978
48701914	chr10:48701914:C:T	1.3906e-11	-1.91847	-1.16576	2.48433e-05	-1.9183	-1.16309
48702165	chr10:48702165:A:G	1.36205e-11	-1.9153	-1.18967	2.42575e-05	-1.91692	-1.18832
48702504	chr10:48702504:C:T	1.97854e-10	-0.429016	-2.51468e-10	0.000260273	-0.732243	-2.51468e-10
48702554	chr10:48702554:T:C	5.58382e-11	-1.69409	-2.51468e-10	0.000108384	-1.6083	-2.51468e-10
48702586	chr10:48702586:G:A	9.7183e-11	-2.30037e-10	-1.13995	0.000174909	-2.30037e-10	-1.12971
48702713	chr10:48702713:T:C	2.7075e-10	1.06028	-1.17563	0.000608215	1.28101	-1.16446
48702789	chr10:48702789:TC:T	2.49343e-11	-1.49907	-1.00124	3.15051e-05	-1.89103	-0.952793
48702936	chr10:48702936:A:G	1.57681e-11	-1.89878	-1.05977	2.92952e-05	-1.85666	-1.05989
48703087	chr10:48703087:G:A	6.27188e-11	-1.57788	-2.51468e-10	0.000149175	-1.28886	-2.51468e-10
48703203	chr10:48703203:C:T	8.67449e-11	-0.0591719	-1.1944	5.23749e-05	-1.14439	-1.19115
48703312	chr10:48703312:G:A	8.01012e-11	-1.33326	-2.51468e-10	0.000123389	-1.47863	-2.51468e-10
48703656	chr10:48703656:G:A	2.85978e-10	0.967301	-1.02793	0.00058231	1.11381	-1.04078
48703692	chr10:48703692:T:C	1.82227e-10	0.683562	-1.19486	0.000398741	0.883384	-1.18905
48704014	chr10:48704014:A:G	9.51379e-11	-2.30037e-10	-1.16122	0.000168727	-2.30037e-10	-1.16569
48704475	chr10:48704475:G:A	1.44814e-10	-0.135322	-0.605775	8.49147e-05	-1.20392	-0.648404
48704684	chr10:48704684:G:C	1.01507e-10	-2.30037e-10	-1.09641	0.000181641	-2.30037e-10	-1.09194
48704958	chr10:48704958:TG:T	2.00065e-10	0.775372	-1.19328	0.000441645	0.983392	-1.18686
48705054	chr10:48705054:C:T	9.18436e-11	-2.30037e-10	-1.19646	0.000163278	-2.30037e-10	-1.19852
48705748	chr10:48705748:C:T	1.23789e-10	-2.30037e-10	-0.897965	0.000223538	-2.30037e-10	-0.884392
48705894	chr10:48705894:G:A	6.10231e-11	-0.404661	-1.20063	4.30983e-05	-1.33002	-1.20047
48705943	chr10:48705943:A:T	1.09226e-10	-2.30037e-10	-1.02313	0.000196951	-2.30037e-10	-1.01102
48705967	chr10:48705967:A:G	4.56261e-11	-1.89607	-2.51468e-10	8.43713e-05	-1.85875	-2.51468e-10
48706171	chr10:48706171:A:G	1.59057e-10	-2.30037e-10	-0.647287	0.000289632	-2.30037e-10	-0.625362
48706393	chr10:48706393:T:C	9.36635e-11	-2.30037e-10	-1.17684	0.000165894	-2.30037e-10	-1.18263
48706833	chr10:48706833:C:T	2.09945e-10	0.816824	-1.18652	0.000464797	1.02574	-1.17812
48707193	chr10:48707193:G:A	7.59917e-11	-1.38592	-2.51468e-10	0.000265191	-0.713524	-2.51468e-10
48707352	chr10:48707352:C:A	1.10327e-10	-2.30037e-10	-1.0131	0.000194207	-2.30037e-10	-1.02505
48707611	chr10:48707611:C:T	1.40242e-10	-0.000499687	-0.772674	7.85363e-05	-1.11859	-0.811819
48707775	chr10:48707775:G:C	3.59287e-10	1.17419	-1.00661	0.000733414	1.32331	-1.01958
48707787	chr10:48707787:G:A	1.13126e-10	-2.30037e-10	-0.988041	0.000200169	-2.30037e-10	-0.994812
48707807	chr10:48707807:G:A	9.38366e-11	0.0224123	-1.1974	5.49923e-05	-1.09179	-1.19499
48707987	chr10:48707987:G:A	2.02191e-10	0.782645	-1.18998	0.000447586	0.992397	-1.1825
48708093	chr10:48708093:G:A	1.60784e-11	-1.90199	-1.03707	2.98121e-05	-1.86174	-1.03732
48708340	chr10:48708340:G:C	1.34779e-11	-1.91689	-1.1986	2.4441e-05	-1.90202	-1.19569
48708471	chr10:48708471:C:T	1.42406e-11	-1.86815	-1.19229	2.70709e-05	-1.8041	-1.19142
48708486	chr10:48708486:G:A	9.45735e-11	-2.30037e-10	-1.16717	0.000168116	-2.30037e-10	-1.16932
48709653	chr10:48709653:A:C	2.97691e-10	-2.30037e-10	-0.020489	0.000548352	-2.30037e-10	0.0129427
48710016	chr10:48710016:C:T	9.54713e-11	-2.30037e-10	-1.15772	0.000169703	-2.30037e-10	-1.15993
48710245	chr10:48710245:A:G	1.09697e-10	-2.30037e-10	-1.01882	0.000193138	-2.30037e-10	-1.03057
48710542	chr10:48710542:A:G	1.48209e-11	-1.85124	-1.16927	2.71314e-05	-1.82909	-1.16419
48710932	chr10:48710932:T:C	9.16085e-11	0.000654366	-1.19968	5.41796e-05	-1.10352	-1.19815
48711455	chr10:48711455:C:A	2.01387e-10	-0.411317	-2.51468e-10	0.000461712	-0.159033	-2.51468e-10
48711522	chr10:48711522:G:A	3.21947e-11	-1.05289	-1.19186	9.71279e-05	-0.529933	-1.18801
48711756	chr10:48711756:C:T	7.78683e-11	-0.162128	-1.1994	4.80991e-05	-1.2212	-1.19952
48711986	chr10:48711986:T:A	8.03061e-11	-0.132791	-1.19791	4.96168e-05	-1.19399	-1.19566
48712075	chr10:48712075:C:G	1.0242e-10	-2.30037e-10	-1.08747	0.000184335	-2.30037e-10	-1.07722
48712077	chr10:48712077:T:A	1.11161e-10	-2.30037e-10	-1.00557	0.000199002	-2.30037e-10	-1.00066
48712252	chr10:48712252:A:G	1.49431e-11	-1.87219	-1.14011	2.88327e-05	-1.79919	-1.13327
48712638	chr10:48712638:G:A	2.12242e-10	-0.358821	-2.51468e-10	0.000245678	-0.789952	-2.51468e-10
48712641	chr10:48712641:G:A	1.12277e-10	-2.30037e-10	-0.995574	0.000197545	-2.30037e-10	-1.00801
48712833	chr10:48712833:AT:A	1.49211e-11	-1.86732	-1.14645	2.84239e-05	-1.80677	-1.13998
48713258	chr10:48713258:A:T	1.37787e-11	-1.9081	-1.18532	2.89729e-05	-1.74901	-1.1786
48713501	chr10:48713501:C:T	1.12426e-10	-0.170712	-0.823541	6.73817e-05	-1.22287	-0.860731
48713704	chr10:48713704:C:T	2.52296e-11	-1.29314	-1.19539	6.79308e-05	-0.883678	-1.19181
48714342	chr10:48714342:G:A	1.05754e-10	-2.30037e-10	-1.05543	0.000190593	-2.30037e-10	-1.04383
48714367	chr10:48714367:G:C	1.01219e-10	-2.30037e-10	-1.09926	0.000181137	-2.30037e-10	-1.09472
48714946	chr10:48714946:C:T	3.71655e-11	-0.900502	-1.20066	0.000116424	-0.336403	-1.20033
48714953	chr10:48714953:G:A	9.52835e-11	-2.30037e-10	-1.15969	0.000171254	-2.30037e-10	-1.15082
48715086	chr10:48715086:C:T	3.6779e-11	-0.911638	-1.19998	0.000115014	-0.35026	-1.19866
48715284	chr10:48715284:TA:T	3.4801e-11	-1.48347	-0.683426	4.51044e-05	-1.88856	-0.596437
48715359	chr10:48715359:G:A	8.09652e-11	-0.124608	-1.19792	5.0129e-05	-1.18375	-1.19563
48715774	chr10:48715774:G:A	2.70189e-11	-1.29981	-1.1202	7.09006e-05	-0.900196	-1.1325
48715941	chr10:48715941:G:A	1.38862e-11	-1.88505	-1.2006	2.60941e-05	-1.83161	-1.20066
48716025	chr10:48716025:T:C	3.38296e-10	-0.222673	0.330048	0.000408021	-0.595322	0.312668
48716249	chr10:48716249:G:A	9.70514e-11	-2.30037e-10	-1.14131	0.000172448	-2.30037e-10	-1.14388
48716422	chr10:48716422:G:T	1.46238e-10	-0.1382	-0.593109	8.58105e-05	-1.20507	-0.636759
48716551	chr10:48716551:A:G	1.40259e-11	-1.88987	-1.18578	2.67439e-05	-1.82386	-1.18381
48716748	chr10:48716748:G:A	9.19991e-11	-2.30037e-10	-1.19477	0.000163626	-2.30037e-10	-1.19639
48716874	chr10:48716874:C:A	4.69603e-11	-1.86724	-2.51468e-10	0.000106061	-1.62996	-2.51468e-10
48717096	chr10:48717096:G:A	1.35089e-11	-1.91655	-1.19665	3.01125e-05	-1.69608	-1.19296
48717244	chr10:48717244:G:A	8.81446e-10	2.25823	-1.19322	0.00174222	2.36368	-1.19474
48717378	chr10:48717378:C:A	1.46372e-11	-1.83635	-1.19663	2.73053e-05	-1.79004	-1.19686
48717471	chr10:48717471:C:T	9.57233e-11	-2.30037e-10	-1.15508	0.000172057	-2.30037e-10	-1.14615
48717566	chr10:48717566:C:T	4.04105e-11	-1.32686	-0.690601	4.7045e-05	-1.83772	-0.605155
48717696	chr10:48717696:A:G	1.37654e-11	-1.89661	-1.19778	2.75957e-05	-1.78173	-1.19459
48717699	chr10:48717699:C:A	1.42055e-11	-1.86464	-1.19827	2.70129e-05	-1.79891	-1.19875
48717715	chr10:48717715:T:C	9.34804e-11	0.0169553	-1.19575	5.4779e-05	-1.09266	-1.19801
48717854	chr10:48717854:G:T	4.24011e-11	-1.321	-0.64837	4.93609e-05	-1.83545	-0.559371
48717889	chr10:48717889:G:A	9.61031e-11	-2.30037e-10	-1.15113	0.00017087	-2.30037e-10	-1.15307
48718211	chr10:48718211:A:G	1.37353e-11	-1.90128	-1.19529	2.80317e-05	-1.76949	-1.19114
48718577	chr10:48718577:G:A	1.26839e-10	0.326911	-1.20054	6.67389e-05	-0.893424	-1.19976
48718670	chr10:48718670:C:T	4.05066e-11	-0.816678	-1.1984	0.000129921	-0.230725	-1.19632
48719009	chr10:48719009:T:G	7.96562e-11	-1.33883	-2.51468e-10	0.000126463	-1.45402	-2.51468e-10
48719077	chr10:48719077:AGATT:A	1.38655e-10	-2.30037e-10	-0.784555	0.000251792	-2.30037e-10	-0.76537
48719118	chr10:48719118:A:T	4.02206e-11	-0.824476	-1.19769	3.33581e-05	-1.58712	-1.19955
48719157	chr10:48719157:ACAAACT:A	1.96878e-10	-2.30037e-10	-0.433963	0.000346849	-2.30037e-10	-0.445086
48719526	chr10:48719526:C:A	5.47371e-11	-0.520634	-1.19337	3.68003e-05	-1.4949	-1.19356
48719582	chr10:48719582:C:T	8.71373e-11	-0.0561432	-1.19292	5.0829e-05	-1.17242	-1.19309
48719640	chr10:48719640:G:A	5.68829e-11	-0.986254	-0.689297	5.44967e-05	-1.69296	-0.602878
48720597	chr10:48720597:A:T	6.62552e-11	-1.52303	-2.51468e-10	0.000124604	-1.46883	-2.51468e-10
48721239	chr10:48721239:T:A	9.56007e-11	-2.30037e-10	-1.15637	0.000171755	-2.30037e-10	-1.14791
48721924	chr10:48721924:C:T	2.33257e-10	0.490163	-0.754569	0.000441497	0.56019	-0.763994
48722004	chr10:48722004:A:T	1.67092e-11	-1.71289	-1.18769	3.13496e-05	-1.66473	-1.18405
48722313	chr10:48722313:T:C	2.04113e-10	-0.981793	0.58392	0.00026847	-1.26403	0.562789
48722496	chr10:48722496:G:A	1.82495e-11	-1.87194	-0.940464	3.2273e-05	-1.88121	-0.938531
48722543	chr10:48722543:C:T	6.97967e-11	-0.90724	-0.56372	0.000125275	-0.889491	-0.573973
48722664	chr10:48722664:C:T	7.1617e-11	-0.915432	-0.529781	0.000128374	-0.898673	-0.540356
48722810	chr10:48722810:G:A	1.71673e-11	-1.75554	-1.118	3.1343e-05	-1.72617	-1.12281
48722927	chr10:48722927:T:C	4.42332e-10	1.29213	-0.916614	0.00121122	1.71602	-0.910607
48722969	chr10:48722969:G:T	1.00973e-10	-2.30037e-10	-1.10169	0.000179406	-2.30037e-10	-1.10432
48723104	chr10:48723104:G:A	2.55599e-11	-1.82194	-0.653575	4.88139e-05	-1.7617	-0.644259
48723227	chr10:48723227:A:G	1.29583e-10	-2.30037e-10	-0.852228	0.000231504	-2.30037e-10	-0.849375
48723395	chr10:48723395:C:T	1.63609e-10	-2.30037e-10	-0.619067	0.000293777	-2.30037e-10	-0.611153
48723570	chr10:48723570:G:A	9.99596e-11	-2.30037e-10	-1.11178	0.000177987	-2.30037e-10	-1.11226
48724283	chr10:48724283:C:T	1.33781e-10	-2.30037e-10	-0.820339	0.000232572	-2.30037e-10	-0.844773
48725133	chr10:48725133:G:A	2.97046e-11	-1.55285	-0.772394	6.41304e-05	-1.34533	-0.787722
48725170	chr10:48725170:A:AT	1.3812e-11	-1.89275	-1.19826	2.42872e-05	-1.905	-1.19903
48725374	chr10:48725374:A:G	2.12251e-10	-2.30037e-10	-0.358775	0.000391052	-2.30037e-10	-0.325134
48725929	chr10:48725929:T:C	2.61109e-11	-1.50867	-0.945525	5.4804e-05	-1.35279	-0.937422
48726226	chr10:48726226:C:T	2.16743e-11	-1.81162	-0.828801	3.32743e-05	-1.88736	-0.901825
48726301	chr10:48726301:T:C	9.7841e-11	-2.30037e-10	-1.1332	0.000173672	-2.30037e-10	-1.13681
48726614	chr10:48726614:G:A	5.73337e-11	-1.23611	-0.431549	8.92568e-05	-1.36355	-0.438907
48726736	chr10:48726736:C:T	2.01441e-10	-2.30037e-10	-0.411051	0.000370522	-2.30037e-10	-0.379062
48726797	chr10:48726797:A:G	1.01686e-10	-2.30037e-10	-1.09466	0.000179812	-2.30037e-10	-1.10206
48726843	chr10:48726843:A:G	1.20387e-10	-2.30037e-10	-0.925839	0.000218687	-2.30037e-10	-0.906332
48727092	chr10:48727092:C:A	9.44301e-11	-2.30037e-10	-1.16869	0.000168681	-2.30037e-10	-1.16596
48727237	chr10:48727237:C:A	9.61727e-11	-2.30037e-10	-1.1504	0.000170746	-2.30037e-10	-1.1538
48727394	chr10:48727394:G:A	1.09101e-10	-2.30037e-10	-1.02427	0.000197264	-2.30037e-10	-1.00943
48727856	chr10:48727856:G:T	1.52944e-11	-1.82154	-1.16751	2.4607e-05	-1.91777	-1.17318
48728292	chr10:48728292:G:A	1.01531e-10	-2.30037e-10	-1.09618	0.000180882	-2.30037e-10	-1.09613
48728373	chr10:48728373:C:G	1.29355e-10	-2.30037e-10	-0.853985	0.000224386	-2.30037e-10	-0.880608
48728526	chr10:48728526:C:T	9.1884e-11	-2.30037e-10	-1.19602	0.000163814	-2.30037e-10	-1.19524
48728551	chr10:48728551:G:T	5.50071e-11	-1.70908	-2.51468e-10	0.000109737	-1.59589	-2.51468e-10
48728641	chr10:48728641:A:T	9.60772e-11	-2.30037e-10	-1.15139	0.000170315	-2.30037e-10	-1.15632
48728695	chr10:48728695:A:G	1.75934e-10	-2.30037e-10	-0.54644	0.000321526	-2.30037e-10	-0.520895
48728841	chr10:48728841:G:A	1.35323e-10	-2.30037e-10	-0.808883	0.000245725	-2.30037e-10	-0.789762
48729255	chr10:48729255:T:G	1.13335e-10	-2.30037e-10	-0.986199	0.000201131	-2.30037e-10	-0.990016
48729780	chr10:48729780:ACT:A	1.52757e-10	-2.30037e-10	-0.687698	0.000278146	-2.30037e-10	-0.665827
48730006	chr10:48730006:T:C	1.59781e-11	-1.8188	-1.12653	2.59454e-05	-1.91748	-1.1205
48730059	chr10:48730059:T:C	9.19463e-11	-2.30037e-10	-1.19534	0.000163942	-2.30037e-10	-1.19446
48730140	chr10:48730140:C:T	1.62225e-11	-1.81785	-1.1123	2.63287e-05	-1.91749	-1.10583
48730240	chr10:48730240:A:C	4.98157e-11	-1.80822	-2.51468e-10	0.000120172	-1.50505	-2.51468e-10
48730479	chr10:48730479:T:C	7.57957e-11	-0.60366	-0.784845	0.000438795	0.526722	-0.736665
48731032	chr10:48731032:T:A	2.08394e-11	-1.7133	-0.966399	4.2606e-05	-1.59227	-0.949709
48731040	chr10:48731040:A:G	1.78545e-10	-2.30037e-10	-0.531704	0.00031274	-2.30037e-10	-0.548601
48731094	chr10:48731094:T:A	2.0358e-11	-1.50258	-1.20049	4.15395e-05	-1.36669	-1.20064
48731943	chr10:48731943:C:T	8.7591e-11	-1.24387	-2.51468e-10	0.000121358	-1.49523	-2.51468e-10
48731972	chr10:48731972:G:C	1.35499e-10	-2.30037e-10	-0.807581	0.000246053	-2.30037e-10	-0.788427
48732085	chr10:48732085:C:A	1.93122e-11	-1.56031	-1.19549	3.95064e-05	-1.42263	-1.19488
48732268	chr10:48732268:G:A	9.17279e-11	-2.30037e-10	-1.19772	0.000163537	-2.30037e-10	-1.19694
48732344	chr10:48732344:C:A	9.15827e-11	-2.30037e-10	-1.1993	0.0001634	-2.30037e-10	-1.19777
48733022	chr10:48733022:A:G	1.85912e-11	-1.59378	-1.20008	3.70579e-05	-1.48107	-1.20042
48733077	chr10:48733077:C:T	1.71306e-11	-1.79893	-1.07676	3.45489e-05	-1.68106	-1.07054
48733762	chr10:48733762:C:A	9.63609e-11	-2.30037e-10	-1.14845	0.000171015	-2.30037e-10	-1.15222
48734005	chr10:48734005:A:T	4.69184e-11	-1.86814	-2.51468e-10	8.63892e-05	-1.83511	-2.51468e-10
48734043	chr10:48734043:T:A	9.63239e-11	-2.30037e-10	-1.14883	0.000170951	-2.30037e-10	-1.1526
48734330	chr10:48734330:A:C	1.1945e-10	-2.30037e-10	-0.933645	0.00022062	-2.30037e-10	-0.897535
48734370	chr10:48734370:G:A	2.34931e-11	-1.37266	-1.18718	3.73778e-05	-1.4847	-1.1882
48734372	chr10:48734372:G:A	2.33918e-11	-1.37775	-1.18641	3.72363e-05	-1.48923	-1.18746
48734725	chr10:48734725:G:T	1.77021e-11	-1.72725	-1.11562	3.58319e-05	-1.60658	-1.10856
48734992	chr10:48734992:T:C	9.77562e-11	-2.30037e-10	-1.13407	0.000173401	-2.30037e-10	-1.13837
48735402	chr10:48735402:C:G	2.25033e-11	-1.41552	-1.18736	3.65392e-05	-1.50722	-1.18837
48735428	chr10:48735428:A:G	9.61068e-11	-2.30037e-10	-1.15109	0.000171172	-2.30037e-10	-1.15131
48736204	chr10:48736204:C:T	2.09189e-11	-1.47978	-1.19611	4.24716e-05	-1.35034	-1.1948
48736210	chr10:48736210:G:A	1.00496e-10	-2.30037e-10	-1.10642	0.000177216	-2.30037e-10	-1.1166
48736301	chr10:48736301:C:T	9.26504e-11	-2.30037e-10	-1.18771	0.000164762	-2.30037e-10	-1.18947
48736489	chr10:48736489:C:T	1.57235e-11	-1.84552	-1.11587	2.62036e-05	-1.91835	-1.10973
48736725	chr10:48736725:G:A	1.95197e-11	-1.54771	-1.19741	3.18288e-05	-1.63588	-1.19772
48736940	chr10:48736940:G:A	1.13101e-10	-2.30037e-10	-0.988267	0.000203586	-2.30037e-10	-0.977888
48737192	chr10:48737192:C:T	9.26153e-11	-2.30037e-10	-1.18809	0.000164137	-2.30037e-10	-1.19327
48737347	chr10:48737347:G:C	5.07196e-11	-1.79023	-2.51468e-10	8.90203e-05	-1.80511	-2.51468e-10
48737360	chr10:48737360:A:G	1.22579e-10	-2.30037e-10	-0.907794	0.000220966	-2.30037e-10	-0.895964
48737549	chr10:48737549:A:G	1.59435e-11	-1.75244	-1.19505	3.12603e-05	-1.65692	-1.1947
48737755	chr10:48737755:G:A	1.01036e-10	-2.30037e-10	-1.10107	0.00018191	-2.30037e-10	-1.09047
48738061	chr10:48738061:G:A	9.83845e-11	-2.30037e-10	-1.12766	0.000176045	-2.30037e-10	-1.12324
48738273	chr10:48738273:T:G	1.48523e-11	-1.83816	-1.18024	2.43111e-05	-1.91848	-1.18456
48738698	chr10:48738698:T:C	9.20137e-11	-2.30037e-10	-1.19461	0.000163522	-2.30037e-10	-1.19703
48739140	chr10:48739140:T:C	9.44678e-11	-2.30037e-10	-1.16829	0.000168785	-2.30037e-10	-1.16535
48739177	chr10:48739177:A:T	6.22436e-10	0.717094	-2.51468e-10	0.000167805	-1.17117	-2.51468e-10
48739438	chr10:48739438:T:C	2.6222e-11	-1.31425	-1.1357	5.48239e-05	-1.15605	-1.1338
48739966	chr10:48739966:G:A	1.69628e-11	-1.73896	-1.14657	3.39364e-05	-1.62967	-1.13982
48740222	chr10:48740222:C:T	9.14658e-11	-2.30037e-10	-1.20058	0.000162933	-2.30037e-10	-1.20063
48740257	chr10:48740257:G:A	8.61088e-11	-0.294433	-0.966501	0.00053502	0.914398	-0.926068
48740605	chr10:48740605:G:T	9.69819e-11	-2.30037e-10	-1.14202	0.000173436	-2.30037e-10	-1.13817
48740751	chr10:48740751:C:T	1.32183e-10	-2.30037e-10	-0.832356	0.000234311	-2.30037e-10	-0.837326
48740752	chr10:48740752:G:A	9.92796e-11	-2.30037e-10	-1.11861	0.000177694	-2.30037e-10	-1.11391
48741124	chr10:48741124:GA:G	1.48259e-11	-1.82896	-1.1912	2.41911e-05	-1.91831	-1.18968
48741583	chr10:48741583:G:A	2.39812e-11	-1.83711	-0.702169	3.76339e-05	-1.89866	-0.767405
48741651	chr10:48741651:G:A	1.55962e-11	-1.86068	-1.10883	2.60949e-05	-1.90724	-1.12499
48741652	chr10:48741652:G:A	9.21202e-11	-2.30037e-10	-1.19345	0.000163489	-2.30037e-10	-1.19723
48741754	chr10:48741754:C:T	1.00708e-10	-2.30037e-10	-1.10432	0.000180334	-2.30037e-10	-1.09917
48741839	chr10:48741839:G:A	1.48777e-11	-1.87074	-1.14594	2.51537e-05	-1.91111	-1.15786
48741911	chr10:48741911:G:T	1.48746e-11	-1.84003	-1.17687	2.45563e-05	-1.91847	-1.17454
48741912	chr10:48741912:A:T	1.50264e-11	-1.83963	-1.16711	2.48076e-05	-1.91847	-1.16435
48742012	chr10:48742012:C:T	6.74969e-11	-0.562895	-0.941569	0.00039397	0.595779	-0.913479
48742101	chr10:48742101:G:T	1.48318e-11	-1.83955	-1.18022	2.44695e-05	-1.91847	-1.17808
48742196	chr10:48742196:T:G	9.88142e-11	-2.30037e-10	-1.1233	0.000177663	-2.30037e-10	-1.11409
48742291	chr10:48742291:T:C	1.76805e-11	-1.67991	-1.16418	3.70936e-05	-1.51665	-1.16388
48742465	chr10:48742465:T:C	4.56142e-11	-1.89633	-2.51468e-10	8.05307e-05	-1.90534	-2.51468e-10
48742583	chr10:48742583:G:A	6.57957e-11	-1.52999	-2.51468e-10	9.01203e-05	-1.79283	-2.51468e-10
48742756	chr10:48742756:G:A	1.02936e-10	-2.30037e-10	-1.08244	0.000182268	-2.30037e-10	-1.0885
48744146	chr10:48744146:A:T	9.92443e-11	-2.30037e-10	-1.11896	0.00017763	-2.30037e-10	-1.11427
48744631	chr10:48744631:T:C	1.1773e-10	-2.30037e-10	-0.948151	0.000212007	-2.30037e-10	-0.937356
48745559	chr10:48745559:C:T	1.54041e-11	-1.78544	-1.19647	3.25807e-05	-1.61392	-1.19634
48745575	chr10:48745575:A:C	2.03368e-10	-2.30037e-10	-0.401531	0.00038044	-2.30037e-10	-0.352647
48745881	chr10:48745881:C:T	1.63575e-11	-1.8485	-1.07336	2.75219e-05	-1.91361	-1.06538
48746350	chr10:48746350:A:G	1.05743e-10	-2.30037e-10	-1.05554	0.000190522	-2.30037e-10	-1.0442
48746360	chr10:48746360:G:A	1.1138e-10	-2.30037e-10	-1.0036	0.000196917	-2.30037e-10	-1.01119
48746405	chr10:48746405:C:T	5.14262e-11	-1.7764	-2.51468e-10	9.76477e-05	-1.71261	-2.51468e-10
48746549	chr10:48746549:C:A	4.83382e-11	-1.83832	-2.51468e-10	8.19287e-05	-1.88812	-2.51468e-10
48746663	chr10:48746663:A:T	5.01659e-11	-0.608367	-1.19284	0.000110868	-0.391948	-1.19369
48746749	chr10:48746749:G:A	1.15288e-10	-2.30037e-10	-0.969113	0.000207359	-2.30037e-10	-0.959521
48746922	chr10:48746922:A:G	1.13898e-10	-2.30037e-10	-0.981245	0.000204805	-2.30037e-10	-0.971918
48747185	chr10:48747185:A:C	4.50015e-11	-1.90985	-2.51468e-10	8.88994e-05	-1.80647	-2.51468e-10
48747216	chr10:48747216:G:A	1.0783e-10	-2.30037e-10	-1.03599	0.000190361	-2.30037e-10	-1.04505
48747221	chr10:48747221:T:C	1.02561e-10	-2.30037e-10	-1.08609	0.000184556	-2.30037e-10	-1.07602
48747310	chr10:48747310:C:T	9.14619e-11	-2.30037e-10	-1.20062	0.000162991	-2.30037e-10	-1.20028
48747776	chr10:48747776:A:G	1.94735e-11	-1.56355	-1.18394	3.88097e-05	-1.45248	-1.18282
48747833	chr10:48747833:G:C	1.5045e-11	-1.86371	-1.14179	2.52432e-05	-1.91589	-1.14953
48747975	chr10:48747975:C:T	1.09043e-10	-2.30037e-10	-1.02481	0.000195553	-2.30037e-10	-1.01814
48748080	chr10:48748080:C:A	6.61923e-11	-0.325021	-1.19896	0.000365996	0.808369	-1.19972
48748115	chr10:48748115:C:T	1.448e-11	-1.84962	-1.19416	2.41227e-05	-1.91795	-1.19287
48748117	chr10:48748117:T:C	1.03623e-10	-2.30037e-10	-1.07579	0.000186522	-2.30037e-10	-1.06542
48748302	chr10:48748302:C:T	9.15487e-11	-2.30037e-10	-1.19967	0.000163257	-2.30037e-10	-1.19865
48748455	chr10:48748455:A:G	9.17289e-11	-2.30037e-10	-1.19771	0.000163679	-2.30037e-10	-1.19607
48748467	chr10:48748467:G:A	8.77279e-11	-0.0416857	-1.20062	0.000512762	1.14638	-1.20055
48748490	chr10:48748490:T:C	6.52879e-11	-0.461727	-1.07601	0.000389843	0.722454	-1.05068
48748800	chr10:48748800:G:A	1.73302e-11	-1.73202	-1.13208	3.57321e-05	-1.58615	-1.13178
48748818	chr10:48748818:G:A	2.23496e-11	-1.42269	-1.18705	4.60941e-05	-1.27726	-1.18603
48748820	chr10:48748820:G:A	1.60936e-10	-2.30037e-10	-0.635542	0.000289925	-2.30037e-10	-0.624351
48748835	chr10:48748835:G:A	1.93604e-11	-1.57345	-1.17987	3.85232e-05	-1.46401	-1.1787
48749008	chr10:48749008:T:G	1.25005e-10	-2.30037e-10	-0.888189	0.000231702	-2.30037e-10	-0.848524
48749032	chr10:48749032:A:G	1.33569e-10	-2.30037e-10	-0.821925	0.000241636	-2.30037e-10	-0.806543
48749274	chr10:48749274:C:G	9.77771e-11	-2.30037e-10	-1.13386	0.000174891	-2.30037e-10	-1.12981
48749363	chr10:48749363:C:T	1.71545e-11	-1.73631	-1.13798	3.53389e-05	-1.5912	-1.13779
48749424	chr10:48749424:TACAC:T	6.41917e-11	-1.55467	-2.51468e-10	0.000145625	-1.31294	-2.51468e-10
48749565	chr10:48749565:A:G	1.16353e-10	-2.30037e-10	-0.959921	0.000209309	-2.30037e-10	-0.950162
48749572	chr10:48749572:G:A	9.17125e-11	-2.30037e-10	-1.19789	0.000163641	-2.30037e-10	-1.1963
48749738	chr10:48749738:G:A	6.80883e-11	-0.431934	-1.06381	0.000408719	0.756378	-1.03732
48749828	chr10:48749828:C:G	9.15487e-11	-2.30037e-10	-1.19967	0.000163257	-2.30037e-10	-1.19865
48750038	chr10:48750038:G:A	9.16995e-11	-2.30037e-10	-1.19803	0.000163612	-2.30037e-10	-1.19648
48751316	chr10:48751316:A:G	1.67942e-10	-2.30037e-10	-0.592929	0.000306238	-2.30037e-10	-0.569613
48751600	chr10:48751600:T:G	4.87334e-11	-0.639502	-1.19068	0.000107535	-0.42453	-1.19163
48752260	chr10:48752260:A:G	1.49198e-11	-1.87542	-1.13844	2.54039e-05	-1.91272	-1.14635
48752261	chr10:48752261:C:A	1.07611e-10	-2.30037e-10	-1.03803	0.000191744	-2.30037e-10	-1.03781
48752402	chr10:48752402:G:C	9.65481e-11	-2.30037e-10	-1.1465	0.000171194	-2.30037e-10	-1.15118
48752602	chr10:48752602:T:C	9.21799e-11	-2.30037e-10	-1.1928	0.000164635	-2.30037e-10	-1.19024
48752782	chr10:48752782:G:C	1.86835e-11	-1.59893	-1.18998	3.70811e-05	-1.49186	-1.189
48752881	chr10:48752881:T:C	9.81188e-11	-2.30037e-10	-1.13037	0.000173739	-2.30037e-10	-1.13642
48753069	chr10:48753069:C:T	4.98504e-11	-0.607356	-1.20016	0.000111023	-0.384467	-1.19977
48753127	chr10:48753127:G:A	1.14935e-10	-2.30037e-10	-0.972183	0.000203081	-2.30037e-10	-0.980368
48753177	chr10:48753177:G:A	9.79691e-11	-2.30037e-10	-1.13189	0.000175026	-2.30037e-10	-1.12904
48753181	chr10:48753181:A:G	1.08715e-10	-2.30037e-10	-1.02781	0.000195376	-2.30037e-10	-1.01905
48753211	chr10:48753211:G:T	1.45917e-11	-1.84181	-1.19429	2.4108e-05	-1.91842	-1.19301
48753401	chr10:48753401:G:A	5.59656e-11	-0.495328	-1.19648	0.000294621	0.589471	-1.19776
48753513	chr10:48753513:A:G	1.65605e-10	-2.30037e-10	-0.606939	0.00030226	-2.30037e-10	-0.582685
48753976	chr10:48753976:G:A	4.21658e-10	-2.30037e-10	0.327649	0.000788888	-2.30037e-10	0.37665
48754328	chr10:48754328:T:C	9.15713e-11	-2.30037e-10	-1.19943	0.000163269	-2.30037e-10	-1.19857
48754448	chr10:48754448:G:A	9.62755e-11	-2.30037e-10	-1.14933	0.000169499	-2.30037e-10	-1.16113
48754509	chr10:48754509:A:G	2.32766e-11	-1.91848	-0.650623	4.29961e-05	-1.79968	-0.733187
48755023	chr10:48755023:C:T	5.78614e-11	-0.458028	-1.20047	0.000308715	0.639093	-1.20065
48755038	chr10:48755038:G:A	5.76369e-11	-0.461971	-1.20041	0.000307038	0.633632	-1.20063
48755086	chr10:48755086:A:G	2.18683e-11	-1.89917	-0.732335	3.5968e-05	-1.9184	-0.792948
48755434	chr10:48755434:G:C	6.60044e-11	-0.352574	-1.17425	0.000361047	0.771637	-1.1766
48755624	chr10:48755624:T:C	1.14975e-10	-2.30037e-10	-0.97183	0.000203152	-2.30037e-10	-0.98002
48756052	chr10:48756052:A:G	9.15103e-11	-2.30037e-10	-1.20009	0.000162947	-2.30037e-10	-1.20055
48756137	chr10:48756137:T:C	9.8093e-11	-2.30037e-10	-1.13063	0.000173696	-2.30037e-10	-1.13667
48756357	chr10:48756357:G:A	1.59776e-10	-2.30037e-10	-0.642773	0.000283287	-2.30037e-10	-0.647513
48756576	chr10:48756576:T:C	4.71258e-11	-0.669335	-1.19439	0.00025277	0.430349	-1.19184
48756958	chr10:48756958:G:A	9.6684e-11	-2.30037e-10	-1.1451	0.000171429	-2.30037e-10	-1.14981
48757775	chr10:48757775:T:C	1.37941e-10	-2.30037e-10	-0.789718	0.000248127	-2.30037e-10	-0.780032
48757882	chr10:48757882:G:A	1.41976e-11	-1.87211	-1.19136	2.42738e-05	-1.91297	-1.1916
48758021	chr10:48758021:A:G	1.12614e-10	-2.30037e-10	-0.992583	0.000203796	-2.30037e-10	-0.976855
48759224	chr10:48759224:A:G	1.9191e-11	-1.58636	-1.17575	3.83796e-05	-1.47204	-1.17441
48760040	chr10:48760040:C:T	8.24782e-11	-1.30401	-2.51468e-10	9.50455e-05	-1.73962	-2.51468e-10
48760045	chr10:48760045:G:A	9.97997e-11	-2.30037e-10	-1.11338	0.000178585	-2.30037e-10	-1.10891
48760152	chr10:48760152:G:A	4.72104e-11	-1.86193	-2.51468e-10	8.38872e-05	-1.8645	-2.51468e-10
48760603	chr10:48760603:C:T	1.672e-11	-1.70592	-1.19402	2.49919e-05	-1.87476	-1.20066
48761070	chr10:48761070:A:G	1.14975e-10	-2.30037e-10	-0.97183	0.000203152	-2.30037e-10	-0.98002
48761088	chr10:48761088:G:A	4.42786e-11	-0.730785	-1.19526	9.85721e-05	-0.509109	-1.19408
48761192	chr10:48761192:C:T	1.13454e-10	-2.30037e-10	-0.985147	0.000203605	-2.30037e-10	-0.977794
48761383	chr10:48761383:T:A	1.45611e-11	-1.86242	-1.17578	2.4639e-05	-1.91628	-1.17337
48761466	chr10:48761466:G:A	1.80317e-11	-1.64661	-1.1778	3.85497e-05	-1.46427	-1.17775
48761479	chr10:48761479:G:A	4.83975e-11	-1.8371	-2.51468e-10	9.55659e-05	-1.73416	-2.51468e-10
48761511	chr10:48761511:G:T	1.42845e-11	-1.8717	-1.18567	2.44453e-05	-1.91369	-1.18385
48761672	chr10:48761672:G:A	9.72729e-11	-2.30037e-10	-1.13903	0.00017304	-2.30037e-10	-1.14045
48761941	chr10:48761941:A:T	5.97741e-11	-0.432799	-1.19318	0.000332484	0.702611	-1.18999
48762181	chr10:48762181:G:A	2.89687e-11	-1.17914	-1.17119	6.49537e-05	-0.937563	-1.18274
48762673	chr10:48762673:C:T	1.0632e-10	-2.30037e-10	-1.05009	0.00018978	-2.30037e-10	-1.04811
48762676	chr10:48762676:G:A	9.52183e-11	-2.30037e-10	-1.16037	0.000168949	-2.30037e-10	-1.16438
48762764	chr10:48762764:G:A	9.63359e-11	-2.30037e-10	-1.14871	0.000169551	-2.30037e-10	-1.16082
48762813	chr10:48762813:C:G	1.12966e-10	-2.30037e-10	-0.989458	0.000199664	-2.30037e-10	-0.99734
48763324	chr10:48763324:G:A	9.66852e-11	-2.30037e-10	-1.14509	0.000170094	-2.30037e-10	-1.15762
48764300	chr10:48764300:C:T	6.92679e-11	-0.846751	-0.631813	0.000112016	-0.928441	-0.646889
48764542	chr10:48764542:C:T	1.97431e-11	-1.62676	-1.10699	3.85015e-05	-1.53907	-1.10421
48764660	chr10:48764660:CAG:C	9.20712e-11	-2.30037e-10	-1.19398	0.000164365	-2.30037e-10	-1.19188
48764990	chr10:48764990:G:C	9.8847e-11	-2.30037e-10	-1.12297	0.000175026	-2.30037e-10	-1.12904
48765108	chr10:48765108:A:G	1.63142e-11	-1.72396	-1.20055	2.51711e-05	-1.86768	-1.2006
48765116	chr10:48765116:T:C	9.22325e-11	-2.30037e-10	-1.19223	0.000164357	-2.30037e-10	-1.19193
48765278	chr10:48765278:A:G	1.73492e-11	-1.82654	-1.03646	2.81528e-05	-1.91503	-1.0413
48765378	chr10:48765378:A:T	4.46154e-11	-1.91847	-2.51468e-10	8.04723e-05	-1.90606	-2.51468e-10
48765713	chr10:48765713:A:G	1.36477e-11	-1.90318	-1.1998	2.42371e-05	-1.90615	-1.19994
48765813	chr10:48765813:A:G	1.75861e-11	-1.68108	-1.16835	2.66065e-05	-1.84519	-1.16763
48766103	chr10:48766103:C:T	1.7204e-11	-1.72769	-1.14371	3.29982e-05	-1.65664	-1.14088
48766140	chr10:48766140:TA:T	4.03324e-11	-0.864164	-1.15523	6.73108e-05	-0.920271	-1.16438
48766435	chr10:48766435:A:T	1.77389e-11	-1.65734	-1.18345	7.8074e-05	-0.752929	-1.18339
48766586	chr10:48766586:C:T	4.04097e-11	-0.823202	-1.19427	6.77751e-05	-0.880567	-1.19721
48766847	chr10:48766847:A:G	1.5713e-10	-2.30037e-10	-0.659475	0.000283587	-2.30037e-10	-0.646455
48766875	chr10:48766875:A:G	1.34695e-11	-1.91848	-1.19764	2.50999e-05	-1.8767	-1.19441
48767184	chr10:48767184:T:C	1.69825e-11	-1.86725	-1.01711	2.8607e-05	-1.91816	-1.02216
48767380	chr10:48767380:T:C	1.73039e-10	-2.30037e-10	-0.563028	0.000312594	-2.30037e-10	-0.549068
48767628	chr10:48767628:G:A	2.95008e-10	-2.30037e-10	-0.0295453	0.000537624	-2.30037e-10	-0.00681583
48767895	chr10:48767895:T:C	7.57836e-11	-0.370779	-1.01788	9.80658e-05	-0.668386	-1.03995
48768021	chr10:48768021:C:A	1.94077e-11	-1.705	-1.04588	4.09995e-05	-1.53549	-1.04492
48768184	chr10:48768184:T:C	2.13368e-11	-1.46208	-1.19404	3.03937e-05	-1.68474	-1.195
48768290	chr10:48768290:T:C	2.07794e-11	-1.52265	-1.15994	2.89128e-05	-1.76823	-1.16146
48768317	chr10:48768317:G:A	1.90372e-11	-1.61742	-1.15273	2.64103e-05	-1.89645	-1.12377
48768569	chr10:48768569:T:C	1.01808e-10	-2.30037e-10	-1.09345	0.000180923	-2.30037e-10	-1.09591
48768632	chr10:48768632:A:G	9.44236e-11	-2.30037e-10	-1.16876	0.000167481	-2.30037e-10	-1.1731
48768699	chr10:48768699:G:A	9.29485e-11	-2.30037e-10	-1.1845	0.000165464	-2.30037e-10	-1.18522
48768962	chr10:48768962:T:C	1.26693e-10	-2.30037e-10	-0.874779	0.000226315	-2.30037e-10	-0.872045
48769240	chr10:48769240:T:C	1.56024e-11	-1.79021	-1.17891	3.01214e-05	-1.70877	-1.17997
48769461	chr10:48769461:A:T	9.152e-11	-2.30037e-10	-1.19999	0.000162999	-2.30037e-10	-1.20023
48769463	chr10:48769463:G:T	9.152e-11	-2.30037e-10	-1.19999	0.000162999	-2.30037e-10	-1.20023
48769701	chr10:48769701:T:C	1.91165e-11	-1.57087	-1.19513	2.77447e-05	-1.77627	-1.19466
48769899	chr10:48769899:T:A	4.47617e-11	-1.91519	-2.51468e-10	8.1514e-05	-1.8932	-2.51468e-10
48769928	chr10:48769928:C:A	1.91505e-11	-1.5668	-1.19742	2.77525e-05	-1.77358	-1.19707
48770029	chr10:48770029:A:G	1.88702e-11	-1.58086	-1.1981	2.74879e-05	-1.78245	-1.19778
48770068	chr10:48770068:C:T	1.94517e-11	-1.62258	-1.12604	2.75146e-05	-1.88705	-1.09221
48770192	chr10:48770192:C:T	9.42514e-11	-0.213372	-0.957209	0.000117121	-0.549259	-0.981509
48770195	chr10:48770195:G:A	1.39859e-11	-1.88614	-1.19236	2.4122e-05	-1.915	-1.19585
48770230	chr10:48770230:A:G	9.36305e-11	-2.30037e-10	-1.17719	0.000166191	-2.30037e-10	-1.18084
48770269	chr10:48770269:A:T	1.89868e-11	-1.57442	-1.19838	2.75832e-05	-1.77868	-1.19809
48770497	chr10:48770497:T:C	1.27762e-10	-2.30037e-10	-0.866379	0.000224477	-2.30037e-10	-0.8802
48770614	chr10:48770614:TA:T	4.74581e-11	-0.699915	-1.15678	6.13175e-05	-1.02009	-1.15781
48770651	chr10:48770651:A:G	9.70554e-11	-0.171885	-0.96938	0.000119601	-0.5179	-0.991917
48770667	chr10:48770667:G:A	9.4003e-11	-2.30037e-10	-1.17322	0.000167021	-2.30037e-10	-1.17586
48770745	chr10:48770745:C:T	1.95788e-11	-1.54258	-1.19952	2.81755e-05	-1.75603	-1.19949
48770793	chr10:48770793:C:T	9.25368e-11	-2.30037e-10	-1.18894	0.000164567	-2.30037e-10	-1.19066
48771481	chr10:48771481:A:G	1.15287e-10	-2.30037e-10	-0.969126	0.000212391	-2.30037e-10	-0.935544
48771551	chr10:48771551:C:T	1.28498e-10	-2.30037e-10	-0.860635	0.000233254	-2.30037e-10	-0.841845
48771589	chr10:48771589:CT:C	9.64782e-11	-2.30037e-10	-1.14723	0.000171365	-2.30037e-10	-1.15018
48771654	chr10:48771654:T:C	2.61725e-11	-1.27572	-1.17612	3.26198e-05	-1.63113	-1.17792
48771737	chr10:48771737:T:A	9.64706e-11	-2.30037e-10	-1.14731	0.000173103	-2.30037e-10	-1.14009
48771788	chr10:48771788:C:T	1.54362e-11	-1.83887	-1.14097	2.54961e-05	-1.90931	-1.14614
48771810	chr10:48771810:T:A	2.10487e-11	-1.64469	-1.02502	2.8586e-05	-1.90907	-1.03199
48772244	chr10:48772244:G:A	3.67896e-11	-0.945566	-1.16577	4.92737e-05	-1.23211	-1.16448
48772313	chr10:48772313:G:A	9.20361e-11	-2.30037e-10	-1.19437	0.000164163	-2.30037e-10	-1.19311
48772403	chr10:48772403:G:A	1.14616e-10	-2.30037e-10	-0.974955	0.000207284	-2.30037e-10	-0.959885
48772464	chr10:48772464:G:A	1.5176e-11	-1.90776	-1.08907	3.26447e-05	-1.71885	-1.08944
48772955	chr10:48772955:T:A	3.42289e-11	-1.10312	-1.08036	4.29404e-05	-1.44505	-1.08911
48773013	chr10:48773013:G:A	9.26026e-11	-2.30037e-10	-1.18823	0.000165333	-2.30037e-10	-1.18601
48773364	chr10:48773364:C:T	1.58829e-11	-1.77791	-1.17339	3.12179e-05	-1.67846	-1.17452
48773391	chr10:48773391:A:G	1.74622e-11	-1.91706	-0.939452	3.20756e-05	-1.86625	-0.959631
48773658	chr10:48773658:C:G	1.14648e-10	-2.30037e-10	-0.974678	0.000207419	-2.30037e-10	-0.959235
48774604	chr10:48774604:C:T	1.52388e-10	-2.30037e-10	-0.690114	0.000276243	-2.30037e-10	-0.672695
48774782	chr10:48774782:G:A	9.20479e-11	-2.30037e-10	-1.19424	0.000163791	-2.30037e-10	-1.19538
48775006	chr10:48775006:G:A	9.23062e-11	-2.30037e-10	-1.19143	0.000164202	-2.30037e-10	-1.19288
48775127	chr10:48775127:A:G	1.54261e-11	-1.84896	-1.13153	2.92296e-05	-1.8067	-1.1121
48775461	chr10:48775461:A:G	1.84692e-11	-1.75626	-1.04418	3.64944e-05	-1.6499	-1.04692
48775748	chr10:48775748:G:A	9.84516e-11	-2.30037e-10	-1.12698	0.000176884	-2.30037e-10	-1.11848
48775774	chr10:48775774:C:T	1.04715e-10	-2.30037e-10	-1.0653	0.000191736	-2.30037e-10	-1.03785
48776008	chr10:48776008:C:G	3.12876e-11	-1.07269	-1.20063	3.54027e-05	-1.52916	-1.19803
48776257	chr10:48776257:T:C	1.76568e-11	-1.9173	-0.928125	3.24496e-05	-1.8651	-0.949183
48776464	chr10:48776464:CA:C	1.11809e-10	-2.30037e-10	-0.999752	0.00019746	-2.30037e-10	-1.00844
48776493	chr10:48776493:C:G	3.07445e-11	-1.09227	-1.19856	4.17675e-05	-1.3612	-1.20066
48776520	chr10:48776520:A:G	9.30205e-11	-2.30037e-10	-1.18373	0.000165566	-2.30037e-10	-1.18461
48776645	chr10:48776645:G:A	3.06658e-11	-1.09843	-1.19497	4.15711e-05	-1.36666	-1.19991
48776680	chr10:48776680:GGTTA:G	6.71819e-11	-1.50914	-2.51468e-10	0.00018033	-1.09918	-2.51468e-10
48776685	chr10:48776685:T:C	6.71169e-11	-1.51011	-2.51468e-10	0.000180072	-1.10062	-2.51468e-10
48776687	chr10:48776687:G:GC	6.76906e-11	-1.5016	-2.51468e-10	0.000182268	-1.0885	-2.51468e-10
48776692	chr10:48776692:AAGCG:A	6.71232e-11	-1.51002	-2.51468e-10	0.000180105	-1.10043	-2.51468e-10
48777065	chr10:48777065:C:T	1.58752e-11	-1.78083	-1.17096	3.08018e-05	-1.69476	-1.17164
48777126	chr10:48777126:G:A	9.1535e-11	-2.30037e-10	-1.19983	0.0001631	-2.30037e-10	-1.19961
48777192	chr10:48777192:G:T	1.82513e-11	-1.76767	-1.04464	3.61541e-05	-1.67169	-1.0345
48777984	chr10:48777984:G:A	1.01988e-10	-2.30037e-10	-1.09169	0.00018374	-2.30037e-10	-1.08045
48778880	chr10:48778880:T:C	9.20485e-11	-2.30037e-10	-1.19423	0.00016378	-2.30037e-10	-1.19545
48778975	chr10:48778975:T:C	1.18814e-10	-2.30037e-10	-0.938985	0.000222234	-2.30037e-10	-0.890243
48779258	chr10:48779258:C:T	3.14105e-11	-1.07415	-1.19525	4.23752e-05	-1.3474	-1.20001
48779449	chr10:48779449:C:T	9.47364e-11	-2.30037e-10	-1.16545	0.000168621	-2.30037e-10	-1.16632
48779549	chr10:48779549:G:A	9.14625e-11	-2.30037e-10	-1.20062	0.000162946	-2.30037e-10	-1.20056
48779569	chr10:48779569:G:A	9.57804e-11	-2.30037e-10	-1.15449	0.000171811	-2.30037e-10	-1.14758
48779752	chr10:48779752:G:A	1.41785e-11	-1.88092	-1.1839	2.59338e-05	-1.85247	-1.18596
48779876	chr10:48779876:C:G	9.37367e-11	-2.30037e-10	-1.17606	0.000166509	-2.30037e-10	-1.17893
48780198	chr10:48780198:CTA:C	2.51129e-10	-2.30037e-10	-0.19058	0.0004598	-2.30037e-10	-0.163183
48780573	chr10:48780573:G:A	9.14699e-11	-2.30037e-10	-1.20054	0.00016293	-2.30037e-10	-1.20065
48780867	chr10:48780867:A:C	1.89073e-10	-2.30037e-10	-0.474412	0.000343585	-2.30037e-10	-0.454541
48780994	chr10:48780994:C:T	2.02676e-11	-1.80396	-0.903566	3.94782e-05	-1.71296	-0.905265
48780999	chr10:48780999:T:C	2.02752e-11	-1.80657	-0.900583	3.94586e-05	-1.71643	-0.902293
48781154	chr10:48781154:A:G	1.92771e-11	-1.73779	-1.01983	3.73628e-05	-1.65017	-1.02313
48781331	chr10:48781331:T:A	9.81109e-11	-2.30037e-10	-1.13045	0.00017503	-2.30037e-10	-1.12901
48781374	chr10:48781374:G:A	2.94367e-11	-1.13364	-1.20066	3.38564e-05	-1.57303	-1.19882
48781399	chr10:48781399:C:T	9.87605e-11	-2.30037e-10	-1.12385	0.00017734	-2.30037e-10	-1.11591
48781437	chr10:48781437:C:G	1.14579e-10	-2.30037e-10	-0.975284	0.000207214	-2.30037e-10	-0.960225
48781531	chr10:48781531:G:A	1.27222e-10	-2.30037e-10	-0.870609	0.000224592	-2.30037e-10	-0.879688
48781703	chr10:48781703:C:T	1.28099e-10	-2.30037e-10	-0.863741	0.000232576	-2.30037e-10	-0.844759
48781747	chr10:48781747:T:G	3.13585e-11	-1.07082	-1.20024	4.24918e-05	-1.34474	-1.19992
48782127	chr10:48782127:G:A	1.82916e-11	-1.91329	-0.89681	3.28381e-05	-1.88117	-0.921215
48782356	chr10:48782356:G:T	1.7328e-11	-1.91848	-0.945744	3.23575e-05	-1.84903	-0.968095
48782545	chr10:48782545:A:G	1.74479e-11	-1.91848	-0.938853	3.26347e-05	-1.84903	-0.959567
48783204	chr10:48783204:C:T	7.30518e-11	-1.42538	-2.51468e-10	0.000202709	-0.982205	-2.51468e-10
48783603	chr10:48783603:A:G	9.20559e-11	-2.30037e-10	-1.19415	0.000163791	-2.30037e-10	-1.19538
48783842	chr10:48783842:A:G	1.11348e-09	-2.30037e-10	1.2987	0.00216753	-2.30037e-10	1.38737
48784644	chr10:48784644:T:C	5.23091e-11	-0.578871	-1.1805	4.72692e-05	-1.27154	-1.16658
48784748	chr10:48784748:G:T	1.34854e-10	-2.30037e-10	-0.812354	0.000239791	-2.30037e-10	-0.814207
48784760	chr10:48784760:T:C	9.67535e-11	-2.30037e-10	-1.14438	0.000173628	-2.30037e-10	-1.13706
48784935	chr10:48784935:A:G	9.19335e-11	-2.30037e-10	-1.19548	0.000163593	-2.30037e-10	-1.19659
48785026	chr10:48785026:G:T	1.37467e-11	-1.91391	-1.18184	2.45395e-05	-1.90883	-1.18486
48785036	chr10:48785036:T:A	5.23771e-11	-0.633844	-1.12423	5.20039e-05	-1.23493	-1.10772
48785161	chr10:48785161:T:C	9.25878e-11	-2.30037e-10	-1.18839	0.000164815	-2.30037e-10	-1.18915
48785250	chr10:48785250:A:T	9.45825e-11	-2.30037e-10	-1.16707	0.000168421	-2.30037e-10	-1.16751
48785539	chr10:48785539:A:T	1.36156e-11	-1.91767	-1.18766	2.55315e-05	-1.86207	-1.19199
48785636	chr10:48785636:G:A	6.82656e-11	-1.49314	-2.51468e-10	0.000104317	-1.64654	-2.51468e-10
48785903	chr10:48785903:T:G	9.15362e-11	-2.30037e-10	-1.19981	0.000163151	-2.30037e-10	-1.1993
48786004	chr10:48786004:T:C	9.64592e-11	-2.30037e-10	-1.14743	0.000173066	-2.30037e-10	-1.1403
48786050	chr10:48786050:T:C	9.15337e-11	-2.30037e-10	-1.19984	0.000162992	-2.30037e-10	-1.20027
48786064	chr10:48786064:A:G	1.84544e-11	-1.91846	-0.882779	3.4327e-05	-1.85022	-0.907825
48786225	chr10:48786225:A:G	1.60081e-11	-1.82739	-1.11607	3.09104e-05	-1.74118	-1.12171
48787105	chr10:48787105:G:A	1.11676e-10	-2.30037e-10	-1.00094	0.000201836	-2.30037e-10	-0.98652
48787338	chr10:48787338:T:C	9.6651e-11	-2.30037e-10	-1.14544	0.000173438	-2.30037e-10	-1.13815
48787388	chr10:48787388:C:G	1.78067e-11	-1.7599	-1.07707	3.46495e-05	-1.66941	-1.07928
48787459	chr10:48787459:G:A	2.24445e-10	-1.34709	1.04417	0.000468494	-1.28115	1.1367
48787503	chr10:48787503:G:A	1.78257e-11	-1.7631	-1.0728	3.46761e-05	-1.67288	-1.07505
48787711	chr10:48787711:G:A	6.85643e-11	-1.48877	-2.51468e-10	0.000141543	-1.34137	-2.51468e-10
48787766	chr10:48787766:GTT:G	1.94574e-11	-1.81533	-0.932991	3.77417e-05	-1.72843	-0.934778
48788332	chr10:48788332:G:A	1.81803e-11	-1.7699	-1.04631	3.57836e-05	-1.66754	-1.04895
48788743	chr10:48788743:T:A	9.66847e-11	-2.30037e-10	-1.14509	0.000173503	-2.30037e-10	-1.13778
48789227	chr10:48789227:A:G	4.53088e-11	-0.793903	-1.10914	4.72706e-05	-1.34698	-1.0911
48789424	chr10:48789424:C:T	2.94459e-11	-1.14676	-1.18723	3.43462e-05	-1.57624	-1.18124
48789591	chr10:48789591:C:T	4.73943e-11	-1.85804	-2.51468e-10	7.95737e-05	-1.91729	-2.51468e-10
48789835	chr10:48789835:C:T	9.20485e-11	-2.30037e-10	-1.19423	0.00016378	-2.30037e-10	-1.19545
48789836	chr10:48789836:A:G	1.8193e-11	-1.7576	-1.05791	3.54187e-05	-1.66645	-1.06028
48790018	chr10:48790018:G:A	1.7975e-11	-1.76742	-1.06014	3.53946e-05	-1.66475	-1.06267
48790524	chr10:48790524:T:G	2.97743e-11	-1.12572	-1.19718	3.43552e-05	-1.56748	-1.18974
48790662	chr10:48790662:C:T	1.38686e-11	-1.90492	-1.182	2.48317e-05	-1.89736	-1.18449
48790667	chr10:48790667:A:C	1.39048e-11	-1.90857	-1.17575	2.48638e-05	-1.90134	-1.17922
48790779	chr10:48790779:C:T	1.38157e-11	-1.90437	-1.18637	2.4757e-05	-1.89633	-1.18854
48791107	chr10:48791107:G:A	9.98242e-11	-2.30037e-10	-1.11314	0.000178107	-2.30037e-10	-1.11159
48791137	chr10:48791137:G:A	9.81111e-11	-2.30037e-10	-1.13045	0.000175023	-2.30037e-10	-1.12906
48791330	chr10:48791330:A:T	9.20485e-11	-2.30037e-10	-1.19423	0.00016378	-2.30037e-10	-1.19545
48791341	chr10:48791341:A:G	4.19466e-11	-0.847684	-1.13246	4.43181e-05	-1.38595	-1.11663
48791613	chr10:48791613:G:C	9.15526e-11	-2.30037e-10	-1.19963	0.000163201	-2.30037e-10	-1.19899
48791635	chr10:48791635:C:T	1.88047e-11	-1.91818	-0.864256	3.47019e-05	-1.85714	-0.890044
48791767	chr10:48791767:G:T	1.8159e-11	-1.749	-1.06838	3.54284e-05	-1.6558	-1.07067
48792501	chr10:48792501:T:C	1.34679e-11	-1.91712	-1.19912	2.52931e-05	-1.86641	-1.19703
48792520	chr10:48792520:G:T	9.20485e-11	-2.30037e-10	-1.19423	0.00016378	-2.30037e-10	-1.19545
48792863	chr10:48792863:T:C	2.9102e-11	-1.14679	-1.19895	3.36226e-05	-1.58564	-1.19314
48792889	chr10:48792889:G:A	9.14607e-11	-2.30037e-10	-1.20064	0.000162929	-2.30037e-10	-1.20066
48793228	chr10:48793228:G:T	9.20485e-11	-2.30037e-10	-1.19423	0.00016378	-2.30037e-10	-1.19545
48793279	chr10:48793279:T:C	1.11835e-10	-2.30037e-10	-0.999522	0.000204018	-2.30037e-10	-0.975765
48793487	chr10:48793487:C:T	3.14685e-11	-1.09618	-1.17138	3.62289e-05	-1.54938	-1.15473
48793699	chr10:48793699:A:T	9.14766e-11	-2.30037e-10	-1.20046	0.000163006	-2.30037e-10	-1.20019
48794060	chr10:48794060:G:C	5.24034e-11	-1.75757	-2.51468e-10	0.000108146	-1.61049	-2.51468e-10
48794177	chr10:48794177:A:G	3.96104e-11	-0.969375	-1.06808	5.58519e-05	-1.22883	-1.04244
48794235	chr10:48794235:G:A	9.60921e-11	-2.30037e-10	-1.15124	0.000172372	-2.30037e-10	-1.14432
48794368	chr10:48794368:C:T	1.41217e-11	-1.90281	-1.16602	2.52795e-05	-1.89386	-1.17013
48794400	chr10:48794400:T:C	1.4186e-11	-1.86892	-1.19537	2.61049e-05	-1.83774	-1.19411
48794754	chr10:48794754:TAAAG:T	4.59064e-11	-1.88994	-2.51468e-10	8.76469e-05	-1.82066	-2.51468e-10
48794783	chr10:48794783:C:T	1.41273e-11	-1.90606	-1.16238	2.52608e-05	-1.89801	-1.16671
48794860	chr10:48794860:G:A	1.8891e-11	-1.91847	-0.859392	3.51541e-05	-1.84904	-0.885193
48794920	chr10:48794920:T:C	8.53354e-11	-1.26996	-2.51468e-10	0.000186664	-1.06467	-2.51468e-10
48795175	chr10:48795175:G:A	9.16059e-11	-2.30037e-10	-1.19905	0.000163235	-2.30037e-10	-1.19879
48795328	chr10:48795328:T:C	9.35156e-11	-2.30037e-10	-1.17842	0.000167384	-2.30037e-10	-1.17368
48795363	chr10:48795363:CTGAG:C	9.15544e-11	-2.30037e-10	-1.19961	0.000163062	-2.30037e-10	-1.19985
48795390	chr10:48795390:G:A	3.14489e-11	-1.09258	-1.1756	3.60972e-05	-1.54753	-1.16023
48795554	chr10:48795554:G:A	9.18438e-11	-1.19646	-2.51468e-10	0.00016944	-1.16147	-2.51468e-10
48795636	chr10:48795636:A:G	1.40809e-11	-1.91821	-1.15352	2.50423e-05	-1.91492	-1.15849
48795754	chr10:48795754:G:A	9.16732e-11	-2.30037e-10	-1.19832	0.000163195	-2.30037e-10	-1.19903
48795826	chr10:48795826:A:G	2.06245e-11	-1.76531	-0.92476	4.06601e-05	-1.66235	-0.926377
48795876	chr10:48795876:A:C	1.37655e-11	-1.89374	-1.20064	2.43207e-05	-1.90267	-1.19998
48795912	chr10:48795912:G:A	1.42124e-11	-1.91491	-1.14752	2.53562e-05	-1.90828	-1.15267
48796161	chr10:48796161:T:C	4.5353e-11	-1.90207	-2.51468e-10	8.46427e-05	-1.85554	-2.51468e-10
48796327	chr10:48796327:C:T	1.76484e-11	-1.89893	-0.946972	3.08145e-05	-1.89691	-0.96908
48796447	chr10:48796447:C:T	9.16411e-11	-2.30037e-10	-1.19867	0.000163139	-2.30037e-10	-1.19937
48796495	chr10:48796495:G:A	1.07487e-10	-2.30037e-10	-1.03917	0.000194008	-2.30037e-10	-1.02608
48797018	chr10:48797018:C:G	1.47364e-11	-1.83643	-1.1898	2.74393e-05	-1.7934	-1.1886
48797789	chr10:48797789:A:G	9.81138e-11	-2.30037e-10	-1.13042	0.000176213	-2.30037e-10	-1.12228
48797918	chr10:48797918:C:T	9.4402e-11	-2.30037e-10	-1.16898	0.000168142	-2.30037e-10	-1.16917
48798043	chr10:48798043:G:A	9.64586e-11	-2.30037e-10	-1.14743	0.000173071	-2.30037e-10	-1.14027
48798213	chr10:48798213:G:A	1.43392e-11	-1.85377	-1.19979	2.6493e-05	-1.81784	-1.19926
48798349	chr10:48798349:G:A	1.65804e-11	-1.79019	-1.11813	3.28957e-05	-1.6793	-1.12134
48798380	chr10:48798380:C:T	3.87613e-11	-0.858597	-1.20053	5.08738e-05	-1.16539	-1.19924
48798704	chr10:48798704:A:G	9.62267e-11	-2.30037e-10	-1.14984	0.000172622	-2.30037e-10	-1.14287
48798720	chr10:48798720:G:T	1.67778e-11	-1.74509	-1.1514	3.28218e-05	-1.65089	-1.15199
48799352	chr10:48799352:TGTTTCCCAAATGTCATGTTCTGCCTACACCAAGTAAAG:T	1.11701e-10	-2.30037e-10	-1.00072	0.000201529	-2.30037e-10	-0.98804
48799403	chr10:48799403:T:A	1.92822e-11	-1.75177	-1.0056	3.81146e-05	-1.64533	-1.00805
48799533	chr10:48799533:A:G	4.50867e-11	-1.90796	-2.51468e-10	8.00146e-05	-1.91176	-2.51468e-10
48799934	chr10:48799934:G:A	1.90462e-10	-2.30037e-10	-0.467095	0.000352157	-2.30037e-10	-0.429896
48800068	chr10:48800068:T:C	9.03238e-11	-1.21314	-2.51468e-10	0.000123799	-1.47531	-2.51468e-10
48800163	chr10:48800163:C:T	1.86143e-11	-1.7334	-1.05922	3.6512e-05	-1.63505	-1.06128
48800326	chr10:48800326:G:A	5.4758e-11	-1.71362	-2.51468e-10	8.09194e-05	-1.90052	-2.51468e-10
48800344	chr10:48800344:G:A	9.44818e-11	-2.30037e-10	-1.16814	0.000168235	-2.30037e-10	-1.16861
48801198	chr10:48801198:C:G	1.95786e-11	-1.78978	-0.952328	3.82346e-05	-1.69482	-0.955412
48801246	chr10:48801246:C:T	1.37313e-11	-1.91728	-1.17959	2.44655e-05	-1.91399	-1.18272
48801687	chr10:48801687:T:C	1.676e-11	-1.73407	-1.16347	3.28853e-05	-1.63696	-1.16399
48801973	chr10:48801973:C:T	3.90725e-11	-0.89751	-1.15362	4.05133e-05	-1.45483	-1.13752
48802164	chr10:48802164:C:G	1.9622e-11	-1.77295	-0.966944	3.85217e-05	-1.6729	-0.969858
48802169	chr10:48802169:A:G	3.6758e-11	-0.927975	-1.18422	3.96809e-05	-1.44144	-1.17166
48802403	chr10:48802403:G:T	1.35359e-10	-2.30037e-10	-0.808616	0.000245533	-2.30037e-10	-0.790541
48802579	chr10:48802579:AG:A	4.79133e-11	-0.714009	-1.13314	4.80332e-05	-1.30464	-1.11744
48802587	chr10:48802587:G:C	9.1994e-11	-2.30037e-10	-1.19482	0.000163797	-2.30037e-10	-1.19535
48803008	chr10:48803008:C:A	5.04096e-11	-0.646034	-1.15033	4.96432e-05	-1.25251	-1.13661
48803046	chr10:48803046:GA:G	5.15529e-11	-1.77394	-2.51468e-10	7.9784e-05	-1.91465	-2.51468e-10
48803049	chr10:48803049:C:T	5.1527e-11	-1.77444	-2.51468e-10	7.97776e-05	-1.91473	-2.51468e-10
48803217	chr10:48803217:C:A	9.32951e-11	-1.18078	-2.51468e-10	0.000138696	-1.36169	-2.51468e-10
48803415	chr10:48803415:A:T	1.88818e-11	-1.70123	-1.07712	3.73168e-05	-1.59521	-1.07932
48803673	chr10:48803673:C:T	9.8502e-11	-2.30037e-10	-1.12647	0.000176959	-2.30037e-10	-1.11806
48804061	chr10:48804061:C:T	1.9494e-11	-1.68916	-1.05728	3.86309e-05	-1.58056	-1.05936
48804127	chr10:48804127:G:A	9.25918e-11	-2.30037e-10	-1.18835	0.000164642	-2.30037e-10	-1.1902
48804271	chr10:48804271:T:C	1.21132e-10	-2.30037e-10	-0.919666	0.00021764	-2.30037e-10	-0.911133
48804278	chr10:48804278:C:T	1.69913e-11	-1.72844	-1.15541	3.33717e-05	-1.63045	-1.15581
48804293	chr10:48804293:T:C	9.84548e-11	-2.30037e-10	-1.12695	0.000176877	-2.30037e-10	-1.11852
48804330	chr10:48804330:G:T	1.30199e-10	-2.30037e-10	-0.847484	0.000235877	-2.30037e-10	-0.830663
48804427	chr10:48804427:C:T	9.43339e-11	-2.30037e-10	-1.16971	0.000168026	-2.30037e-10	-1.16985
48805184	chr10:48805184:A:C	9.69942e-11	-2.30037e-10	-1.1419	0.000174103	-2.30037e-10	-1.13433
48805486	chr10:48805486:A:G	1.75258e-11	-1.7241	-1.12877	3.79187e-05	-1.52577	-1.13276
48805501	chr10:48805501:C:T	5.47883e-11	-1.71307	-2.51468e-10	9.01782e-05	-1.79219	-2.51468e-10
48805535	chr10:48805535:C:T	1.89213e-11	-1.67387	-1.10239	4.15661e-05	-1.45968	-1.10701
48805549	chr10:48805549:C:T	3.11175e-11	-1.07811	-1.20066	3.37555e-05	-1.5763	-1.19853
48805630	chr10:48805630:A:G	9.47854e-11	-2.30037e-10	-1.16493	0.000168702	-2.30037e-10	-1.16584
48805702	chr10:48805702:C:G	1.14855e-10	-2.30037e-10	-0.972878	0.000214104	-2.30037e-10	-0.927511
48805797	chr10:48805797:T:C	1.2481e-10	-2.30037e-10	-0.889758	0.000225473	-2.30037e-10	-0.875774
48805822	chr10:48805822:G:A	2.55302e-11	-1.56429	-0.912394	5.70096e-05	-1.33454	-0.916218
48806283	chr10:48806283:A:G	1.59994e-11	-1.753	-1.191	2.56567e-05	-1.85821	-1.19096
48806387	chr10:48806387:T:C	1.11117e-10	-2.30037e-10	-1.00596	0.000196448	-2.30037e-10	-1.01358
48806872	chr10:48806872:T:C	5.89221e-11	-0.898176	-0.742153	8.20577e-05	-1.1456	-0.740953
48807052	chr10:48807052:T:C	5.47883e-11	-0.858078	-0.854992	7.4752e-05	-1.12085	-0.858943
48807108	chr10:48807108:G:A	1.51153e-10	-2.30037e-10	-0.698251	0.000275708	-2.30037e-10	-0.674634
48807166	chr10:48807166:T:G	3.58008e-11	-1.65679	-0.481784	5.16753e-05	-1.86243	-0.486569
48807570	chr10:48807570:A:G	5.59089e-11	-1.69282	-2.51468e-10	8.13166e-05	-1.89562	-2.51468e-10
48807710	chr10:48807710:G:A	9.36225e-11	-2.30037e-10	-1.17728	0.000165468	-2.30037e-10	-1.18519
48807797	chr10:48807797:C:T	9.14704e-11	-2.30037e-10	-1.20053	0.000163098	-2.30037e-10	-1.19963
48807856	chr10:48807856:T:C	1.16182e-10	-2.30037e-10	-0.961387	0.000208676	-2.30037e-10	-0.953193
48808333	chr10:48808333:G:A	1.1492e-10	-2.30037e-10	-0.972314	0.000203007	-2.30037e-10	-0.980734
48808479	chr10:48808479:C:T	9.5198e-11	-2.30037e-10	-1.16059	0.000168627	-2.30037e-10	-1.16629
48808755	chr10:48808755:G:C	1.0318e-10	-2.30037e-10	-1.08007	0.00018712	-2.30037e-10	-1.06223
48808913	chr10:48808913:G:T	5.45195e-11	-1.71799	-2.51468e-10	8.47002e-05	-1.85486	-2.51468e-10
48810120	chr10:48810120:T:C	1.7244e-11	-1.66941	-1.19968	2.83736e-05	-1.74808	-1.20044
48810429	chr10:48810429:G:A	1.0136e-10	-2.30037e-10	-1.09787	0.000183554	-2.30037e-10	-1.08147
48810720	chr10:48810720:G:A	4.75416e-11	-1.85494	-2.51468e-10	8.24767e-05	-1.88146	-2.51468e-10
48810785	chr10:48810785:T:A	9.91806e-11	-2.30037e-10	-1.1196	0.000174163	-2.30037e-10	-1.13398
48811054	chr10:48811054:G:C	5.81776e-11	-1.07665	-0.576393	7.38898e-05	-1.37529	-0.616112
48811203	chr10:48811203:T:C	1.01028e-10	-2.30037e-10	-1.10115	0.000183654	-2.30037e-10	-1.08092
48811309	chr10:48811309:A:G	1.20343e-10	-2.30037e-10	-0.926197	0.000213051	-2.30037e-10	-0.932445
48811390	chr10:48811390:T:C	5.01354e-11	-1.80182	-2.51468e-10	8.28805e-05	-1.87658	-2.51468e-10
48811695	chr10:48811695:T:C	9.89269e-11	-2.30037e-10	-1.12216	0.000176554	-2.30037e-10	-1.12035
48812128	chr10:48812128:C:A	1.04395e-10	-2.30037e-10	-1.06837	0.00018972	-2.30037e-10	-1.04842
48812278	chr10:48812278:T:C	2.69539e-11	-1.67318	-0.749237	3.5308e-05	-1.89253	-0.837332
48812281	chr10:48812281:C:A	6.63769e-11	-1.5212	-2.51468e-10	0.000121811	-1.49151	-2.51468e-10
48813001	chr10:48813001:C:T	5.61353e-11	-1.68878	-2.51468e-10	9.72079e-05	-1.71712	-2.51468e-10
48813303	chr10:48813303:C:T	1.29506e-10	-2.30037e-10	-0.852822	0.000229398	-2.30037e-10	-0.858517
48813496	chr10:48813496:G:A	2.41184e-11	-1.38861	-1.14497	4.45498e-05	-1.35123	-1.14614
48813869	chr10:48813869:C:A	1.02424e-10	-2.30037e-10	-1.08743	0.000183704	-2.30037e-10	-1.08065
48813995	chr10:48813995:G:A	2.84067e-11	-1.29244	-1.07748	5.36024e-05	-1.23766	-1.07472
48814437	chr10:48814437:A:G	9.16798e-11	-2.30037e-10	-1.19824	0.000163274	-2.30037e-10	-1.19854
48814671	chr10:48814671:T:C	9.40394e-11	-2.30037e-10	-1.17283	0.000167708	-2.30037e-10	-1.17175
48814761	chr10:48814761:A:T	9.14973e-11	-2.30037e-10	-1.20024	0.000162982	-2.30037e-10	-1.20033
48815233	chr10:48815233:C:CT	1.25297e-10	-2.30037e-10	-0.885858	0.000221048	-2.30037e-10	-0.895596
48815305	chr10:48815305:A:G	2.72233e-11	-1.26878	-1.1437	5.39816e-05	-1.17752	-1.12781
48815756	chr10:48815756:G:A	1.48501e-11	-1.90393	-1.11461	2.69502e-05	-1.90843	-1.09155
48815985	chr10:48815985:C:T	3.97459e-11	-1.13493	-0.899112	4.97218e-05	-1.43032	-0.957213
48816578	chr10:48816578:G:A	9.15856e-11	-2.30037e-10	-1.19927	0.000163334	-2.30037e-10	-1.19818
48816591	chr10:48816591:A:T	9.70982e-11	-2.30037e-10	-1.14082	0.000173337	-2.30037e-10	-1.13874
48816650	chr10:48816650:T:A	1.91397e-10	-2.30037e-10	-0.462196	0.000336777	-2.30037e-10	-0.474554
48817292	chr10:48817292:C:T	9.17938e-11	-2.30037e-10	-1.197	0.000163477	-2.30037e-10	-1.1973
48817319	chr10:48817319:C:T	1.75559e-10	-2.30037e-10	-0.548573	0.000309939	-2.30037e-10	-0.557598
48817351	chr10:48817351:G:A	2.24282e-11	-1.91526	-0.690969	4.42915e-05	-1.8724	-0.630783
48817401	chr10:48817401:GC:TC	1.65395e-11	-1.78538	-1.12542	3.0002e-05	-1.76336	-1.12935
48817498	chr10:48817498:C:A	1.51822e-10	-2.30037e-10	-0.693835	0.000275035	-2.30037e-10	-0.677075
48817559	chr10:48817559:C:T	3.18671e-11	-1.40883	-0.846145	8.66311e-05	-1.02216	-0.81015
48817651	chr10:48817651:A:C	6.11786e-11	-1.60275	-2.51468e-10	9.08468e-05	-1.7848	-2.51468e-10
48817975	chr10:48817975:A:G	2.61323e-11	-1.81172	-0.641657	4.18433e-05	-1.91393	-0.64611
48818123	chr10:48818123:G:C	9.15511e-11	-2.30037e-10	-1.19965	0.000163127	-2.30037e-10	-1.19945
48818202	chr10:48818202:G:A	1.54869e-11	-1.90387	-1.07268	2.67605e-05	-1.91482	-1.09223
48818443	chr10:48818443:G:A	6.24441e-11	-1.58227	-2.51468e-10	9.20602e-05	-1.77153	-2.51468e-10
48818564	chr10:48818564:G:T	1.71122e-11	-1.67667	-1.20009	3.15727e-05	-1.64148	-1.2002
48818637	chr10:48818637:G:A	1.8563e-10	-2.30037e-10	-0.492792	0.000339243	-2.30037e-10	-0.467259
48819018	chr10:48819018:C:G	9.33632e-11	-2.30037e-10	-1.18005	0.000165882	-2.30037e-10	-1.1827
48819109	chr10:48819109:C:T	9.43865e-11	-2.30037e-10	-1.16915	0.000168061	-2.30037e-10	-1.16965
48819171	chr10:48819171:A:G	6.29953e-11	-0.675765	-0.89772	0.000213361	-0.0654028	-0.865587
48819208	chr10:48819208:G:T	9.55617e-11	-2.30037e-10	-1.15677	0.000171019	-2.30037e-10	-1.1522
48819284	chr10:48819284:G:T	9.26984e-11	-2.30037e-10	-1.1872	0.000164645	-2.30037e-10	-1.19018
48819289	chr10:48819289:A:G	2.28744e-11	-1.54004	-1.04649	4.25928e-05	-1.48511	-1.05717
48819725	chr10:48819725:C:T	1.25476e-10	-1.25613	0.371696	0.000205269	-1.44345	0.4738
48819774	chr10:48819774:G:A	9.18837e-11	-2.30037e-10	-1.19602	0.000163657	-2.30037e-10	-1.1962
48819795	chr10:48819795:T:A	1.01255e-10	-2.30037e-10	-1.0989	0.000184002	-2.30037e-10	-1.07903
48820061	chr10:48820061:A:G	5.65557e-11	-0.773256	-0.908065	0.000186963	-0.186416	-0.87665
48820123	chr10:48820123:C:T	9.87648e-11	-2.30037e-10	-1.1238	0.000176418	-2.30037e-10	-1.12112
48820186	chr10:48820186:G:A	9.38678e-11	-2.30037e-10	-1.17466	0.000167107	-2.30037e-10	-1.17534
48820211	chr10:48820211:G:A	9.36054e-11	-2.30037e-10	-1.17746	0.000166284	-2.30037e-10	-1.18027
48820238	chr10:48820238:T:C	9.35859e-11	-2.30037e-10	-1.17767	0.000166251	-2.30037e-10	-1.18047
48820773	chr10:48820773:T:G	1.92085e-11	-1.56688	-1.19431	3.68705e-05	-1.49649	-1.19007
48820797	chr10:48820797:G:A	1.65161e-11	-1.71423	-1.19798	3.00716e-05	-1.69182	-1.19857
48820918	chr10:48820918:GC:G	1.50866e-10	-0.700154	-2.51468e-10	0.000337141	-0.473474	-2.51468e-10
48820956	chr10:48820956:C:G	9.36054e-11	-2.30037e-10	-1.17746	0.000166284	-2.30037e-10	-1.18027
48821017	chr10:48821017:C:T	9.44198e-11	-2.30037e-10	-1.1688	0.00016812	-2.30037e-10	-1.1693
48821076	chr10:48821076:C:T	4.58475e-11	-1.89122	-2.51468e-10	9.14839e-05	-1.77781	-2.51468e-10
48821165	chr10:48821165:C:T	1.31095e-10	-2.30037e-10	-0.840626	0.000234271	-2.30037e-10	-0.837497
48821193	chr10:48821193:G:A	1.06617e-10	-2.30037e-10	-1.04731	0.000191349	-2.30037e-10	-1.03988
48821535	chr10:48821535:G:A	9.43163e-11	-2.30037e-10	-1.16989	0.000167474	-2.30037e-10	-1.17315
48821660	chr10:48821660:A:G	3.30702e-11	-1.73128	-0.486636	4.48054e-05	-1.9102	-0.581445
48821837	chr10:48821837:T:C	9.36054e-11	-2.30037e-10	-1.17746	0.000166284	-2.30037e-10	-1.18027
48821978	chr10:48821978:G:A	1.05806e-10	-1.13944	0.0845037	0.000167099	-1.35194	0.176548
48822072	chr10:48822072:A:G	1.02952e-10	-1.21736	0.135071	0.000164745	-1.41805	0.22848
48822197	chr10:48822197:G:C	9.90889e-11	-1.16387	0.0433439	0.000156536	-1.37424	0.133552
48822264	chr10:48822264:A:G	9.35858e-11	-2.30037e-10	-1.17767	0.000166252	-2.30037e-10	-1.18047
48822775	chr10:48822775:C:T	1.09741e-10	-2.30037e-10	-1.01842	0.000195853	-2.30037e-10	-1.01661
48822887	chr10:48822887:A:G	2.25018e-11	-1.87351	-0.729444	3.82833e-05	-1.91595	-0.733013
48823100	chr10:48823100:A:G	1.95827e-11	-1.54177	-1.20012	4.42977e-05	-1.3024	-1.20064
48823305	chr10:48823305:G:A	1.6928e-11	-1.71204	-1.17554	3.07332e-05	-1.69163	-1.177
48823427	chr10:48823427:C:T	1.81429e-11	-1.62078	-1.19748	3.33504e-05	-1.58922	-1.19769
48823456	chr10:48823456:C:T	1.01352e-10	-1.21814	0.120194	0.000161792	-1.42111	0.213454
48823730	chr10:48823730:G:A	9.48356e-11	-0.179041	-0.98536	0.000342429	0.513436	-0.971348
48824161	chr10:48824161:G:A	1.21603e-10	-2.30037e-10	-0.915786	0.000215318	-2.30037e-10	-0.921858
48824328	chr10:48824328:G:A	3.07884e-11	-1.47345	-0.815954	5.47138e-05	-1.46828	-0.823573
48824611	chr10:48824611:T:A	1.04912e-10	-2.30037e-10	-1.06343	0.000187625	-2.30037e-10	-1.05953
48824622	chr10:48824622:A:T	2.93636e-11	-1.406	-0.930786	5.2439e-05	-1.39759	-0.936736
48824653	chr10:48824653:A:G	2.01771e-11	-1.69118	-1.02082	4.33423e-05	-1.47941	-1.04544
48824670	chr10:48824670:CT:C	6.06823e-11	-1.61089	-2.51468e-10	8.84116e-05	-1.81197	-2.51468e-10
48824677	chr10:48824677:C:T	2.97729e-11	-1.41377	-0.909179	5.31531e-05	-1.40543	-0.915364
48824735	chr10:48824735:G:A	2.15677e-11	-1.4938	-1.15155	4.15918e-05	-1.42446	-1.14161
48824888	chr10:48824888:T:G	2.09071e-10	-2.30037e-10	-0.373874	0.000368996	-2.30037e-10	-0.383188
48824942	chr10:48824942:A:G	1.25822e-10	-2.30037e-10	-0.881677	0.000223623	-2.30037e-10	-0.884013
48824997	chr10:48824997:C:T	3.06164e-11	-1.39065	-0.904354	5.46769e-05	-1.38203	-0.910508
48825236	chr10:48825236:T:G	2.98651e-11	-1.39369	-0.926162	5.333e-05	-1.38543	-0.932046
48825315	chr10:48825315:T:G	9.25071e-11	-2.30037e-10	-1.18926	0.000165648	-2.30037e-10	-1.18411
48825422	chr10:48825422:G:A	1.73674e-10	-2.30037e-10	-0.559366	0.000306601	-2.30037e-10	-0.568427
48825508	chr10:48825508:A:G	2.95086e-11	-1.42368	-0.908187	5.26802e-05	-1.41541	-0.914327
48825647	chr10:48825647:T:C	8.39241e-11	-0.339178	-0.947456	0.000298861	0.324094	-0.91809
48825712	chr10:48825712:T:C	2.81822e-11	-1.43166	-0.946194	5.03175e-05	-1.42356	-0.95206
48825839	chr10:48825839:G:A	3.42474e-11	-1.31799	-0.864944	6.0796e-05	-1.31521	-0.871244
48826048	chr10:48826048:G:A	9.23389e-11	-2.30037e-10	-1.19108	0.00016444	-2.30037e-10	-1.19143
48826339	chr10:48826339:T:C	7.99241e-11	-0.407543	-0.927925	0.000281061	0.242085	-0.897486
48826590	chr10:48826590:T:A	1.86376e-11	-1.61834	-1.17303	3.39136e-05	-1.59635	-1.17381
48826788	chr10:48826788:G:A	2.90133e-11	-1.40482	-0.943976	5.17221e-05	-1.39778	-0.95031
48826941	chr10:48826941:TGGTGGTCCATG:T	2.6091e-11	-1.47565	-0.979303	4.64592e-05	-1.47011	-0.985288
48827000	chr10:48827000:T:G	9.93611e-11	-2.30037e-10	-1.11779	0.000175707	-2.30037e-10	-1.12515
48827239	chr10:48827239:G:A	1.89808e-11	-1.71195	-1.06117	4.03447e-05	-1.51355	-1.08296
48827418	chr10:48827418:T:C	2.50745e-11	-1.4479	-1.04679	4.4638e-05	-1.44297	-1.05242
48827659	chr10:48827659:G:T	1.16707e-10	-2.30037e-10	-0.956883	0.000206512	-2.30037e-10	-0.963615
48827916	chr10:48827916:A:G	2.8058e-11	-1.42321	-0.959065	4.99178e-05	-1.4182	-0.965391
48827979	chr10:48827979:A:G	2.74414e-11	-1.45098	-0.953513	4.88514e-05	-1.44528	-0.959909
48828063	chr10:48828063:A:C	1.01819e-10	-2.30037e-10	-1.09335	0.000179857	-2.30037e-10	-1.10181
48828385	chr10:48828385:G:A	2.01135e-11	-1.54917	-1.16598	3.88443e-05	-1.47883	-1.15558
48828487	chr10:48828487:T:C	3.10461e-11	-1.43988	-0.841188	5.51793e-05	-1.43508	-0.848302
48828501	chr10:48828501:T:C	2.73089e-11	-1.4452	-0.964132	4.85995e-05	-1.44016	-0.970199
48828542	chr10:48828542:A:C	8.54921e-11	-0.291084	-0.977039	0.00030763	0.383957	-0.949033
48828559	chr10:48828559:A:T	9.24514e-11	-2.30037e-10	-1.18986	0.000165044	-2.30037e-10	-1.18776
48828971	chr10:48828971:G:C	9.15788e-11	-2.30037e-10	-1.19935	0.000163208	-2.30037e-10	-1.19895
48829171	chr10:48829171:G:A	9.38775e-11	-2.30037e-10	-1.17456	0.000167124	-2.30037e-10	-1.17524
48829197	chr10:48829197:G:C	9.18143e-11	-2.30037e-10	-1.19678	0.000163464	-2.30037e-10	-1.19738
48829537	chr10:48829537:G:T	2.05416e-11	-1.81552	-0.878571	4.61687e-05	-1.62632	-0.835352
48829829	chr10:48829829:G:A	2.03401e-11	-1.82576	-0.878193	4.53954e-05	-1.64362	-0.834945
48829878	chr10:48829878:G:A	9.40225e-11	-2.30037e-10	-1.17301	0.00016729	-2.30037e-10	-1.17425
48829929	chr10:48829929:G:A	3.45313e-11	-1.84061	-0.334066	5.57627e-05	-1.91847	-0.354397
48830240	chr10:48830240:G:A	1.47208e-10	-0.370354	-0.354348	0.000205614	-0.640181	-0.327794
48830755	chr10:48830755:A:G	3.59547e-11	-1.83579	-0.298493	5.77607e-05	-1.91836	-0.319308
48830899	chr10:48830899:C:T	9.35202e-11	-2.30037e-10	-1.17837	0.000166747	-2.30037e-10	-1.17749
48830929	chr10:48830929:C:T	1.8563e-10	-2.30037e-10	-0.492792	0.000339243	-2.30037e-10	-0.467259
48831483	chr10:48831483:C:T	1.67892e-10	-0.343464	-0.249764	0.000234316	-0.615653	-0.22165
48832031	chr10:48832031:G:A	3.46774e-11	-1.82102	-0.349435	5.49798e-05	-1.91719	-0.369819
48832032	chr10:48832032:T:C	1.22871e-10	-0.33822	-0.567191	0.000191963	-0.538823	-0.497847
48832724	chr10:48832724:C:T	1.39676e-10	-2.30037e-10	-0.777224	0.000247282	-2.30037e-10	-0.783444
48832933	chr10:48832933:C:T	2.16128e-10	-2.30037e-10	-0.340673	0.000396414	-2.30037e-10	-0.311515
48833078	chr10:48833078:A:G	1.8395e-10	-0.249126	-0.252755	0.000255661	-0.527405	-0.222717
48833087	chr10:48833087:T:C	1.4901e-10	-0.712532	-2.51468e-10	0.00031699	-0.535106	-2.51468e-10
48833131	chr10:48833131:G:A	1.90713e-10	-0.213211	-0.252569	0.000260557	-0.504394	-0.22676
48833176	chr10:48833176:A:T	8.03519e-11	-1.33013	-2.51468e-10	0.000208446	-0.954296	-2.51468e-10
48833231	chr10:48833231:G:A	2.67638e-11	-1.88242	-0.547077	4.29706e-05	-1.8955	-0.637955
48833418	chr10:48833418:T:C	1.63816e-10	-0.282543	-0.335259	0.000227729	-0.558972	-0.306848
48833615	chr10:48833615:C:A	1.38458e-11	-1.91215	-1.17642	2.43371e-05	-1.91757	-1.1844
48833684	chr10:48833684:C:A	1.62116e-10	-0.342434	-0.285798	0.000225583	-0.616761	-0.258524
48833689	chr10:48833689:C:G	1.96173e-11	-1.87487	-0.865268	3.16628e-05	-1.89992	-0.93891
48834274	chr10:48834274:A:G	1.73901e-10	-0.257656	-0.300407	0.000240599	-0.539558	-0.271285
48834534	chr10:48834534:T:C	1.58742e-10	-0.29248	-0.356784	0.000220076	-0.571424	-0.328576
48834741	chr10:48834741:C:T	9.14601e-11	-2.30037e-10	-1.20064	0.000162961	-2.30037e-10	-1.20046
48834751	chr10:48834751:C:T	9.14604e-11	-2.30037e-10	-1.20064	0.000162963	-2.30037e-10	-1.20045
48834879	chr10:48834879:T:C	9.34142e-11	-2.30037e-10	-1.1795	0.000166977	-2.30037e-10	-1.17612
48834906	chr10:48834906:A:G	2.42843e-10	-0.410891	0.186758	0.000337044	-0.685332	0.211571
48835218	chr10:48835218:A:G	9.73919e-11	-2.30037e-10	-1.1378	0.00017245	-2.30037e-10	-1.14387
48835691	chr10:48835691:A:C	1.27153e-10	-2.30037e-10	-0.871155	0.000229401	-2.30037e-10	-0.858502
48835721	chr10:48835721:A:G	2.27952e-10	-0.12984	-0.157572	0.000311632	-0.424224	-0.127928
48835812	chr10:48835812:T:C	2.83044e-10	0.0524371	-0.12338	0.000380766	-0.258555	-0.0932352
48835862	chr10:48835862:T:C	2.07758e-10	-0.0757247	-0.304449	0.000282963	-0.373294	-0.275363
48836039	chr10:48836039:C:T	2.13057e-11	-1.71815	-0.939425	5.09924e-05	-1.47014	-0.892162
48836591	chr10:48836591:C:T	3.49256e-11	-1.00075	-1.16257	8.04006e-05	-0.753036	-1.15392
48836902	chr10:48836902:C:T	1.14091e-10	-2.30037e-10	-0.97955	0.000205498	-2.30037e-10	-0.968539
48836976	chr10:48836976:G:C	2.46645e-11	-1.875	-0.636176	3.90671e-05	-1.90129	-0.727404
48837292	chr10:48837292:G:GC	1.23043e-10	-2.30037e-10	-0.904009	0.000222039	-2.30037e-10	-0.891121
48837411	chr10:48837411:T:G	1.93304e-11	-1.85841	-0.896454	3.18526e-05	-1.91847	-0.914381
48837426	chr10:48837426:C:T	1.31742e-10	-0.324541	-0.511157	0.000192164	-0.539172	-0.496452
48837787	chr10:48837787:G:A	9.92423e-11	-0.0925902	-1.02639	0.000371276	0.624879	-1.00191
48837882	chr10:48837882:G:A	5.12004e-11	-1.7808	-2.51468e-10	0.000106377	-1.62699	-2.51468e-10
48837955	chr10:48837955:G:T	1.21022e-10	-2.30037e-10	-0.920576	0.000218312	-2.30037e-10	-0.908048
48837981	chr10:48837981:T:C	9.33278e-11	-2.30037e-10	-1.18043	0.000166238	-2.30037e-10	-1.18055
48837986	chr10:48837986:T:TC	1.22225e-10	-2.30037e-10	-0.910682	0.000220531	-2.30037e-10	-0.897935
48838075	chr10:48838075:T:C	1.29354e-10	-0.242175	-0.611821	0.000174492	-0.53241	-0.599686
48838121	chr10:48838121:G:A	9.15637e-11	-2.30037e-10	-1.19951	0.000163153	-2.30037e-10	-1.19929
48838244	chr10:48838244:T:C	1.79821e-11	-1.8311	-0.996073	2.89112e-05	-1.91801	-1.01173
48838278	chr10:48838278:C:T	1.44788e-10	-0.180398	-0.560876	0.000196502	-0.464835	-0.548468
48838279	chr10:48838279:A:G	1.40953e-10	-0.191869	-0.576249	0.000191412	-0.475555	-0.563991
48838280	chr10:48838280:A:G	9.17559e-11	-2.30037e-10	-1.19741	0.000163371	-2.30037e-10	-1.19795
48838342	chr10:48838342:G:A	9.69143e-11	-2.30037e-10	-1.14272	0.000172314	-2.30037e-10	-1.14466
48838579	chr10:48838579:T:A	1.05901e-10	-2.30037e-10	-1.05404	0.000189403	-2.30037e-10	-1.0501
48838600	chr10:48838600:C:T	1.41429e-10	-0.182702	-0.582044	0.000191357	-0.469994	-0.569839
48838647	chr10:48838647:C:T	1.10204e-10	-2.30037e-10	-1.01421	0.000194112	-2.30037e-10	-1.02554
48839196	chr10:48839196:G:T	1.18373e-10	-2.30037e-10	-0.942704	0.000213453	-2.30037e-10	-0.930557
48839229	chr10:48839229:T:C	1.29559e-10	-0.266072	-0.586342	0.000174948	-0.555581	-0.573905
48839579	chr10:48839579:GA:G	1.18663e-10	-2.30037e-10	-0.940261	0.000214012	-2.30037e-10	-0.927941
48839586	chr10:48839586:G:A	1.36147e-10	-2.30037e-10	-0.802812	0.000240827	-2.30037e-10	-0.809896
48839744	chr10:48839744:G:A	1.18239e-10	-2.30037e-10	-0.943842	0.000213205	-2.30037e-10	-0.93172
48839776	chr10:48839776:G:A	1.18443e-10	-2.30037e-10	-0.942118	0.000213581	-2.30037e-10	-0.929959
48839863	chr10:48839863:T:C	1.14497e-10	-2.30037e-10	-0.976	0.000206294	-2.30037e-10	-0.964672
48839917	chr10:48839917:G:A	1.12836e-10	-2.30037e-10	-0.990611	0.00020325	-2.30037e-10	-0.979539
48839965	chr10:48839965:A:G	1.1082e-10	-2.30037e-10	-1.00864	0.000199523	-2.30037e-10	-0.998047
48839999	chr10:48839999:T:C	1.18642e-10	-2.30037e-10	-0.940437	0.000213948	-2.30037e-10	-0.928242
48840010	chr10:48840010:A:T	1.18234e-10	-2.30037e-10	-0.943878	0.000213197	-2.30037e-10	-0.931759
48840188	chr10:48840188:G:A	5.62257e-11	-1.68717	-2.51468e-10	0.000117074	-1.53117	-2.51468e-10
48840514	chr10:48840514:T:C	1.17883e-10	-2.30037e-10	-0.946854	0.000212517	-2.30037e-10	-0.934951
48840527	chr10:48840527:A:C	1.17659e-10	-2.30037e-10	-0.948758	0.000212103	-2.30037e-10	-0.936903
48841188	chr10:48841188:T:C	1.06247e-10	-2.30037e-10	-1.05078	0.000187189	-2.30037e-10	-1.06185
48841281	chr10:48841281:T:C	1.09071e-10	-2.30037e-10	-1.02455	0.00019198	-2.30037e-10	-1.03659
48841619	chr10:48841619:A:C	1.17802e-10	-2.30037e-10	-0.947544	0.000212367	-2.30037e-10	-0.935658
48841628	chr10:48841628:C:T	1.20944e-10	-2.30037e-10	-0.921221	0.000218158	-2.30037e-10	-0.908756
48841840	chr10:48841840:G:C	1.18046e-10	-2.30037e-10	-0.945474	0.000212816	-2.30037e-10	-0.933545
48842272	chr10:48842272:C:T	1.18648e-10	-2.30037e-10	-0.940382	0.000213928	-2.30037e-10	-0.928334
48842276	chr10:48842276:A:C	1.1309e-10	-2.30037e-10	-0.988366	0.000203672	-2.30037e-10	-0.977462
48842324	chr10:48842324:C:T	1.2315e-10	-2.30037e-10	-0.903142	0.000222227	-2.30037e-10	-0.890276
48842362	chr10:48842362:A:G	1.15651e-10	-2.30037e-10	-0.965965	0.000208397	-2.30037e-10	-0.954528
48842451	chr10:48842451:A:C	1.18605e-10	-2.30037e-10	-0.940744	0.000213849	-2.30037e-10	-0.928706
48842966	chr10:48842966:G:A	1.69357e-11	-1.74793	-1.13919	3.90595e-05	-1.51065	-1.11824
48843766	chr10:48843766:C:A	1.67501e-11	-1.73992	-1.15822	3.86901e-05	-1.49793	-1.14046
48844029	chr10:48844029:C:T	1.02656e-10	-2.30037e-10	-1.08517	0.000182377	-2.30037e-10	-1.0879
48844079	chr10:48844079:T:C	1.18591e-10	-2.30037e-10	-0.940865	0.000213824	-2.30037e-10	-0.928822
48844095	chr10:48844095:G:A	9.22518e-11	-2.30037e-10	-1.19202	0.000164632	-2.30037e-10	-1.19026
48844563	chr10:48844563:G:C	1.8818e-10	-2.30037e-10	-0.479148	0.000348277	-2.30037e-10	-0.440978
48844596	chr10:48844596:C:A	1.61079e-11	-1.91741	-1.01983	3.0096e-05	-1.8289	-1.06068
48844626	chr10:48844626:G:A	1.17274e-10	-2.30037e-10	-0.952037	0.000211388	-2.30037e-10	-0.940278
48844632	chr10:48844632:G:A	1.15937e-10	-2.30037e-10	-0.963501	0.000208923	-2.30037e-10	-0.95201
48844824	chr10:48844824:G:C	1.20144e-10	-2.30037e-10	-0.927856	0.000216674	-2.30037e-10	-0.915582
48844899	chr10:48844899:A:T	1.22476e-10	-2.30037e-10	-0.908629	0.000220958	-2.30037e-10	-0.896
48845057	chr10:48845057:C:G	1.44311e-11	-1.86623	-1.18093	3.03185e-05	-1.71325	-1.16897
48845067	chr10:48845067:G:A	1.26171e-10	-2.30037e-10	-0.878911	0.000227778	-2.30037e-10	-0.865602
48845070	chr10:48845070:G:A	1.29991e-10	-2.30037e-10	-0.849079	0.000236536	-2.30037e-10	-0.827873
48845106	chr10:48845106:G:T	1.1812e-10	-2.30037e-10	-0.944843	0.000212927	-2.30037e-10	-0.933026
48845322	chr10:48845322:C:T	5.29621e-11	-1.74697	-2.51468e-10	0.000113045	-1.56619	-2.51468e-10
48845745	chr10:48845745:A:T	1.49068e-10	-2.30037e-10	-0.712146	0.000273848	-2.30037e-10	-0.681403
48845778	chr10:48845778:G:A	1.61883e-11	-1.91848	-1.01378	3.08853e-05	-1.80833	-1.05536
48845823	chr10:48845823:TACAG:T	1.28091e-10	-0.854164	-0.00963827	0.000189262	-1.07769	0.0268456
48845832	chr10:48845832:T:TAAAG	1.152e-10	-2.30037e-10	-0.96988	0.000204915	-2.30037e-10	-0.971378
48845910	chr10:48845910:T:C	1.20033e-10	-2.30037e-10	-0.928782	0.000216457	-2.30037e-10	-0.91658
48846089	chr10:48846089:T:C	1.20281e-10	-2.30037e-10	-0.926712	0.000216914	-2.30037e-10	-0.914474
48846118	chr10:48846118:G:C	1.20207e-10	-2.30037e-10	-0.927328	0.000216777	-2.30037e-10	-0.915107
48846277	chr10:48846277:G:A	9.19048e-11	-2.30037e-10	-1.19579	0.00016373	-2.30037e-10	-1.19576
48846522	chr10:48846522:T:C	1.19813e-10	-2.30037e-10	-0.930612	0.000216049	-2.30037e-10	-0.918467
48847171	chr10:48847171:T:C	1.57611e-11	-1.91785	-1.04115	3.06465e-05	-1.79243	-1.07903
48847335	chr10:48847335:T:C	1.97046e-11	-1.88812	-0.847576	3.24226e-05	-1.88967	-0.925448
48847456	chr10:48847456:T:C	1.71018e-10	-2.30037e-10	-0.574776	0.000312379	-2.30037e-10	-0.549758
48847568	chr10:48847568:T:C	9.66065e-11	-2.30037e-10	-1.1459	0.000171158	-2.30037e-10	-1.15138
48847940	chr10:48847940:C:T	9.14924e-11	-2.30037e-10	-1.20029	0.000163022	-2.30037e-10	-1.20009
48847955	chr10:48847955:TTGTTTGTC:T	1.2858e-10	-2.30037e-10	-0.859993	0.000233902	-2.30037e-10	-0.839071
48848162	chr10:48848162:G:C	1.41631e-10	-0.763322	-2.51468e-10	0.000149391	-1.28741	-2.51468e-10
48848165	chr10:48848165:C:T	1.49132e-10	-2.30037e-10	-0.711717	0.000263915	-2.30037e-10	-0.718348
48848403	chr10:48848403:G:A	7.70085e-11	-0.761467	-0.611164	9.78243e-05	-1.09695	-0.613853
48848558	chr10:48848558:AT:A	1.19324e-10	-2.30037e-10	-0.934702	0.000215145	-2.30037e-10	-0.922661
48848774	chr10:48848774:G:A	6.91251e-11	-1.48063	-2.51468e-10	9.48483e-05	-1.7417	-2.51468e-10
48848883	chr10:48848883:C:T	1.06267e-10	-2.30037e-10	-1.05059	0.00018931	-2.30037e-10	-1.05059
48849280	chr10:48849280:C:T	8.97287e-11	-0.628187	-0.591569	0.000137104	-0.834745	-0.538487
48849393	chr10:48849393:A:G	2.8587e-10	-2.30037e-10	-0.061008	0.000506464	-2.30037e-10	-0.066522
48849732	chr10:48849732:A:G	9.54917e-11	-2.30037e-10	-1.15751	0.000170333	-2.30037e-10	-1.15622
48849738	chr10:48849738:C:T	9.92019e-11	-2.30037e-10	-1.11939	0.000176026	-2.30037e-10	-1.12334
48850040	chr10:48850040:C:T	1.19203e-10	-2.30037e-10	-0.935715	0.000214921	-2.30037e-10	-0.923705
48850504	chr10:48850504:TCTC:T	8.11733e-11	-0.372101	-0.947859	0.00027945	0.257297	-0.918448
48850693	chr10:48850693:G:A	1.21417e-10	-2.30037e-10	-0.917317	0.000220482	-2.30037e-10	-0.898159
48850986	chr10:48850986:G:A	8.98809e-11	-0.884895	-0.333165	0.000111381	-1.22628	-0.354734
48851238	chr10:48851238:G:C	8.85971e-11	-0.316057	-0.91639	0.000308697	0.323529	-0.885144
48851846	chr10:48851846:A:G	1.16189e-10	-2.30037e-10	-0.961331	0.000209377	-2.30037e-10	-0.949836
48852383	chr10:48852383:T:C	1.02517e-10	-2.30037e-10	-1.08652	0.00018262	-2.30037e-10	-1.08657
48852457	chr10:48852457:G:A	7.77643e-11	-0.657921	-0.704942	9.78016e-05	-1.00358	-0.707454
48852808	chr10:48852808:C:A	5.1879e-11	-1.76763	-2.51468e-10	8.18203e-05	-1.88945	-2.51468e-10
48853199	chr10:48853199:T:C	1.15783e-10	-2.30037e-10	-0.964826	0.000208629	-2.30037e-10	-0.953418
48853892	chr10:48853892:AGT:A	1.17474e-10	-2.30037e-10	-0.95033	0.000211748	-2.30037e-10	-0.938577
48853933	chr10:48853933:A:G	1.21149e-10	-0.919524	-2.51468e-10	0.000294923	-0.607259	-2.51468e-10
48853979	chr10:48853979:G:A	8.44465e-11	-0.311138	-0.969289	0.000292912	0.326974	-0.941075
48854334	chr10:48854334:C:T	1.57638e-10	-2.30037e-10	-0.656242	0.000280861	-2.30037e-10	-0.656113
48854361	chr10:48854361:G:A	1.67469e-10	-2.30037e-10	-0.595748	0.00030579	-2.30037e-10	-0.571077
48854935	chr10:48854935:T:G	1.16032e-10	-2.30037e-10	-0.96268	0.000209088	-2.30037e-10	-0.95122
48855958	chr10:48855958:A:G	1.12587e-10	-2.30037e-10	-0.992817	0.000202729	-2.30037e-10	-0.982105
48856262	chr10:48856262:G:A	1.01039e-10	-2.30037e-10	-1.10104	0.000178692	-2.30037e-10	-1.10831
48856386	chr10:48856386:T:C	1.64268e-11	-1.73539	-1.18224	2.4964e-05	-1.90343	-1.17311
48856522	chr10:48856522:T:C	1.00498e-10	-2.30037e-10	-1.10641	0.000177757	-2.30037e-10	-1.11356
48856559	chr10:48856559:G:A	9.24377e-11	-2.30037e-10	-1.19001	0.00016437	-2.30037e-10	-1.19186
48856923	chr10:48856923:C:G	1.1755e-10	-2.30037e-10	-0.949683	0.000211863	-2.30037e-10	-0.938035
48857048	chr10:48857048:A:G	9.5689e-11	-2.30037e-10	-1.15544	0.000169726	-2.30037e-10	-1.15979
48857414	chr10:48857414:T:C	2.57318e-11	-1.50176	-0.967056	5.40214e-05	-1.35956	-0.945034
48857545	chr10:48857545:G:A	1.50755e-11	-1.91345	-1.09002	2.7803e-05	-1.84859	-1.12024
48858176	chr10:48858176:A:G	1.31801e-10	-2.30037e-10	-0.835251	0.000239955	-2.30037e-10	-0.813521
48858559	chr10:48858559:A:G	1.00028e-10	-2.30037e-10	-1.1111	0.000176961	-2.30037e-10	-1.11805
48858735	chr10:48858735:G:A	1.02549e-10	-2.30037e-10	-1.08621	0.000182202	-2.30037e-10	-1.08886
48859171	chr10:48859171:G:A	5.74117e-11	-1.01872	-0.647582	7.27168e-05	-1.33888	-0.668523
48859359	chr10:48859359:G:A	1.94219e-10	-2.30037e-10	-0.44756	0.000355676	-2.30037e-10	-0.419953
48860356	chr10:48860356:C:T	1.80296e-10	-2.30037e-10	-0.521944	0.000329823	-2.30037e-10	-0.495417
48860370	chr10:48860370:C:T	1.91819e-11	-1.74718	-1.01539	3.73192e-05	-1.6641	-1.01037
48860486	chr10:48860486:G:A	9.90829e-11	-2.30037e-10	-1.12059	0.000175348	-2.30037e-10	-1.1272
48860621	chr10:48860621:G:C	9.16979e-11	-2.30037e-10	-1.19805	0.000163314	-2.30037e-10	-1.1983
48860983	chr10:48860983:T:C	1.01261e-10	-2.30037e-10	-1.09884	0.000179558	-2.30037e-10	-1.10348
48861001	chr10:48861001:G:C	9.17021e-11	-2.30037e-10	-1.198	0.000163321	-2.30037e-10	-1.19826
48861156	chr10:48861156:C:T	1.08279e-10	-2.30037e-10	-1.03183	0.000194713	-2.30037e-10	-1.02245
48861350	chr10:48861350:G:A	1.82163e-11	-1.91351	-0.900722	3.31895e-05	-1.84907	-0.94267
48861572	chr10:48861572:A:C	9.2773e-11	-2.30037e-10	-1.18639	0.000165261	-2.30037e-10	-1.18645
48861827	chr10:48861827:C:A	9.98347e-11	-2.30037e-10	-1.11303	0.000176634	-2.30037e-10	-1.1199
48861877	chr10:48861877:A:AT	6.17274e-11	-1.59382	-2.51468e-10	8.67088e-05	-1.83142	-2.51468e-10
48862208	chr10:48862208:C:T	1.02599e-10	-2.30037e-10	-1.08572	0.000182767	-2.30037e-10	-1.08576
48862280	chr10:48862280:A:G	6.63453e-11	-0.999093	-0.52258	8.33558e-05	-1.32518	-0.545674
48863764	chr10:48863764:G:A	9.19326e-11	-2.30037e-10	-1.19549	0.000163834	-2.30037e-10	-1.19512
48864029	chr10:48864029:C:T	1.75383e-11	-1.80789	-1.04426	3.8006e-05	-1.63059	-1.02564
48864057	chr10:48864057:G:A	2.08689e-11	-1.89843	-0.779852	3.53613e-05	-1.86662	-0.861735
48864452	chr10:48864452:A:G	1.36942e-10	-2.30037e-10	-0.796986	0.000242493	-2.30037e-10	-0.803001
48864656	chr10:48864656:G:C	8.92648e-11	-0.0274016	-1.19754	0.000320227	0.672294	-1.19724
48865034	chr10:48865034:A:G	8.03869e-11	-0.344303	-0.985392	0.000277874	0.291402	-0.958208
48865038	chr10:48865038:G:C	4.46837e-11	-1.91694	-2.51468e-10	7.97149e-05	-1.91552	-2.51468e-10
48865191	chr10:48865191:T:C	1.00797e-10	-2.30037e-10	-1.10344	0.000178753	-2.30037e-10	-1.10797
48865314	chr10:48865314:C:T	9.63877e-11	0.0501693	-1.19834	0.000351406	0.766041	-1.19807
48865445	chr10:48865445:T:C	1.78856e-11	-1.91185	-0.920694	3.24171e-05	-1.85401	-0.961276
48866722	chr10:48866722:A:G	2.07703e-11	-1.67361	-1.00941	4.09525e-05	-1.5694	-1.01216
48866944	chr10:48866944:A:G	2.00739e-10	-2.30037e-10	-0.414541	0.000367792	-2.30037e-10	-0.386456
48867416	chr10:48867416:G:A	6.57168e-11	-0.987709	-0.543483	8.24297e-05	-1.31579	-0.566237
48867429	chr10:48867429:C:T	1.44318e-10	-2.30037e-10	-0.744526	0.000255444	-2.30037e-10	-0.750972
48867430	chr10:48867430:G:A	1.10284e-10	-2.30037e-10	-1.01348	0.000197359	-2.30037e-10	-1.00895
48867645	chr10:48867645:C:G	1.11465e-10	-2.30037e-10	-1.00283	0.000197874	-2.30037e-10	-1.00634
48868117	chr10:48868117:C:T	1.15479e-10	-2.30037e-10	-0.967458	0.000208507	-2.30037e-10	-0.954
48868118	chr10:48868118:G:A	1.73352e-11	-1.91092	-0.952889	3.13437e-05	-1.85669	-0.992275
48868229	chr10:48868229:G:T	6.7841e-11	-0.962334	-0.537045	8.46629e-05	-1.29523	-0.560064
48868280	chr10:48868280:T:G	1.86891e-11	-1.62624	-1.16236	2.66005e-05	-1.864	-1.14904
48868430	chr10:48868430:T:C	1.72519e-11	-1.91581	-0.952807	3.19494e-05	-1.83759	-0.992232
48869158	chr10:48869158:T:A	1.88642e-11	-1.91471	-0.864566	3.44785e-05	-1.8434	-0.910239
48869269	chr10:48869269:G:A	1.05531e-10	-2.30037e-10	-1.05754	0.000189786	-2.30037e-10	-1.04808
48869441	chr10:48869441:G:C	1.09192e-10	-2.30037e-10	-1.02343	0.000198641	-2.30037e-10	-1.00247
48869481	chr10:48869481:A:G	9.66894e-11	-2.30037e-10	-1.14504	0.000170192	-2.30037e-10	-1.15705
48869662	chr10:48869662:T:C	9.35817e-11	-2.30037e-10	-1.17771	0.000166117	-2.30037e-10	-1.18128
48869792	chr10:48869792:T:C	9.53295e-11	-2.30037e-10	-1.15921	0.000171872	-2.30037e-10	-1.14722
48870072	chr10:48870072:G:A	7.19941e-11	-0.710814	-0.729148	9.07379e-05	-1.05558	-0.730417
48870098	chr10:48870098:A:G	9.41327e-11	-2.30037e-10	-1.17184	0.000167032	-2.30037e-10	-1.17579
48870926	chr10:48870926:G:T	9.87774e-11	-2.30037e-10	-1.12368	0.000173383	-2.30037e-10	-1.13847
48871119	chr10:48871119:A:T	9.26787e-11	-2.30037e-10	-1.18741	0.000166281	-2.30037e-10	-1.1803
48871137	chr10:48871137:G:A	1.22084e-10	-2.30037e-10	-0.911838	0.00021985	-2.30037e-10	-0.901028
48871177	chr10:48871177:C:T	9.26741e-11	-2.30037e-10	-1.18746	0.000166271	-2.30037e-10	-1.18036
48871230	chr10:48871230:T:C	9.27999e-11	-2.30037e-10	-1.1861	0.000166549	-2.30037e-10	-1.17868
48871234	chr10:48871234:C:T	1.20835e-10	0.264912	-1.18703	0.000455804	1.0141	-1.18601
48871394	chr10:48871394:T:C	7.056e-10	-2.30037e-10	0.842502	0.00142412	-2.30037e-10	0.967335
48871524	chr10:48871524:A:G	9.18163e-11	-2.30037e-10	-1.19676	0.000164328	-2.30037e-10	-1.19211
48871605	chr10:48871605:A:G	6.66727e-11	-0.612572	-0.904178	8.21678e-05	-0.97406	-0.911151
48871971	chr10:48871971:T:G	9.34842e-11	-2.30037e-10	-1.17875	0.00016803	-2.30037e-10	-1.16983
48872225	chr10:48872225:A:G	7.37401e-10	-2.30037e-10	0.886585	0.00134627	-2.30037e-10	0.911122
48872266	chr10:48872266:A:G	2.53987e-11	-1.7722	-0.709647	3.55307e-05	-1.90466	-0.818913
48872280	chr10:48872280:A:G	1.13884e-10	0.217013	-1.19838	0.000425156	0.956448	-1.19797
48872405	chr10:48872405:G:A	1.87482e-10	-2.30037e-10	-0.482861	0.000350727	-2.30037e-10	-0.433965
48872568	chr10:48872568:C:G	9.33202e-11	-2.30037e-10	-1.18051	0.000167677	-2.30037e-10	-1.17194
48872576	chr10:48872576:G:T	9.31963e-11	-2.30037e-10	-1.18184	0.00016741	-2.30037e-10	-1.17353
48872610	chr10:48872610:C:A	1.201e-10	-2.30037e-10	-0.928222	0.000217057	-2.30037e-10	-0.913815
48872624	chr10:48872624:G:A	8.09917e-11	-1.23115	-0.0910534	0.000123221	-1.47062	-0.00938126
48872921	chr10:48872921:T:A	9.2876e-11	-2.30037e-10	-1.18528	0.000164948	-2.30037e-10	-1.18835
48873033	chr10:48873033:T:C	1.59012e-10	0.551627	-1.19919	0.000626027	1.34426	-1.19884
48873187	chr10:48873187:T:A	1.72205e-11	-1.91847	-0.951977	3.28664e-05	-1.80293	-0.998598
48873815	chr10:48873815:A:G	2.12428e-10	-2.30037e-10	-0.357945	0.000372802	-2.30037e-10	-0.372928
48873900	chr10:48873900:A:G	4.79113e-11	-1.84719	-2.51468e-10	9.25288e-05	-1.76645	-2.51468e-10
48873913	chr10:48873913:C:A	9.287e-11	-2.30037e-10	-1.18535	0.000165872	-2.30037e-10	-1.18276
48874037	chr10:48874037:G:A	1.02134e-10	-2.30037e-10	-1.09026	0.000183184	-2.30037e-10	-1.08348
48874063	chr10:48874063:C:T	1.01909e-10	0.0974117	-1.18988	0.000372032	0.81399	-1.18898
48874153	chr10:48874153:A:G	9.28224e-11	-2.30037e-10	-1.18586	0.00016578	-2.30037e-10	-1.18331
48874262	chr10:48874262:A:G	7.16903e-11	-1.44419	-2.51468e-10	9.81313e-05	-1.70767	-2.51468e-10
48874263	chr10:48874263:G:A	1.26173e-10	-2.30037e-10	-0.878891	0.00022802	-2.30037e-10	-0.864539
48874294	chr10:48874294:C:T	9.6062e-11	-2.30037e-10	-1.15155	0.00017199	-2.30037e-10	-1.14654
48874826	chr10:48874826:C:T	9.34785e-11	-2.30037e-10	-1.17881	0.000168014	-2.30037e-10	-1.16993
48875066	chr10:48875066:T:C	7.28254e-11	-0.581683	-0.846799	8.92933e-05	-0.947514	-0.854534
48875259	chr10:48875259:C:T	9.29988e-11	-2.30037e-10	-1.18396	0.000166982	-2.30037e-10	-1.17609
48876481	chr10:48876481:T:C	6.19653e-11	-0.873466	-0.716507	9.59374e-05	-1.06233	-0.66795
48876647	chr10:48876647:A:C	9.8539e-11	-2.30037e-10	-1.12609	0.000178329	-2.30037e-10	-1.11034
48876711	chr10:48876711:A:G	4.76247e-11	-1.05672	-0.796479	5.95272e-05	-1.36688	-0.840665
48876712	chr10:48876712:G:T	5.32893e-11	-1.74081	-2.51468e-10	8.69776e-05	-1.82832	-2.51468e-10
48876861	chr10:48876861:T:C	1.1276e-10	-2.30037e-10	-0.991283	0.000203207	-2.30037e-10	-0.97975
48877383	chr10:48877383:A:G	4.34045e-11	-1.13665	-0.809336	5.52729e-05	-1.42868	-0.853013
48877503	chr10:48877503:T:G	9.85824e-11	-2.30037e-10	-1.12565	0.000176658	-2.30037e-10	-1.11976
48877975	chr10:48877975:C:T	1.02656e-10	-2.30037e-10	-1.08516	0.000181365	-2.30037e-10	-1.09346
48878197	chr10:48878197:C:T	9.99937e-11	-2.30037e-10	-1.11144	0.00017684	-2.30037e-10	-1.11873
48878206	chr10:48878206:C:T	9.60793e-11	-2.30037e-10	-1.15137	0.000169211	-2.30037e-10	-1.16283
48878363	chr10:48878363:G:A	2.08859e-11	-1.78637	-0.891106	4.63652e-05	-1.5931	-0.864325
48878522	chr10:48878522:C:T	5.91388e-11	-1.63666	-2.51468e-10	9.95807e-05	-1.69301	-2.51468e-10
48878636	chr10:48878636:C:T	9.31347e-11	-2.30037e-10	-1.1825	0.0001664	-2.30037e-10	-1.17958
48878658	chr10:48878658:TG:T	1.10223e-10	-2.30037e-10	-1.01404	0.000198513	-2.30037e-10	-1.00312
48878899	chr10:48878899:G:A	7.11056e-11	-0.273337	-1.17904	0.000245644	0.38771	-1.1778
48878956	chr10:48878956:T:C	5.50566e-11	-0.95024	-0.757944	7.26743e-05	-1.24927	-0.758711
48878988	chr10:48878988:A:G	1.62989e-11	-1.90463	-1.02082	3.28484e-05	-1.80729	-0.99478
48879042	chr10:48879042:C:T	1.11421e-10	-2.30037e-10	-1.00323	0.000200743	-2.30037e-10	-0.991949
48879201	chr10:48879201:G:A	1.78527e-10	-2.30037e-10	-0.531806	0.000326404	-2.30037e-10	-0.505839
48879252	chr10:48879252:G:A	1.12391e-10	-2.30037e-10	-0.994562	0.000203719	-2.30037e-10	-0.977235
48879285	chr10:48879285:G:A	1.28866e-10	-2.30037e-10	-0.857777	0.000228747	-2.30037e-10	-0.861357
48879413	chr10:48879413:C:T	6.32937e-11	-0.93851	-0.630251	8.40585e-05	-1.238	-0.624464
48879468	chr10:48879468:A:G	9.98105e-11	-2.30037e-10	-1.11327	0.00017619	-2.30037e-10	-1.12241
48879727	chr10:48879727:T:C	6.26694e-11	-0.859886	-0.718786	7.99791e-05	-1.18166	-0.730549
48879821	chr10:48879821:C:A	1.58165e-10	-2.30037e-10	-0.65291	0.000291999	-2.30037e-10	-0.617225
48879960	chr10:48879960:C:T	9.59603e-11	-2.30037e-10	-1.15261	0.000172165	-2.30037e-10	-1.14552
48880199	chr10:48880199:G:A	1.75136e-11	-1.81858	-1.03499	3.84166e-05	-1.63388	-1.01161
48880569	chr10:48880569:C:T	9.29244e-11	-2.30037e-10	-1.18476	0.00016449	-2.30037e-10	-1.19112
48880673	chr10:48880673:C:T	1.36285e-10	-2.30037e-10	-0.801797	0.000242134	-2.30037e-10	-0.804483
48881024	chr10:48881024:C:A	9.16629e-11	-2.30037e-10	-1.19843	0.000163115	-2.30037e-10	-1.19952
48881190	chr10:48881190:G:GC	9.6062e-11	-2.30037e-10	-1.15155	0.000172161	-2.30037e-10	-1.14554
48881252	chr10:48881252:C:T	1.95124e-10	-0.44291	-2.51468e-10	0.000303009	-0.580212	-2.51468e-10
48881824	chr10:48881824:T:G	7.97086e-11	-0.399984	-0.938185	0.000284714	0.321002	-0.96349
48882105	chr10:48882105:T:C	9.79091e-11	0.0309816	-1.16349	0.000375893	0.801917	-1.16659
48882209	chr10:48882209:C:T	1.10422e-10	-2.30037e-10	-1.01223	0.000198709	-2.30037e-10	-1.00213
48882499	chr10:48882499:T:A	9.95537e-11	0.0441238	-1.15997	0.000383044	0.81739	-1.16322
48882565	chr10:48882565:C:T	2.12506e-10	-0.357576	-2.51468e-10	0.000391123	-0.324952	-2.51468e-10
48882741	chr10:48882741:G:A	9.83832e-11	-2.30037e-10	-1.12768	0.000174495	-2.30037e-10	-1.13208
48882867	chr10:48882867:C:T	9.18422e-11	-0.0394648	-1.15701	0.000347906	0.718309	-1.16035
48883000	chr10:48883000:T:C	1.03e-10	-0.68248	-0.399341	0.000126121	-1.05388	-0.402852
48883117	chr10:48883117:T:G	3.0339e-11	-1.73286	-0.571249	7.28471e-05	-1.47703	-0.528584
48883169	chr10:48883169:T:C	9.31714e-11	-0.0232718	-1.15883	0.000354371	0.738477	-1.16211
48883631	chr10:48883631:G:A	1.40171e-10	0.345142	-1.11883	0.000566335	1.16687	-1.12166
48883692	chr10:48883692:G:A	9.95426e-11	-2.30037e-10	-1.11596	0.000176174	-2.30037e-10	-1.1225
48883715	chr10:48883715:G:C	9.56614e-11	-2.30037e-10	-1.15573	0.000168506	-2.30037e-10	-1.167
48884088	chr10:48884088:T:G	9.78583e-11	-2.30037e-10	-1.13303	0.000173511	-2.30037e-10	-1.13773
48884349	chr10:48884349:A:C	1.00346e-10	-0.690384	-0.417536	0.00012307	-1.06054	-0.420681
48884408	chr10:48884408:T:C	9.90802e-11	-2.30037e-10	-1.12062	0.000175605	-2.30037e-10	-1.12574
48884655	chr10:48884655:A:G	9.99519e-11	-2.30037e-10	-1.11186	0.000176872	-2.30037e-10	-1.11855
48884780	chr10:48884780:C:T	1.36366e-10	-0.801202	-2.51468e-10	0.000251304	-0.767312	-2.51468e-10
48884883	chr10:48884883:G:A	1.58508e-10	0.479252	-1.13	0.000656138	1.32502	-1.13263
48885010	chr10:48885010:AAATG:A	9.56208e-11	-2.30037e-10	-1.15616	0.000168444	-2.30037e-10	-1.16737
48885097	chr10:48885097:C:T	9.47438e-11	-2.30037e-10	-1.16537	0.000167119	-2.30037e-10	-1.17527
48885105	chr10:48885105:G:A	9.12838e-11	-0.146497	-1.05608	0.000347294	0.623492	-1.0673
48885141	chr10:48885141:A:G	9.1476e-11	-2.30037e-10	-1.20047	0.000162933	-2.30037e-10	-1.20063
48885215	chr10:48885215:G:A	9.91865e-11	-2.30037e-10	-1.11954	0.00017557	-2.30037e-10	-1.12593
48885899	chr10:48885899:C:A	1.53537e-10	0.465044	-1.14765	0.000634453	1.30872	-1.14993
48886578	chr10:48886578:G:A	9.25508e-11	-2.30037e-10	-1.18879	0.000164807	-2.30037e-10	-1.1892
48886672	chr10:48886672:C:T	1.21002e-10	-0.569334	-0.351406	0.000146173	-0.954062	-0.355123
48886956	chr10:48886956:A:T	8.73178e-11	-0.175986	-1.07101	0.000330274	0.587569	-1.08162
48886983	chr10:48886983:T:C	9.83562e-11	-2.30037e-10	-1.12795	0.000174349	-2.30037e-10	-1.13292
48887374	chr10:48887374:G:A	8.58967e-11	-0.239566	-1.02383	0.000319938	0.518566	-1.04441
48887545	chr10:48887545:A:G	9.03607e-11	-0.148085	-1.06465	0.00034365	0.621132	-1.07548
48887550	chr10:48887550:G:A	9.26173e-11	-2.30037e-10	-1.18807	0.000164073	-2.30037e-10	-1.19366
48887640	chr10:48887640:G:A	9.40888e-11	-2.30037e-10	-1.17231	0.000166148	-2.30037e-10	-1.1811
48887679	chr10:48887679:T:C	2.61074e-11	-1.91847	-0.535854	4.67981e-05	-1.7973	-0.650827
48887833	chr10:48887833:AT:A	9.72282e-11	-2.30037e-10	-1.13949	0.00017242	-2.30037e-10	-1.14404
48888358	chr10:48888358:T:C	9.88233e-11	-2.30037e-10	-1.12321	0.000175326	-2.30037e-10	-1.12733
48888441	chr10:48888441:C:T	1.57818e-10	-2.30037e-10	-0.655105	0.000289121	-2.30037e-10	-0.627129
48888553	chr10:48888553:A:G	1.08106e-10	0.117869	-1.1513	0.000422986	0.90823	-1.15487
48888870	chr10:48888870:G:A	9.14629e-11	-2.30037e-10	-1.20061	0.000162975	-2.30037e-10	-1.20037
48888935	chr10:48888935:G:A	9.87304e-11	-2.30037e-10	-1.12415	0.000176679	-2.30037e-10	-1.11964
48889327	chr10:48889327:G:A	1.39934e-11	-1.9105	-1.16746	2.454e-05	-1.91683	-1.17685
48889647	chr10:48889647:T:C	1.1791e-10	-2.30037e-10	-0.946621	0.000210809	-2.30037e-10	-0.943021
48889761	chr10:48889761:A:AT	6.17656e-11	-1.91847	0.325269	0.000154723	-1.43407	0.181734
48889774	chr10:48889774:G:A	2.14631e-11	-1.73266	-0.917551	5.70108e-05	-1.31304	-0.937691
48889848	chr10:48889848:G:A	9.9358e-11	-2.30037e-10	-1.11782	0.000176057	-2.30037e-10	-1.12316
48890295	chr10:48890295:G:A	9.62383e-11	-2.30037e-10	-1.14972	0.0001722	-2.30037e-10	-1.14532
48890364	chr10:48890364:G:C	1.99866e-10	-2.30037e-10	-0.418901	0.000368109	-2.30037e-10	-0.385596
48890430	chr10:48890430:T:C	2.11977e-10	0.214527	-0.574596	0.000166186	-0.574431	-0.606438
48890521	chr10:48890521:C:T	1.30693e-10	0.334907	-1.17861	0.000550563	1.19572	-1.17875
48890694	chr10:48890694:G:C	2.79587e-11	-1.35776	-1.02805	5.95913e-05	-1.19796	-1.0085
48890911	chr10:48890911:G:A	9.16746e-11	-2.30037e-10	-1.1983	0.00016333	-2.30037e-10	-1.1982
48891084	chr10:48891084:C:T	1.37635e-10	-2.30037e-10	-0.791943	0.000248843	-2.30037e-10	-0.777152
48891160	chr10:48891160:G:A	1.43373e-10	-2.30037e-10	-0.751094	0.00026759	-2.30037e-10	-0.704518
48891201	chr10:48891201:G:C	9.29939e-11	-2.30037e-10	-1.18401	0.000165227	-2.30037e-10	-1.18666
48891423	chr10:48891423:G:A	5.70496e-11	-1.90806	0.235435	0.000105978	-1.73743	0.106694
48891447	chr10:48891447:G:A	1.51427e-10	-2.30037e-10	-0.69644	0.000283383	-2.30037e-10	-0.647175
48891521	chr10:48891521:G:T	1.0914e-10	-2.30037e-10	-1.02391	0.000199823	-2.30037e-10	-0.99654
48891553	chr10:48891553:C:T	1.52319e-10	-2.30037e-10	-0.690571	0.000285131	-2.30037e-10	-0.641027
48891731	chr10:48891731:G:A	9.27534e-11	-2.30037e-10	-1.1866	0.000165634	-2.30037e-10	-1.18419
48891810	chr10:48891810:A:G	9.26916e-11	-2.30037e-10	-1.18727	0.000165515	-2.30037e-10	-1.18491
48892389	chr10:48892389:T:C	1.41879e-11	-1.9125	-1.15166	2.48495e-05	-1.91788	-1.16326
48892844	chr10:48892844:A:C	4.93398e-11	-1.7405	-0.0773109	6.40831e-05	-1.91069	-0.223108
48893246	chr10:48893246:A:G	9.75028e-11	-2.30037e-10	-1.13667	0.000174507	-2.30037e-10	-1.13201
48893852	chr10:48893852:C:T	2.28267e-11	-1.39304	-1.19557	4.73754e-05	-1.24206	-1.19381
48893932	chr10:48893932:A:G	6.04326e-11	-1.88899	0.273969	0.000105202	-1.79343	0.155343
48893985	chr10:48893985:A:G	1.00736e-10	-2.30037e-10	-1.10404	0.000176262	-2.30037e-10	-1.122
48894049	chr10:48894049:C:T	1.38535e-11	-1.89234	-1.19567	2.77733e-05	-1.77337	-1.19653
48894363	chr10:48894363:C:T	1.72551e-10	-2.30037e-10	-0.565853	0.000314139	-2.30037e-10	-0.544138
48894562	chr10:48894562:A:G	4.73428e-11	-1.85913	-2.51468e-10	9.15055e-05	-1.77757	-2.51468e-10
48894591	chr10:48894591:A:G	1.57992e-11	-1.91826	-1.03833	3.15824e-05	-1.84299	-0.998382
48894705	chr10:48894705:G:A	9.99758e-11	-2.30037e-10	-1.11162	0.000179135	-2.30037e-10	-1.10583
48894711	chr10:48894711:C:T	4.06488e-11	-1.79289	-0.218686	5.61078e-05	-1.90318	-0.363516
48894910	chr10:48894910:A:G	1.37627e-10	-2.30037e-10	-0.792002	0.000256408	-2.30037e-10	-0.747203
48894918	chr10:48894918:A:G	1.37533e-10	-2.30037e-10	-0.79268	0.000256225	-2.30037e-10	-0.747919
48895027	chr10:48895027:A:G	9.60726e-11	-2.30037e-10	-1.15144	0.000173674	-2.30037e-10	-1.1368
48895183	chr10:48895183:C:T	3.17301e-09	-1.00546	3.35135	0.00155706	-1.89067	2.94726
48895270	chr10:48895270:A:T	2.03512e-10	-2.30037e-10	-0.400819	0.000359921	-2.30037e-10	-0.408091
48895523	chr10:48895523:A:G	9.47162e-11	-2.30037e-10	-1.16566	0.000169712	-2.30037e-10	-1.15987
48895751	chr10:48895751:C:T	1.13738e-10	-0.982645	-2.51468e-10	0.00012766	-1.4446	-2.51468e-10
48895757	chr10:48895757:C:T	4.94078e-10	-2.30037e-10	0.486147	0.000918802	-2.30037e-10	0.529096
48895811	chr10:48895811:T:C	9.74979e-11	-2.30037e-10	-1.13672	0.00017659	-2.30037e-10	-1.12014
48896554	chr10:48896554:C:A	9.62325e-11	-2.30037e-10	-1.14978	0.000170772	-2.30037e-10	-1.15365
48896570	chr10:48896570:C:A	3.54691e-11	-1.70393	-0.443953	4.46381e-05	-1.91603	-0.579359
48897242	chr10:48897242:C:T	9.54206e-11	-2.30037e-10	-1.15825	0.000171069	-2.30037e-10	-1.15191
48897426	chr10:48897426:G:A	1.64599e-10	-2.30037e-10	-0.613032	0.000303283	-2.30037e-10	-0.579309
48897552	chr10:48897552:G:A	9.15281e-11	-2.30037e-10	-1.1999	0.000163012	-2.30037e-10	-1.20015
48898257	chr10:48898257:G:C	1.71026e-10	-2.30037e-10	-0.574728	0.000311184	-2.30037e-10	-0.553592
48898471	chr10:48898471:G:A	9.98282e-11	-2.30037e-10	-1.1131	0.00017648	-2.30037e-10	-1.12076
48898783	chr10:48898783:A:G	2.07624e-10	-2.30037e-10	-0.380815	0.000385165	-2.30037e-10	-0.340303
48898834	chr10:48898834:G:A	9.59679e-11	-2.30037e-10	-1.15253	0.000170043	-2.30037e-10	-1.15792
48898847	chr10:48898847:T:G	2.20705e-11	-1.60331	-1.019	4.35001e-05	-1.53163	-0.98958
48899487	chr10:48899487:C:T	1.06225e-10	-2.30037e-10	-1.05099	0.000189624	-2.30037e-10	-1.04893
48899492	chr10:48899492:T:C	5.10324e-11	-1.82392	0.0398393	7.24588e-05	-1.89004	-0.120917
48899513	chr10:48899513:T:A	5.49093e-11	-0.534038	-1.17682	0.000270028	0.497192	-1.19264
48899899	chr10:48899899:T:C	4.65061e-11	-1.87696	-2.51468e-10	8.03622e-05	-1.90743	-2.51468e-10
48899909	chr10:48899909:G:C	1.50329e-11	-1.87348	-1.13282	2.60388e-05	-1.91824	-1.11615
48900100	chr10:48900100:G:C	1.05927e-10	-2.30037e-10	-1.0538	0.000193535	-2.30037e-10	-1.02852
48900326	chr10:48900326:CCTT:C	2.14691e-10	-2.30037e-10	-0.347346	0.000380457	-2.30037e-10	-0.3526
48900838	chr10:48900838:T:C	1.40465e-10	-2.30037e-10	-0.77159	0.000247202	-2.30037e-10	-0.783768
48900983	chr10:48900983:C:G	1.19836e-10	0.267383	-1.19781	0.000508605	1.13687	-1.19917
48901066	chr10:48901066:C:T	9.16272e-11	-2.30037e-10	-1.19882	0.000163475	-2.30037e-10	-1.19732
48901191	chr10:48901191:A:G	2.18229e-10	-2.30037e-10	-0.331001	0.000386683	-2.30037e-10	-0.33637
48901257	chr10:48901257:C:T	4.46299e-11	-1.91814	-2.51468e-10	7.97474e-05	-1.91511	-2.51468e-10
48901541	chr10:48901541:G:A	1.25118e-10	0.312892	-1.20018	0.000535975	1.18948	-1.19936
48901668	chr10:48901668:C:T	4.5267e-11	-1.90397	-2.51468e-10	8.5077e-05	-1.85042	-2.51468e-10
48901857	chr10:48901857:G:A	9.81207e-11	-2.30037e-10	-1.13035	0.000176281	-2.30037e-10	-1.1219
48902056	chr10:48902056:A:T	1.30406e-10	0.352757	-1.19865	0.000563	1.23907	-1.19976
48902105	chr10:48902105:G:A	1.83811e-11	-1.91764	-0.887582	3.58501e-05	-1.87194	-0.842684
48902326	chr10:48902326:A:G	1.31262e-10	0.360198	-1.19955	0.000568099	1.24864	-1.20032
48902714	chr10:48902714:A:G	1.87176e-10	-2.30037e-10	-0.484497	0.000331913	-2.30037e-10	-0.489101
48902824	chr10:48902824:A:T	1.31332e-10	0.36178	-1.2006	0.000568038	1.24839	-1.20018
48903089	chr10:48903089:G:A	9.17309e-11	-2.30037e-10	-1.19769	0.00016372	-2.30037e-10	-1.19582
48903301	chr10:48903301:G:A	1.67316e-11	-1.91789	-0.981352	3.23275e-05	-1.87252	-0.945537
48903390	chr10:48903390:G:A	1.0793e-10	-0.788135	-0.246932	0.000127475	-1.27058	-0.175475
48903465	chr10:48903465:T:A	8.22785e-11	-0.724625	-0.581812	9.23679e-05	-1.22674	-0.541454
48903742	chr10:48903742:G:A	9.73817e-11	-2.30037e-10	-1.13791	0.00017277	-2.30037e-10	-1.14201
48903908	chr10:48903908:C:T	1.54647e-11	-1.90481	-1.07318	2.82289e-05	-1.90546	-1.04816
48903995	chr10:48903995:A:G	1.26783e-10	0.324179	-1.19825	0.000544931	1.20617	-1.19948
48904926	chr10:48904926:T:G	9.16138e-11	-2.30037e-10	-1.19896	0.000163445	-2.30037e-10	-1.1975
48905013	chr10:48905013:C:T	9.57842e-11	-2.30037e-10	-1.15445	0.000170041	-2.30037e-10	-1.15794
48905097	chr10:48905097:T:G	5.96834e-11	-0.434651	-1.19284	0.00030654	0.631363	-1.19999
48905281	chr10:48905281:G:A	1.20138e-10	0.270777	-1.19868	0.000511795	1.14117	-1.19722
48905464	chr10:48905464:T:A	5.3923e-11	-1.72899	-2.51468e-10	8.38898e-05	-1.86447	-2.51468e-10
48905541	chr10:48905541:T:C	1.4078e-10	0.424193	-1.19354	0.000618	1.32844	-1.19592
48906095	chr10:48906095:A:G	9.86211e-11	-2.30037e-10	-1.12526	0.000175233	-2.30037e-10	-1.12786
48906174	chr10:48906174:G:A	1.50711e-10	0.497395	-1.19858	0.000670489	1.4138	-1.19977
48906331	chr10:48906331:G:GT	6.32752e-11	-0.371594	-1.19746	0.000331982	0.699248	-1.18814
48906448	chr10:48906448:C:T	9.1522e-11	-2.30037e-10	-1.19997	0.000163208	-2.30037e-10	-1.19895
48906548	chr10:48906548:C:T	1.52431e-11	-1.80796	-1.18446	2.47722e-05	-1.91333	-1.17092
48906581	chr10:48906581:G:A	1.29396e-10	0.346488	-1.20016	0.000558612	1.23075	-1.19927
48906769	chr10:48906769:G:A	1.54486e-11	-1.79703	-1.182	2.49225e-05	-1.91059	-1.16762
48907086	chr10:48907086:C:T	5.75267e-11	-1.06144	-0.602857	7.1634e-05	-1.47598	-0.546427
48907216	chr10:48907216:C:T	9.18786e-11	-2.30037e-10	-1.19608	0.00016399	-2.30037e-10	-1.19417
48907346	chr10:48907346:C:T	2.09302e-11	-1.88324	-0.792111	3.81578e-05	-1.91502	-0.737228
48907370	chr10:48907370:T:A	1.30246e-10	0.351296	-1.19842	0.000563778	1.23748	-1.1968
48907461	chr10:48907461:G:A	9.16179e-11	-2.30037e-10	-1.19892	0.000163455	-2.30037e-10	-1.19744
48907592	chr10:48907592:A:G	9.8527e-11	-2.30037e-10	-1.12622	0.000175069	-2.30037e-10	-1.1288
48907945	chr10:48907945:G:A	4.74355e-11	-0.977248	-0.879927	5.67001e-05	-1.41496	-0.84124
48908030	chr10:48908030:G:T	2.53272e-11	-1.89071	-0.593958	4.3285e-05	-1.81033	-0.715835
48908042	chr10:48908042:C:A	4.05658e-11	-1.8475	-0.166122	6.1095e-05	-1.85059	-0.330951
48908499	chr10:48908499:G:C	9.1508e-11	-2.30037e-10	-1.20012	0.000163168	-2.30037e-10	-1.19919
48908675	chr10:48908675:A:C	9.58975e-11	-2.30037e-10	-1.15327	0.000170495	-2.30037e-10	-1.15527
48908704	chr10:48908704:C:T	2.10391e-10	-2.30037e-10	-0.367576	0.000372978	-2.30037e-10	-0.372455
48908911	chr10:48908911:C:G	1.76219e-10	0.652698	-1.19752	0.000789804	1.57652	-1.19871
48909016	chr10:48909016:G:T	1.32599e-10	0.339388	-1.16861	0.00058108	1.24503	-1.17412
48909140	chr10:48909140:A:T	9.61771e-11	-2.30037e-10	-1.15036	0.000170993	-2.30037e-10	-1.15235
48909229	chr10:48909229:A:G	2.14802e-10	-2.30037e-10	-0.346831	0.000380646	-2.30037e-10	-0.352104
48909237	chr10:48909237:C:T	1.44776e-10	0.45745	-1.19881	0.000640148	1.36763	-1.19991
48909487	chr10:48909487:T:TAA	1.3739e-11	-1.90848	-1.18782	2.50459e-05	-1.897	-1.17626
48909495	chr10:48909495:A:G	1.28218e-10	0.337481	-1.2003	0.000552772	1.22158	-1.20061
48909539	chr10:48909539:G:A	9.28026e-11	-2.30037e-10	-1.18607	0.000164754	-2.30037e-10	-1.18952
48909818	chr10:48909818:A:G	6.80343e-11	-0.466613	-1.02992	0.000330893	0.579215	-1.07139
48909855	chr10:48909855:C:T	2.02443e-10	-2.30037e-10	-0.406089	0.000358786	-2.30037e-10	-0.411248
48909954	chr10:48909954:G:A	1.45775e-10	-2.30037e-10	-0.734483	0.000278116	-2.30037e-10	-0.665934
48910428	chr10:48910428:T:A	4.51226e-11	-1.90716	-2.51468e-10	8.11178e-05	-1.89807	-2.51468e-10
48910881	chr10:48910881:A:G	1.66869e-11	-1.88321	-1.01871	2.86046e-05	-1.91712	-1.02329
48911071	chr10:48911071:T:C	1.11253e-10	-1.00474	-2.51468e-10	0.000303522	-0.578519	-2.51468e-10
48911104	chr10:48911104:T:C	9.26937e-11	-1.18725	-2.51468e-10	0.000116376	-1.53715	-2.51468e-10
48911334	chr10:48911334:T:C	9.16379e-10	-1.53454	2.63842	0.000986124	-1.66124	2.26105
48911932	chr10:48911932:T:C	5.85768e-11	-0.832299	-0.813909	5.47452e-05	-1.44777	-0.843516
48912050	chr10:48912050:C:T	3.70156e-11	-1.0436	-1.06161	4.45104e-05	-1.46355	-1.0347
48912107	chr10:48912107:T:C	1.29763e-10	0.348969	-1.1998	0.000562715	1.23927	-1.20047
48912133	chr10:48912133:G:T	1.28163e-10	0.336953	-1.20019	0.000553853	1.22247	-1.19954
48912316	chr10:48912316:T:C	1.51807e-11	-1.8787	-1.11782	2.67007e-05	-1.91705	-1.09224
48912344	chr10:48912344:G:A	1.2095e-10	0.279461	-1.20063	0.000516528	1.15378	-1.20063
48912434	chr10:48912434:C:G	1.10131e-10	0.180739	-1.19561	0.000460205	1.03175	-1.19406
48912521	chr10:48912521:A:G	9.73667e-11	-2.30037e-10	-1.13806	0.000173075	-2.30037e-10	-1.14025
48912662	chr10:48912662:T:C	2.08541e-11	-1.91762	-0.761378	4.52784e-05	-1.6754	-0.805739
48912684	chr10:48912684:C:T	1.25548e-10	-2.30037e-10	-0.883861	0.000222382	-2.30037e-10	-0.88958
48912782	chr10:48912782:A:G	6.51101e-11	-1.54047	-2.51468e-10	8.58757e-05	-1.84107	-2.51468e-10
48912811	chr10:48912811:T:C	9.2579e-11	-2.30037e-10	-1.18848	0.00016441	-2.30037e-10	-1.19161
48912936	chr10:48912936:C:T	2.2682e-10	-2.30037e-10	-0.292388	0.000401882	-2.30037e-10	-0.297815
48913115	chr10:48913115:G:C	2.14861e-11	-1.58988	-1.05926	4.24857e-05	-1.49328	-1.05153
48913142	chr10:48913142:C:G	3.82908e-11	-1.01132	-1.06002	4.56831e-05	-1.43941	-1.03283
48913170	chr10:48913170:T:A	3.79297e-11	-1.02689	-1.05393	4.54837e-05	-1.45044	-1.02618
48913277	chr10:48913277:G:A	4.09315e-11	-1.81242	-0.192224	5.84864e-05	-1.87661	-0.348567
48913380	chr10:48913380:G:C	1.30617e-10	0.353853	-1.19813	0.000567111	1.24604	-1.19946
48913409	chr10:48913409:G:A	2.00735e-11	-1.60426	-1.11288	3.94944e-05	-1.5107	-1.10712
48913470	chr10:48913470:G:A	9.47981e-11	-2.30037e-10	-1.1648	0.000168588	-2.30037e-10	-1.16652
48913676	chr10:48913676:G:A	1.19514e-10	0.248638	-1.18175	0.000502885	1.1113	-1.18491
48913739	chr10:48913739:T:C	2.53794e-11	-1.84931	-0.633299	4.44501e-05	-1.81568	-0.683932
48913919	chr10:48913919:G:A	1.51578e-11	-1.87421	-1.12382	2.56724e-05	-1.91802	-1.13054
48914136	chr10:48914136:C:A	4.34914e-11	-0.944287	-0.999697	5.0504e-05	-1.40407	-0.967854
48914182	chr10:48914182:G:A	9.14596e-11	-2.30037e-10	-1.20065	0.000162937	-2.30037e-10	-1.20061
48914402	chr10:48914402:A:C	9.59096e-11	-2.30037e-10	-1.15314	0.000173432	-2.30037e-10	-1.13819
48914444	chr10:48914444:T:C	1.49577e-10	-2.30037e-10	-0.708733	0.000272762	-2.30037e-10	-0.685375
48914564	chr10:48914564:C:T	9.50724e-11	-2.30037e-10	-1.16191	0.000170281	-2.30037e-10	-1.15653
48914781	chr10:48914781:C:T	9.55463e-11	0.0310359	-1.18797	0.000399211	0.884303	-1.18879
48914861	chr10:48914861:G:A	2.81223e-10	-2.30037e-10	-0.0773999	0.000510797	-2.30037e-10	-0.058003
48915056	chr10:48915056:G:C	1.22524e-10	0.275453	-1.18369	0.000488686	1.08971	-1.19196
48915130	chr10:48915130:C:T	9.20496e-11	-2.30037e-10	-1.19422	0.000164107	-2.30037e-10	-1.19346
48915141	chr10:48915141:A:G	3.12904e-11	-1.15507	-1.11816	4.13368e-05	-1.46377	-1.10845
48915201	chr10:48915201:T:C	1.51741e-11	-1.9113	-1.08566	2.72182e-05	-1.90814	-1.08195
48915423	chr10:48915423:T:A	4.52754e-11	-1.90378	-2.51468e-10	8.37826e-05	-1.86575	-2.51468e-10
48915529	chr10:48915529:G:C	4.70275e-11	-1.86581	-2.51468e-10	8.89159e-05	-1.80628	-2.51468e-10
48915616	chr10:48915616:T:C	9.14833e-11	-2.30037e-10	-1.20039	0.000162985	-2.30037e-10	-1.20031
48915621	chr10:48915621:G:A	3.0162e-11	-1.75033	-0.559636	5.85062e-05	-1.66207	-0.562772
48915737	chr10:48915737:G:A	1.56566e-10	-2.30037e-10	-0.663069	0.000280296	-2.30037e-10	-0.658127
48916035	chr10:48916035:C:A	1.76994e-11	-1.69176	-1.15125	8.64947e-05	-0.680738	-1.15315
48916042	chr10:48916042:A:G	9.18012e-11	-2.30037e-10	-1.19692	0.000163607	-2.30037e-10	-1.19651
48916174	chr10:48916174:T:G	9.34101e-11	-2.30037e-10	-1.17955	0.000165876	-2.30037e-10	-1.18273
48916679	chr10:48916679:G:A	2.83612e-11	-1.27636	-1.09516	3.08547e-05	-1.75919	-1.10549
48916744	chr10:48916744:T:A	2.0696e-11	-1.91846	-0.768145	3.84297e-05	-1.84971	-0.795436
48916827	chr10:48916827:ACC:A	5.68907e-11	-1.67541	-2.51468e-10	0.000114068	-1.55718	-2.51468e-10
48917463	chr10:48917463:G:T	9.15522e-11	-2.30037e-10	-1.19964	0.000162964	-2.30037e-10	-1.20045
48917927	chr10:48917927:C:T	3.43126e-11	-1.13106	-1.04998	3.05106e-05	-1.79149	-1.08441
48917961	chr10:48917961:G:T	4.46334e-11	-0.717874	-1.20019	4.12539e-05	-1.37371	-1.20052
48918100	chr10:48918100:G:A	7.30993e-11	-1.85268	0.427948	0.000236181	-1.26704	0.437664
48918181	chr10:48918181:G:A	1.14483e-10	0.141827	-1.11795	4.05256e-05	-1.46676	-1.12528
48918472	chr10:48918472:G:T	6.23027e-11	-0.384894	-1.19965	5.37245e-05	-1.11013	-1.19997
48918493	chr10:48918493:T:C	1.10486e-10	-2.30037e-10	-1.01166	0.000200889	-2.30037e-10	-0.99122
48918799	chr10:48918799:A:T	1.98753e-11	-1.91606	-0.811011	3.81424e-05	-1.81567	-0.836984
48918830	chr10:48918830:C:T	4.86856e-11	-0.642655	-1.18851	5.12059e-05	-1.16938	-1.18874
48918854	chr10:48918854:C:T	1.32677e-10	0.139045	-0.967673	4.02565e-05	-1.61913	-0.979578
48918961	chr10:48918961:C:T	1.19212e-10	0.060644	-0.996289	3.79044e-05	-1.6499	-1.00901
48919008	chr10:48919008:C:T	1.15619e-10	0.0436931	-1.00994	3.71667e-05	-1.65633	-1.02224
48919091	chr10:48919091:G:A	1.27965e-10	0.118204	-0.982992	3.93343e-05	-1.62739	-0.994488
48919322	chr10:48919322:C:T	1.66766e-11	-1.82425	-1.07829	2.70441e-05	-1.89474	-1.10177
48919337	chr10:48919337:G:A	4.50397e-11	-1.909	-2.51468e-10	8.28729e-05	-1.87667	-2.51468e-10
48919636	chr10:48919636:G:A	1.6373e-11	-1.7899	-1.13101	2.54659e-05	-1.9079	-1.14873
48919730	chr10:48919730:T:A	1.26649e-10	0.113733	-0.988863	3.90493e-05	-1.6289	-1.00024
48919900	chr10:48919900:G:T	1.71084e-11	-1.7586	-1.11838	4.14181e-05	-1.43802	-1.13224
48920066	chr10:48920066:A:G	2.10895e-11	-1.90612	-0.761651	3.86691e-05	-1.84795	-0.790983
48920087	chr10:48920087:C:A	9.67141e-11	-2.30037e-10	-1.14479	0.000171946	-2.30037e-10	-1.14679
48920341	chr10:48920341:G:A	1.09166e-10	-1.02367	-2.51468e-10	8.74148e-05	-1.82331	-2.51468e-10
48920880	chr10:48920880:A:G	9.14923e-11	-2.30037e-10	-1.20029	0.000162929	-2.30037e-10	-1.20066
48920993	chr10:48920993:A:G	1.61502e-11	-1.80172	-1.13289	3.2178e-05	-1.68868	-1.13401
48921224	chr10:48921224:A:G	1.20104e-10	-2.30037e-10	-0.928184	0.000210805	-2.30037e-10	-0.943039
48921479	chr10:48921479:G:A	1.63886e-11	-1.79371	-1.12625	2.55962e-05	-1.90691	-1.14462
48921726	chr10:48921726:A:T	2.37283e-11	-1.90497	-0.64491	4.14982e-05	-1.89411	-0.674217
48921897	chr10:48921897:G:T	2.84839e-11	-1.75917	-0.608032	5.72742e-05	-1.60118	-0.644948
48921977	chr10:48921977:G:A	9.26057e-11	-2.30037e-10	-1.1882	0.000165661	-2.30037e-10	-1.18403
48922055	chr10:48922055:G:A	7.05117e-11	-0.264011	-1.19676	5.91109e-05	-1.01786	-1.1967
48922199	chr10:48922199:T:C	1.70403e-11	-1.8358	-1.04517	3.77483e-05	-1.62731	-1.03573
48922457	chr10:48922457:T:A	1.64731e-11	-1.79398	-1.12083	2.57218e-05	-1.90673	-1.1399
48922544	chr10:48922544:G:A	1.37494e-11	-1.90665	-1.1889	2.48573e-05	-1.89607	-1.18475
48922577	chr10:48922577:G:A	3.1042e-10	0.534129	-0.512749	7.19828e-05	-1.48637	-0.531178
48922657	chr10:48922657:G:A	1.61733e-10	0.570049	-1.20065	4.72976e-05	-1.23702	-1.2005
48922736	chr10:48922736:C:T	2.02134e-10	0.790298	-1.19791	5.41962e-05	-1.10551	-1.19586
48922837	chr10:48922837:C:T	1.42866e-11	-1.86373	-1.1935	2.41756e-05	-1.91803	-1.1906
48923165	chr10:48923165:A:G	1.10487e-10	-2.30037e-10	-1.01165	0.000195339	-2.30037e-10	-1.01924
48923201	chr10:48923201:G:A	1.9032e-11	-1.79276	-0.977661	4.32777e-05	-1.55562	-0.97072
48923285	chr10:48923285:A:G	3.0748e-10	0.556471	-0.544608	7.40243e-05	-1.43208	-0.557502
48923352	chr10:48923352:G:C	1.76724e-10	0.658664	-1.20062	4.95484e-05	-1.19047	-1.20056
48923650	chr10:48923650:G:A	1.28805e-10	-2.30037e-10	-0.858249	0.000228689	-2.30037e-10	-0.861612
48924014	chr10:48924014:G:T	9.14737e-11	-2.30037e-10	-1.20049	0.000163024	-2.30037e-10	-1.20008
48924110	chr10:48924110:G:A	1.10742e-10	-2.30037e-10	-1.00935	0.000198503	-2.30037e-10	-1.00317
48924272	chr10:48924272:T:C	5.73736e-11	-1.66696	-2.51468e-10	9.0764e-05	-1.78571	-2.51468e-10
48924729	chr10:48924729:T:G	9.38077e-11	-2.30037e-10	-1.1753	0.000168092	-2.30037e-10	-1.16946
48925397	chr10:48925397:G:T	1.89562e-11	-1.57583	-1.19859	2.41542e-05	-1.91495	-1.19457
48925591	chr10:48925591:G:A	1.92311e-11	-1.88638	-0.873638	3.88604e-05	-1.75607	-0.877933
48926135	chr10:48926135:C:T	1.93853e-10	0.735443	-1.18489	5.33311e-05	-1.13683	-1.18063
48926221	chr10:48926221:C:T	8.0017e-10	0.967782	0.000495177	0.000158726	-1.21923	-0.0075633
48926253	chr10:48926253:T:C	3.09678e-11	-1.91437	-0.369226	5.94266e-05	-1.80503	-0.404203
48926463	chr10:48926463:A:G	1.92888e-10	-1.06055	0.606116	0.000561606	-0.543812	0.580638
48926900	chr10:48926900:G:A	9.80821e-11	-2.30037e-10	-1.13074	0.000177087	-2.30037e-10	-1.11733
48927057	chr10:48927057:G:C	1.13316e-10	-2.30037e-10	-0.986364	0.000203345	-2.30037e-10	-0.979069
48927062	chr10:48927062:A:T	2.06744e-11	-1.90496	-0.782691	4.16362e-05	-1.78417	-0.780838
48927113	chr10:48927113:A:G	3.35729e-11	-1.21539	-0.987434	3.67888e-05	-1.6868	-1.00198
48927460	chr10:48927460:T:C	9.15112e-11	-2.30037e-10	-1.20008	0.000163208	-2.30037e-10	-1.19895
48927684	chr10:48927684:C:T	1.14097e-10	-2.30037e-10	-0.979497	0.00020475	-2.30037e-10	-0.972185
48927697	chr10:48927697:A:C	1.27701e-10	-2.30037e-10	-0.866857	0.000228018	-2.30037e-10	-0.864551
48927789	chr10:48927789:A:G	9.47781e-11	-2.30037e-10	-1.16501	0.000169986	-2.30037e-10	-1.15826
48927878	chr10:48927878:A:G	9.74023e-11	-2.30037e-10	-1.1377	0.000174619	-2.30037e-10	-1.13137
48927913	chr10:48927913:T:C	1.40433e-11	-1.87499	-1.19941	2.94801e-05	-1.71018	-1.20008
48928033	chr10:48928033:G:A	1.16135e-10	-2.30037e-10	-0.961795	0.000206766	-2.30037e-10	-0.962386
48928052	chr10:48928052:C:T	3.58834e-11	-0.965377	-1.17089	0.000161557	-0.0265901	-1.18253
48928058	chr10:48928058:A:C	1.04566e-10	-2.30037e-10	-1.06672	0.000187197	-2.30037e-10	-1.06181
48928128	chr10:48928128:G:A	1.87028e-11	-1.63392	-1.15396	4.88522e-05	-1.25904	-1.14614
48928497	chr10:48928497:T:C	5.47557e-11	-1.71367	-2.51468e-10	8.35533e-05	-1.86849	-2.51468e-10
48928735	chr10:48928735:C:T	3.97656e-10	-2.30037e-10	0.26904	0.000809596	-2.30037e-10	0.40256
48928923	chr10:48928923:G:T	3.38294e-11	-1.00599	-1.18922	0.000116181	-0.345222	-1.1936
48928931	chr10:48928931:G:C	9.62702e-11	-2.30037e-10	-1.14939	0.000172494	-2.30037e-10	-1.14361
48929132	chr10:48929132:G:A	1.84527e-11	-1.61869	-1.18265	4.84655e-05	-1.23556	-1.17756
48929305	chr10:48929305:G:T	7.13747e-11	-0.574112	-0.87449	0.000276531	0.196182	-0.867835
48929420	chr10:48929420:A:T	1.44763e-10	-2.30037e-10	-0.741451	0.000260255	-2.30037e-10	-0.732311
48929457	chr10:48929457:A:G	9.31335e-11	-2.30037e-10	-1.18251	0.000166598	-2.30037e-10	-1.17839
48929468	chr10:48929468:A:G	2.57999e-11	-1.30084	-1.16533	7.36268e-05	-0.825602	-1.16936
48929504	chr10:48929504:G:A	1.46583e-10	-2.30037e-10	-0.728956	0.000257764	-2.30037e-10	-0.741929
48929632	chr10:48929632:C:T	2.3323e-11	-1.43007	-1.13703	6.35704e-05	-0.999331	-1.1425
48929640	chr10:48929640:C:T	1.10451e-10	-2.30037e-10	-1.01198	0.000195474	-2.30037e-10	-1.01854
48930105	chr10:48930105:A:C	3.0407e-11	-1.19093	-1.11094	8.98171e-05	-0.677248	-1.11895
48930286	chr10:48930286:T:C	3.47592e-11	-1.07946	-1.08864	0.000106069	-0.533417	-1.09647
48930414	chr10:48930414:C:T	3.9211e-11	-1.07781	-0.969778	0.0001011	-0.719843	-0.958022
48930710	chr10:48930710:C:T	5.12792e-11	-0.599811	-1.17945	0.000293314	0.577977	-1.19071
48930748	chr10:48930748:G:A	2.59e-11	-1.2931	-1.16921	8.05362e-05	-0.728566	-1.1767
48930886	chr10:48930886:T:G	9.77804e-11	-2.30037e-10	-1.13382	0.000174689	-2.30037e-10	-1.13097
48930890	chr10:48930890:A:G	2.84784e-11	-1.1997	-1.1677	9.19853e-05	-0.597002	-1.17534
48930962	chr10:48930962:G:C	1.57123e-11	-1.8291	-1.13301	3.53198e-05	-1.62059	-1.10894
48931170	chr10:48931170:G:A	7.76535e-11	-0.168111	-1.19618	0.000518301	1.14573	-1.18915
48931399	chr10:48931399:G:A	6.10484e-11	-0.604027	-1.00085	2.84508e-05	-1.89877	-1.04702
48931442	chr10:48931442:C:T	5.382e-11	-0.704269	-1.02663	2.82265e-05	-1.88384	-1.06987
48931490	chr10:48931490:G:A	2.62528e-11	-1.63788	-0.810893	4.5427e-05	-1.65057	-0.827292
48931582	chr10:48931582:G:T	2.4097e-11	-1.78627	-0.748192	5.40684e-05	-1.5335	-0.770228
48931810	chr10:48931810:G:T	2.87965e-11	-1.19889	-1.1574	9.28315e-05	-0.596951	-1.16624
48931813	chr10:48931813:T:C	2.89853e-11	-1.19236	-1.1574	9.36116e-05	-0.588582	-1.16624
48932063	chr10:48932063:A:G	2.31915e-11	-1.83592	-0.736841	4.99389e-05	-1.62393	-0.759244
48932543	chr10:48932543:G:A	4.97671e-11	-0.886733	-0.922458	5.65199e-05	-1.28054	-0.978843
48932828	chr10:48932828:C:T	4.96353e-11	-1.3604	-0.451445	5.93998e-05	-1.77107	-0.438616
48933101	chr10:48933101:A:G	9.38502e-11	-2.30037e-10	-1.17485	0.000166734	-2.30037e-10	-1.17758
48933103	chr10:48933103:G:A	4.7352e-11	-1.85894	-2.51468e-10	0.000100031	-1.68849	-2.51468e-10
48933230	chr10:48933230:AG:A	9.32103e-11	-2.30037e-10	-1.18169	0.00016551	-2.30037e-10	-1.18494
48933242	chr10:48933242:C:T	1.08543e-10	-2.30037e-10	-1.0294	0.0001951	-2.30037e-10	-1.02046
48933287	chr10:48933287:G:A	1.73897e-11	-1.88769	-0.972984	4.07558e-05	-1.66056	-0.925815
48933359	chr10:48933359:G:A	9.14893e-11	-2.30037e-10	-1.20032	0.000163409	-2.30037e-10	-1.19772
48933374	chr10:48933374:G:A	1.04003e-10	-2.30037e-10	-1.07213	0.000188546	-2.30037e-10	-1.05463
48933853	chr10:48933853:G:A	3.32958e-11	-1.77175	-0.439361	5.16588e-05	-1.91653	-0.432784
48933893	chr10:48933893:A:G	9.5141e-11	-2.30037e-10	-1.16119	0.000170002	-2.30037e-10	-1.15816
48934066	chr10:48934066:A:G	9.17002e-11	-2.30037e-10	-1.19802	0.000164305	-2.30037e-10	-1.19225
48934406	chr10:48934406:G:A	2.46206e-11	-1.37085	-1.14211	2.96437e-05	-1.74505	-1.15967
48934725	chr10:48934725:G:A	1.14988e-10	-2.30037e-10	-0.971723	0.000202498	-2.30037e-10	-0.983243
48934761	chr10:48934761:G:A	9.20566e-11	-2.30037e-10	-1.19414	0.000164639	-2.30037e-10	-1.19022
48934884	chr10:48934884:A:C	9.36564e-11	-2.30037e-10	-1.17691	0.000167128	-2.30037e-10	-1.17521
48935062	chr10:48935062:C:T	4.58023e-11	-1.89221	-2.51468e-10	8.97472e-05	-1.79698	-2.51468e-10
48935332	chr10:48935332:A:G	9.82636e-11	-0.111189	-1.0177	3.25316e-05	-1.86889	-0.942869
48935394	chr10:48935394:T:C	9.32034e-11	-2.30037e-10	-1.18176	0.000166884	-2.30037e-10	-1.17668
48935575	chr10:48935575:G:A	9.41274e-11	-2.30037e-10	-1.1719	0.000167008	-2.30037e-10	-1.17593
48936083	chr10:48936083:A:C	1.14405e-10	-2.30037e-10	-0.976798	0.000202323	-2.30037e-10	-0.984109
48936242	chr10:48936242:T:G	1.14592e-10	-2.30037e-10	-0.975172	0.000202652	-2.30037e-10	-0.982486
48936292	chr10:48936292:T:C	1.23266e-10	-2.30037e-10	-0.902203	0.000217776	-2.30037e-10	-0.910505
48936543	chr10:48936543:T:C	1.37557e-10	-2.30037e-10	-0.792511	0.00025742	-2.30037e-10	-0.743267
48936605	chr10:48936605:AAG:A	8.80786e-11	-0.24474	-0.993577	3.25438e-05	-1.90013	-0.911254
48936621	chr10:48936621:AG:A	4.63491e-11	-1.88034	-2.51468e-10	8.33748e-05	-1.87063	-2.51468e-10
48936665	chr10:48936665:G:A	9.58493e-11	-2.30037e-10	-1.15377	0.000169808	-2.30037e-10	-1.15931
48936770	chr10:48936770:A:G	1.20435e-10	-2.30037e-10	-0.925434	0.000212842	-2.30037e-10	-0.933425
48936915	chr10:48936915:A:T	1.08024e-10	-2.30037e-10	-1.0342	0.000202541	-2.30037e-10	-0.983031
48936928	chr10:48936928:TG:T	2.38807e-11	-1.34283	-1.20064	2.42396e-05	-1.90631	-1.19968
48937009	chr10:48937009:T:C	1.23605e-10	-2.30037e-10	-0.899455	0.000229081	-2.30037e-10	-0.8599
48937136	chr10:48937136:C:T	2.00831e-10	-2.30037e-10	-0.414083	0.000353145	-2.30037e-10	-0.427097
48937185	chr10:48937185:T:C	1.21315e-10	-2.30037e-10	-0.918156	0.000213026	-2.30037e-10	-0.932559
48937364	chr10:48937364:G:C	1.66591e-10	-2.30037e-10	-0.601005	0.000293484	-2.30037e-10	-0.612153
48937388	chr10:48937388:T:C	2.29946e-11	-1.40429	-1.177	6.66453e-05	-0.923245	-1.17134
48937443	chr10:48937443:G:A	1.07724e-10	-2.30037e-10	-1.03698	0.000195319	-2.30037e-10	-1.01934
48937573	chr10:48937573:C:T	4.48053e-11	-1.91422	-2.51468e-10	8.06664e-05	-1.90365	-2.51468e-10
48937669	chr10:48937669:G:A	1.13224e-10	-2.30037e-10	-0.987181	0.000200269	-2.30037e-10	-0.994315
48937684	chr10:48937684:A:T	1.5845e-10	-2.30037e-10	-0.65111	0.000271961	-2.30037e-10	-0.688314
48937685	chr10:48937685:C:T	4.83141e-10	1.02365	-0.559892	7.64401e-05	-1.4671	-0.490365
48937775	chr10:48937775:G:A	5.65884e-10	1.15967	-0.537824	8.25687e-05	-1.41334	-0.466999
48938116	chr10:48938116:T:C	4.47523e-11	-1.9154	-2.51468e-10	8.37285e-05	-1.86639	-2.51468e-10
48938287	chr10:48938287:T:C	9.44481e-11	-2.30037e-10	-1.1685	0.000168762	-2.30037e-10	-1.16549
48938292	chr10:48938292:T:C	9.52856e-11	-2.30037e-10	-1.15967	0.000168319	-2.30037e-10	-1.16811
48938303	chr10:48938303:A:G	9.64073e-11	-2.30037e-10	-1.14796	0.000171312	-2.30037e-10	-1.15049
48938976	chr10:48938976:A:G	1.22161e-10	-2.30037e-10	-0.911202	0.000215849	-2.30037e-10	-0.919397
48938979	chr10:48938979:C:T	1.9209e-11	-1.60474	-1.15643	4.85791e-05	-1.25251	-1.15827
48939037	chr10:48939037:T:C	2.2547e-11	-1.41739	-1.18356	6.49128e-05	-0.942236	-1.17869
48939191	chr10:48939191:AG:A	2.16761e-10	-2.30037e-10	-0.33775	0.000408875	-2.30037e-10	-0.280565
48939452	chr10:48939452:A:G	1.22055e-10	-2.30037e-10	-0.912077	0.000215665	-2.30037e-10	-0.920249
48939516	chr10:48939516:G:A	1.93793e-11	-1.56679	-1.18555	5.25059e-05	-1.1521	-1.18095
48939740	chr10:48939740:T:A	1.2428e-10	-2.30037e-10	-0.894009	0.000219539	-2.30037e-10	-0.902443
48939906	chr10:48939906:G:A	1.22318e-10	-2.30037e-10	-0.909923	0.000216121	-2.30037e-10	-0.918135
48940504	chr10:48940504:C:G	9.41083e-11	-2.30037e-10	-1.1721	0.000166977	-2.30037e-10	-1.17612
48940760	chr10:48940760:G:T	1.2278e-10	-2.30037e-10	-0.906151	0.000215996	-2.30037e-10	-0.918715
48941163	chr10:48941163:A:G	1.12647e-10	-2.30037e-10	-0.992285	0.000199266	-2.30037e-10	-0.999335
48941277	chr10:48941277:A:G	1.06073e-10	-2.30037e-10	-1.05242	0.000187202	-2.30037e-10	-1.06178
48941403	chr10:48941403:T:C	1.14716e-10	-2.30037e-10	-0.974085	0.000204598	-2.30037e-10	-0.972927
48941517	chr10:48941517:A:G	6.44561e-11	-1.55056	-2.51468e-10	0.000105671	-1.63365	-2.51468e-10
48941537	chr10:48941537:C:T	1.66729e-10	-0.600175	-2.51468e-10	9.51966e-05	-1.73803	-2.51468e-10
48941577	chr10:48941577:C:T	6.87538e-11	-1.48601	-2.51468e-10	0.000188014	-1.05746	-2.51468e-10
48941629	chr10:48941629:A:G	9.28513e-11	-2.30037e-10	-1.18555	0.000165789	-2.30037e-10	-1.18326
48941973	chr10:48941973:TA:T	2.31096e-10	-2.30037e-10	-0.273712	0.000408453	-2.30037e-10	-0.281599
48941976	chr10:48941976:TTC:T	2.44932e-10	-2.30037e-10	-0.215566	0.000432824	-2.30037e-10	-0.223643
48942402	chr10:48942402:G:A	1.37987e-10	-2.30037e-10	-0.78939	0.000247181	-2.30037e-10	-0.783854
48942460	chr10:48942460:C:T	2.25383e-10	-2.30037e-10	-0.298745	0.000398516	-2.30037e-10	-0.306227
48943272	chr10:48943272:T:C	2.35461e-10	-2.30037e-10	-0.255002	0.000416261	-2.30037e-10	-0.262663
48943533	chr10:48943533:C:T	4.47576e-11	-1.91528	-2.51468e-10	8.1023e-05	-1.89924	-2.51468e-10
48943571	chr10:48943571:G:A	1.23591e-10	-2.30037e-10	-0.899572	0.000216994	-2.30037e-10	-0.914105
48943933	chr10:48943933:C:G	1.4499e-10	0.422713	-1.1626	3.60146e-05	-1.55725	-1.1528
48944257	chr10:48944257:G:A	1.45519e-10	-0.0818745	-0.654365	5.32026e-05	-1.83682	-0.483051
48944430	chr10:48944430:G:A	9.85133e-11	-2.30037e-10	-1.12635	0.000174381	-2.30037e-10	-1.13273
48944925	chr10:48944925:T:C	2.18393e-11	-1.53355	-1.09929	5.76961e-05	-1.15087	-1.08792
48945066	chr10:48945066:T:G	2.17268e-10	-2.30037e-10	-0.335416	0.000409864	-2.30037e-10	-0.278149
48945464	chr10:48945464:A:G	9.4693e-11	-2.30037e-10	-1.16591	0.000169021	-2.30037e-10	-1.16395
48945556	chr10:48945556:C:T	1.01535e-10	-2.30037e-10	-1.09615	0.000179663	-2.30037e-10	-1.10289
48945666	chr10:48945666:T:A	9.47176e-11	-2.30037e-10	-1.16565	0.000170199	-2.30037e-10	-1.15701
48945864	chr10:48945864:T:C	9.14585e-11	-2.30037e-10	-1.20066	0.000162955	-2.30037e-10	-1.2005
48945869	chr10:48945869:G:A	1.91903e-10	-2.30037e-10	-0.459555	0.0003376	-2.30037e-10	-0.472112
48945950	chr10:48945950:C:T	9.41083e-11	-2.30037e-10	-1.1721	0.000166977	-2.30037e-10	-1.17612
48946696	chr10:48946696:T:C	9.14994e-11	-2.30037e-10	-1.20021	0.000163151	-2.30037e-10	-1.1993
48946834	chr10:48946834:C:G	9.25726e-11	-2.30037e-10	-1.18855	0.000164222	-2.30037e-10	-1.19276
48947085	chr10:48947085:C:T	1.35637e-10	0.111897	-0.918461	3.75962e-05	-1.78798	-0.879096
48947133	chr10:48947133:C:T	9.15214e-11	-2.30037e-10	-1.19997	0.000163217	-2.30037e-10	-1.19889
48948283	chr10:48948283:A:C	1.07525e-10	-2.30037e-10	-1.03882	0.000189809	-2.30037e-10	-1.04796
48948315	chr10:48948315:A:C	9.61521e-11	-2.30037e-10	-1.15062	0.000170826	-2.30037e-10	-1.15333
48948418	chr10:48948418:C:T	1.67476e-11	-1.91767	-0.980624	3.01998e-05	-1.90939	-0.976752
48948422	chr10:48948422:A:G	1.04664e-10	-2.30037e-10	-1.0658	0.0001849	-2.30037e-10	-1.07416
48948550	chr10:48948550:A:G	2.33033e-10	-2.30037e-10	-0.265366	0.000408771	-2.30037e-10	-0.28082
48949239	chr10:48949239:T:C	9.71926e-11	-2.30037e-10	-1.13985	0.00017268	-2.30037e-10	-1.14253
48949313	chr10:48949313:G:C	9.15017e-11	-2.30037e-10	-1.20019	0.000163159	-2.30037e-10	-1.19925
48949478	chr10:48949478:T:C	9.64381e-11	-2.30037e-10	-1.14765	0.000171321	-2.30037e-10	-1.15044
48949507	chr10:48949507:T:C	1.5733e-10	0.367076	-1.02528	3.55905e-05	-1.72708	-0.994819
48949525	chr10:48949525:A:G	9.85165e-11	-2.30037e-10	-1.12632	0.000174386	-2.30037e-10	-1.1327
48949714	chr10:48949714:G:A	1.07525e-10	-2.30037e-10	-1.03882	0.000189809	-2.30037e-10	-1.04796
48949801	chr10:48949801:C:T	1.15316e-10	-2.30037e-10	-0.968873	0.000210901	-2.30037e-10	-0.942584
48949854	chr10:48949854:C:T	1.01216e-10	-2.30037e-10	-1.09929	0.000180182	-2.30037e-10	-1.10001
48950449	chr10:48950449:C:T	2.10128e-11	-1.51008	-1.16133	5.55232e-05	-1.11443	-1.16275
48950659	chr10:48950659:A:G	1.07525e-10	-2.30037e-10	-1.03882	0.000189809	-2.30037e-10	-1.04796
48950983	chr10:48950983:G:T	1.21402e-10	-2.30037e-10	-0.917438	0.000213631	-2.30037e-10	-0.929725
48951190	chr10:48951190:T:C	2.27167e-11	-1.45786	-1.13559	6.18305e-05	-1.04315	-1.12643
48951253	chr10:48951253:T:G	1.14835e-10	-2.30037e-10	-0.973054	0.000209979	-2.30037e-10	-0.946969
48951457	chr10:48951457:C:CA	9.84892e-11	-2.30037e-10	-1.1266	0.000174341	-2.30037e-10	-1.13296
48951601	chr10:48951601:AAAAC:A	7.86959e-11	-1.35095	-2.51468e-10	0.000102394	-1.66515	-2.51468e-10
48951628	chr10:48951628:A:AG	9.79392e-11	-2.30037e-10	-1.1322	0.000173397	-2.30037e-10	-1.13839
48951655	chr10:48951655:G:A	1.92238e-10	-2.30037e-10	-0.45781	0.000338222	-2.30037e-10	-0.470271
48951749	chr10:48951749:G:A	4.4677e-11	-1.91709	-2.51468e-10	8.2409e-05	-1.88228	-2.51468e-10
48952119	chr10:48952119:G:A	1.57715e-10	-2.30037e-10	-0.655759	0.000270784	-2.30037e-10	-0.692653
48952248	chr10:48952248:C:T	1.2909e-10	-2.30037e-10	-0.856038	0.000226371	-2.30037e-10	-0.871799
48952435	chr10:48952435:A:G	1.08934e-10	-2.30037e-10	-1.0258	0.000192752	-2.30037e-10	-1.03257
48952553	chr10:48952553:C:T	1.90563e-11	-1.62924	-1.13991	2.52364e-05	-1.91294	-1.15275
48952638	chr10:48952638:G:A	9.85133e-11	-2.30037e-10	-1.12635	0.000174381	-2.30037e-10	-1.13273
48953468	chr10:48953468:C:A	9.96927e-11	-2.30037e-10	-1.11445	0.000176977	-2.30037e-10	-1.11796
48953585	chr10:48953585:C:T	4.90708e-11	-1.82328	-2.51468e-10	0.000101131	-1.67756	-2.51468e-10
48953745	chr10:48953745:G:A	1.87087e-10	-2.30037e-10	-0.484973	0.000329159	-2.30037e-10	-0.497433
48953988	chr10:48953988:A:G	1.23523e-10	-2.30037e-10	-0.900119	0.000226192	-2.30037e-10	-0.872591
48954668	chr10:48954668:AC:A	9.47653e-11	-2.30037e-10	-1.16514	0.000170492	-2.30037e-10	-1.15528
48954764	chr10:48954764:T:G	7.19137e-11	-0.240651	-1.20043	2.42653e-05	-1.9051	-1.19983
48955129	chr10:48955129:T:A	1.14864e-10	-2.30037e-10	-0.972794	0.000217161	-2.30037e-10	-0.913335
48955256	chr10:48955256:G:C	4.72806e-11	-1.86045	-2.51468e-10	8.00149e-05	-1.91176	-2.51468e-10
48955310	chr10:48955310:T:C	1.91973e-10	0.740946	-1.20013	3.2021e-05	-1.62702	-1.20056
48955337	chr10:48955337:G:A	9.65585e-11	-2.30037e-10	-1.1464	0.000171489	-2.30037e-10	-1.14946
48955427	chr10:48955427:C:T	9.52878e-11	-2.30037e-10	-1.15964	0.000170668	-2.30037e-10	-1.15426
48955575	chr10:48955575:TTGCCCCAGTTC:T	9.44686e-11	-2.30037e-10	-1.16828	0.000169154	-2.30037e-10	-1.16317
48955611	chr10:48955611:T:G	9.24205e-11	-2.30037e-10	-1.1902	0.000163965	-2.30037e-10	-1.19432
48955705	chr10:48955705:T:A	9.81171e-11	-2.30037e-10	-1.13038	0.000179731	-2.30037e-10	-1.10251
48955930	chr10:48955930:A:C	8.21167e-11	-0.32743	-0.980975	3.25599e-05	-1.91394	-0.896949
48956430	chr10:48956430:C:G	9.18248e-11	-2.30037e-10	-1.19666	0.000163197	-2.30037e-10	-1.19902
48957083	chr10:48957083:G:A	6.92103e-11	-0.388276	-1.09112	2.75478e-05	-1.91461	-1.06344
48957213	chr10:48957213:G:A	9.5732e-11	-2.30037e-10	-1.15499	0.000169718	-2.30037e-10	-1.15984
48957366	chr10:48957366:T:C	8.18442e-11	-0.316023	-0.995707	3.08329e-05	-1.9076	-0.957795
48957502	chr10:48957502:G:A	1.26963e-10	0.0698936	-0.942543	0.000140258	-0.409025	-0.941466
48957696	chr10:48957696:C:T	9.21391e-11	-2.30037e-10	-1.19325	0.000163583	-2.30037e-10	-1.19665
48958099	chr10:48958099:C:T	1.81153e-10	-2.30037e-10	-0.517206	0.000318832	-2.30037e-10	-0.529312
48958171	chr10:48958171:C:T	2.25572e-11	-1.46383	-1.13666	6.12757e-05	-1.05116	-1.12743
48958174	chr10:48958174:G:T	1.69117e-10	-2.30037e-10	-0.585953	0.000289669	-2.30037e-10	-0.625236
48958239	chr10:48958239:C:T	6.90762e-11	-0.391168	-1.09017	2.75585e-05	-1.91464	-1.06302
48958379	chr10:48958379:A:AGGGAG	2.31271e-11	-1.46135	-1.11419	6.29782e-05	-1.04761	-1.10358
48958404	chr10:48958404:C:T	9.36036e-11	-2.30037e-10	-1.17748	0.000167425	-2.30037e-10	-1.17344
48958492	chr10:48958492:G:A	6.68367e-11	-1.51429	-2.51468e-10	9.17226e-05	-1.77521	-2.51468e-10
48958496	chr10:48958496:C:T	9.14638e-11	-2.30037e-10	-1.2006	0.000162958	-2.30037e-10	-1.20048
48958953	chr10:48958953:G:T	6.58231e-11	-0.328913	-1.20066	2.41231e-05	-1.912	-1.1988
48959576	chr10:48959576:A:G	1.28195e-10	0.301802	-1.16479	2.9555e-05	-1.76185	-1.14587
48959742	chr10:48959742:G:A	1.22228e-10	-2.30037e-10	-0.910662	0.000211562	-2.30037e-10	-0.939454
48959923	chr10:48959923:C:T	9.18809e-11	-2.30037e-10	-1.19605	0.000163895	-2.30037e-10	-1.19475
48960352	chr10:48960352:T:C	1.42196e-10	0.408187	-1.16753	3.03572e-05	-1.72556	-1.15538
48960386	chr10:48960386:G:T	2.16248e-11	-1.50076	-1.14195	5.79125e-05	-1.1019	-1.13315
48960519	chr10:48960519:T:A	3.28188e-09	-2.30037e-10	2.37962	0.00586603	-2.30037e-10	2.38296
48960677	chr10:48960677:G:T	1.13009e-10	-2.30037e-10	-0.989077	0.000206486	-2.30037e-10	-0.96374
48961186	chr10:48961186:T:C	9.17029e-11	-2.30037e-10	-1.19799	0.000163064	-2.30037e-10	-1.19983
48961310	chr10:48961310:C:T	4.50738e-11	-1.90824	-2.51468e-10	8.21918e-05	-1.88492	-2.51468e-10
48961401	chr10:48961401:T:C	1.77978e-10	-2.30037e-10	-0.534886	0.000313324	-2.30037e-10	-0.546737
48961620	chr10:48961620:T:C	1.38427e-10	0.34177	-1.12798	3.11756e-05	-1.74731	-1.10703
48962214	chr10:48962214:G:A	1.64362e-10	-2.30037e-10	-0.614476	0.000289561	-2.30037e-10	-0.625609
48962347	chr10:48962347:C:T	9.22326e-11	-2.30037e-10	-1.19223	0.000163705	-2.30037e-10	-1.19591
48962449	chr10:48962449:C:G	4.76654e-11	-1.85234	-2.51468e-10	0.000104989	-1.64012	-2.51468e-10
48963033	chr10:48963033:G:A	2.13203e-11	-1.50503	-1.15186	5.69794e-05	-1.10748	-1.14381
48963649	chr10:48963649:C:G	9.32394e-11	-2.30037e-10	-1.18138	0.000166475	-2.30037e-10	-1.17913
48963904	chr10:48963904:C:T	2.23897e-11	-1.46313	-1.14481	6.09342e-05	-1.04797	-1.13621
48964331	chr10:48964331:C:T	1.46319e-10	-2.30037e-10	-0.730758	0.000261171	-2.30037e-10	-0.728798
48964578	chr10:48964578:C:T	7.25439e-11	-1.43235	-2.51468e-10	0.000101016	-1.6787	-2.51468e-10
48964664	chr10:48964664:T:C	1.21072e-10	0.241601	-1.16176	2.9243e-05	-1.7733	-1.14503
48965368	chr10:48965368:A:G	1.0015e-10	-2.30037e-10	-1.10987	0.00017974	-2.30037e-10	-1.10246
48965422	chr10:48965422:A:G	1.27016e-10	0.306821	-1.17906	2.91101e-05	-1.75686	-1.16603
48965506	chr10:48965506:T:C	1.30389e-10	0.354511	-1.20054	2.85451e-05	-1.74444	-1.19805
48965659	chr10:48965659:G:A	1.98771e-10	-2.30037e-10	-0.424394	0.000356552	-2.30037e-10	-0.417494
48965693	chr10:48965693:CT:C	9.84562e-10	2.36983	-1.19418	3.36186e-05	-1.65138	-1.12752
48965976	chr10:48965976:A:G	2.13253e-11	-1.5973	-1.05935	5.54918e-05	-1.23182	-1.04592
48966134	chr10:48966134:A:G	2.13682e-11	-1.56739	-1.08725	5.62962e-05	-1.1883	-1.07505
48966365	chr10:48966365:G:A	1.38104e-10	-2.30037e-10	-0.788539	0.000266733	-2.30037e-10	-0.707725
48966779	chr10:48966779:G:A	5.05136e-10	-2.30037e-10	0.508282	0.000879506	-2.30037e-10	0.485386
48966815	chr10:48966815:C:G	1.14487e-10	-2.30037e-10	-0.976082	0.000208157	-2.30037e-10	-0.95568
48967559	chr10:48967559:G:A	1.04855e-10	-1.06397	-2.51468e-10	0.000324656	-0.51121	-2.51468e-10
48967776	chr10:48967776:A:C	5.92164e-11	-0.729634	-0.905713	3.85771e-05	-1.86448	-0.77684
48968174	chr10:48968174:C:T	3.71518e-11	-1.75514	-0.346399	8.78753e-05	-1.47136	-0.346694
48968362	chr10:48968362:T:C	2.09392e-11	-1.4775	-1.19742	2.63339e-05	-1.82328	-1.19984
48968743	chr10:48968743:G:T	1.22847e-10	-2.30037e-10	-0.905607	0.000225803	-2.30037e-10	-0.874314
48969011	chr10:48969011:G:A	1.58717e-10	-2.30037e-10	-0.649424	0.000278211	-2.30037e-10	-0.665594
48969375	chr10:48969375:C:A	2.91477e-10	1.02985	-1.07143	0.000121454	-0.42778	-1.06666
48969461	chr10:48969461:G:T	1.96817e-10	-2.30037e-10	-0.434273	0.000333346	-2.30037e-10	-0.484793
48969807	chr10:48969807:C:T	9.61399e-11	-2.30037e-10	-1.15074	0.000172528	-2.30037e-10	-1.14342
48969953	chr10:48969953:G:A	4.58399e-11	-1.89139	-2.51468e-10	8.18118e-05	-1.88955	-2.51468e-10
48970083	chr10:48970083:T:C	3.46734e-11	-1.15477	-1.0158	0.000115561	-0.528673	-1.01551
48970332	chr10:48970332:G:C	4.96556e-10	0.49115	-2.51468e-10	0.000470642	-0.139877	-2.51468e-10
48970440	chr10:48970440:A:G	1.42936e-11	-1.90582	-1.15092	2.89158e-05	-1.79268	-1.1369
48970942	chr10:48970942:A:G	1.65868e-11	-1.75486	-1.15308	2.51597e-05	-1.91774	-1.151
48971156	chr10:48971156:C:T	1.61243e-11	-1.79378	-1.14244	2.54322e-05	-1.91786	-1.1401
48971220	chr10:48971220:T:C	9.49138e-11	-2.30037e-10	-1.16358	0.000168097	-2.30037e-10	-1.16944
48971420	chr10:48971420:C:T	1.56124e-11	-1.81108	-1.15741	2.50993e-05	-1.91578	-1.15536
48971884	chr10:48971884:G:A	1.25426e-10	-1.00061	0.115785	0.000438048	-0.319895	0.108248
48972420	chr10:48972420:T:C	6.85992e-11	-1.48827	-2.51468e-10	9.30121e-05	-1.76125	-2.51468e-10
48972628	chr10:48972628:G:A	5.64151e-11	-1.68381	-2.51468e-10	8.3953e-05	-1.86372	-2.51468e-10
48972667	chr10:48972667:T:G	9.25566e-11	-2.30037e-10	-1.18873	0.000164624	-2.30037e-10	-1.19031
48972683	chr10:48972683:C:T	1.54505e-10	-2.30037e-10	-0.676317	0.000284255	-2.30037e-10	-0.644102
48973160	chr10:48973160:T:A	9.39398e-11	-2.30037e-10	-1.17389	0.000168276	-2.30037e-10	-1.16837
48973332	chr10:48973332:C:T	4.46425e-11	-1.91786	-2.51468e-10	8.16778e-05	-1.89119	-2.51468e-10
48973401	chr10:48973401:T:C	2.67231e-10	-2.30037e-10	-0.128433	0.000467036	-2.30037e-10	-0.147569
48973559	chr10:48973559:G:A	4.91549e-11	-1.82157	-2.51468e-10	0.000102711	-1.66206	-2.51468e-10
48973810	chr10:48973810:A:T	5.95708e-11	-1.02813	-0.601251	0.000207858	-0.3547	-0.60242
48974117	chr10:48974117:C:T	1.61688e-11	-1.77949	-1.15398	2.5121e-05	-1.91844	-1.15183
48974153	chr10:48974153:A:G	9.60707e-11	-2.30037e-10	-1.15146	0.000170524	-2.30037e-10	-1.1551
48974777	chr10:48974777:A:G	1.96309e-11	-1.54075	-1.19869	2.5583e-05	-1.85159	-1.20045
48975059	chr10:48975059:C:T	9.39786e-11	-2.30037e-10	-1.17348	0.000168352	-2.30037e-10	-1.16792
48975066	chr10:48975066:C:T	1.15818e-10	-2.30037e-10	-0.96453	0.000203318	-2.30037e-10	-0.979204
48975571	chr10:48975571:A:C	6.52035e-11	-0.957355	-0.581677	0.000232565	-0.261944	-0.582861
48975876	chr10:48975876:G:T	2.15286e-10	-2.30037e-10	-0.344578	0.000429168	-2.30037e-10	-0.232126
48976064	chr10:48976064:G:A	1.80129e-11	-1.6833	-1.14215	4.31252e-05	-1.38481	-1.14506
48976221	chr10:48976221:G:A	1.47693e-10	-2.30037e-10	-0.721411	0.000260407	-2.30037e-10	-0.731728
48976345	chr10:48976345:A:C	9.42925e-11	-2.30037e-10	-1.17014	0.000167327	-2.30037e-10	-1.17403
48976356	chr10:48976356:A:G	1.16743e-10	-2.30037e-10	-0.956569	0.000204873	-2.30037e-10	-0.971586
48976438	chr10:48976438:T:A	1.99762e-10	-2.30037e-10	-0.419417	0.00035111	-2.30037e-10	-0.432875
48976493	chr10:48976493:T:G	4.30716e-10	0.348904	-2.51468e-10	0.000409968	-0.277895	-2.51468e-10
48976625	chr10:48976625:T:C	9.44602e-11	-2.30037e-10	-1.16837	0.000169289	-2.30037e-10	-1.16237
48976705	chr10:48976705:A:G	1.57857e-10	-2.30037e-10	-0.654856	0.000290727	-2.30037e-10	-0.62159
48976778	chr10:48976778:G:A	1.00337e-10	-1.10801	-2.51468e-10	0.000139049	-1.35915	-2.51468e-10
48976904	chr10:48976904:C:T	3.11046e-11	-1.17454	-1.10465	3.6671e-05	-1.66087	-1.03112
48977010	chr10:48977010:G:A	4.13808e-10	0.308855	-2.51468e-10	0.000396471	-0.311371	-2.51468e-10
48977300	chr10:48977300:C:T	9.64947e-11	-2.30037e-10	-1.14706	0.000173237	-2.30037e-10	-1.13932
48977397	chr10:48977397:C:T	1.98266e-11	-1.53054	-1.19898	5.04825e-05	-1.17343	-1.19892
48977925	chr10:48977925:G:A	3.70443e-10	0.198154	-2.51468e-10	0.000361003	-0.405089	-2.51468e-10
48978075	chr10:48978075:T:C	1.8016e-11	-1.67305	-1.15224	4.33331e-05	-1.37019	-1.15486
48978272	chr10:48978272:G:A	5.20106e-11	-1.09425	-0.670845	5.26765e-05	-1.74217	-0.587633
48978285	chr10:48978285:A:T	1.70057e-10	-2.30037e-10	-0.58041	0.000299771	-2.30037e-10	-0.590954
48978340	chr10:48978340:T:C	1.2628e-10	-2.30037e-10	-0.878043	0.000230425	-2.30037e-10	-0.85405
48978590	chr10:48978590:C:T	1.80653e-11	-1.68414	-1.13842	4.32143e-05	-1.3864	-1.1414
48978712	chr10:48978712:T:G	9.37289e-11	-2.30037e-10	-1.17614	0.000165597	-2.30037e-10	-1.18442
48979515	chr10:48979515:T:C	5.43513e-11	-1.09778	-0.623303	5.59141e-05	-1.73265	-0.53751
48979645	chr10:48979645:G:A	9.42147e-11	-2.30037e-10	-1.17097	0.000168609	-2.30037e-10	-1.16639
48980346	chr10:48980346:C:T	9.48425e-11	-2.30037e-10	-1.16433	0.000170863	-2.30037e-10	-1.15311
48980382	chr10:48980382:A:G	7.87987e-11	-0.866394	-0.483256	5.43214e-05	-1.87564	-0.423416
48980392	chr10:48980392:C:T	9.1462e-11	-2.30037e-10	-1.20062	0.000162946	-2.30037e-10	-1.20055
48980923	chr10:48980923:G:A	3.47101e-11	-1.0821	-1.08741	3.41945e-05	-1.72099	-1.04092
48981157	chr10:48981157:A:G	1.70407e-11	-1.73105	-1.1499	3.97362e-05	-1.4591	-1.15261
48981320	chr10:48981320:C:T	9.1512e-11	-2.30037e-10	-1.20008	0.000162938	-2.30037e-10	-1.20061
48981904	chr10:48981904:G:T	4.45637e-11	-0.945722	-0.973904	3.63156e-05	-1.78764	-0.914087
48982165	chr10:48982165:A:C	1.58041e-11	-1.77365	-1.18263	3.67322e-05	-1.50287	-1.18745
48982374	chr10:48982374:C:T	5.63537e-11	-1.6849	-2.51468e-10	0.00014436	-1.32166	-2.51468e-10
48982754	chr10:48982754:C:T	1.85647e-11	-1.61891	-1.17637	4.55579e-05	-1.29893	-1.17606
48982977	chr10:48982977:A:C	1.49396e-10	-2.30037e-10	-0.709948	0.000274599	-2.30037e-10	-0.678661
48983044	chr10:48983044:G:A	5.58414e-11	-1.69403	-2.51468e-10	0.000183652	-1.08093	-2.51468e-10
48983179	chr10:48983179:C:A	5.23975e-11	-1.75769	-2.51468e-10	0.000114903	-1.54989	-2.51468e-10
48983295	chr10:48983295:C:T	1.13922e-10	-1.39825	0.41722	0.000165435	-1.7203	0.534906
48983472	chr10:48983472:G:A	9.33991e-11	-2.30037e-10	-1.17966	0.000165998	-2.30037e-10	-1.182
48984075	chr10:48984075:A:C	5.47691e-11	-1.54935	-0.164075	9.78592e-05	-1.6184	-0.0920404
48984267	chr10:48984267:G:A	3.17507e-11	-1.11967	-1.13897	3.34385e-05	-1.70577	-1.0785
48984309	chr10:48984309:C:A	9.14766e-11	-2.30037e-10	-1.20046	0.000162929	-2.30037e-10	-1.20066
48984675	chr10:48984675:C:T	1.73734e-10	-2.30037e-10	-0.559022	0.000306208	-2.30037e-10	-0.56971
48984695	chr10:48984695:G:C	9.18297e-11	-2.30037e-10	-1.19661	0.000163888	-2.30037e-10	-1.19479
48984940	chr10:48984940:G:GACA	1.15138e-10	-2.30037e-10	-0.970416	0.000203646	-2.30037e-10	-0.977593
48985007	chr10:48985007:T:C	1.97482e-11	-1.8084	-0.925085	4.57354e-05	-1.53462	-0.936482
48985341	chr10:48985341:C:T	9.29506e-11	-2.30037e-10	-1.18448	0.000164921	-2.30037e-10	-1.18851
48985610	chr10:48985610:C:T	9.15839e-11	-2.30037e-10	-1.19929	0.000163026	-2.30037e-10	-1.20006
48985739	chr10:48985739:G:A	1.02271e-10	-2.30037e-10	-1.08892	0.000183032	-2.30037e-10	-1.08431
48985775	chr10:48985775:G:A	9.78552e-11	-2.30037e-10	-1.13306	0.000174587	-2.30037e-10	-1.13155
48986027	chr10:48986027:G:A	1.91111e-10	-2.30037e-10	-0.46369	0.000360071	-2.30037e-10	-0.407674
48986319	chr10:48986319:T:G	1.58366e-10	-2.30037e-10	-0.651637	0.000291611	-2.30037e-10	-0.618554
48986363	chr10:48986363:C:T	4.76463e-11	-0.886128	-0.966613	3.56146e-05	-1.81163	-0.909592
48986486	chr10:48986486:T:G	1.60407e-10	-2.30037e-10	-0.638833	0.000283199	-2.30037e-10	-0.647825
48986870	chr10:48986870:C:T	1.38151e-10	-2.30037e-10	-0.7882	0.000240829	-2.30037e-10	-0.809888
48986943	chr10:48986943:G:A	1.43196e-10	-2.30037e-10	-0.752332	0.000252527	-2.30037e-10	-0.762454
48986948	chr10:48986948:G:A	9.59775e-11	-2.30037e-10	-1.15243	0.000169063	-2.30037e-10	-1.1637
48987050	chr10:48987050:T:C	1.37191e-10	-2.30037e-10	-0.795175	0.000252154	-2.30037e-10	-0.763933
48987432	chr10:48987432:C:T	1.00169e-10	-2.30037e-10	-1.10969	0.00018021	-2.30037e-10	-1.09985
48987546	chr10:48987546:A:G	9.59934e-11	-2.30037e-10	-1.15227	0.000170597	-2.30037e-10	-1.15467
48987650	chr10:48987650:G:C	9.54418e-11	-2.30037e-10	-1.15803	0.000170366	-2.30037e-10	-1.15602
48987776	chr10:48987776:G:A	4.70661e-11	-1.86499	-2.51468e-10	8.34511e-05	-1.86971	-2.51468e-10
48988014	chr10:48988014:G:A	1.40329e-10	-2.30037e-10	-0.77256	0.000257362	-2.30037e-10	-0.743489
48988177	chr10:48988177:G:T	5.40183e-11	-1.1185	-0.608726	5.49993e-05	-1.73085	-0.5558
48988604	chr10:48988604:C:T	9.61838e-11	-2.30037e-10	-1.15029	0.000170354	-2.30037e-10	-1.1561
48988802	chr10:48988802:C:T	5.78374e-11	-1.04818	-0.610727	5.31419e-05	-1.76317	-0.557841
48989154	chr10:48989154:A:C	1.82962e-11	-1.65039	-1.15947	4.43239e-05	-1.34338	-1.15907
48989390	chr10:48989390:G:T	5.70987e-11	-1.0672	-0.604567	5.39218e-05	-1.75484	-0.5516
48989419	chr10:48989419:C:T	1.38257e-10	-2.30037e-10	-0.787429	0.000253403	-2.30037e-10	-0.758994
48989439	chr10:48989439:G:A	1.64081e-10	-2.30037e-10	-0.616185	0.000289527	-2.30037e-10	-0.625726
48989465	chr10:48989465:CCA:C	9.3945e-11	-2.30037e-10	-1.17384	0.000166337	-2.30037e-10	-1.17996
48989652	chr10:48989652:C:T	9.65773e-11	-2.30037e-10	-1.1462	0.000173894	-2.30037e-10	-1.13553
48989949	chr10:48989949:C:A	5.04293e-11	-1.48583	-0.310141	8.03386e-05	-1.66782	-0.2399
48990138	chr10:48990138:C:A	1.51036e-10	-2.30037e-10	-0.699028	0.00027771	-2.30037e-10	-0.667399
48990437	chr10:48990437:A:T	9.1601e-11	-2.30037e-10	-1.1991	0.000164063	-2.30037e-10	-1.19372
48990453	chr10:48990453:C:G	1.37724e-10	-2.30037e-10	-0.791294	0.000252049	-2.30037e-10	-0.764352
48990655	chr10:48990655:A:G	1.855e-11	-1.60533	-1.19075	2.54129e-05	-1.86805	-1.19067
48990883	chr10:48990883:T:C	1.02006e-10	-2.30037e-10	-1.09152	0.000184688	-2.30037e-10	-1.07531
48990890	chr10:48990890:C:A	1.02359e-10	-2.30037e-10	-1.08806	0.000185447	-2.30037e-10	-1.0712
48991162	chr10:48991162:C:T	4.46152e-11	-1.91847	-2.51468e-10	8.50884e-05	-1.85028	-2.51468e-10
48991450	chr10:48991450:A:C	1.69755e-10	-2.30037e-10	-0.582192	0.000300164	-2.30037e-10	-0.589644
48991764	chr10:48991764:C:T	5.03906e-11	-1.79674	-2.51468e-10	0.000118629	-1.51797	-2.51468e-10
48991772	chr10:48991772:C:T	3.71617e-10	0.201318	-2.51468e-10	0.000386956	-0.335664	-2.51468e-10
48992043	chr10:48992043:C:A	9.68585e-11	-2.30037e-10	-1.14329	0.000171016	-2.30037e-10	-1.15222
48992514	chr10:48992514:G:C	1.97044e-11	-1.56497	-1.17073	2.63801e-05	-1.85082	-1.17055
48992622	chr10:48992622:C:G	1.9828e-11	-1.55153	-1.17792	2.63436e-05	-1.84499	-1.17776
48992698	chr10:48992698:T:A	9.49242e-11	-2.30037e-10	-1.16347	0.000170689	-2.30037e-10	-1.15413
48992728	chr10:48992728:T:C	1.38216e-10	-2.30037e-10	-0.78773	0.000242448	-2.30037e-10	-0.803187
48992791	chr10:48992791:T:C	1.42275e-10	-2.30037e-10	-0.758785	0.000260047	-2.30037e-10	-0.733114
48992792	chr10:48992792:C:T	1.39739e-10	-2.30037e-10	-0.776772	0.000255274	-2.30037e-10	-0.751636
48993114	chr10:48993114:A:G	4.61537e-11	-1.88457	-2.51468e-10	7.97014e-05	-1.91569	-2.51468e-10
48993750	chr10:48993750:T:C	2.40748e-11	-1.39915	-1.13623	3.20889e-05	-1.71044	-1.11502
48994139	chr10:48994139:A:C	9.49087e-11	-2.30037e-10	-1.16363	0.000170662	-2.30037e-10	-1.15429
48994195	chr10:48994195:G:T	1.62031e-10	-2.30037e-10	-0.628759	0.000285959	-2.30037e-10	-0.638125
48994221	chr10:48994221:C:T	6.28814e-11	-0.906054	-0.669242	4.75395e-05	-1.8149	-0.617513
48994832	chr10:48994832:G:A	1.75241e-10	-2.30037e-10	-0.550386	0.000326881	-2.30037e-10	-0.504379
48995381	chr10:48995381:T:A	1.45371e-10	-2.30037e-10	-0.737259	0.000254759	-2.30037e-10	-0.753656
48995450	chr10:48995450:C:A	1.74553e-11	-1.65913	-1.19777	4.21181e-05	-1.35563	-1.19786
48995963	chr10:48995963:C:T	1.20389e-10	-2.30037e-10	-0.92582	0.000211667	-2.30037e-10	-0.938962
48996296	chr10:48996296:G:T	2.43922e-10	-2.30037e-10	-0.219696	0.000410187	-2.30037e-10	-0.277362
48996512	chr10:48996512:G:A	1.1658e-10	-2.30037e-10	-0.957964	0.000211242	-2.30037e-10	-0.940969
48996911	chr10:48996911:T:A	6.36012e-11	-1.47198	-0.0919289	9.92671e-05	-1.67913	-0.017029
48996950	chr10:48996950:T:C	2.12659e-11	-1.50194	-1.15751	2.75107e-05	-1.82207	-1.15733
48997036	chr10:48997036:A:G	1.03749e-10	-2.30037e-10	-1.07457	0.000185484	-2.30037e-10	-1.07101
48997037	chr10:48997037:C:G	9.42931e-11	-2.30037e-10	-1.17014	0.000169414	-2.30037e-10	-1.16163
48997621	chr10:48997621:G:T	1.02826e-10	-2.30037e-10	-1.08351	0.000183808	-2.30037e-10	-1.08008
48997622	chr10:48997622:A:G	1.37007e-10	-2.30037e-10	-0.796517	0.000251125	-2.30037e-10	-0.768022
48998255	chr10:48998255:T:C	9.14684e-11	-2.30037e-10	-1.20055	0.000163019	-2.30037e-10	-1.20011
48998688	chr10:48998688:C:T	1.97033e-11	-1.58855	-1.14721	2.67404e-05	-1.86082	-1.14698
48998735	chr10:48998735:A:G	1.62438e-10	-2.30037e-10	-0.626252	0.00028667	-2.30037e-10	-0.635643
48998808	chr10:48998808:C:T	1.30776e-10	-2.30037e-10	-0.843061	0.000239301	-2.30037e-10	-0.816254
48999227	chr10:48999227:T:C	9.58658e-11	-2.30037e-10	-1.1536	0.000172588	-2.30037e-10	-1.14307
48999253	chr10:48999253:T:C	9.51769e-11	-2.30037e-10	-1.16081	0.000167911	-2.30037e-10	-1.17054
48999254	chr10:48999254:A:G	1.92507e-11	-1.58605	-1.17295	2.58653e-05	-1.86405	-1.17702
48999370	chr10:48999370:G:T	7.8587e-11	-1.04053	-0.311807	6.65775e-05	-1.817	-0.278612
48999443	chr10:48999443:A:C	1.44859e-10	-2.30037e-10	-0.740783	0.000255409	-2.30037e-10	-0.751109
48999594	chr10:48999594:A:G	4.52238e-11	-1.13381	-0.771109	4.64834e-05	-1.72246	-0.732416
48999964	chr10:48999964:T:C	9.41392e-11	-2.30037e-10	-1.17177	0.000167934	-2.30037e-10	-1.1704
49000101	chr10:49000101:G:T	1.83173e-10	0.619547	-1.12566	0.000154901	-0.120688	-1.1305
49000249	chr10:49000249:T:C	9.96698e-11	-2.30037e-10	-1.11468	0.000175668	-2.30037e-10	-1.12538
49000355	chr10:49000355:G:A	1.22e-10	-2.30037e-10	-0.912528	0.00021555	-2.30037e-10	-0.920782
49000427	chr10:49000427:TC:T	9.28547e-11	-2.30037e-10	-1.18551	0.00016466	-2.30037e-10	-1.19009
49000538	chr10:49000538:A:G	2.76221e-10	1.1053	-1.20065	0.000189281	0.149455	-1.2002
49000754	chr10:49000754:C:T	4.3657e-11	-1.40841	-0.531769	4.85123e-05	-1.84222	-0.569935
49000955	chr10:49000955:T:A	1.23222e-10	-2.30037e-10	-0.902559	0.000218086	-2.30037e-10	-0.909087
49001076	chr10:49001076:C:A	4.57104e-11	-0.96968	-0.924541	3.10451e-05	-1.91284	-0.945694
49001396	chr10:49001396:G:A	2.55456e-11	-1.77706	-0.699018	6.88025e-05	-1.393	-0.669738
49002097	chr10:49002097:C:G	1.58682e-10	-2.30037e-10	-0.649641	0.00027956	-2.30037e-10	-0.660757
49002588	chr10:49002588:C:T	2.3354e-11	-1.46627	-1.09951	5.36463e-05	-1.19848	-1.11308
49002665	chr10:49002665:T:C	3.44492e-05	12.6291	-0.990621	2.57824e-05	-1.90403	-1.14026
49002774	chr10:49002774:A:G	2.23915e-11	-1.41916	-1.1887	4.65966e-05	-1.25954	-1.19291
49003053	chr10:49003053:G:A	1.03533e-10	-2.30037e-10	-1.07666	0.00018336	-2.30037e-10	-1.08252
49003086	chr10:49003086:G:T	2.22204e-11	-1.52362	-1.09192	5.8272e-05	-1.12289	-1.10597
49003125	chr10:49003125:T:C	2.23653e-11	-1.50288	-1.10615	5.59564e-05	-1.15021	-1.11919
49003182	chr10:49003182:G:A	2.40563e-11	-1.34414	-1.19201	4.16751e-05	-1.36589	-1.19818
49003229	chr10:49003229:A:T	1.37676e-11	-1.91309	-1.18114	3.30866e-05	-1.61078	-1.18406
49003469	chr10:49003469:C:T	8.6625e-11	-1.52756	0.272599	0.00129465	0.545254	0.326767
49003541	chr10:49003541:G:A	9.36036e-11	-2.30037e-10	-1.17748	0.000164922	-2.30037e-10	-1.1885
49003566	chr10:49003566:A:G	1.01003e-10	-2.30037e-10	-1.1014	0.000178982	-2.30037e-10	-1.10669
49003700	chr10:49003700:A:G	2.00319e-05	12.0881	-0.991803	2.58751e-05	-1.87865	-1.16204
49004179	chr10:49004179:T:A	8.24209e-10	-2.30037e-10	0.997878	0.00164353	-2.30037e-10	1.11063
49004190	chr10:49004190:A:T	1.03409e-10	-2.30037e-10	-1.07786	0.000185742	-2.30037e-10	-1.06962
49004941	chr10:49004941:G:A	2.23692e-11	-1.51744	-1.09143	5.80445e-05	-1.12724	-1.10553
49005013	chr10:49005013:G:A	9.63991e-11	-2.30037e-10	-1.14805	0.00017363	-2.30037e-10	-1.13705
49005080	chr10:49005080:G:A	2.27244e-11	-1.5072	-1.08591	5.75066e-05	-1.14169	-1.10038
49005145	chr10:49005145:C:T	1.9584e-10	-2.30037e-10	-0.43925	0.000333634	-2.30037e-10	-0.483929
49005305	chr10:49005305:T:C	1.80427e-10	-2.30037e-10	-0.521219	0.000318558	-2.30037e-10	-0.530171
49005619	chr10:49005619:C:CA	1.70302e-10	-2.30037e-10	-0.578975	0.000300672	-2.30037e-10	-0.587954
49005669	chr10:49005669:C:T	1.38166e-11	-1.90236	-1.18832	3.50012e-05	-1.54801	-1.19059
49005818	chr10:49005818:T:C	2.10401e-11	-1.56569	-1.10443	6.16363e-05	-1.05498	-1.11774
49006158	chr10:49006158:C:T	1.17645e-10	-2.30037e-10	-0.948876	0.000215076	-2.30037e-10	-0.922982
49006221	chr10:49006221:T:C	1.71896e-11	-1.73218	-1.14006	3.36162e-05	-1.64991	-1.12906
49006295	chr10:49006295:C:T	2.21844e-11	-1.43975	-1.17741	4.82377e-05	-1.23425	-1.18358
49006503	chr10:49006503:A:G	1.75373e-05	12.1227	-1.1594	2.47905e-05	-1.88285	-1.20066
49006744	chr10:49006744:T:C	9.14621e-11	-2.30037e-10	-1.20062	0.000163136	-2.30037e-10	-1.19939
49006847	chr10:49006847:A:T	8.62104e-11	-0.359355	-0.9004	3.27553e-05	-1.85966	-0.945249
49006855	chr10:49006855:G:A	3.7424e-10	1.39899	-1.19063	2.88686e-05	-1.74955	-1.18167
49006959	chr10:49006959:ATGGATGGCAGAGG:A	1.61479e-11	-1.90627	-1.02849	3.2006e-05	-1.80116	-1.02689
49007053	chr10:49007053:T:A	3.44136e-10	-2.30037e-10	0.124491	0.00070943	-2.30037e-10	0.270487
49007365	chr10:49007365:T:G	9.81624e-11	-0.101816	-1.02811	2.94246e-05	-1.86205	-1.05009
49007416	chr10:49007416:C:T	1.04515e-10	-0.0790205	-0.988192	3.06784e-05	-1.85788	-1.01254
49008082	chr10:49008082:C:T	1.23884e-10	-2.30037e-10	-0.897197	0.000219243	-2.30037e-10	-0.903792
49008145	chr10:49008145:C:T	9.45483e-11	-2.30037e-10	-1.16744	0.000175155	-2.30037e-10	-1.1283
49008278	chr10:49008278:C:G	6.06053e-11	-0.559463	-1.0527	2.97635e-05	-1.83095	-1.06974
49008528	chr10:49008528:C:A	4.47295e-11	-1.91591	-2.51468e-10	8.13552e-05	-1.89515	-2.51468e-10
49008797	chr10:49008797:C:A	1.42393e-10	-2.30037e-10	-0.757952	0.000251581	-2.30037e-10	-0.76621
49008889	chr10:49008889:G:A	5.81486e-10	0.64904	-2.51468e-10	0.000465705	-0.150421	-2.51468e-10
49008940	chr10:49008940:TAATG:T	2.51859e-10	0.593375	-0.781051	5.54937e-05	-1.48831	-0.7894
49008953	chr10:49008953:G:T	9.42185e-11	-2.30037e-10	-1.17093	0.000168539	-2.30037e-10	-1.16681
49009075	chr10:49009075:C:T	3.05521e-10	1.05463	-1.04916	5.01261e-05	-1.30456	-1.07487
49009393	chr10:49009393:T:C	4.4343e-10	1.53004	-1.15205	3.0906e-05	-1.74997	-1.11305
49009477	chr10:49009477:T:C	1.46801e-11	-1.89857	-1.13148	2.71785e-05	-1.87216	-1.11939
49009918	chr10:49009918:C:T	3.25791e-10	1.11511	-1.0454	5.16873e-05	-1.27731	-1.07146
49009959	chr10:49009959:C:T	4.87216e-10	1.44032	-0.968159	5.97931e-05	-1.2023	-1.00079
49010047	chr10:49010047:A:G	1.77915e-05	12.1238	-1.14615	2.48707e-05	-1.88064	-1.19964
49010065	chr10:49010065:AAGTAACTGGGCCTTCC:A	1.55545e-10	-2.30037e-10	-0.669609	0.000272355	-2.30037e-10	-0.68687
49010073	chr10:49010073:G:A	1.72486e-11	-1.90601	-0.962808	3.4436e-05	-1.79523	-0.959644
49010139	chr10:49010139:A:G	1.73339e-11	-1.82454	-1.03934	3.34567e-05	-1.76056	-1.02316
49010517	chr10:49010517:C:T	9.79686e-11	-2.30037e-10	-1.1319	0.000174858	-2.30037e-10	-1.13
49010768	chr10:49010768:T:C	2.89031e-10	1.0109	-1.06091	4.86547e-05	-1.32367	-1.08556
49010798	chr10:49010798:A:C	2.90189e-10	-2.30037e-10	-0.0460148	0.000550652	-2.30037e-10	0.017128
49011080	chr10:49011080:G:A	1.44503e-11	-1.88052	-1.16531	2.6878e-05	-1.8457	-1.15696
49011144	chr10:49011144:G:A	9.43756e-11	-2.30037e-10	-1.16926	0.000169164	-2.30037e-10	-1.16311
49011171	chr10:49011171:A:G	3.1166e-10	1.09755	-1.07218	5.0149e-05	-1.28321	-1.09577
49011186	chr10:49011186:C:T	1.52751e-11	-1.90189	-1.08843	3.86634e-05	-1.54325	-1.09583
49011457	chr10:49011457:G:A	9.63212e-11	-2.30037e-10	-1.14886	0.000170827	-2.30037e-10	-1.15332
49011494	chr10:49011494:TA:T	1.39158e-10	0.363111	-1.14405	2.92797e-05	-1.76279	-1.15429
49011531	chr10:49011531:G:A	9.63198e-11	-2.30037e-10	-1.14887	0.00017013	-2.30037e-10	-1.15741
49011590	chr10:49011590:C:T	1.40402e-11	-1.89126	-1.18336	3.70205e-05	-1.49632	-1.18618
49011932	chr10:49011932:C:T	3.15184e-10	0.763455	-0.726845	0.000227757	-0.109662	-0.756033
49011948	chr10:49011948:A:G	5.75733e-11	-1.66349	-2.51468e-10	8.47522e-05	-1.85424	-2.51468e-10
49011966	chr10:49011966:G:A	3.18192e-10	1.10065	-1.05454	5.09967e-05	-1.28244	-1.07977
49012289	chr10:49012289:G:A	3.26236e-10	1.10968	-1.0386	5.20011e-05	-1.27759	-1.06512
49012612	chr10:49012612:A:G	9.14592e-11	-2.30037e-10	-1.20065	0.000163133	-2.30037e-10	-1.19941
49012652	chr10:49012652:C:T	3.68605e-10	1.13913	-0.945954	5.77519e-05	-1.25853	-0.979288
49012826	chr10:49012826:C:T	1.35736e-10	-2.30037e-10	-0.805831	0.000240041	-2.30037e-10	-0.813164
49013332	chr10:49013332:C:T	1.2898e-10	-2.30037e-10	-0.856886	0.000227736	-2.30037e-10	-0.865788
49013838	chr10:49013838:C:T	7.37352e-11	-1.41607	-2.51468e-10	8.44768e-05	-1.8575	-2.51468e-10
49013839	chr10:49013839:G:A	2.68429e-10	-2.30037e-10	-0.123962	0.000508373	-2.30037e-10	-0.0627593
49014382	chr10:49014382:T:C	1.36978e-11	-1.91259	-1.18672	3.38379e-05	-1.58317	-1.18922
49014540	chr10:49014540:G:T	2.36054e-10	0.888841	-1.14133	4.31402e-05	-1.37966	-1.14985
49014724	chr10:49014724:T:G	1.43949e-11	-1.89137	-1.1583	2.66833e-05	-1.86075	-1.14919
49014953	chr10:49014953:G:A	1.16626e-10	-2.30037e-10	-0.957577	0.000206567	-2.30037e-10	-0.96335
49015020	chr10:49015020:A:G	9.69081e-11	-2.30037e-10	-1.14278	0.000172938	-2.30037e-10	-1.14104
49015368	chr10:49015368:G:A	1.30703e-10	-2.30037e-10	-0.843618	0.000230984	-2.30037e-10	-0.851625
49015411	chr10:49015411:G:A	4.39096e-10	0.368172	-2.51468e-10	0.000370767	-0.378401	-2.51468e-10
49015569	chr10:49015569:G:A	2.93031e-10	1.07971	-1.11598	4.8746e-05	-1.28144	-1.12592
49015792	chr10:49015792:G:A	9.7911e-11	-2.30037e-10	-1.13249	0.000183826	-2.30037e-10	-1.07998
49015851	chr10:49015851:C:T	1.68569e-10	-2.30037e-10	-0.5892	0.000295235	-2.30037e-10	-0.606203
49016721	chr10:49016721:C:T	1.50076e-10	0.432845	-1.13825	2.9825e-05	-1.74979	-1.14884
49016811	chr10:49016811:C:T	4.37994e-10	1.44533	-1.07967	5.77109e-05	-1.1352	-1.10333
49016989	chr10:49016989:C:G	1.55299e-11	-1.91812	-1.05566	3.55387e-05	-1.63409	-1.08927
49017018	chr10:49017018:T:C	3.46599e-10	0.815328	-0.683707	0.000250263	-0.0574614	-0.714002
49017425	chr10:49017425:A:G	3.46578e-10	0.81316	-0.681599	0.000250276	-0.0593298	-0.712082
49017598	chr10:49017598:G:C	9.69138e-11	-2.30037e-10	-1.14272	0.000181317	-2.30037e-10	-1.09373
49017690	chr10:49017690:G:A	1.47216e-10	0.428176	-1.15282	2.93597e-05	-1.75223	-1.16212
49017709	chr10:49017709:C:T	6.84884e-10	1.45801	-0.645307	8.78677e-05	-1.12658	-0.691561
49017829	chr10:49017829:T:C	4.55142e-11	-1.89852	-2.51468e-10	9.33797e-05	-1.7573	-2.51468e-10
49017834	chr10:49017834:T:C	5.14452e-10	0.526557	-2.51468e-10	0.000425254	-0.241287	-2.51468e-10
49018289	chr10:49018289:T:G	1.46464e-10	0.423923	-1.15369	2.93026e-05	-1.75338	-1.16291
49018549	chr10:49018549:A:G	1.17031e-10	-2.30037e-10	-0.954111	0.00020759	-2.30037e-10	-0.958408
49018673	chr10:49018673:CA:C	1.57215e-10	-2.30037e-10	-0.658929	0.000275633	-2.30037e-10	-0.674903
49018807	chr10:49018807:T:C	1.51111e-11	-1.91234	-1.08878	3.85125e-05	-1.52497	-1.11802
49019084	chr10:49019084:C:T	4.84185e-10	1.56773	-1.1018	6.00145e-05	-1.07627	-1.12312
49019470	chr10:49019470:C:T	3.85161e-10	1.42424	-1.18713	3.05173e-05	-1.71217	-1.16351
49019825	chr10:49019825:C:T	1.49936e-11	-1.91395	-1.09497	3.7784e-05	-1.53877	-1.12332
49019882	chr10:49019882:C:A	9.20341e-11	-2.30037e-10	-1.19439	0.000163151	-2.30037e-10	-1.1993
49020530	chr10:49020530:AC:A	2.06991e-11	-1.91812	-0.768335	4.78252e-05	-1.64192	-0.7845
49020871	chr10:49020871:G:A	1.4889e-10	0.439481	-1.15282	2.94386e-05	-1.74954	-1.16213
49020877	chr10:49020877:T:C	1.43567e-10	0.394919	-1.14466	2.93171e-05	-1.76103	-1.15478
49021445	chr10:49021445:A:T	1.13939e-10	-2.30037e-10	-0.980884	0.000205496	-2.30037e-10	-0.96855
49021493	chr10:49021493:A:C	1.76684e-11	-1.91599	-0.928774	4.26499e-05	-1.5671	-0.973849
49021593	chr10:49021593:T:A	1.48873e-10	0.448732	-1.16219	2.92653e-05	-1.74719	-1.17039
49021717	chr10:49021717:A:G	1.10559e-10	-2.30037e-10	-1.011	0.000195626	-2.30037e-10	-1.01777
49021921	chr10:49021921:T:C	9.35204e-11	-2.30037e-10	-1.17837	0.000172558	-2.30037e-10	-1.14324
49022118	chr10:49022118:TTTA:T	8.01433e-11	-0.327208	-1.00552	3.59867e-05	-1.67666	-1.03417
49022195	chr10:49022195:T:C	9.81336e-11	-2.30037e-10	-1.13022	0.00018493	-2.30037e-10	-1.074
49022302	chr10:49022302:A:T	8.67895e-05	13.6863	-1.12383	2.40929e-05	-1.91681	-1.19525
49023509	chr10:49023509:T:C	9.59797e-11	-2.30037e-10	-1.15241	0.000171332	-2.30037e-10	-1.15037
49023795	chr10:49023795:C:T	1.82234e-10	0.598963	-1.11022	3.21297e-05	-1.70171	-1.12249
49023827	chr10:49023827:G:A	1.06047e-10	-2.30037e-10	-1.05266	0.000189375	-2.30037e-10	-1.05025
49023835	chr10:49023835:G:A	9.84937e-11	-2.30037e-10	-1.12655	0.000185357	-2.30037e-10	-1.07169
49024135	chr10:49024135:A:G	1.494e-11	-1.89444	-1.11806	4.15575e-05	-1.42627	-1.14062
49024195	chr10:49024195:CT:C	9.29174e-11	-2.30037e-10	-1.18484	0.000169866	-2.30037e-10	-1.15896
49024241	chr10:49024241:T:C	1.73296e-10	0.610372	-1.17192	3.03513e-05	-1.70209	-1.17905
49024959	chr10:49024959:T:C	1.45463e-11	-1.91712	-1.12209	3.18905e-05	-1.70316	-1.1285
49025076	chr10:49025076:C:T	1.60879e-10	0.522178	-1.15807	3.0014e-05	-1.72529	-1.16702
49025429	chr10:49025429:T:C	2.70292e-11	-1.91778	-0.501847	6.27571e-05	-1.63352	-0.521179
49025524	chr10:49025524:C:T	9.23819e-11	-2.30037e-10	-1.19062	0.000169035	-2.30037e-10	-1.16387
49025932	chr10:49025932:C:T	7.30723e-10	1.51397	-0.636478	9.06867e-05	-1.10306	-0.683506
49026034	chr10:49026034:C:T	5.86639e-10	-2.30037e-10	0.657863	0.00113939	-2.30037e-10	0.744275
49026300	chr10:49026300:C:T	1.85899e-10	0.705749	-1.19709	3.06309e-05	-1.67254	-1.19942
49026355	chr10:49026355:T:C	9.99192e-10	2.25787	-1.06747	9.29971e-05	-0.732042	-1.02936
49026376	chr10:49026376:T:C	8.02045e-11	-0.165398	-1.16657	2.97681e-05	-1.72589	-1.17465
49026618	chr10:49026618:G:T	1.04965e-10	-1.06292	-2.51468e-10	0.000432465	-0.224474	-2.51468e-10
49026841	chr10:49026841:C:T	1.22846e-10	-2.30037e-10	-0.905618	0.000221629	-2.30037e-10	-0.892971
49026990	chr10:49026990:A:C	9.56526e-11	-2.30037e-10	-1.15582	0.000179089	-2.30037e-10	-1.10609
49027290	chr10:49027290:G:A	1.80858e-10	0.679433	-1.19827	3.03655e-05	-1.6806	-1.20007
49027574	chr10:49027574:C:T	7.84374e-11	-0.180661	-1.17358	2.94476e-05	-1.7307	-1.18066
49027590	chr10:49027590:C:T	3.25837e-10	1.26734	-1.19749	2.9923e-05	-1.69512	-1.20023
49027653	chr10:49027653:A:G	3.42231e-10	1.30327	-1.18433	3.07306e-05	-1.67066	-1.19805
49027670	chr10:49027670:A:C	9.18334e-11	-2.30037e-10	-1.19657	0.000162999	-2.30037e-10	-1.20023
49027786	chr10:49027786:C:T	3.95958e-10	1.44472	-1.17996	2.96669e-05	-1.7078	-1.19614
49028036	chr10:49028036:C:T	2.73918e-10	-2.30037e-10	-0.103718	0.000478515	-2.30037e-10	-0.123286
49028435	chr10:49028435:C:A	1.0814e-09	2.26055	-0.991084	0.000101664	-0.734301	-0.937997
49028534	chr10:49028534:T:C	1.80571e-11	-1.84375	-0.979261	5.36721e-05	-1.34985	-0.961227
49028584	chr10:49028584:T:A	1.87557e-10	0.714146	-1.19661	3.0703e-05	-1.67048	-1.19913
49028644	chr10:49028644:T:C	9.59411e-11	-2.30037e-10	-1.15281	0.000179877	-2.30037e-10	-1.1017
49028847	chr10:49028847:T:G	1.87151e-10	0.709549	-1.19418	3.07095e-05	-1.67188	-1.19752
49029562	chr10:49029562:C:T	9.40579e-11	-2.30037e-10	-1.17264	0.000174244	-2.30037e-10	-1.13352
49029739	chr10:49029739:C:T	0.000130902	13.9967	-1.02325	2.49399e-05	-1.91836	-1.15915
49030072	chr10:49030072:G:A	1.0717e-09	2.26407	-1.00361	0.000100325	-0.732965	-0.952592
49030227	chr10:49030227:C:T	1.85389e-10	0.703903	-1.19799	3.05819e-05	-1.67364	-1.19992
49030234	chr10:49030234:C:A	6.36064e-10	0.738754	-2.51468e-10	0.000601054	0.104711	-2.51468e-10
49030310	chr10:49030310:A:G	1.90265e-10	0.728147	-1.19628	3.08248e-05	-1.66674	-1.19892
49030408	chr10:49030408:A:G	1.23221e-10	0.289316	-1.19188	2.69088e-05	-1.80563	-1.19589
49030525	chr10:49030525:C:T	4.24998e-10	1.08209	-0.746554	6.65695e-05	-1.30622	-0.789509
49030618	chr10:49030618:C:T	9.47888e-11	-2.30037e-10	-1.16489	0.000176299	-2.30037e-10	-1.12179
49031008	chr10:49031008:T:C	3.00864e-10	1.07343	-1.08332	3.4765e-05	-1.63473	-1.11063
49031116	chr10:49031116:T:C	1.09207e-09	2.28554	-1.00626	0.000101172	-0.721594	-0.955559
49031200	chr10:49031200:C:G	9.31273e-11	-2.30037e-10	-1.18258	0.00017183	-2.30037e-10	-1.14747
49031891	chr10:49031891:A:G	1.54465e-10	0.521518	-1.1981	2.89914e-05	-1.727	-1.19997
49031952	chr10:49031952:C:G	9.66662e-10	2.18733	-1.03002	9.33067e-05	-0.775838	-0.982245
49032120	chr10:49032120:A:C	1.57011e-11	-1.91819	-1.04463	3.72895e-05	-1.59588	-1.07938
49032163	chr10:49032163:C:T	1.55392e-11	-1.91842	-1.05476	3.65689e-05	-1.60647	-1.0883
49032234	chr10:49032234:C:T	5.63743e-11	-1.68453	-2.51468e-10	0.000131697	-1.41347	-2.51468e-10
49032264	chr10:49032264:G:A	2.4997e-11	-1.91848	-0.579313	5.67069e-05	-1.65875	-0.59733
49032316	chr10:49032316:T:C	9.62328e-10	-2.30037e-10	1.15281	0.00188961	-2.30037e-10	1.25015
49032517	chr10:49032517:G:A	1.13556e-09	-2.30037e-10	1.31833	0.00232546	-2.30037e-10	1.4577
49032909	chr10:49032909:G:A	9.65074e-11	-2.30037e-10	-1.14693	0.00017332	-2.30037e-10	-1.13884
49033277	chr10:49033277:A:G	2.65385e-11	-1.91628	-0.521669	6.301e-05	-1.61002	-0.540663
49033359	chr10:49033359:T:C	1.38654e-10	-0.784566	-2.51468e-10	0.000161045	-1.21229	-2.51468e-10
49033893	chr10:49033893:C:T	9.35591e-10	2.0516	-0.926971	9.68984e-05	-0.853206	-0.867106
49033970	chr10:49033970:A:T	8.8081e-10	2.09127	-1.02697	8.85668e-05	-0.83174	-0.978477
49034190	chr10:49034190:CCACCATCAT:C	1.95902e-10	0.759194	-1.19813	3.10191e-05	-1.65939	-1.19998
49034349	chr10:49034349:T:A	4.52986e-11	-1.90327	-2.51468e-10	9.63646e-05	-1.72584	-2.51468e-10
49034362	chr10:49034362:G:A	9.42048e-11	-1.17108	-2.51468e-10	0.000312082	-0.55071	-2.51468e-10
49034404	chr10:49034404:C:G	2.40223e-10	-2.30037e-10	-0.234978	0.000424594	-2.30037e-10	-0.242841
49034462	chr10:49034462:C:T	2.03839e-10	-2.30037e-10	-0.399217	0.00035563	-2.30037e-10	-0.420083
49034465	chr10:49034465:T:A	1.60332e-10	-2.30037e-10	-0.639301	0.000282614	-2.30037e-10	-0.649892
49035066	chr10:49035066:C:T	1.29178e-10	-2.30037e-10	-0.855355	0.000228122	-2.30037e-10	-0.864093
49035067	chr10:49035067:G:A	1.28388e-10	-2.30037e-10	-0.86149	0.000241988	-2.30037e-10	-0.805086
49035192	chr10:49035192:C:T	2.93106e-11	-1.1397	-1.1989	0.000316354	0.660611	-1.19772
49035254	chr10:49035254:T:A	1.85723e-10	-2.30037e-10	-0.49229	0.000356229	-2.30037e-10	-0.418401
49035291	chr10:49035291:A:C	6.98984e-11	-0.284543	-1.18496	2.8189e-05	-1.76489	-1.19015
49035346	chr10:49035346:G:T	6.36054e-10	1.85912	-1.12038	7.09152e-05	-0.944405	-1.08808
49035494	chr10:49035494:C:T	6.63346e-10	1.90779	-1.12704	7.20908e-05	-0.920061	-1.09599
49035915	chr10:49035915:G:T	7.87652e-11	-0.172798	-1.17728	2.9402e-05	-1.72912	-1.18379
49036103	chr10:49036103:A:G	6.79065e-06	11.196	-1.1815	2.78328e-05	-1.83138	-1.13638
49036118	chr10:49036118:C:T	1.53552e-10	-2.30037e-10	-0.682506	0.000265708	-2.30037e-10	-0.711575
49036123	chr10:49036123:A:G	9.15265e-11	-2.30037e-10	-1.19992	0.00016368	-2.30037e-10	-1.19606
49036138	chr10:49036138:G:A	2.5992e-11	-1.42839	-1.03037	0.00016349	-0.159252	-1.03797
49036228	chr10:49036228:C:T	1.33666e-10	-0.821201	-2.51468e-10	0.000111996	-1.57551	-2.51468e-10
49036326	chr10:49036326:G:A	1.35942e-10	-2.30037e-10	-0.804315	0.000236192	-2.30037e-10	-0.829328
49036779	chr10:49036779:G:C	1.51117e-10	-2.30037e-10	-0.698492	0.000261615	-2.30037e-10	-0.727102
49037437	chr10:49037437:A:G	6.20786e-10	-2.30037e-10	0.71444	0.00124968	-2.30037e-10	0.836671
49037512	chr10:49037512:T:C	3.48271e-05	12.5225	-0.873149	2.84314e-05	-1.88319	-1.06329
49038021	chr10:49038021:T:C	9.54319e-11	-2.30037e-10	-1.15813	0.000169411	-2.30037e-10	-1.16165
49038476	chr10:49038476:T:C	4.49223e-11	-1.91161	-2.51468e-10	8.7334e-05	-1.82423	-2.51468e-10
49038793	chr10:49038793:A:T	1.11438e-10	-2.30037e-10	-1.00308	0.000202373	-2.30037e-10	-0.983863
49038965	chr10:49038965:C:G	0.00297451	17.2039	-1.10705	2.56563e-05	-1.85386	-1.19532
49039206	chr10:49039206:G:A	4.7928e-10	1.65495	-1.19922	3.10894e-05	-1.66836	-1.18875
49040182	chr10:49040182:C:T	1.01962e-10	-2.30037e-10	-1.09195	0.000184383	-2.30037e-10	-1.07696
49040495	chr10:49040495:G:A	9.70851e-11	-2.30037e-10	-1.14096	0.000171439	-2.30037e-10	-1.14975
49040497	chr10:49040497:G:A	1.81091e-11	-1.89712	-0.923011	4.77821e-05	-1.49211	-0.935214
49040539	chr10:49040539:G:A	1.73757e-11	-1.90638	-0.955088	4.40377e-05	-1.53976	-0.969172
49040833	chr10:49040833:C:T	2.95546e-09	3.38539	-1.11053	2.6943e-05	-1.84904	-1.15121
49040879	chr10:49040879:G:A	0.00359868	16.8828	-0.595532	3.42651e-05	-1.89773	-0.862112
49040981	chr10:49040981:T:C	3.50383e-10	1.27678	-1.1343	5.80429e-05	-1.0863	-1.14649
49041033	chr10:49041033:C:A	3.42346e-10	1.26672	-1.14745	5.70656e-05	-1.09147	-1.1583
49041191	chr10:49041191:G:T	1.08344e-10	-2.30037e-10	-1.03124	0.000194337	-2.30037e-10	-1.02438
49041464	chr10:49041464:T:C	2.83523e-09	3.32242	-1.08909	2.75669e-05	-1.84243	-1.13493
49041951	chr10:49041951:G:A	1.01479e-10	-2.30037e-10	-1.0967	0.00018345	-2.30037e-10	-1.08203
49042559	chr10:49042559:G:T	4.31669e-10	1.30985	-0.958735	6.72122e-05	-1.09404	-0.992084
49042855	chr10:49042855:G:A	1.0833e-10	-2.30037e-10	-1.03136	0.000194313	-2.30037e-10	-1.0245
49043620	chr10:49043620:A:G	2.01571e-10	-2.30037e-10	-0.410405	0.000359632	-2.30037e-10	-0.408892
49043851	chr10:49043851:C:T	3.47346e-05	11.6467	-2.51468e-10	0.00797464	2.69005	-2.51468e-10
49044018	chr10:49044018:G:A	8.64083e-10	-2.30037e-10	1.04512	0.001759	-2.30037e-10	1.17852
49044213	chr10:49044213:C:T	0.0172936	17.6498	0.207271	6.49e-05	-1.89683	-0.2243
49044407	chr10:49044407:GA:G	1.4786e-10	-2.30037e-10	-0.720279	0.000260595	-2.30037e-10	-0.731006
49044583	chr10:49044583:A:AAAG	0.0007364	15.9012	-1.20045	3.7249e-05	-1.51952	-1.15683
49044740	chr10:49044740:C:T	0.000839273	16.0147	-1.18317	4.00745e-05	-1.5196	-1.08364
49044813	chr10:49044813:G:A	1.13636e-10	0.21388	-1.19743	3.75786e-05	-1.47364	-1.1939
49044891	chr10:49044891:G:A	0.0218498	19.1967	-1.10584	2.56918e-05	-1.85128	-1.19652
49045142	chr10:49045142:C:T	3.16374e-08	5.7753	-1.12975	2.66493e-05	-1.84536	-1.16585
49045415	chr10:49045415:G:C	3.13542e-10	-2.30037e-10	0.0313885	0.00060655	-2.30037e-10	0.113812
49045623	chr10:49045623:C:T	2.26214e-10	-2.30037e-10	-0.295066	0.000398941	-2.30037e-10	-0.305161
49045666	chr10:49045666:C:T	1.29414e-10	0.339395	-1.19293	3.98379e-05	-1.42134	-1.18782
49045794	chr10:49045794:C:T	2.63127e-10	-0.143911	-2.51468e-10	0.000228561	-0.862172	-2.51468e-10
49046051	chr10:49046051:G:A	9.15701e-11	-2.30037e-10	-1.19944	0.000162941	-2.30037e-10	-1.20059
49046118	chr10:49046118:A:C	2.98814e-10	1.18394	-1.20066	5.53769e-05	-1.08278	-1.19703
49046221	chr10:49046221:C:T	2.91862e-08	5.68909	-1.12418	2.69916e-05	-1.83653	-1.16191
49046335	chr10:49046335:C:T	1.21045e-10	-2.30037e-10	-0.920385	0.000214608	-2.30037e-10	-0.92516
49046602	chr10:49046602:A:T	1.21029e-10	-2.30037e-10	-0.920516	0.000214581	-2.30037e-10	-0.925287
49046894	chr10:49046894:A:G	6.87618e-10	-2.30037e-10	0.816687	0.00139037	-2.30037e-10	0.943353
49047273	chr10:49047273:TA:T	1.65877e-10	-2.30037e-10	-0.6053	0.000290508	-2.30037e-10	-0.622343
49047523	chr10:49047523:T:G	0.0239618	19.2971	-1.11394	2.57762e-05	-1.84646	-1.19806
49047878	chr10:49047878:T:C	1.39536e-10	-2.30037e-10	-0.778224	0.00026411	-2.30037e-10	-0.717607
49047920	chr10:49047920:T:C	9.21111e-11	-2.30037e-10	-1.19355	0.000164561	-2.30037e-10	-1.19069
49048025	chr10:49048025:G:A	1.21148e-10	-2.30037e-10	-0.919537	0.000214789	-2.30037e-10	-0.924317
49048067	chr10:49048067:T:C	2.27776e-10	-2.30037e-10	-0.288186	0.000401903	-2.30037e-10	-0.297765
49048189	chr10:49048189:T:C	1.91141e-11	-1.56623	-1.19989	2.5814e-05	-1.84518	-1.19788
49048209	chr10:49048209:A:G	9.66044e-11	-2.30037e-10	-1.14592	0.000171439	-2.30037e-10	-1.14975
49048833	chr10:49048833:T:G	1.26724e-10	-2.30037e-10	-0.874535	0.000227321	-2.30037e-10	-0.867613
49049280	chr10:49049280:G:A	2.86204e-08	5.64313	-1.0978	2.76638e-05	-1.8313	-1.14255
49049418	chr10:49049418:G:A	1.21673e-10	-2.30037e-10	-0.915211	0.000215689	-2.30037e-10	-0.920138
49049685	chr10:49049685:C:T	3.11932e-08	5.79155	-1.16014	2.60822e-05	-1.84677	-1.18595
49050062	chr10:49050062:A:AG	3.07809e-10	1.02089	-1.00796	6.45884e-05	-1.20344	-0.922503
49050690	chr10:49050690:C:T	4.2925e-08	6.13346	-1.1828	2.45308e-05	-1.89669	-1.19735
49050947	chr10:49050947:T:C	1.16867e-09	0.897229	0.449851	0.000306868	-1.15007	0.582513
49051955	chr10:49051955:T:TTG	2.36353e-10	0.830821	-1.08204	5.39489e-05	-1.29234	-1.0136
49052043	chr10:49052043:G:A	8.62118e-11	-1.25974	-2.51468e-10	9.60257e-05	-1.72936	-2.51468e-10
49052275	chr10:49052275:C:T	9.19228e-11	-2.30037e-10	-1.1956	0.000165191	-2.30037e-10	-1.18687
49052551	chr10:49052551:GA:G	9.18765e-11	-2.30037e-10	-1.1961	0.000165052	-2.30037e-10	-1.18771
49052693	chr10:49052693:C:T	1.87545e-10	-2.30037e-10	-0.482526	0.000331377	-2.30037e-10	-0.490719
49052831	chr10:49052831:G:A	5.2672e-08	6.06904	-0.913749	3.19261e-05	-1.83589	-0.994665
49053482	chr10:49053482:C:T	1.49598e-10	-2.30037e-10	-0.708596	0.000263383	-2.30037e-10	-0.720365
49053684	chr10:49053684:G:T	4.60345e-11	-1.88716	-2.51468e-10	0.000109228	-1.60054	-2.51468e-10
49053732	chr10:49053732:T:G	0.0466678	20.0018	-1.15206	2.69281e-05	-1.80063	-1.20017
49053835	chr10:49053835:C:T	0.056146	20.1909	-1.15626	2.73492e-05	-1.78563	-1.19966
49054099	chr10:49054099:T:C	5.34748e-08	6.05668	-0.886257	3.27223e-05	-1.83474	-0.971177
49054643	chr10:49054643:G:C	1.01656e-10	-2.30037e-10	-1.09495	0.000178057	-2.30037e-10	-1.11187
49054938	chr10:49054938:AG:A	5.3721e-08	6.06141	-0.886394	3.27158e-05	-1.83364	-0.972478
49055049	chr10:49055049:G:C	7.13736e-10	0.754732	0.0992357	0.00019737	-1.22417	0.215275
49055156	chr10:49055156:A:G	0.00549357	17.8994	-1.18909	2.77143e-05	-1.81733	-1.1547
49055168	chr10:49055168:G:A	6.32291e-11	-1.56978	-2.51468e-10	8.13776e-05	-1.89487	-2.51468e-10
49055232	chr10:49055232:C:A	9.6567e-11	-2.30037e-10	-1.14631	0.000171374	-2.30037e-10	-1.15012
49055278	chr10:49055278:C:T	1.68344e-10	-2.30037e-10	-0.590535	0.000294766	-2.30037e-10	-0.607793
49055363	chr10:49055363:T:C	5.20039e-11	-1.76523	-2.51468e-10	8.16865e-05	-1.89109	-2.51468e-10
49055498	chr10:49055498:G:A	8.31695e-11	-0.429752	-0.865914	3.7366e-05	-1.86647	-0.806746
49055831	chr10:49055831:G:A	0.0423757	19.8939	-1.14057	2.66975e-05	-1.80875	-1.20066
49055871	chr10:49055871:A:G	1.05632e-10	-2.30037e-10	-1.05658	0.000185495	-2.30037e-10	-1.07095
49056159	chr10:49056159:C:G	0.040564	19.8529	-1.14326	2.66023e-05	-1.81232	-1.20065
49056350	chr10:49056350:G:A	1.53831e-10	-2.30037e-10	-0.680694	0.000271033	-2.30037e-10	-0.691733
49056985	chr10:49056985:C:T	0.0407167	19.8585	-1.14515	2.66136e-05	-1.81194	-1.20062
49056986	chr10:49056986:G:A	2.57819e-10	0.877673	-1.04196	5.79537e-05	-1.27056	-0.96377
49057545	chr10:49057545:G:T	1.4765e-10	-2.30037e-10	-0.721702	0.000254193	-2.30037e-10	-0.755881
49058244	chr10:49058244:G:A	5.79661e-08	6.14239	-0.89132	3.23532e-05	-1.84067	-0.976592
49058589	chr10:49058589:AG:A	1.51286e-10	-2.30037e-10	-0.697373	0.000266313	-2.30037e-10	-0.709304
49058885	chr10:49058885:G:T	0.0351519	19.6991	-1.13271	2.63307e-05	-1.82291	-1.20033
49058905	chr10:49058905:T:C	1.502e-10	-2.30037e-10	-0.704578	0.00026442	-2.30037e-10	-0.716434
49058937	chr10:49058937:G:T	1.14105e-10	0.21426	-1.19369	3.76467e-05	-1.47697	-1.18876
49059010	chr10:49059010:C:T	1.5791e-10	-2.30037e-10	-0.654524	0.000277942	-2.30037e-10	-0.666563
49059448	chr10:49059448:A:G	5.8315e-08	6.19709	-0.940025	3.08855e-05	-1.84734	-1.01635
49059526	chr10:49059526:C:T	9.18489e-11	-2.30037e-10	-1.1964	0.000163915	-2.30037e-10	-1.19463
49059597	chr10:49059597:A:C	9.16458e-11	-2.30037e-10	-1.19862	0.000162952	-2.30037e-10	-1.20052
49059734	chr10:49059734:T:C	1.62547e-11	-1.88668	-1.04148	6.3136e-05	-1.11983	-1.02885
49059788	chr10:49059788:A:C	1.81812e-10	-2.30037e-10	-0.513572	0.000331551	-2.30037e-10	-0.490191
49060397	chr10:49060397:A:C	1.24852e-09	1.06161	0.35156	0.000299172	-1.07258	0.479622
49060554	chr10:49060554:T:A	3.03689e-10	1.12949	-1.13003	5.81179e-05	-1.15543	-1.07608
49060572	chr10:49060572:G:A	2.86482e-10	1.08523	-1.1441	5.57903e-05	-1.17729	-1.09509
49060718	chr10:49060718:T:C	1.42031e-08	5.03716	-1.19249	2.39981e-05	-1.91554	-1.20046
49060878	chr10:49060878:A:G	4.58121e-11	-1.892	-2.51468e-10	0.000107631	-1.61526	-2.51468e-10
49060893	chr10:49060893:T:G	1.49995e-09	1.1161	0.480543	0.000352395	-1.04227	0.613045
49061238	chr10:49061238:G:A	1.5952e-10	-2.30037e-10	-0.64438	0.000278082	-2.30037e-10	-0.666059
49061442	chr10:49061442:T:G	0.015463	18.7506	-1.00548	2.60727e-05	-1.87624	-1.15684
49061556	chr10:49061556:T:G	1.5756e-10	-2.30037e-10	-0.656737	0.000277421	-2.30037e-10	-0.668438
49061639	chr10:49061639:G:A	2.67212e-08	5.35344	-0.876769	3.60769e-05	-1.74382	-0.964505
49061668	chr10:49061668:A:C	2.60921e-08	5.33737	-0.884527	3.59501e-05	-1.74135	-0.970487
49062312	chr10:49062312:ATT:A	2.64227e-08	5.32269	-0.857263	3.68676e-05	-1.73895	-0.947696
49062332	chr10:49062332:T:A	2.60567e-08	5.30972	-0.858237	3.69147e-05	-1.73683	-0.948537
49062418	chr10:49062418:T:C	2.54307e-08	5.29309	-0.865924	3.67627e-05	-1.73437	-0.955121
49062965	chr10:49062965:T:C	9.05811e-10	1.09228	-2.51468e-10	0.00566611	2.34828	-2.51468e-10
49063190	chr10:49063190:T:A	1.58945e-08	5.15364	-1.19645	2.39498e-05	-1.91747	-1.20055
49063594	chr10:49063594:A:C	1.06835e-10	-2.30037e-10	-1.04527	0.000192439	-2.30037e-10	-1.0342
49063627	chr10:49063627:G:C	9.67742e-11	-2.30037e-10	-1.14417	0.000171731	-2.30037e-10	-1.14804
49063755	chr10:49063755:G:A	2.72529e-10	1.02284	-1.13164	5.49822e-05	-1.20879	-1.07817
49064427	chr10:49064427:T:C	2.59373e-10	0.991293	-1.14957	5.28519e-05	-1.22424	-1.10224
49066196	chr10:49066196:A:G	1.57495e-08	5.13819	-1.19017	2.39749e-05	-1.91701	-1.19996
49066553	chr10:49066553:T:C	9.50768e-11	-2.30037e-10	-1.16186	0.000173479	-2.30037e-10	-1.13792
49066628	chr10:49066628:T:A	1.7968e-10	-2.30037e-10	-0.525371	0.000341193	-2.30037e-10	-0.461525
49067014	chr10:49067014:A:G	2.00006e-08	5.05744	-0.870468	3.81157e-05	-1.69481	-0.958535
49067317	chr10:49067317:T:C	2.72903e-10	-2.30037e-10	-0.107429	0.000482262	-2.30037e-10	-0.115487
49067487	chr10:49067487:T:C	0.0129991	18.599	-1.0274	2.57528e-05	-1.88157	-1.16386
49067889	chr10:49067889:T:C	4.55427e-11	-1.8979	-2.51468e-10	7.99273e-05	-1.91286	-2.51468e-10
49068066	chr10:49068066:A:G	1.61534e-10	-2.30037e-10	-0.631829	0.000284598	-2.30037e-10	-0.642897
49068252	chr10:49068252:A:G	2.08522e-08	5.39135	-1.16268	2.72935e-05	-1.7999	-1.18742
49068690	chr10:49068690:G:A	1.47198e-11	-1.85833	-1.16902	3.86685e-05	-1.47487	-1.16408
49069213	chr10:49069213:G:A	9.62912e-11	-2.30037e-10	-1.14917	0.000171768	-2.30037e-10	-1.14783
49069276	chr10:49069276:C:T	1.17277e-10	-2.30037e-10	-0.952008	0.000212318	-2.30037e-10	-0.935889
49069530	chr10:49069530:G:T	0.0247004	19.1718	-0.958219	2.72416e-05	-1.85598	-1.13325
49069540	chr10:49069540:C:T	0.0251864	19.1912	-0.958219	2.72705e-05	-1.85491	-1.13325
49069653	chr10:49069653:G:C	2.84313e-08	5.42126	-0.88256	3.55703e-05	-1.75329	-0.969171
49069684	chr10:49069684:A:G	1.2827e-10	-2.30037e-10	-0.862407	0.000225584	-2.30037e-10	-0.875281
49070346	chr10:49070346:G:A	9.19959e-11	-2.30037e-10	-1.1948	0.000164225	-2.30037e-10	-1.19274
49070489	chr10:49070489:T:C	9.1464e-11	-2.30037e-10	-1.2006	0.00016312	-2.30037e-10	-1.19949
49071882	chr10:49071882:A:T	4.47925e-11	-1.91451	-2.51468e-10	8.09429e-05	-1.90023	-2.51468e-10
49071994	chr10:49071994:C:T	9.88372e-11	-2.30037e-10	-1.12307	0.000172562	-2.30037e-10	-1.14322
49072747	chr10:49072747:C:T	0.0226962	19.1551	-1.02614	2.63197e-05	-1.85721	-1.16644
49072882	chr10:49072882:C:A	3.24429e-08	5.62824	-0.957546	3.23233e-05	-1.78388	-1.03431
49072883	chr10:49072883:A:G	3.30589e-08	5.64726	-0.957764	3.22343e-05	-1.78646	-1.03449
49073044	chr10:49073044:G:A	3.62599e-08	5.74992	-0.967995	3.15573e-05	-1.79923	-1.04294
49073311	chr10:49073311:C:T	2.2528e-10	0.864937	-1.16414	4.85233e-05	-1.28733	-1.1246
49073455	chr10:49073455:C:T	1.42073e-10	-2.30037e-10	-0.760204	0.00025176	-2.30037e-10	-0.765496
49073602	chr10:49073602:C:G	9.22747e-11	-2.30037e-10	-1.19178	0.000163682	-2.30037e-10	-1.19605
49073835	chr10:49073835:A:G	3.54113e-08	5.72281	-0.964568	3.17619e-05	-1.79559	-1.04011
49073846	chr10:49073846:C:T	5.54599e-11	-1.70089	-2.51468e-10	8.10062e-05	-1.89945	-2.51468e-10
49073900	chr10:49073900:C:T	1.76619e-10	-2.30037e-10	-0.542554	0.000311026	-2.30037e-10	-0.554098
49073946	chr10:49073946:T:C	8.06874e-11	-1.32596	-2.51468e-10	0.000106567	-1.6252	-2.51468e-10
49074184	chr10:49074184:A:G	0.0244857	19.2361	-1.03125	2.63727e-05	-1.85296	-1.16869
49074727	chr10:49074727:T:G	1.69041e-11	-1.91415	-0.974839	7.2623e-05	-1.04924	-0.959451
49075109	chr10:49075109:A:G	6.06105e-07	8.40512	-0.806862	3.28159e-05	-1.89574	-0.907318
49075199	chr10:49075199:T:C	3.45404e-08	5.70943	-0.976087	3.15177e-05	-1.79382	-1.04961
49075862	chr10:49075862:A:G	3.79137e-08	5.77776	-0.951237	3.18963e-05	-1.80242	-1.02906
49076109	chr10:49076109:C:T	2.13388e-10	0.778762	-1.1322	4.87664e-05	-1.32484	-1.08209
49076600	chr10:49076600:A:C	3.424e-08	5.56463	-0.84003	3.61637e-05	-1.77833	-0.927592
49077001	chr10:49077001:C:T	0.0187386	19.0033	-1.06596	2.57425e-05	-1.86345	-1.18239
49077039	chr10:49077039:A:C	1.83955e-09	0.827912	0.972821	0.00050689	-1.18865	1.12297
49077712	chr10:49077712:G:GA	4.53673e-11	-1.90176	-2.51468e-10	0.000104079	-1.64883	-2.51468e-10
49077861	chr10:49077861:A:G	1.16385e-07	5.6002	0.347914	9.50132e-05	-1.74239	0.00243611
49078575	chr10:49078575:T:C	1.16886e-07	5.71914	0.233271	8.39286e-05	-1.75858	-0.105431
49079109	chr10:49079109:G:A	1.5981e-10	-0.64256	-2.51468e-10	0.000760006	0.339351	-2.51468e-10
49079527	chr10:49079527:A:G	0.0355992	19.7459	-1.16684	2.65199e-05	-1.81734	-1.19874
49079753	chr10:49079753:G:A	2.14573e-08	5.43959	-1.18232	2.6129e-05	-1.83387	-1.19706
49079822	chr10:49079822:C:T	1.32767e-07	5.79864	0.281164	8.63647e-05	-1.76951	-0.0658876
49079845	chr10:49079845:AACT:A	2.31148e-10	-2.30037e-10	-0.273489	0.000406242	-2.30037e-10	-0.287026
49080358	chr10:49080358:C:T	9.26577e-11	-2.30037e-10	-1.18763	0.000164368	-2.30037e-10	-1.19187
49080886	chr10:49080886:G:T	1.05291e-07	5.59901	0.24893	8.66447e-05	-1.7408	-0.0913539
49081083	chr10:49081083:A:G	2.28161e-10	-2.30037e-10	-0.286495	0.000391971	-2.30037e-10	-0.322786
49081583	chr10:49081583:C:G	1.14982e-07	5.69513	0.240847	8.48227e-05	-1.7549	-0.0985088
49081940	chr10:49081940:C:T	1.31381e-07	5.76781	0.301501	8.85338e-05	-1.76517	-0.0454196
49082400	chr10:49082400:A:T	1.22225e-10	-2.30037e-10	-0.910682	0.000215143	-2.30037e-10	-0.922672
49082437	chr10:49082437:A:G	1.27811e-07	5.80971	0.232051	8.2822e-05	-1.77105	-0.106233
49082451	chr10:49082451:G:A	1.29768e-07	5.79774	0.259219	8.49635e-05	-1.76937	-0.0823869
49082473	chr10:49082473:T:G	1.23507e-07	5.75872	0.24878	8.46391e-05	-1.764	-0.0915769
49082497	chr10:49082497:T:C	1.05247e-10	-2.30037e-10	-1.06024	0.000190352	-2.30037e-10	-1.0451
49082603	chr10:49082603:A:T	1.31506e-07	5.7924	0.27786	8.64257e-05	-1.76855	-0.066141
49082631	chr10:49082631:T:C	1.18828e-07	5.75045	0.218439	8.25198e-05	-1.76279	-0.118145
49083806	chr10:49083806:G:A	9.48318e-11	-2.30037e-10	-1.16444	0.000170128	-2.30037e-10	-1.15743
49084401	chr10:49084401:C:T	8.16944e-11	-1.91828	0.60472	0.000148189	-1.84547	0.549982
49085014	chr10:49085014:A:C	1.20043e-07	5.73911	0.239952	8.42349e-05	-1.76099	-0.099375
49085213	chr10:49085213:C:T	1.88679e-08	5.30541	-1.17674	2.65945e-05	-1.81889	-1.19438
49085269	chr10:49085269:C:T	9.56443e-11	-2.30037e-10	-1.15591	0.000169791	-2.30037e-10	-1.15941
49085411	chr10:49085411:A:G	2.11518e-08	5.44272	-1.19979	2.43092e-05	-1.91248	-1.19064
49085522	chr10:49085522:G:A	2.15438e-09	1.10987	0.848843	0.000513089	-1.05521	1.00169
49086217	chr10:49086217:C:T	9.54379e-11	-2.30037e-10	-1.15807	0.000171312	-2.30037e-10	-1.15049
49086218	chr10:49086218:A:G	1.7529e-08	5.24277	-1.1877	2.76425e-05	-1.77396	-1.20066
49086387	chr10:49086387:C:T	2.34966e-10	-2.30037e-10	-0.257107	0.000403356	-2.30037e-10	-0.294155
49086625	chr10:49086625:G:A	1.98927e-08	4.22665	-0.0450902	0.000155185	-1.17816	-0.0711976
49086630	chr10:49086630:C:T	9.14623e-11	-2.30037e-10	-1.20062	0.000163235	-2.30037e-10	-1.19878
49086860	chr10:49086860:T:C	9.18629e-11	-2.30037e-10	-1.19625	0.000165339	-2.30037e-10	-1.18598
49086966	chr10:49086966:A:C	1.81338e-08	5.28746	-1.19847	2.43107e-05	-1.91609	-1.18697
49087009	chr10:49087009:C:T	7.40774e-11	-1.91671	0.50527	0.000136552	-1.82953	0.452265
49087347	chr10:49087347:C:T	2.24484e-10	-2.30037e-10	-0.302743	0.000394616	-2.30037e-10	-0.316062
49087894	chr10:49087894:TTA:T	9.22107e-11	-2.30037e-10	-1.19247	0.000166453	-2.30037e-10	-1.17926
49088481	chr10:49088481:A:G	1.07386e-10	-2.30037e-10	-1.04012	0.00019575	-2.30037e-10	-1.01714
49088577	chr10:49088577:G:T	4.1777e-08	6.12023	-1.19668	2.54189e-05	-1.87923	-1.17925
49088723	chr10:49088723:A:T	3.09396e-10	-2.30037e-10	0.0180756	0.000546852	-2.30037e-10	0.0102043
49089104	chr10:49089104:T:C	1.16184e-10	-2.30037e-10	-0.961374	0.000230246	-2.30037e-10	-0.854826
49089265	chr10:49089265:C:G	1.9348e-09	1.07223	0.778978	0.000467902	-1.07544	0.92972
49089427	chr10:49089427:C:T	1.54201e-11	-1.83025	-1.15062	4.87621e-05	-1.24819	-1.15883
49089520	chr10:49089520:C:A	2.11037e-09	1.1771	0.760969	0.000485567	-1.01966	0.911006
49090014	chr10:49090014:G:A	0.0469402	20.0561	-1.20046	2.87716e-05	-1.79712	-1.13747
49090146	chr10:49090146:G:T	0.0455491	20.0262	-1.20066	2.84867e-05	-1.79929	-1.14525
49090429	chr10:49090429:C:T	1.04919e-10	-1.06336	-2.51468e-10	0.000112997	-1.56661	-2.51468e-10
49090476	chr10:49090476:A:G	1.47254e-10	-0.164244	-0.560146	5.62383e-05	-1.84228	-0.4221
49090494	chr10:49090494:G:A	1.96818e-09	1.11444	0.753873	0.000466084	-1.05326	0.903651
49090524	chr10:49090524:T:C	9.94128e-11	-2.30037e-10	-1.11727	0.000177816	-2.30037e-10	-1.11323
49090690	chr10:49090690:C:T	1.79338e-09	1.04086	0.73445	0.000439298	-1.09232	0.883523
49090884	chr10:49090884:C:T	5.03988e-11	-1.79658	-2.51468e-10	8.00418e-05	-1.91143	-2.51468e-10
49090907	chr10:49090907:G:A	5.16628e-11	-1.77181	-2.51468e-10	8.11777e-05	-1.89733	-2.51468e-10
49091588	chr10:49091588:A:G	1.36194e-11	-1.90442	-1.20063	3.92704e-05	-1.42669	-1.19682
49091913	chr10:49091913:G:A	2.113e-09	1.17864	0.760674	0.000485907	-1.0187	0.910742
49091975	chr10:49091975:G:A	1.36629e-11	-1.90121	-1.20066	3.99736e-05	-1.40854	-1.19721
49092134	chr10:49092134:C:A	1.47217e-10	-0.148061	-0.57658	5.53911e-05	-1.83857	-0.440989
49092201	chr10:49092201:C:T	1.95359e-08	5.20535	-1.04188	2.69167e-05	-1.91667	-1.08456
49092348	chr10:49092348:C:T	1.41323e-10	-0.157595	-0.607904	5.33988e-05	-1.84066	-0.475523
49092968	chr10:49092968:A:T	9.14811e-11	-2.30037e-10	-1.20041	0.000163078	-2.30037e-10	-1.19975
49093032	chr10:49093032:T:C	1.35747e-11	-1.90786	-1.20048	3.84286e-05	-1.44649	-1.19868
49093330	chr10:49093330:G:T	1.35596e-11	-1.90879	-1.20066	3.81813e-05	-1.45417	-1.19746
49093620	chr10:49093620:T:C	1.35543e-11	-1.91064	-1.1992	3.75758e-05	-1.46727	-1.20035
49093847	chr10:49093847:A:G	0.0516863	20.0374	-1.08547	3.66895e-05	-1.78417	-0.907317
49093982	chr10:49093982:C:T	1.90538e-09	1.06482	0.771072	0.000463224	-1.07706	0.921296
49093989	chr10:49093989:C:T	9.14764e-11	-2.30037e-10	-1.20046	0.000162929	-2.30037e-10	-1.20066
49094135	chr10:49094135:G:A	9.63131e-11	-2.30037e-10	-1.14894	0.000172728	-2.30037e-10	-1.14225
49094223	chr10:49094223:G:A	5.52706e-10	0.59828	-2.51468e-10	0.000538679	-0.00485396	-2.51468e-10
49094850	chr10:49094850:A:G	1.69547e-08	5.07951	-1.05775	2.65318e-05	-1.91812	-1.09751
49094911	chr10:49094911:C:G	1.36381e-11	-1.90342	-1.20025	3.94016e-05	-1.42079	-1.19938
49095129	chr10:49095129:C:G	7.71718e-10	-0.223942	1.15601	0.000381812	-1.6679	1.31885
49095321	chr10:49095321:C:G	9.23448e-11	-2.30037e-10	-1.19102	0.000165138	-2.30037e-10	-1.18719
49095410	chr10:49095410:C:T	1.38381e-11	-1.88879	-1.20033	4.08022e-05	-1.38598	-1.19926
49095421	chr10:49095421:G:A	5.97828e-10	-0.317072	0.993829	0.000311644	-1.70395	1.15183
49095491	chr10:49095491:C:T	0.000377681	14.6111	-0.57806	5.37585e-05	-1.89816	-0.41131
49095532	chr10:49095532:G:A	2.86644e-10	-2.30037e-10	-0.0583053	0.000507401	-2.30037e-10	-0.0646719
49095588	chr10:49095588:C:T	9.20041e-11	-2.30037e-10	-1.19471	0.000164405	-2.30037e-10	-1.19164
49096334	chr10:49096334:G:A	4.9057e-11	-1.91731	0.0937433	0.000109871	-1.73774	0.14308
49096494	chr10:49096494:A:C	1.08094e-10	-2.30037e-10	-1.03355	0.000192593	-2.30037e-10	-1.0334
49096921	chr10:49096921:A:G	1.48811e-11	-1.84712	-1.16934	5.41816e-05	-1.13391	-1.16773
49096953	chr10:49096953:A:G	8.24255e-08	6.4948	-0.891698	3.84163e-05	-1.70029	-0.945206
49096971	chr10:49096971:A:G	2.51377e-11	-1.51423	-0.977946	3.69034e-05	-1.72849	-0.957182
49097451	chr10:49097451:A:T	4.46203e-11	-1.91836	-2.51468e-10	8.4538e-05	-1.85677	-2.51468e-10
49097635	chr10:49097635:G:A	2.11279e-10	-2.30037e-10	-0.363366	0.000372777	-2.30037e-10	-0.372993
49097744	chr10:49097744:A:G	1.69711e-10	-2.30037e-10	-0.582449	0.000309205	-2.30037e-10	-0.559969
49097977	chr10:49097977:C:T	0.00326024	17.3892	-1.20063	2.60006e-05	-1.84235	-1.1935
49098084	chr10:49098084:C:G	1.77276e-11	-1.71975	-1.12167	8.05576e-05	-0.785635	-1.11937
49098085	chr10:49098085:T:G	1.77189e-11	-1.72024	-1.12167	8.04726e-05	-0.78669	-1.11937
49098152	chr10:49098152:G:A	1.12318e-10	-2.30037e-10	-0.995215	0.000201531	-2.30037e-10	-0.988031
49098341	chr10:49098341:C:T	0.0110235	17.9781	-0.571341	3.93251e-05	-1.84858	-0.773533
49098603	chr10:49098603:G:A	1.02325e-10	-2.30037e-10	-1.08839	0.000195683	-2.30037e-10	-1.01748
49098691	chr10:49098691:A:T	9.03386e-11	-1.21298	-2.51468e-10	0.000109005	-1.60258	-2.51468e-10
49098703	chr10:49098703:T:C	1.46791e-10	-2.30037e-10	-0.727535	0.000258748	-2.30037e-10	-0.738118
49098778	chr10:49098778:C:T	9.5914e-11	-2.30037e-10	-1.15309	0.000172261	-2.30037e-10	-1.14496
49099072	chr10:49099072:C:G	1.362e-11	-1.90748	-1.19752	4.52323e-05	-1.2815	-1.20066
49099202	chr10:49099202:A:C	0.0172876	19.0387	-1.18201	2.60033e-05	-1.83867	-1.19708
49099241	chr10:49099241:C:T	0.00907323	17.7568	-0.544736	3.97246e-05	-1.86047	-0.75153
49099264	chr10:49099264:C:T	1.1034e-10	-2.30037e-10	-1.01298	0.000197842	-2.30037e-10	-1.00651
49099416	chr10:49099416:C:T	2.93623e-11	-1.39339	-0.943446	3.54465e-05	-1.80674	-0.919206
49099431	chr10:49099431:A:G	5.70487e-11	-1.15849	-0.514154	5.84796e-05	-1.85609	-0.369205
49099898	chr10:49099898:C:T	4.67765e-11	-1.87117	-2.51468e-10	9.62021e-05	-1.72752	-2.51468e-10
49099971	chr10:49099971:A:G	1.82778e-11	-1.69694	-1.11392	8.56328e-05	-0.732355	-1.11155
49100072	chr10:49100072:AAGAGATATTATC:A	9.73813e-11	-2.30037e-10	-1.13791	0.000169972	-2.30037e-10	-1.15834
49100142	chr10:49100142:C:T	2.98783e-11	-1.3616	-0.957816	3.44405e-05	-1.8205	-0.934246
49100446	chr10:49100446:C:T	1.78008e-11	-1.72128	-1.11603	8.07911e-05	-0.788446	-1.11366
49100475	chr10:49100475:G:A	1.62079e-09	0.189132	1.48499	0.000646255	-1.47893	1.65615
49101183	chr10:49101183:C:A	3.17136e-11	-1.91609	-0.343708	7.0787e-05	-1.72527	-0.309031
49101285	chr10:49101285:T:C	2.81112e-11	-1.42776	-0.952616	3.57509e-05	-1.78873	-0.928668
49101653	chr10:49101653:A:C	5.44883e-11	-1.71856	-2.51468e-10	8.06079e-05	-1.90438	-2.51468e-10
49101673	chr10:49101673:T:G	4.73106e-11	-1.85981	-2.51468e-10	7.9481e-05	-1.91846	-2.51468e-10
49101804	chr10:49101804:A:G	0.0241588	19.3675	-1.17614	2.6522e-05	-1.81692	-1.19908
49101860	chr10:49101860:T:C	1.34386e-09	0.350631	1.13612	0.000486984	-1.40433	1.29858
49101930	chr10:49101930:T:A	9.6829e-11	-2.30037e-10	-1.1436	0.00016918	-2.30037e-10	-1.16301
49102175	chr10:49102175:AG:A	1.78949e-11	-1.73327	-1.09876	7.99073e-05	-0.8171	-1.09601
49102206	chr10:49102206:T:C	4.19248e-08	5.92602	-0.998928	3.28119e-05	-1.77967	-1.02351
49102996	chr10:49102996:G:A	9.57798e-11	-2.30037e-10	-1.15449	0.00017002	-2.30037e-10	-1.15806
49103091	chr10:49103091:T:G	1.19763e-10	-2.30037e-10	-0.931032	0.000213351	-2.30037e-10	-0.931036
49103296	chr10:49103296:A:G	2.18208e-09	-0.367832	2.33932	0.001151	-1.8027	2.55711
49103358	chr10:49103358:G:T	1.13679e-10	-0.983163	-2.51468e-10	0.000119838	-1.50783	-2.51468e-10
49104203	chr10:49104203:A:G	2.39851e-10	-2.30037e-10	-0.236529	0.000447349	-2.30037e-10	-0.190636
49104277	chr10:49104277:A:T	1.16297e-07	6.72947	-0.782121	4.16394e-05	-1.71406	-0.850869
49104307	chr10:49104307:C:T	5.21603e-11	-1.76222	-2.51468e-10	8.20569e-05	-1.88656	-2.51468e-10
49104464	chr10:49104464:A:G	1.10353e-10	-2.30037e-10	-1.01286	0.000197865	-2.30037e-10	-1.00639
49104522	chr10:49104522:T:A	2.11267e-09	-0.376015	2.31518	0.00111979	-1.80517	2.5321
49104531	chr10:49104531:G:A	1.57862e-11	-1.91555	-1.04186	3.82855e-05	-1.59557	-1.05334
49104685	chr10:49104685:G:A	9.76081e-11	-2.30037e-10	-1.13559	0.000170295	-2.30037e-10	-1.15644
49104804	chr10:49104804:TAGAG:T	2.39202e-11	-1.64312	-0.898701	8.47442e-05	-0.966168	-0.888169
49104962	chr10:49104962:CAG:C	1.33558e-09	0.801475	0.679098	0.000368504	-1.20988	0.825357
49105067	chr10:49105067:G:A	4.55118e-11	-1.91381	0.0152339	0.000105028	-1.70467	0.0649265
49105576	chr10:49105576:G:A	1.26371e-07	6.78843	-0.757997	4.29584e-05	-1.70495	-0.828793
49105699	chr10:49105699:G:A	1.43738e-09	0.369337	1.1847	0.000515668	-1.39515	1.34664
49105807	chr10:49105807:A:C	3.4927e-10	-2.30037e-10	0.1393	0.000616749	-2.30037e-10	0.130488
49106742	chr10:49106742:C:G	1.04039e-10	-2.30037e-10	-1.07178	0.000199817	-2.30037e-10	-0.996572
49107035	chr10:49107035:C:G	2.61537e-11	-1.36768	-1.08488	2.83087e-05	-1.87835	-1.07246
49107050	chr10:49107050:T:C	0.00432375	16.9563	-0.485471	4.08683e-05	-1.89164	-0.691978
49107301	chr10:49107301:G:A	0.0031378	16.6559	-0.505694	3.9372e-05	-1.90183	-0.719091
49107358	chr10:49107358:G:A	9.99605e-11	-2.30037e-10	-1.11177	0.000178932	-2.30037e-10	-1.10697
49107772	chr10:49107772:G:A	1.68264e-10	-2.30037e-10	-0.591009	0.000295249	-2.30037e-10	-0.606155
49107848	chr10:49107848:A:G	8.09163e-08	6.32589	-0.741268	4.1957e-05	-1.74397	-0.813358
49108541	chr10:49108541:C:T	4.88749e-11	-0.631927	-1.19536	4.62972e-05	-1.26121	-1.19769
49109348	chr10:49109348:G:A	1.16424e-10	-2.30037e-10	-0.959303	0.000203629	-2.30037e-10	-0.977676
49109474	chr10:49109474:A:ATG	1.61234e-07	7.42896	-1.15489	3.47274e-05	-1.56657	-1.17988
49109488	chr10:49109488:A:AT	1.37532e-07	7.20945	-1.09438	2.8946e-05	-1.7955	-1.13304
49109606	chr10:49109606:A:G	1.59853e-07	7.41619	-1.15072	3.47462e-05	-1.56887	-1.17704
49109618	chr10:49109618:C:G	9.90466e-11	-2.30037e-10	-1.12096	0.000175671	-2.30037e-10	-1.12536
49109733	chr10:49109733:C:T	1.37095e-07	6.87045	-0.758566	4.69809e-05	-1.61453	-0.829699
49109810	chr10:49109810:C:T	1.01697e-10	-2.30037e-10	-1.09455	0.000179153	-2.30037e-10	-1.10574
49110064	chr10:49110064:C:G	4.87184e-08	5.96195	-0.884688	3.90608e-05	-1.71315	-0.915703
49110096	chr10:49110096:C:T	2.22692e-07	7.75076	-1.15376	3.19828e-05	-1.71488	-1.1139
49110455	chr10:49110455:AT:A	1.12306e-10	-2.30037e-10	-0.995323	0.000208719	-2.30037e-10	-0.952987
49110673	chr10:49110673:G:T	2.56032e-10	-2.30037e-10	-0.171244	0.000447224	-2.30037e-10	-0.190915
49111278	chr10:49111278:C:T	5.5841e-11	-1.69404	-2.51468e-10	8.10546e-05	-1.89885	-2.51468e-10
49111342	chr10:49111342:G:A	2.7375e-07	7.12333	-0.319901	7.36394e-05	-1.56694	-0.42785
49111583	chr10:49111583:G:A	3.30906e-10	-0.494588	0.579876	0.000186695	-1.78998	0.725478
49111831	chr10:49111831:C:T	4.79388e-11	-1.91199	0.0653689	9.94318e-05	-1.80566	0.111158
49111883	chr10:49111883:C:T	9.81707e-11	-2.30037e-10	-1.12984	0.000171411	-2.30037e-10	-1.14991
49111919	chr10:49111919:GTGAGCT:G	1.12026e-10	-2.30037e-10	-0.997818	0.000198359	-2.30037e-10	-1.00389
49111920	chr10:49111920:T:G	1.58686e-11	-1.84794	-1.10426	4.81436e-05	-1.30615	-1.11364
49111995	chr10:49111995:G:A	9.39884e-11	-2.30037e-10	-1.17337	0.000174048	-2.30037e-10	-1.13464
49112236	chr10:49112236:C:T	1.15848e-10	-2.30037e-10	-0.964271	0.000212159	-2.30037e-10	-0.936641
49112466	chr10:49112466:T:C	1.51205e-07	7.05284	-0.842995	3.16997e-05	-1.91506	-0.92261
49112678	chr10:49112678:T:G	2.2828e-07	7.29604	-0.67426	5.5234e-05	-1.53017	-0.752225
49112842	chr10:49112842:T:C	1.16107e-10	-2.30037e-10	-0.962036	0.000212638	-2.30037e-10	-0.934382
49112847	chr10:49112847:C:A	9.80853e-11	-2.30037e-10	-1.13071	0.000173293	-2.30037e-10	-1.13899
49113422	chr10:49113422:G:A	0.0198499	18.5064	-0.511495	3.39068e-05	-1.86532	-0.905043
49113787	chr10:49113787:A:G	6.00661e-11	-0.866814	-0.754287	4.0319e-05	-1.88011	-0.717037
49113873	chr10:49113873:C:T	1.96145e-07	7.11387	-0.643808	5.48695e-05	-1.56488	-0.724135
49113949	chr10:49113949:G:A	1.73406e-07	7.45832	-1.11147	2.51143e-05	-1.91845	-1.15208
49114238	chr10:49114238:A:G	2.44133e-07	7.3363	-0.647374	5.72912e-05	-1.51842	-0.727411
49114413	chr10:49114413:G:T	1.42182e-10	-2.30037e-10	-0.759441	0.000263784	-2.30037e-10	-0.718843
49114434	chr10:49114434:A:T	2.54316e-07	7.44991	-0.720127	5.49683e-05	-1.49286	-0.794359
49114639	chr10:49114639:G:A	9.39312e-11	-2.30037e-10	-1.17398	0.000173776	-2.30037e-10	-1.13621
49114657	chr10:49114657:G:A	2.62502e-07	7.88815	-1.12669	3.90927e-05	-1.46822	-1.15982
49114888	chr10:49114888:C:T	1.10605e-10	-2.30037e-10	-1.01058	0.000197029	-2.30037e-10	-1.01062
49115303	chr10:49115303:G:A	3.90864e-11	-1.91191	-0.138858	8.99279e-05	-1.69738	-0.0975862
49115329	chr10:49115329:G:A	1.72186e-10	-2.30037e-10	-0.56797	0.00031294	-2.30037e-10	-0.547963
49115393	chr10:49115393:C:G	1.03121e-10	-2.30037e-10	-1.08064	0.000184849	-2.30037e-10	-1.07443
49115754	chr10:49115754:G:A	1.09249e-10	-2.30037e-10	-1.02292	0.000192424	-2.30037e-10	-1.03427
49115812	chr10:49115812:A:T	1.16571e-10	-2.30037e-10	-0.958042	0.000213969	-2.30037e-10	-0.928145
49116226	chr10:49116226:T:A	2.11668e-10	-0.448577	0.0870512	0.000112895	-1.77987	0.212346
49116629	chr10:49116629:C:T	1.17973e-10	-2.30037e-10	-0.946088	0.000212001	-2.30037e-10	-0.937382
49116640	chr10:49116640:G:T	4.00796e-07	7.37556	-0.190899	8.29517e-05	-1.5528	-0.322915
49116870	chr10:49116870:A:G	2.66102e-07	7.2624	-0.487317	5.87096e-05	-1.62071	-0.600659
49116989	chr10:49116989:G:A	2.02266e-11	-1.91055	-0.799001	4.56324e-05	-1.70785	-0.765501
49117010	chr10:49117010:C:G	2.55858e-07	7.24999	-0.514157	5.71398e-05	-1.62319	-0.62528
49117101	chr10:49117101:A:C	1.17987e-10	-2.30037e-10	-0.945975	0.000212025	-2.30037e-10	-0.937269
49117274	chr10:49117274:T:C	3.18546e-10	0.04722	-2.51468e-10	0.000256892	-0.745318	-2.51468e-10
49117485	chr10:49117485:T:C	9.38927e-11	-2.30037e-10	-1.17439	0.000166469	-2.30037e-10	-1.17917
49117527	chr10:49117527:C:T	4.47914e-07	7.46531	-0.169501	8.618e-05	-1.53455	-0.302986
49117615	chr10:49117615:G:A	5.94937e-07	6.98161	0.598059	0.000169401	-1.61491	0.453206
49118079	chr10:49118079:G:A	4.15883e-07	7.45157	-0.229953	8.12234e-05	-1.53733	-0.359446
49119055	chr10:49119055:T:C	2.81136e-07	7.36725	-0.537198	5.71491e-05	-1.60187	-0.646437
49119167	chr10:49119167:T:A	1.07513e-10	-2.30037e-10	-1.03894	0.000192882	-2.30037e-10	-1.0319
49119526	chr10:49119526:TC:T	1.19e-10	-2.30037e-10	-0.937421	0.000213884	-2.30037e-10	-0.928541
49119587	chr10:49119587:A:G	1.22587e-10	-2.30037e-10	-0.907722	0.000225683	-2.30037e-10	-0.874844
49119803	chr10:49119803:A:G	4.73783e-11	-1.91548	0.0571005	0.000108627	-1.73537	0.129316
49120449	chr10:49120449:A:G	1.22208e-10	-2.30037e-10	-0.910825	0.000224962	-2.30037e-10	-0.878043
49120494	chr10:49120494:G:A	4.80906e-07	6.85041	0.516469	0.000153003	-1.6385	0.374981
49120587	chr10:49120587:C:G	1.62515e-10	-2.30037e-10	-0.625776	0.000284705	-2.30037e-10	-0.642521
49120590	chr10:49120590:A:G	6.21045e-07	7.06204	0.560568	0.000165834	-1.60002	0.417036
49120674	chr10:49120674:C:G	1.05194e-10	-2.30037e-10	-1.06074	0.000188629	-2.30037e-10	-1.05419
49120750	chr10:49120750:G:C	1.73072e-11	-1.90324	-0.962187	3.52837e-05	-1.8292	-0.901355
49120968	chr10:49120968:C:T	3.37164e-11	-1.88327	-0.315292	0.000111215	-1.29931	-0.283196
49121411	chr10:49121411:G:A	1.60301e-11	-1.74681	-1.19527	7.02959e-05	-0.846478	-1.19478
49121474	chr10:49121474:G:A	9.42026e-11	-2.30037e-10	-1.1711	0.000166967	-2.30037e-10	-1.17618
49121523	chr10:49121523:G:A	7.16632e-11	-1.44457	-2.51468e-10	9.8049e-05	-1.70851	-2.51468e-10
49121550	chr10:49121550:T:C	1.55246e-10	-2.30037e-10	-0.671537	0.000273788	-2.30037e-10	-0.68162
49121625	chr10:49121625:C:T	1.02474e-10	-2.30037e-10	-1.08694	0.000186433	-2.30037e-10	-1.0659
49121634	chr10:49121634:C:G	9.17291e-11	-2.30037e-10	-1.19771	0.000162959	-2.30037e-10	-1.20048
49121658	chr10:49121658:G:A	9.4175e-11	-2.30037e-10	-1.17139	0.000166923	-2.30037e-10	-1.17644
49121698	chr10:49121698:A:G	2.10718e-11	-1.73355	-0.935063	6.97567e-05	-1.04583	-1.00313
49121701	chr10:49121701:G:T	3.84981e-11	-1.84036	-0.22558	0.000119494	-1.24886	-0.261851
49122350	chr10:49122350:A:C	1.5077e-11	-1.8107	-1.19268	5.95887e-05	-1.0135	-1.19301
49122629	chr10:49122629:A:G	2.56611e-11	-1.55044	-0.921134	3.75308e-05	-1.69728	-0.971528
49122842	chr10:49122842:C:T	4.01171e-11	-1.80741	-0.217335	0.000132108	-1.15668	-0.253678
49123235	chr10:49123235:A:G	1.47881e-11	-1.82577	-1.19695	5.66825e-05	-1.05943	-1.19708
49123863	chr10:49123863:T:C	9.19321e-11	-2.30037e-10	-1.1955	0.000163795	-2.30037e-10	-1.19536
49123873	chr10:49123873:C:G	2.97422e-10	-2.30037e-10	-0.0213948	0.000552411	-2.30037e-10	0.0203179
49124065	chr10:49124065:G:A	8.33374e-10	1.00894	-2.51468e-10	0.00514333	2.25148	-2.51468e-10
49124112	chr10:49124112:G:A	4.65747e-11	-1.87549	-2.51468e-10	7.95606e-05	-1.91746	-2.51468e-10
49124153	chr10:49124153:G:A	1.86174e-11	-1.80438	-0.988074	6.05256e-05	-1.18965	-1.00126
49124242	chr10:49124242:T:G	6.94868e-11	-1.91844	0.443029	0.000147951	-1.78948	0.492387
49124388	chr10:49124388:G:A	9.17059e-11	-2.30037e-10	-1.19796	0.000163424	-2.30037e-10	-1.19763
49124494	chr10:49124494:T:C	2.04483e-11	-1.84608	-0.852562	0.000102961	-0.752498	-0.907126
49124575	chr10:49124575:C:T	1.76434e-11	-1.91243	-0.933759	3.54614e-05	-1.77917	-0.946354
49124795	chr10:49124795:T:C	5.05387e-11	-1.79381	-2.51468e-10	0.000110195	-1.59172	-2.51468e-10
49124885	chr10:49124885:G:A	1.49454e-11	-1.81456	-1.19759	5.85518e-05	-1.02636	-1.1977
49125106	chr10:49125106:C:T	1.75335e-11	-1.81819	-1.03424	5.58928e-05	-1.22465	-1.04589
49125688	chr10:49125688:A:G	1.00037e-10	-2.30037e-10	-1.11101	0.000181601	-2.30037e-10	-1.09217
49125712	chr10:49125712:GT:G	9.41878e-11	-2.30037e-10	-1.17126	0.00016587	-2.30037e-10	-1.18277
49125835	chr10:49125835:G:T	1.37943e-11	-1.90394	-1.18835	4.88179e-05	-1.23476	-1.17112
49126181	chr10:49126181:C:T	4.4946e-10	-2.30037e-10	0.3915	0.000900509	-2.30037e-10	0.508986
49126420	chr10:49126420:G:A	2.96396e-10	-2.30037e-10	-0.0248496	0.000550495	-2.30037e-10	0.0168426
49126425	chr10:49126425:G:T	9.4108e-11	-2.30037e-10	-1.1721	0.00016653	-2.30037e-10	-1.1788
49126444	chr10:49126444:C:A	4.51407e-11	-1.90676	-2.51468e-10	8.31051e-05	-1.87387	-2.51468e-10
49126619	chr10:49126619:A:G	9.24536e-11	-2.30037e-10	-1.18984	0.000169046	-2.30037e-10	-1.1638
49126718	chr10:49126718:T:C	6.03408e-11	-1.61654	-2.51468e-10	0.000145465	-1.31404	-2.51468e-10
49126803	chr10:49126803:G:A	2.49932e-11	-1.614	-0.883943	4.09411e-05	-1.64401	-0.93783
49126825	chr10:49126825:C:T	1.33968e-10	-2.30037e-10	-0.818943	0.000242181	-2.30037e-10	-0.804288
49126843	chr10:49126843:T:C	1.04455e-10	-2.30037e-10	-1.06779	0.000190281	-2.30037e-10	-1.04547
49126949	chr10:49126949:T:A	1.0171e-10	-2.30037e-10	-1.09442	0.000184928	-2.30037e-10	-1.07401
49126955	chr10:49126955:T:A	2.4699e-10	-2.30037e-10	-0.207198	0.000435008	-2.30037e-10	-0.21861
49127122	chr10:49127122:C:T	2.24057e-11	-1.80887	-0.798357	9.54441e-05	-0.878184	-0.85725
49127398	chr10:49127398:C:T	1.00865e-08	4.50371	-1.0013	6.58312e-05	-1.07212	-1.03476
49127777	chr10:49127777:T:C	2.09378e-11	-1.85007	-0.824919	0.00010797	-0.730078	-0.882043
49127796	chr10:49127796:C:T	0.0333283	18.8651	-0.351977	3.86154e-05	-1.84265	-0.797673
49127912	chr10:49127912:A:G	2.53489e-11	-1.59645	-0.88736	4.02038e-05	-1.65914	-0.940876
49128084	chr10:49128084:C:T	3.79142e-11	-1.83299	-0.24823	0.000119473	-1.22685	-0.284036
49128125	chr10:49128125:C:T	3.94122e-11	-1.81286	-0.229615	0.000127886	-1.16813	-0.274702
49128573	chr10:49128573:C:T	1.02662e-10	-2.30037e-10	-1.08511	0.000186803	-2.30037e-10	-1.06392
49128627	chr10:49128627:C:T	2.38638e-11	-1.60124	-0.942945	3.83788e-05	-1.65539	-0.991077
49128725	chr10:49128725:G:A	6.84432e-11	-1.49054	-2.51468e-10	9.01221e-05	-1.79281	-2.51468e-10
49128734	chr10:49128734:C:T	9.27436e-11	-2.30037e-10	-1.18671	0.000169982	-2.30037e-10	-1.15828
49128751	chr10:49128751:G:A	9.19778e-11	-2.30037e-10	-1.195	0.00016316	-2.30037e-10	-1.19925
49128819	chr10:49128819:C:T	1.48563e-11	-1.82785	-1.19027	5.67013e-05	-1.06567	-1.19051
49129137	chr10:49129137:C:T	4.51844e-11	-1.90579	-2.51468e-10	8.11556e-05	-1.89761	-2.51468e-10
49129437	chr10:49129437:C:A	9.50393e-11	-2.30037e-10	-1.16226	0.000166921	-2.30037e-10	-1.17646
49129730	chr10:49129730:T:C	9.23123e-11	-2.30037e-10	-1.19137	0.000164482	-2.30037e-10	-1.19117
49129810	chr10:49129810:G:A	4.68823e-11	-1.86891	-2.51468e-10	7.94795e-05	-1.91847	-2.51468e-10
49130068	chr10:49130068:G:A	9.43866e-11	-2.30037e-10	-1.16915	0.000175067	-2.30037e-10	-1.12881
49130196	chr10:49130196:G:A	1.88233e-11	-1.67477	-1.10669	3.38936e-05	-1.67398	-1.09676
49130318	chr10:49130318:T:C	9.15645e-07	7.26321	0.74763	0.00012927	-1.91436	0.482288
49130497	chr10:49130497:C:T	1.05905e-10	-2.30037e-10	-1.054	0.000188648	-2.30037e-10	-1.05409
49130937	chr10:49130937:C:T	0.025398	18.6743	-0.432921	3.61319e-05	-1.85388	-0.852914
49130947	chr10:49130947:G:A	3.6978e-11	-1.80593	-0.300294	0.00012153	-1.15056	-0.343253
49130972	chr10:49130972:T:C	4.65767e-09	3.35823	-0.628506	4.60511e-05	-1.80353	-0.660692
49130987	chr10:49130987:T:C	1.34956e-06	6.96957	1.42917	0.000253247	-1.90657	1.14696
49131242	chr10:49131242:G:A	4.88272e-09	3.39936	-0.622445	4.65992e-05	-1.79758	-0.654815
49131499	chr10:49131499:T:TC	2.73254e-09	2.19644	-2.51468e-10	0.00197608	1.2949	-2.51468e-10
49131880	chr10:49131880:G:A	1.34709e-06	6.97362	1.42329	0.000251965	-1.90695	1.14227
49132145	chr10:49132145:C:T	1.05905e-10	-2.30037e-10	-1.054	0.000188648	-2.30037e-10	-1.05409
49132265	chr10:49132265:C:T	2.18321e-10	-2.30037e-10	-0.330581	0.000391182	-2.30037e-10	-0.3248
49132304	chr10:49132304:G:A	9.2337e-11	-2.30037e-10	-1.1911	0.000164047	-2.30037e-10	-1.19382
49132423	chr10:49132423:C:T	3.56345e-10	-2.30037e-10	0.159354	0.000626485	-2.30037e-10	0.146151
49132533	chr10:49132533:A:C	4.50489e-10	-2.30037e-10	0.393786	0.000902274	-2.30037e-10	0.510944
49132704	chr10:49132704:T:A	1.58349e-08	4.22304	-0.269613	0.000128252	-1.14127	-0.298706
49132790	chr10:49132790:A:G	9.3341e-11	-2.30037e-10	-1.18029	0.000166382	-2.30037e-10	-1.17969
49133191	chr10:49133191:C:T	9.23304e-11	-2.30037e-10	-1.19117	0.000164037	-2.30037e-10	-1.19388
49133440	chr10:49133440:G:A	5.7927e-10	-2.30037e-10	0.645222	0.00102086	-2.30037e-10	0.634427
49133526	chr10:49133526:G:A	3.75142e-11	-1.2613	-0.830523	3.51204e-05	-1.86665	-0.868544
49133728	chr10:49133728:T:C	9.50678e-11	-2.30037e-10	-1.16196	0.000170466	-2.30037e-10	-1.15544
49133785	chr10:49133785:C:T	9.2419e-11	-2.30037e-10	-1.19021	0.000163538	-2.30037e-10	-1.19693
49133909	chr10:49133909:A:G	8.71598e-07	6.63489	1.32665	0.000233183	-1.89227	1.05011
49133976	chr10:49133976:G:C	1.16776e-10	-2.30037e-10	-0.956286	0.000203513	-2.30037e-10	-0.978246
49134034	chr10:49134034:G:A	2.40602e-11	-1.60991	-0.926079	3.83059e-05	-1.67142	-0.976948
49134584	chr10:49134584:T:A	8.82206e-07	6.77134	1.2023	0.000205664	-1.91073	0.943003
49134665	chr10:49134665:C:T	9.2337e-11	-2.30037e-10	-1.1911	0.000164047	-2.30037e-10	-1.19382
49134717	chr10:49134717:A:G	3.70294e-11	-1.85858	-0.246257	0.000110743	-1.3046	-0.282167
49134869	chr10:49134869:C:T	7.04926e-11	-1.91803	0.456991	0.000148519	-1.80006	0.506797
49135016	chr10:49135016:C:T	9.23453e-11	-2.30037e-10	-1.19101	0.000164059	-2.30037e-10	-1.19375
49135159	chr10:49135159:C:T	2.60871e-11	-1.63248	-0.822628	4.29878e-05	-1.65077	-0.88229
49135260	chr10:49135260:A:T	9.27597e-11	-2.30037e-10	-1.18653	0.000163917	-2.30037e-10	-1.19461
49135379	chr10:49135379:T:C	2.13355e-10	-0.151547	-0.202043	9.19965e-05	-1.6804	-0.0918219
49135397	chr10:49135397:A:G	9.3437e-10	-2.30037e-10	1.12333	0.0018639	-2.30037e-10	1.23645
49135640	chr10:49135640:G:C	1.03834e-10	-2.30037e-10	-1.07375	0.000189042	-2.30037e-10	-1.052
49136056	chr10:49136056:G:A	9.21493e-11	-2.30037e-10	-1.19314	0.00016377	-2.30037e-10	-1.19551
49136457	chr10:49136457:G:A	1.93076e-08	4.13884	0.0128661	0.000164676	-1.16975	-0.0202465
49136514	chr10:49136514:G:A	9.21568e-11	-2.30037e-10	-1.19305	0.000163144	-2.30037e-10	-1.19934
49136627	chr10:49136627:G:A	5.57286e-11	-1.69605	-2.51468e-10	8.09142e-05	-1.90059	-2.51468e-10
49136792	chr10:49136792:T:C	9.20426e-11	-2.30037e-10	-1.19429	0.000163173	-2.30037e-10	-1.19917
49136892	chr10:49136892:T:A	6.78974e-11	-1.91837	0.419817	0.000144111	-1.79246	0.469068
49137095	chr10:49137095:A:G	1.40275e-08	4.01652	-0.184295	0.000129573	-1.21298	-0.216754
49137335	chr10:49137335:A:G	1.34704e-08	3.98829	-0.196587	0.000127061	-1.22204	-0.227261
49137339	chr10:49137339:G:A	9.18498e-11	-2.30037e-10	-1.19639	0.000163025	-2.30037e-10	-1.20007
49137487	chr10:49137487:C:A	1.29225e-10	-2.30037e-10	-0.854989	0.000228359	-2.30037e-10	-0.863056
49138024	chr10:49138024:T:C	2.14919e-11	-1.79523	-0.853647	8.86986e-05	-0.881979	-0.926752
49138070	chr10:49138070:C:T	7.19064e-11	-1.91695	0.475771	0.000149578	-1.81201	0.525856
49138262	chr10:49138262:A:G	4.6935e-11	-1.86778	-2.51468e-10	8.31197e-05	-1.87369	-2.51468e-10
49138365	chr10:49138365:C:T	2.47623e-11	-1.59908	-0.908144	3.85628e-05	-1.68095	-0.960733
49138387	chr10:49138387:A:C	7.18066e-11	-1.91821	0.475638	0.00015185	-1.79679	0.525706
49138396	chr10:49138396:T:C	2.13669e-11	-1.79843	-0.856273	8.93552e-05	-0.872324	-0.929031
49138700	chr10:49138700:T:C	1.66657e-11	-1.8014	-1.10179	6.89957e-05	-0.941557	-1.11837
49138775	chr10:49138775:G:A	3.87352e-10	-2.30037e-10	0.242787	0.000753987	-2.30037e-10	0.331401
49138999	chr10:49138999:C:T	9.36772e-11	-2.30037e-10	-1.17669	0.000166974	-2.30037e-10	-1.17614
49139060	chr10:49139060:G:A	6.19145e-11	-1.59079	-2.51468e-10	8.55528e-05	-1.84484	-2.51468e-10
49139095	chr10:49139095:G:T	5.70106e-07	6.9869	0.550128	0.000108448	-1.90732	0.299619
49139195	chr10:49139195:T:C	0.0281898	18.78	-0.43432	3.63464e-05	-1.84702	-0.853859
49139307	chr10:49139307:C:G	9.23751e-11	-2.30037e-10	-1.19069	0.000163493	-2.30037e-10	-1.1972
49139546	chr10:49139546:T:C	7.0838e-11	-1.45615	-2.51468e-10	9.1865e-05	-1.77365	-2.51468e-10
49139826	chr10:49139826:A:G	9.26228e-11	-2.30037e-10	-1.18801	0.00016503	-2.30037e-10	-1.18785
49140183	chr10:49140183:T:C	1.44038e-11	-1.86952	-1.17953	5.60417e-05	-1.08049	-1.18739
49140233	chr10:49140233:C:T	3.59822e-10	-2.30037e-10	0.169062	0.000715544	-2.30037e-10	0.279068
49140416	chr10:49140416:T:C	4.51329e-11	-1.90693	-2.51468e-10	8.10321e-05	-1.89913	-2.51468e-10
49140417	chr10:49140417:G:A	1.19425e-10	-2.30037e-10	-0.933855	0.000219824	-2.30037e-10	-0.901145
49140436	chr10:49140436:A:C	1.95447e-11	-1.71069	-1.03315	6.20913e-05	-1.07374	-1.09163
49140662	chr10:49140662:C:T	7.06432e-11	-1.91793	0.459027	0.0001486	-1.80155	0.50884
49140674	chr10:49140674:A:G	2.37558e-11	-1.46399	-1.08473	2.99159e-05	-1.77172	-1.12386
49140816	chr10:49140816:G:A	0.0285041	18.7894	-0.432603	3.6421e-05	-1.84613	-0.852702
49140865	chr10:49140865:T:C	1.92127e-11	-1.7219	-1.03907	6.3201e-05	-1.05125	-1.0964
49140891	chr10:49140891:T:C	0.021201	18.4212	-0.360394	3.7637e-05	-1.86303	-0.80296
49140955	chr10:49140955:G:A	1.13806e-10	-2.30037e-10	-0.982049	0.000207263	-2.30037e-10	-0.959986
49140988	chr10:49140988:C:T	7.56302e-11	-1.91807	0.527377	0.000159644	-1.7993	0.578269
49141142	chr10:49141142:A:G	3.05656e-10	-2.30037e-10	0.00591466	0.000536736	-2.30037e-10	-0.00846789
49141334	chr10:49141334:A:G	0.0332778	18.9126	-0.401025	3.7489e-05	-1.83866	-0.831265
49141441	chr10:49141441:A:G	1.97206e-11	-1.70416	-1.03072	6.13788e-05	-1.08724	-1.08967
49141560	chr10:49141560:G:T	1.04078e-10	-1.0714	-2.51468e-10	0.000101389	-1.67501	-2.51468e-10
49141671	chr10:49141671:A:G	4.80764e-11	-1.84375	-2.51468e-10	8.00724e-05	-1.91104	-2.51468e-10
49141727	chr10:49141727:G:C	7.20546e-07	7.04746	0.723762	0.000126309	-1.90909	0.453854
49141729	chr10:49141729:A:G	1.96283e-11	-1.71964	-1.01993	6.38993e-05	-1.05574	-1.08092
49141866	chr10:49141866:G:GC	1.50738e-08	4.07859	-0.174425	0.000133828	-1.19196	-0.205458
49142086	chr10:49142086:C:T	7.10612e-11	-1.59829	0.145288	0.000107978	-1.80151	0.189469
49142138	chr10:49142138:T:C	1.95972e-11	-1.702	-1.03916	6.07073e-05	-1.09145	-1.09646
49143166	chr10:49143166:C:T	1.95067e-10	-2.30037e-10	-0.443205	0.000340989	-2.30037e-10	-0.462124
49143319	chr10:49143319:A:T	3.58915e-10	-2.30037e-10	0.166538	0.000713649	-2.30037e-10	0.276417
49143659	chr10:49143659:C:T	2.53997e-11	-1.6072	-0.874605	4.0047e-05	-1.67364	-0.930279
49143683	chr10:49143683:T:A	9.31794e-11	-2.30037e-10	-1.18202	0.000165443	-2.30037e-10	-1.18535
49143839	chr10:49143839:T:C	2.00355e-11	-1.70733	-1.01171	6.27528e-05	-1.08062	-1.07415
49145059	chr10:49145059:A:G	7.17321e-09	3.2531	-0.0915395	0.000113807	-1.43618	-0.12329
49145120	chr10:49145120:G:T	1.04771e-10	-2.30037e-10	-1.06477	0.000189226	-2.30037e-10	-1.05103
49145287	chr10:49145287:G:A	1.74548e-10	-2.30037e-10	-0.554345	0.000308466	-2.30037e-10	-0.562363
49145453	chr10:49145453:G:C	1.07467e-10	-2.30037e-10	-1.03936	0.000194492	-2.30037e-10	-1.02359
49145735	chr10:49145735:G:A	9.50837e-11	-2.30037e-10	-1.16179	0.000166997	-2.30037e-10	-1.176
49146031	chr10:49146031:T:C	2.1425e-10	-2.30037e-10	-0.349403	0.000377778	-2.30037e-10	-0.359667
49147009	chr10:49147009:T:C	9.22109e-11	-2.30037e-10	-1.19247	0.000163388	-2.30037e-10	-1.19784
49147130	chr10:49147130:A:AT	9.19199e-11	-2.30037e-10	-1.19563	0.000163532	-2.30037e-10	-1.19697
49147256	chr10:49147256:T:C	3.70953e-11	-1.64392	-0.459135	7.82505e-05	-1.35455	-0.579512
49147373	chr10:49147373:T:C	6.62602e-09	3.66868	-0.586468	7.1915e-05	-1.36368	-0.654809
49147394	chr10:49147394:G:A	5.82925e-07	6.57742	0.981846	0.000164672	-1.88994	0.69992
49147404	chr10:49147404:T:C	1.00856e-10	-2.30037e-10	-1.10285	0.00018315	-2.30037e-10	-1.08367
49147408	chr10:49147408:T:C	2.68982e-10	-2.30037e-10	-0.121903	0.000473404	-2.30037e-10	-0.134026
49147635	chr10:49147635:C:T	2.12432e-10	-2.30037e-10	-0.357926	0.000327685	-2.30037e-10	-0.501921
49147671	chr10:49147671:A:T	2.09283e-10	-2.30037e-10	-0.372859	0.00036361	-2.30037e-10	-0.397893
49147890	chr10:49147890:C:T	9.19199e-11	-2.30037e-10	-1.19563	0.000163532	-2.30037e-10	-1.19697
49148734	chr10:49148734:T:C	9.15983e-11	-2.30037e-10	-1.19913	0.00016318	-2.30037e-10	-1.19912
49149068	chr10:49149068:C:T	7.09972e-11	-1.88828	0.434374	0.000200742	-1.35199	0.360032
49149153	chr10:49149153:G:A	7.47192e-07	6.99372	0.813815	0.000139015	-1.9081	0.548703
49149401	chr10:49149401:C:T	1.10896e-10	-2.30037e-10	-1.00796	0.000200985	-2.30037e-10	-0.990743
49149787	chr10:49149787:G:T	1.37436e-08	3.89762	-0.0858381	0.000139396	-1.2389	-0.117759
49149893	chr10:49149893:T:C	5.19589e-11	-1.87681	0.110714	0.000147828	-1.36298	0.0650582
49149904	chr10:49149904:C:T	1.31414e-10	-2.30037e-10	-0.838191	0.000241096	-2.30037e-10	-0.80878
49149944	chr10:49149944:A:T	2.60998e-11	-1.90617	-0.548449	8.41266e-05	-1.25882	-0.602836
49150015	chr10:49150015:C:T	5.33038e-11	-1.7482	0.00766439	0.000152241	-1.23905	-0.0294626
49150044	chr10:49150044:T:C	6.78655e-11	-0.333694	-1.16533	3.00749e-05	-1.73612	-1.15416
49150232	chr10:49150232:T:C	1.28643e-10	-2.30037e-10	-0.859507	0.000228043	-2.30037e-10	-0.864439
49150335	chr10:49150335:A:G	2.88236e-11	-1.8959	-0.459449	9.82291e-05	-1.19276	-0.513909
49150843	chr10:49150843:C:T	1.03646e-10	-2.30037e-10	-1.07557	0.000188345	-2.30037e-10	-1.0557
49151016	chr10:49151016:C:T	7.26698e-11	-1.91565	0.48503	0.000149425	-1.821	0.533815
49151075	chr10:49151075:G:C	1.20442e-10	-2.30037e-10	-0.925379	0.000210282	-2.30037e-10	-0.945526
49151495	chr10:49151495:G:T	1.7394e-10	-2.30037e-10	-0.557836	0.000307475	-2.30037e-10	-0.565582
49151552	chr10:49151552:T:C	8.2011e-10	-2.30037e-10	0.992892	0.00163354	-2.30037e-10	1.10453
49151809	chr10:49151809:G:A	1.17462e-10	-2.30037e-10	-0.950428	0.000211523	-2.30037e-10	-0.939642
49151876	chr10:49151876:C:A	7.07921e-11	-1.90989	0.453091	0.00013945	-1.8571	0.500832
49152145	chr10:49152145:T:C	4.60483e-11	-1.88686	-2.51468e-10	9.33618e-05	-1.75749	-2.51468e-10
49152178	chr10:49152178:G:A	0.0683688	19.622	-0.390367	4.01015e-05	-1.77841	-0.824155
49152189	chr10:49152189:G:A	1.35629e-11	-1.91123	-1.19798	2.88783e-05	-1.73152	-1.19936
49152475	chr10:49152475:G:A	2.66304e-10	-0.0470874	-0.0848206	0.000108499	-1.63789	0.0306605
49152481	chr10:49152481:T:C	2.69353e-11	-1.9109	-0.512207	6.86627e-05	-1.49618	-0.568586
49152730	chr10:49152730:C:T	1.33306e-10	-2.30037e-10	-0.823897	0.000235207	-2.30037e-10	-0.833509
49152769	chr10:49152769:A:G	1.18569e-10	-2.30037e-10	-0.941052	0.000209506	-2.30037e-10	-0.949221
49153048	chr10:49153048:C:T	9.32903e-11	-2.30037e-10	-1.18083	0.000165531	-2.30037e-10	-1.18482
49153125	chr10:49153125:T:C	2.41721e-08	4.96826	-0.591855	4.36404e-05	-1.85447	-0.66352
49153199	chr10:49153199:A:G	9.30605e-11	-2.30037e-10	-1.1833	0.000165168	-2.30037e-10	-1.18701
49153264	chr10:49153264:C:T	4.88267e-11	-1.81486	-0.0134114	0.000131349	-1.36314	-0.0529729
49153271	chr10:49153271:T:G	9.41218e-11	-2.30037e-10	-1.17196	0.000166934	-2.30037e-10	-1.17637
49153278	chr10:49153278:C:T	1.04939e-10	-2.30037e-10	-1.06316	0.000190873	-2.30037e-10	-1.04237
49153580	chr10:49153580:G:A	2.31314e-08	4.9005	-0.568098	4.44039e-05	-1.85955	-0.641095
49153665	chr10:49153665:G:A	1.00729e-10	-2.30037e-10	-1.10412	0.000179501	-2.30037e-10	-1.10379
49153715	chr10:49153715:C:T	1.15967e-08	3.54383	0.0980992	0.000146895	-1.36797	0.0637181
49153789	chr10:49153789:T:G	1.11256e-10	-2.30037e-10	-1.00471	0.000197037	-2.30037e-10	-1.01058
49153981	chr10:49153981:ACT:A	7.08538e-11	-1.91046	0.45453	0.000139871	-1.85554	0.502286
49154238	chr10:49154238:C:T	7.06992e-11	-1.91025	0.452135	0.000139455	-1.85611	0.499874
49154447	chr10:49154447:G:A	1.87168e-11	-1.65718	-1.12995	3.19813e-05	-1.67213	-1.1567
49154885	chr10:49154885:C:T	2.61789e-09	3.11465	-0.961074	4.73988e-05	-1.48186	-0.953515
49155358	chr10:49155358:G:A	2.7797e-11	-1.87673	-0.514891	5.44906e-05	-1.73817	-0.557778
49155409	chr10:49155409:C:A	1.87926e-11	-1.66719	-1.11589	3.26696e-05	-1.66208	-1.14545
49155500	chr10:49155500:AGT:A	2.00681e-08	4.76011	-0.569775	4.37739e-05	-1.87227	-0.642666
49155685	chr10:49155685:C:T	1.66683e-10	-2.30037e-10	-0.60045	0.000313938	-2.30037e-10	-0.544778
49156180	chr10:49156180:A:G	1.05995e-10	-2.30037e-10	-1.05315	0.000191671	-2.30037e-10	-1.03819
49156423	chr10:49156423:G:A	1.15685e-10	-2.30037e-10	-0.965678	0.000204503	-2.30037e-10	-0.973393
49156618	chr10:49156618:G:A	1.06053e-10	-2.30037e-10	-1.05261	0.000191781	-2.30037e-10	-1.03762
49157501	chr10:49157501:A:G	8.24962e-09	3.41031	-0.108934	0.000111706	-1.42448	-0.153623
49157536	chr10:49157536:A:G	1.04555e-09	1.23575	-2.51468e-10	0.000479092	-0.122082	-2.51468e-10
49157622	chr10:49157622:T:G	1.21752e-06	7.00832	1.28746	0.000217152	-1.91071	0.997328
49157914	chr10:49157914:A:G	7.08271e-09	3.66482	-0.515951	7.63724e-05	-1.37001	-0.588341
49158541	chr10:49158541:A:G	7.06204e-11	-1.90834	0.44911	0.000138367	-1.86086	0.496795
49159836	chr10:49159836:G:T	4.04533e-11	-1.90756	-0.108834	9.43244e-05	-1.60931	-0.137929
49159932	chr10:49159932:T:A	3.04931e-09	3.15416	-0.848032	5.40042e-05	-1.46691	-0.838004
49160385	chr10:49160385:G:A	4.14711e-10	-2.30037e-10	0.311035	0.000871254	-2.30037e-10	0.475959
49160417	chr10:49160417:A:G	6.92e-11	-1.47955	-2.51468e-10	9.95493e-05	-1.69332	-2.51468e-10
49160430	chr10:49160430:A:G	4.2689e-10	-2.30037e-10	0.339979	0.000854725	-2.30037e-10	0.456805
49160899	chr10:49160899:G:A	1.49047e-11	-1.889	-1.12587	4.05909e-05	-1.4567	-1.13373
49161024	chr10:49161024:A:T	2.03839e-11	-1.56489	-1.13691	3.06075e-05	-1.70768	-1.16505
49161098	chr10:49161098:C:T	9.18714e-11	-2.30037e-10	-1.19616	0.000164521	-2.30037e-10	-1.19094
49161111	chr10:49161111:G:A	1.16305e-10	-2.30037e-10	-0.960334	0.000205564	-2.30037e-10	-0.968215
49161122	chr10:49161122:C:T	1.1045e-10	-2.30037e-10	-1.01199	0.000192124	-2.30037e-10	-1.03583
49161141	chr10:49161141:C:T	9.17037e-11	-2.30037e-10	-1.19798	0.000163563	-2.30037e-10	-1.19678
49161224	chr10:49161224:A:G	1.0995e-10	-2.30037e-10	-1.01652	0.000191311	-2.30037e-10	-1.04007
49161327	chr10:49161327:A:T	1.14813e-06	6.86423	1.37288	0.000236479	-1.90527	1.07716
49161350	chr10:49161350:A:G	4.95997e-09	3.7879	-0.995291	4.36988e-05	-1.47923	-1.03742
49161472	chr10:49161472:G:A	4.4651e-11	-1.91767	-2.51468e-10	8.4904e-05	-1.85245	-2.51468e-10
49161559	chr10:49161559:T:C	1.30028e-10	-2.30037e-10	-0.848796	0.000229493	-2.30037e-10	-0.858104
49161643	chr10:49161643:G:A	4.46152e-11	-1.91847	-2.51468e-10	8.35972e-05	-1.86796	-2.51468e-10
49161747	chr10:49161747:T:C	5.26972e-11	-1.75198	-2.51468e-10	7.9743e-05	-1.91517	-2.51468e-10
49161815	chr10:49161815:C:T	9.517e-11	-2.30037e-10	-1.16088	0.000165249	-2.30037e-10	-1.18652
49162056	chr10:49162056:C:T	1.60357e-05	10.8738	-2.51468e-10	0.00192363	1.26799	-2.51468e-10
49162339	chr10:49162339:G:C	7.88373e-09	3.81777	-0.561756	7.64806e-05	-1.32545	-0.63149
49162427	chr10:49162427:G:A	6.71534e-11	-1.91071	0.401144	0.000132584	-1.85484	0.448086
49162434	chr10:49162434:G:A	1.08617e-10	-2.30037e-10	-1.02872	0.000193679	-2.30037e-10	-1.02777
49162496	chr10:49162496:C:T	1.10115e-10	-2.30037e-10	-1.01502	0.000199461	-2.30037e-10	-0.998357
49162514	chr10:49162514:C:A	9.16175e-11	-2.30037e-10	-1.19892	0.000163237	-2.30037e-10	-1.19877
49162526	chr10:49162526:C:T	1.10561e-10	-2.30037e-10	-1.01098	0.000203195	-2.30037e-10	-0.979807
49162539	chr10:49162539:G:A	1.08481e-10	-2.30037e-10	-1.02997	0.000199065	-2.30037e-10	-1.00034
49162549	chr10:49162549:G:C	1.10011e-10	-2.30037e-10	-1.01596	0.000202104	-2.30037e-10	-0.985193
49162573	chr10:49162573:T:C	3.32105e-11	-1.73107	-0.48261	5.25994e-05	-1.91711	-0.414164
49162726	chr10:49162726:A:G	9.37453e-11	-2.30037e-10	-1.17597	0.000167726	-2.30037e-10	-1.17164
49163308	chr10:49163308:A:T	2.10981e-09	2.67913	-0.741318	0.000527495	0.675354	-0.70119
49163458	chr10:49163458:G:C	9.47712e-11	-2.30037e-10	-1.16508	0.000168845	-2.30037e-10	-1.165
49163596	chr10:49163596:C:G	9.66553e-11	-2.30037e-10	-1.1454	0.00017251	-2.30037e-10	-1.14352
49163919	chr10:49163919:C:T	1.18236e-10	-2.30037e-10	-0.943862	0.000208923	-2.30037e-10	-0.952011
49163993	chr10:49163993:A:T	9.236e-11	-2.30037e-10	-1.19085	0.000164869	-2.30037e-10	-1.18882
49164302	chr10:49164302:C:T	7.61396e-07	6.90086	0.925498	0.000156028	-1.90787	0.663926
49164308	chr10:49164308:C:T	1.86626e-10	-2.30037e-10	-0.487439	0.000326289	-2.30037e-10	-0.506192
49164612	chr10:49164612:T:C	7.18234e-11	-1.91364	0.471299	0.000143705	-1.84538	0.519169
49164637	chr10:49164637:C:T	9.3393e-11	-2.30037e-10	-1.17973	0.000164731	-2.30037e-10	-1.18966
49164640	chr10:49164640:C:T	1.48007e-11	-1.91441	-1.10746	3.0155e-05	-1.80959	-1.07804
49164713	chr10:49164713:C:T	1.5486e-10	-2.30037e-10	-0.674024	0.000273228	-2.30037e-10	-0.683669
49164859	chr10:49164859:G:A	9.9815e-11	-2.30037e-10	-1.11323	0.000182385	-2.30037e-10	-1.08786
49165057	chr10:49165057:C:T	9.20833e-11	-2.30037e-10	-1.19385	0.000162953	-2.30037e-10	-1.20051
49165271	chr10:49165271:G:A	1.96418e-10	-2.30037e-10	-0.4363	0.000346648	-2.30037e-10	-0.445664
49165787	chr10:49165787:G:A	1.60902e-11	-1.87114	-1.06719	2.67174e-05	-1.91501	-1.09365
49166126	chr10:49166126:G:T	3.53966e-11	-1.09868	-1.05125	2.98529e-05	-1.90914	-0.988551
49166141	chr10:49166141:C:T	6.86273e-11	-0.826324	-0.661532	4.62939e-05	-1.90407	-0.554894
49166251	chr10:49166251:CAATA:C	1.31002e-09	-2.30037e-10	1.46125	0.00262772	-2.30037e-10	1.5799
49166256	chr10:49166256:CTGCACT:C	1.31002e-09	-2.30037e-10	1.46125	0.00262772	-2.30037e-10	1.5799
49166273	chr10:49166273:A:G	3.36601e-11	-1.01411	-1.18612	3.64925e-05	-1.49751	-1.19935
49166774	chr10:49166774:T:C	7.0061e-11	-0.366206	-1.10097	3.22582e-05	-1.78038	-1.03982
49166861	chr10:49166861:T:C	1.18174e-10	-2.30037e-10	-0.944391	0.000218666	-2.30037e-10	-0.906431
49166972	chr10:49166972:G:A	3.96013e-10	-2.30037e-10	0.264901	0.000695714	-2.30037e-10	0.250965
49167393	chr10:49167393:G:A	9.14706e-11	-2.30037e-10	-1.20053	0.000164136	-2.30037e-10	-1.19328
49167959	chr10:49167959:A:G	5.56209e-11	-1.91746	0.219473	0.000112464	-1.82639	0.255043
49168045	chr10:49168045:C:A	1.09329e-10	-2.30037e-10	-1.02218	0.000191821	-2.30037e-10	-1.03741
49168153	chr10:49168153:C:T	1.20111e-10	-2.30037e-10	-0.928131	0.000222712	-2.30037e-10	-0.888095
49168275	chr10:49168275:C:T	4.30537e-10	-2.30037e-10	0.348487	0.000755936	-2.30037e-10	0.333983
49168349	chr10:49168349:C:T	0.00150263	16.4741	-1.06018	2.59183e-05	-1.87774	-1.16129
49168443	chr10:49168443:G:A	2.62523e-11	-1.40654	-1.04225	8.08642e-05	-0.849913	-1.05129
49168830	chr10:49168830:C:T	4.67746e-11	-0.687801	-1.18341	2.86708e-05	-1.7377	-1.2004
49168897	chr10:49168897:T:C	4.74808e-11	-0.67211	-1.18411	2.84907e-05	-1.74392	-1.20048
49168920	chr10:49168920:C:T	1.88571e-11	-1.77564	-1.00402	3.10056e-05	-1.86651	-0.993302
49169205	chr10:49169205:T:G	1.24802e-10	-0.889819	-2.51468e-10	0.000128775	-1.43591	-2.51468e-10
49169206	chr10:49169206:C:A	1.24667e-10	-0.890901	-2.51468e-10	0.000128675	-1.43668	-2.51468e-10
49169364	chr10:49169364:A:G	2.11438e-09	-2.30037e-10	1.93997	0.00429017	-2.30037e-10	2.07011
49169376	chr10:49169376:A:G	1.6683e-09	-2.30037e-10	1.70302	0.00336059	-2.30037e-10	1.8259
49169721	chr10:49169721:T:A	9.24735e-11	-2.30037e-10	-1.18962	0.000164695	-2.30037e-10	-1.18988
49169724	chr10:49169724:G:A	4.83644e-08	5.13099	-0.0610198	0.000209471	-0.859878	-0.0895128
49169771	chr10:49169771:G:A	1.88447e-05	11.0352	-2.51468e-10	0.00226671	1.43211	-2.51468e-10
49169826	chr10:49169826:A:G	2.60301e-11	-1.37252	-1.08477	6.17808e-05	-1.02755	-1.14283
49170158	chr10:49170158:C:T	1.20378e-10	-2.30037e-10	-0.925908	0.000217653	-2.30037e-10	-0.911073
49170374	chr10:49170374:G:C	9.21701e-11	-2.30037e-10	-1.19291	0.000163291	-2.30037e-10	-1.19844
49170404	chr10:49170404:G:A	3.21413e-10	-0.10314	0.15932	0.000137457	-1.65356	0.282897
49170438	chr10:49170438:C:T	2.8677e-10	-2.30037e-10	-0.0578661	0.000503517	-2.30037e-10	-0.0723579
49170478	chr10:49170478:C:A	1.57237e-10	-2.30037e-10	-0.658792	0.000276651	-2.30037e-10	-0.671217
49170747	chr10:49170747:A:G	1.62781e-11	-1.73589	-1.19084	4.02103e-05	-1.42356	-1.17629
49170835	chr10:49170835:A:G	3.96708e-11	-1.17868	-0.857249	8.62675e-05	-1.14497	-0.691547
49171133	chr10:49171133:G:A	1.57237e-10	-2.30037e-10	-0.658792	0.000276651	-2.30037e-10	-0.671217
49171255	chr10:49171255:C:T	1.52229e-11	-1.90093	-1.09281	6.4156e-05	-0.991986	-1.14067
49171658	chr10:49171658:A:C	9.14778e-11	-2.30037e-10	-1.20045	0.000164221	-2.30037e-10	-1.19276
49171728	chr10:49171728:A:G	1.37785e-11	-1.89293	-1.20051	0.000166793	0.0190885	-1.19631
49171780	chr10:49171780:G:T	9.15334e-11	-2.30037e-10	-1.19984	0.000162942	-2.30037e-10	-1.20058
49171845	chr10:49171845:G:T	4.9409e-10	-2.30037e-10	0.486171	0.000875157	-2.30037e-10	0.480429
49171876	chr10:49171876:T:C	1.54179e-11	-1.88886	-1.09215	5.95788e-05	-1.06649	-1.14019
49171877	chr10:49171877:T:C	1.63471e-07	6.28784	-2.51468e-10	9.4821e-05	-1.74198	-2.51468e-10
49171878	chr10:49171878:T:C	1.52983e-11	-1.89236	-1.09644	6.05389e-05	-1.04731	-1.14338
49171879	chr10:49171879:G:C	1.52751e-11	-1.89388	-1.09644	6.10784e-05	-1.03844	-1.14338
49171952	chr10:49171952:G:A	0.00244945	17.0201	-1.11749	2.52392e-05	-1.87501	-1.19057
49171953	chr10:49171953:G:C	1.41381e-10	-2.30037e-10	-0.76509	0.000262021	-2.30037e-10	-0.72555
49171988	chr10:49171988:C:T	1.58848e-11	-1.86811	-1.08307	5.30677e-05	-1.20588	-1.11653
49171989	chr10:49171989:G:A	6.82538e-10	0.295338	0.513934	0.000235692	-1.48377	0.652318
49172260	chr10:49172260:C:T	4.59705e-11	-1.88855	-2.51468e-10	8.00089e-05	-1.91184	-2.51468e-10
49172489	chr10:49172489:A:G	1.29259e-10	-2.30037e-10	-0.854725	0.000234354	-2.30037e-10	-0.83714
49172803	chr10:49172803:A:G	1.17358e-10	-0.951319	-2.51468e-10	0.000156059	-1.24374	-2.51468e-10
49172882	chr10:49172882:C:T	1.31734e-10	-2.30037e-10	-0.83576	0.000239194	-2.30037e-10	-0.8167
49173011	chr10:49173011:C:T	1.41491e-10	-2.30037e-10	-0.764314	0.000255813	-2.30037e-10	-0.749527
49173025	chr10:49173025:C:T	3.48512e-09	2.43971	-2.51468e-10	0.000157445	-1.2349	-2.51468e-10
49173089	chr10:49173089:C:T	1.26447e-10	-2.30037e-10	-0.876724	0.000223436	-2.30037e-10	-0.88485
49173182	chr10:49173182:T:A	1.07215e-10	-2.30037e-10	-1.04171	0.000193436	-2.30037e-10	-1.02903
49173186	chr10:49173186:G:T	0.00236147	17.0095	-1.14346	2.50701e-05	-1.87427	-1.19803
49173422	chr10:49173422:A:G	9.67386e-11	-2.30037e-10	-1.14453	0.000172381	-2.30037e-10	-1.14427
49173631	chr10:49173631:A:G	1.02337e-10	-2.30037e-10	-1.08828	0.000179175	-2.30037e-10	-1.10561
49173876	chr10:49173876:G:A	1.48396e-11	-1.8186	-1.20065	2.90042e-05	-1.72669	-1.19984
49173993	chr10:49173993:A:G	3.23821e-10	0.726335	-0.662691	3.76486e-05	-1.8984	-0.767283
49174091	chr10:49174091:C:T	4.51796e-11	-1.9059	-2.51468e-10	8.60833e-05	-1.83866	-2.51468e-10
49174223	chr10:49174223:G:A	1.49736e-10	-1.81659	1.10891	0.00162298	-0.163349	1.2614
49174228	chr10:49174228:T:C	1.09249e-05	11.5919	-1.1019	2.46425e-05	-1.90835	-1.18115
49174796	chr10:49174796:C:T	1.63431e-05	11.985	-1.09227	2.45521e-05	-1.91847	-1.17471
49174899	chr10:49174899:A:G	9.62312e-11	-2.30037e-10	-1.14979	0.000170989	-2.30037e-10	-1.15238
49174924	chr10:49174924:A:G	9.1786e-11	-2.30037e-10	-1.19709	0.000164031	-2.30037e-10	-1.19392
49175232	chr10:49175232:C:T	7.63689e-09	3.18101	0.0431867	0.000184354	-1.11145	0.0343329
49175502	chr10:49175502:C:T	8.01659e-11	-1.33245	-2.51468e-10	9.39624e-05	-1.75108	-2.51468e-10
49175752	chr10:49175752:G:A	1.57094e-11	-1.893	-1.06929	0.000115392	-0.469555	-1.07608
49176141	chr10:49176141:C:T	2.39004e-10	-2.30037e-10	-0.240067	0.00044222	-2.30037e-10	-0.202167
49176502	chr10:49176502:C:T	6.43641e-09	3.09714	-0.0439583	0.000165186	-1.13447	-0.0524315
49176622	chr10:49176622:G:C	9.76779e-11	-2.30037e-10	-1.13487	0.000172903	-2.30037e-10	-1.14124
49176680	chr10:49176680:C:T	9.14586e-11	-2.30037e-10	-1.20066	0.000162929	-2.30037e-10	-1.20066
49176775	chr10:49176775:C:G	1.05775e-10	-2.30037e-10	-1.05523	0.000187673	-2.30037e-10	-1.05927
49176831	chr10:49176831:C:A	1.7322e-10	-2.30037e-10	-0.561982	0.000294703	-2.30037e-10	-0.608007
49177668	chr10:49177668:A:C	1.20091e-10	-2.30037e-10	-0.928294	0.000204279	-2.30037e-10	-0.974487
49177835	chr10:49177835:GTGGGGCTAAGCA:G	1.71724e-11	-1.68577	-1.18748	8.04989e-05	-0.744697	-1.16103
49177951	chr10:49177951:G:A	9.19029e-11	-2.30037e-10	-1.19581	0.000163151	-2.30037e-10	-1.1993
49178453	chr10:49178453:A:G	1.55351e-11	-1.77567	-1.19778	8.59821e-05	-0.640206	-1.19963
49178586	chr10:49178586:C:T	9.26966e-11	-2.30037e-10	-1.18721	0.000164787	-2.30037e-10	-1.18932
49178842	chr10:49178842:C:T	8.31571e-11	-1.29581	-2.51468e-10	9.04499e-05	-1.78918	-2.51468e-10
49178964	chr10:49178964:G:A	9.14585e-11	-2.30037e-10	-1.20066	0.000162929	-2.30037e-10	-1.20066
49179011	chr10:49179011:G:A	1.4885e-10	-1.04307	0.329465	0.000143513	-1.66874	0.341191
49179016	chr10:49179016:A:T	6.97802e-11	-1.4712	-2.51468e-10	0.000172632	-1.14281	-2.51468e-10
49179303	chr10:49179303:C:T	1.99703e-10	-1.90288	1.48316	0.000399904	-1.88659	1.58384
49179353	chr10:49179353:G:C	1.33208e-10	-1.08872	0.264087	0.000165417	-1.51295	0.327444
49179592	chr10:49179592:A:C	6.25515e-11	-1.58056	-2.51468e-10	9.43517e-05	-1.74695	-2.51468e-10
49179796	chr10:49179796:A:C	9.34571e-07	9.11681	-1.08552	2.63954e-05	-1.85033	-1.17046
49179801	chr10:49179801:A:G	9.01166e-07	9.12216	-1.12726	2.58931e-05	-1.85093	-1.18906
49179888	chr10:49179888:CA:C	3.20464e-10	-2.30037e-10	0.0532251	0.000678477	-2.30037e-10	0.225877
49179907	chr10:49179907:C:T	1.5865e-11	-1.75186	-1.20057	7.45942e-05	-0.781469	-1.20044
49179964	chr10:49179964:C:T	3.868e-07	8.25326	-1.10414	2.71752e-05	-1.81367	-1.178
49180003	chr10:49180003:G:A	1.28005e-10	-2.30037e-10	-0.864476	0.000227678	-2.30037e-10	-0.866041
49180451	chr10:49180451:T:C	2.57229e-11	-1.91405	-0.555114	4.74391e-05	-1.88363	-0.550892
49180546	chr10:49180546:T:C	9.16246e-11	-2.30037e-10	-1.19885	0.000163232	-2.30037e-10	-1.1988
49180620	chr10:49180620:G:T	1.29434e-09	1.44921	-2.51468e-10	0.000110206	-1.59162	-2.51468e-10
49180691	chr10:49180691:T:C	2.48717e-11	-1.91637	-0.586452	4.63413e-05	-1.87569	-0.582252
49180863	chr10:49180863:C:G	1.15088e-09	0.938405	0.393329	0.000162022	-1.61123	0.404992
49181224	chr10:49181224:A:G	5.62234e-11	-1.68721	-2.51468e-10	0.000126213	-1.456	-2.51468e-10
49181291	chr10:49181291:T:C	2.47971e-11	-1.89944	-0.606377	4.59923e-05	-1.78669	-0.678807
49181829	chr10:49181829:AG:A	1.58691e-11	-1.75152	-1.20065	7.44631e-05	-0.783774	-1.1999
49182149	chr10:49182149:C:T	5.51111e-11	-0.670294	-1.0369	3.09864e-05	-1.84402	-1.0164
49182354	chr10:49182354:C:T	1.26854e-10	-2.30037e-10	-0.873511	0.000236109	-2.30037e-10	-0.829682
49182670	chr10:49182670:A:C	1.58354e-10	-2.30037e-10	-0.65171	0.000278843	-2.30037e-10	-0.663327
49183310	chr10:49183310:T:C	9.94549e-11	-2.30037e-10	-1.11684	0.000182138	-2.30037e-10	-1.08921
49183397	chr10:49183397:A:G	1.11566e-10	-1.85058	0.848648	0.000250867	-1.64893	0.879874
49183515	chr10:49183515:A:T	7.98288e-10	-2.30037e-10	0.965923	0.00143083	-2.30037e-10	0.972036
49183740	chr10:49183740:G:A	3.3792e-10	-2.30037e-10	0.106262	0.000637455	-2.30037e-10	0.16351
49183865	chr10:49183865:A:G	4.58837e-06	9.31381	0.308678	6.5833e-05	-1.87138	-0.235476
49184209	chr10:49184209:C:T	5.45212e-07	8.58438	-1.09199	2.71366e-05	-1.82017	-1.17292
49184260	chr10:49184260:GCTT:G	4.49433e-11	-1.91114	-2.51468e-10	9.0083e-05	-1.79324	-2.51468e-10
49184666	chr10:49184666:G:A	5.41332e-07	8.62095	-1.13571	2.65212e-05	-1.82421	-1.19182
49185024	chr10:49185024:A:C	3.31867e-10	-2.30037e-10	0.0881867	0.000625788	-2.30037e-10	0.145037
49185029	chr10:49185029:G:A	1.5756e-10	-2.30037e-10	-0.656742	0.000295291	-2.30037e-10	-0.606014
49185206	chr10:49185206:G:A	4.11348e-07	7.21065	-2.51468e-10	0.00342046	1.84355	-2.51468e-10
49185242	chr10:49185242:G:A	7.41064e-11	-1.41104	-2.51468e-10	0.000227715	-0.865881	-2.51468e-10
49185395	chr10:49185395:A:G	2.23524e-10	-2.30037e-10	-0.307029	0.000461285	-2.30037e-10	-0.159958
49185419	chr10:49185419:C:T	4.51623e-10	-2.30037e-10	0.396301	0.000958123	-2.30037e-10	0.571001
49185871	chr10:49185871:G:A	1.04268e-10	-2.30037e-10	-1.06958	0.00018442	-2.30037e-10	-1.07676
49185933	chr10:49185933:G:A	5.93374e-11	-1.63331	-2.51468e-10	9.11276e-05	-1.78171	-2.51468e-10
49186242	chr10:49186242:A:G	5.13926e-11	-0.650238	-1.12681	2.82828e-05	-1.83894	-1.11279
49186359	chr10:49186359:C:T	1.34431e-10	-2.30037e-10	-0.815498	0.000237334	-2.30037e-10	-0.824507
49186965	chr10:49186965:A:G	1.48775e-10	-2.30037e-10	-0.71411	0.000262102	-2.30037e-10	-0.725242
49187095	chr10:49187095:T:C	9.74344e-11	-2.30037e-10	-1.13737	0.000173284	-2.30037e-10	-1.13904
49187298	chr10:49187298:G:A	9.75857e-11	-2.30037e-10	-1.13582	0.00017355	-2.30037e-10	-1.13751
49187630	chr10:49187630:C:G	4.4788e-11	-1.91461	-2.51468e-10	8.62884e-05	-1.83628	-2.51468e-10
49188274	chr10:49188274:C:A	3.99852e-11	-1.32351	-0.704523	4.87502e-05	-1.72279	-0.684471
49188343	chr10:49188343:G:A	1.49506e-10	-2.30037e-10	-0.70921	0.000295065	-2.30037e-10	-0.606779
49188379	chr10:49188379:G:C	2.28394e-10	-2.30037e-10	-0.285473	0.00047193	-2.30037e-10	-0.137143
49188680	chr10:49188680:C:G	1.59478e-10	-2.30037e-10	-0.644639	0.000299	-2.30037e-10	-0.593531
49188718	chr10:49188718:G:A	4.18615e-11	-1.27766	-0.704523	5.00673e-05	-1.69614	-0.684471
49188786	chr10:49188786:C:G	1.5972e-10	-2.30037e-10	-0.643123	0.000299474	-2.30037e-10	-0.591946
49189033	chr10:49189033:G:A	1.00573e-10	-1.10566	-2.51468e-10	0.000130327	-1.42393	-2.51468e-10
49189636	chr10:49189636:C:T	1.70984e-11	-1.70448	-1.17308	9.08071e-05	-0.588911	-1.19633
49189787	chr10:49189787:G:C	5.59469e-11	-1.30938	-0.382761	6.82702e-05	-1.71425	-0.356251
49189989	chr10:49189989:A:C	9.99e-11	-2.30037e-10	-1.11238	0.000175657	-2.30037e-10	-1.12544
49190396	chr10:49190396:C:T	9.64153e-11	-2.30037e-10	-1.14788	0.000171509	-2.30037e-10	-1.14934
49190651	chr10:49190651:C:G	9.6632e-11	-2.30037e-10	-1.14564	0.000171894	-2.30037e-10	-1.1471
49191174	chr10:49191174:C:A	7.94389e-10	-2.30037e-10	0.961027	0.00142511	-2.30037e-10	0.968033
49191477	chr10:49191477:C:T	3.02144e-11	-1.91232	-0.39591	6.03373e-05	-1.80718	-0.386843
49191799	chr10:49191799:A:C	1.85155e-11	-1.60895	-1.18899	6.03402e-05	-1.00024	-1.19373
49191916	chr10:49191916:A:G	7.13023e-10	-2.30037e-10	0.852967	0.00127875	-2.30037e-10	0.859662
49191924	chr10:49191924:A:G	3.06776e-11	-1.90739	-0.385628	6.22308e-05	-1.78847	-0.374652
49191929	chr10:49191929:C:T	3.13946e-07	6.94043	-2.51468e-10	0.00286971	1.66799	-2.51468e-10
49192547	chr10:49192547:G:A	1.00544e-10	-2.30037e-10	-1.10595	0.000173185	-2.30037e-10	-1.13962
49193939	chr10:49193939:C:CAG	9.26269e-11	-1.5599	0.371931	0.000263278	-1.04319	0.322421
49194510	chr10:49194510:G:A	1.41463e-10	-2.30037e-10	-0.76451	0.000263534	-2.30037e-10	-0.719791
49194579	chr10:49194579:C:T	9.35523e-11	-1.57413	0.396102	0.000275667	-1.02105	0.34627
49194752	chr10:49194752:G:A	1.84864e-11	-1.6174	-1.18211	6.15178e-05	-0.986432	-1.18822
49194776	chr10:49194776:T:A	4.04973e-11	-1.31079	-0.704523	4.91094e-05	-1.71545	-0.684471
49195121	chr10:49195121:C:A	1.14322e-10	-2.30037e-10	-0.977529	0.000207589	-2.30037e-10	-0.958413
49195404	chr10:49195404:A:C	7.56353e-10	-2.30037e-10	0.911962	0.00135673	-2.30037e-10	0.918861
49195571	chr10:49195571:C:T	7.52546e-11	-1.39567	-2.51468e-10	0.000232739	-0.844058	-2.51468e-10
49196016	chr10:49196016:A:G	1.00514e-10	-2.30037e-10	-1.10625	0.00017327	-2.30037e-10	-1.13913
49196127	chr10:49196127:T:A	3.82416e-10	-2.30037e-10	0.229963	0.000804985	-2.30037e-10	0.39685
49196618	chr10:49196618:C:T	2.8179e-10	-2.30037e-10	-0.0753828	0.000504119	-2.30037e-10	-0.0711621
49196896	chr10:49196896:T:C	1.63452e-10	-2.30037e-10	-0.620028	0.000293206	-2.30037e-10	-0.613099
49197052	chr10:49197052:A:T	1.47796e-11	-1.8789	-1.1444	4.36662e-05	-1.37926	-1.13814
49197149	chr10:49197149:T:C	2.60822e-10	-2.30037e-10	-0.152708	0.000478896	-2.30037e-10	-0.12249
49197528	chr10:49197528:A:G	2.0377e-10	-2.30037e-10	-0.399554	0.000413474	-2.30037e-10	-0.26938
49197650	chr10:49197650:C:T	2.58105e-10	-0.163179	-2.51468e-10	0.00018678	-1.06404	-2.51468e-10
49197888	chr10:49197888:A:T	2.82333e-06	8.94429	0.192588	6.19664e-05	-1.83843	-0.328956
49197977	chr10:49197977:A:G	1.73074e-11	-1.67797	-1.18744	6.84794e-05	-0.87494	-1.1925
49198240	chr10:49198240:A:G	9.6651e-11	-2.30037e-10	-1.14544	0.000171915	-2.30037e-10	-1.14697
49198686	chr10:49198686:CT:C	8.19994e-11	-1.66302	0.353187	0.000308917	-0.864963	0.304061
49198775	chr10:49198775:A:G	6.40333e-11	-1.55714	-2.51468e-10	9.24909e-05	-1.76686	-2.51468e-10
49199426	chr10:49199426:G:A	9.61841e-11	-2.30037e-10	-1.15028	0.000171534	-2.30037e-10	-1.14919
49199814	chr10:49199814:C:A	2.99322e-10	-2.30037e-10	-0.0150252	0.000587344	-2.30037e-10	0.0816357
49200442	chr10:49200442:T:C	5.15771e-11	-1.77347	-2.51468e-10	8.32154e-05	-1.87254	-2.51468e-10
49201054	chr10:49201054:G:A	4.18659e-09	1.9647	0.658396	0.000277703	-1.34148	0.674053
49201145	chr10:49201145:T:A	9.44695e-11	-2.30037e-10	-1.16827	0.000168473	-2.30037e-10	-1.1672
49201277	chr10:49201277:A:T	9.18954e-11	-2.30037e-10	-1.1959	0.000163198	-2.30037e-10	-1.19901
49202525	chr10:49202525:C:A	9.56304e-11	-2.30037e-10	-1.15606	0.00017014	-2.30037e-10	-1.15735
49202605	chr10:49202605:G:C	5.78453e-11	-1.28868	-0.370093	6.99802e-05	-1.70237	-0.343393
49202924	chr10:49202924:T:C	2.21083e-10	-2.30037e-10	-0.318009	0.000455715	-2.30037e-10	-0.172107
49202963	chr10:49202963:T:C	1.51517e-09	1.11137	0.495363	0.000197313	-1.52241	0.513224
49203114	chr10:49203114:G:A	6.55542e-11	-1.53367	-2.51468e-10	9.93526e-05	-1.6953	-2.51468e-10
49203299	chr10:49203299:T:A	1.77054e-11	-1.90875	-0.933928	3.35193e-05	-1.81154	-0.970308
49204317	chr10:49204317:C:T	4.80471e-10	-2.30037e-10	0.45822	0.000958634	-2.30037e-10	0.571535
49204609	chr10:49204609:G:A	2.6113e-11	-1.89728	-0.556836	4.85112e-05	-1.78061	-0.631572
49204612	chr10:49204612:C:T	5.14606e-10	-2.30037e-10	0.526855	0.00109786	-2.30037e-10	0.707146
49204622	chr10:49204622:T:C	1.75855e-11	-1.65079	-1.19868	6.48263e-05	-0.926936	-1.19533
49205048	chr10:49205048:T:C	8.16583e-10	-2.30037e-10	0.988582	0.00146547	-2.30037e-10	0.995956
49205091	chr10:49205091:A:T	5.28031e-11	-1.29989	-0.450087	6.40956e-05	-1.70904	-0.424563
49205110	chr10:49205110:A:ATTAC	1.021e-10	-2.30037e-10	-1.09059	0.000179197	-2.30037e-10	-1.10549
49205517	chr10:49205517:C:T	3.01862e-11	-1.74409	-0.565067	4.61162e-05	-1.90669	-0.556122
49206057	chr10:49206057:A:G	9.36009e-11	-1.17751	-2.51468e-10	9.55388e-05	-1.73444	-2.51468e-10
49206596	chr10:49206596:T:G	3.95515e-10	-2.30037e-10	0.263641	0.000834162	-2.30037e-10	0.432454
49206960	chr10:49206960:T:C	3.04206e-11	-1.72132	-0.58011	0.000132861	-0.706876	-0.697795
49207099	chr10:49207099:A:G	1.07939e-10	-2.30037e-10	-1.03498	0.000190091	-2.30037e-10	-1.04647
49207276	chr10:49207276:T:C	1.67736e-11	-1.91607	-0.980666	3.33822e-05	-1.87444	-0.911507
49207470	chr10:49207470:G:A	9.23171e-11	-2.30037e-10	-1.19132	0.000164452	-2.30037e-10	-1.19136
49207592	chr10:49207592:G:A	8.1988e-10	-2.30037e-10	0.992612	0.0014717	-2.30037e-10	1.0002
49207595	chr10:49207595:T:C	1.73894e-11	-1.66229	-1.19839	6.61774e-05	-0.906738	-1.1949
49207605	chr10:49207605:A:G	8.22055e-10	-2.30037e-10	0.995261	0.00147566	-2.30037e-10	1.00289
49207904	chr10:49207904:T:C	2.65685e-11	-1.89375	-0.543076	5.01197e-05	-1.77166	-0.607899
49207989	chr10:49207989:G:A	7.33629e-11	-0.377624	-1.0435	3.35611e-05	-1.75695	-1.02366
49207992	chr10:49207992:A:G	9.71783e-11	-2.30037e-10	-1.14	0.000172747	-2.30037e-10	-1.14214
49208332	chr10:49208332:G:C	1.2315e-10	-2.30037e-10	-0.90314	0.000224434	-2.30037e-10	-0.880393
49208785	chr10:49208785:T:G	1.16854e-10	-1.32546	0.369841	0.000144759	-1.72743	0.408528
49208874	chr10:49208874:C:T	4.32885e-07	8.2035	-0.941819	2.89615e-05	-1.84765	-1.08036
49208989	chr10:49208989:G:A	9.19024e-11	-2.30037e-10	-1.19582	0.00016359	-2.30037e-10	-1.19661
49209004	chr10:49209004:A:G	1.39691e-08	4.9522	-1.12414	3.00516e-05	-1.73185	-1.15921
49209385	chr10:49209385:C:T	9.64464e-11	-2.30037e-10	-1.14756	0.000171186	-2.30037e-10	-1.15122
49209401	chr10:49209401:C:T	9.99781e-11	-2.30037e-10	-1.11159	0.000178377	-2.30037e-10	-1.11007
49209489	chr10:49209489:C:T	5.36053e-11	-1.38792	-0.346979	6.68098e-05	-1.75983	-0.332293
49209618	chr10:49209618:A:G	5.02027e-07	8.31894	-0.909078	2.94057e-05	-1.85757	-1.05522
49209754	chr10:49209754:T:C	2.00353e-11	-1.52528	-1.19378	5.7629e-05	-1.05442	-1.18553
49210042	chr10:49210042:G:A	1.40311e-11	-1.91415	-1.16112	5.97532e-05	-1.03265	-1.17111
49210278	chr10:49210278:G:A	1.39394e-10	-2.30037e-10	-0.779239	0.00024409	-2.30037e-10	-0.796436
49210428	chr10:49210428:C:T	9.40541e-11	-2.30037e-10	-1.17268	0.00016598	-2.30037e-10	-1.18211
49210671	chr10:49210671:A:G	1.17803e-08	4.41074	-0.753108	4.48712e-05	-1.66047	-0.829709
49210823	chr10:49210823:C:T	1.71061e-10	-2.30037e-10	-0.574523	0.000315844	-2.30037e-10	-0.538725
49210882	chr10:49210882:A:G	1.72242e-08	4.96419	-0.926663	3.54257e-05	-1.73546	-0.991074
49210904	chr10:49210904:A:G	1.74906e-08	5.00273	-0.949859	3.44969e-05	-1.74178	-1.01132
49211235	chr10:49211235:G:A	9.45622e-11	-2.30037e-10	-1.16729	0.000169697	-2.30037e-10	-1.15996
49211257	chr10:49211257:A:G	2.16094e-07	7.72374	-1.15681	2.57129e-05	-1.86126	-1.18572
49212162	chr10:49212162:C:T	5.84381e-11	-1.64858	-2.51468e-10	8.86951e-05	-1.80877	-2.51468e-10
49212469	chr10:49212469:T:C	2.76528e-11	-1.36773	-1.02909	3.64527e-05	-1.68268	-1.01528
49212869	chr10:49212869:G:GAAA	1.09089e-10	-2.30037e-10	-1.02438	0.000192229	-2.30037e-10	-1.03529
49213094	chr10:49213094:T:C	1.49462e-10	-1.85612	1.14661	0.00033484	-1.65691	1.17659
49213129	chr10:49213129:C:G	9.71345e-11	-2.30037e-10	-1.14045	0.000169574	-2.30037e-10	-1.16069
49213167	chr10:49213167:T:G	9.15185e-11	-2.30037e-10	-1.20001	0.000162942	-2.30037e-10	-1.20058
49213219	chr10:49213219:G:C	1.38615e-11	-1.91616	-1.17127	5.59579e-05	-1.08966	-1.17972
49213453	chr10:49213453:C:T	1.84978e-07	7.44788	-1.03644	2.84908e-05	-1.84944	-1.09495
49213830	chr10:49213830:A:G	3.48599e-10	-2.30037e-10	0.137375	0.000749104	-2.30037e-10	0.324904
49213880	chr10:49213880:T:C	9.17808e-11	-2.30037e-10	-1.19714	0.000163638	-2.30037e-10	-1.19632
49214138	chr10:49214138:C:T	3.30949e-10	-1.83108	1.9165	0.000646608	-1.91796	2.09573
49214382	chr10:49214382:T:C	1.39958e-11	-1.9165	-1.16129	6.88292e-05	-0.890984	-1.17136
49214537	chr10:49214537:C:CCTT	9.89431e-11	-2.30037e-10	-1.122	0.00017758	-2.30037e-10	-1.11456
49214630	chr10:49214630:T:C	9.25993e-11	-2.30037e-10	-1.18826	0.000165059	-2.30037e-10	-1.18767
49214872	chr10:49214872:A:G	1.04445e-10	-2.30037e-10	-1.06788	0.000187888	-2.30037e-10	-1.05813
49214925	chr10:49214925:C:A	1.03244e-10	-2.30037e-10	-1.07945	0.000185644	-2.30037e-10	-1.07014
49214995	chr10:49214995:T:C	1.03244e-10	-2.30037e-10	-1.07945	0.000185644	-2.30037e-10	-1.07014
49215205	chr10:49215205:A:G	1.35951e-11	-1.91799	-1.18884	6.43425e-05	-0.935809	-1.19395
49215499	chr10:49215499:G:C	3.31685e-10	-2.30037e-10	0.0876386	0.00071047	-2.30037e-10	0.271952
49215531	chr10:49215531:T:G	2.94173e-10	-0.881708	0.849329	0.000299487	-1.54154	0.949634
49215532	chr10:49215532:T:G	2.49567e-11	-1.71127	-0.788129	0.000104718	-0.794773	-0.847928
49216117	chr10:49216117:T:A	1.63007e-11	-1.7482	-1.17714	8.46323e-05	-0.690511	-1.16515
49216128	chr10:49216128:A:C	3.12637e-05	12.6187	-1.07725	7.09952e-05	-0.851828	-1.17953
49216365	chr10:49216365:T:C	9.16408e-11	-2.30037e-10	-1.19867	0.000163119	-2.30037e-10	-1.19949
49216512	chr10:49216512:A:G	9.86115e-11	-2.30037e-10	-1.12536	0.000176015	-2.30037e-10	-1.1234
49216629	chr10:49216629:G:A	2.80321e-09	3.22774	-1.00576	2.97578e-05	-1.88167	-1.01921
49216657	chr10:49216657:C:T	1.03722e-10	-2.30037e-10	-1.07484	0.000184803	-2.30037e-10	-1.07468
49217207	chr10:49217207:A:G	1.32477e-09	2.41202	-0.93958	3.63314e-05	-1.74572	-0.955572
49217355	chr10:49217355:G:C	2.17416e-10	-2.30037e-10	-0.334732	0.000381732	-2.30037e-10	-0.349255
49217593	chr10:49217593:T:C	9.87428e-11	-2.30037e-10	-1.12403	0.000176252	-2.30037e-10	-1.12206
49217757	chr10:49217757:T:A	9.33734e-11	-2.30037e-10	-1.17994	0.000165033	-2.30037e-10	-1.18783
49217965	chr10:49217965:A:G	9.2654e-11	-2.30037e-10	-1.18767	0.000165184	-2.30037e-10	-1.18692
49218018	chr10:49218018:T:C	9.50589e-11	-2.30037e-10	-1.16205	0.000169569	-2.30037e-10	-1.16072
49218203	chr10:49218203:A:G	1.58916e-11	-1.7699	-1.18085	2.48081e-05	-1.90928	-1.17353
49218293	chr10:49218293:G:A	9.33974e-11	-2.30037e-10	-1.17968	0.00016733	-2.30037e-10	-1.17401
49218316	chr10:49218316:C:T	2.74032e-11	-1.34775	-1.05814	6.28248e-05	-1.1241	-1.02952
49218349	chr10:49218349:A:G	9.24321e-11	-2.30037e-10	-1.19007	0.000164751	-2.30037e-10	-1.18954
49218568	chr10:49218568:G:A	6.11861e-11	-1.02341	-0.579219	4.65134e-05	-1.85601	-0.598223
49218594	chr10:49218594:G:A	5.55375e-11	-0.720268	-0.97922	5.87569e-05	-1.41975	-0.800813
49218948	chr10:49218948:G:T	3.18393e-11	-1.44436	-0.811487	4.05954e-05	-1.78807	-0.802249
49219165	chr10:49219165:A:G	9.49455e-11	-2.30037e-10	-1.16324	0.000169322	-2.30037e-10	-1.16217
49219763	chr10:49219763:C:T	1.50389e-11	-1.91676	-1.08914	0.000137423	-0.308689	-1.06222
49219942	chr10:49219942:C:A	3.49236e-10	-2.30037e-10	0.139203	0.000640943	-2.30037e-10	0.168966
49220225	chr10:49220225:A:G	9.14583e-11	-2.30037e-10	-1.20066	0.000162946	-2.30037e-10	-1.20055
49220373	chr10:49220373:T:C	3.06091e-11	-1.48226	-0.812992	3.97602e-05	-1.80734	-0.80377
49220436	chr10:49220436:A:G	1.41486e-11	-1.86733	-1.1996	2.40606e-05	-1.91746	-1.19594
49220785	chr10:49220785:G:T	9.16276e-11	-2.30037e-10	-1.19881	0.000163234	-2.30037e-10	-1.19879
49220846	chr10:49220846:C:T	1.05599e-10	-2.30037e-10	-1.05689	0.00018692	-2.30037e-10	-1.06329
49220856	chr10:49220856:G:A	4.62761e-11	-1.88192	-2.51468e-10	9.23835e-05	-1.76803	-2.51468e-10
49220991	chr10:49220991:T:C	2.6404e-11	-1.32444	-1.11859	3.41813e-05	-1.65436	-1.10794
49221128	chr10:49221128:G:A	8.42427e-11	-1.28284	-2.51468e-10	0.000205526	-0.9684	-2.51468e-10
49221816	chr10:49221816:C:T	9.54435e-11	-2.30037e-10	-1.15801	0.000170774	-2.30037e-10	-1.15363
49221817	chr10:49221817:A:G	9.15666e-11	-2.30037e-10	-1.19948	0.000163125	-2.30037e-10	-1.19946
49221982	chr10:49221982:C:T	6.36186e-11	-1.60311	0.0394705	9.2098e-05	-1.89815	0.12703
49222060	chr10:49222060:A:G	2.5139e-11	-1.34261	-1.14951	3.26765e-05	-1.66629	-1.14102
49222150	chr10:49222150:C:T	9.54297e-11	-2.30037e-10	-1.15816	0.000170781	-2.30037e-10	-1.15359
49222278	chr10:49222278:G:A	7.92449e-11	-1.344	-2.51468e-10	0.000203383	-0.978882	-2.51468e-10
49222344	chr10:49222344:GC:G	1.68923e-11	-1.77754	-1.11215	2.80096e-05	-1.83988	-1.12154
49222404	chr10:49222404:C:T	6.86078e-10	-2.30037e-10	0.814445	0.0012381	-2.30037e-10	0.827359
49222493	chr10:49222493:C:G	9.54201e-11	-2.30037e-10	-1.15826	0.000170138	-2.30037e-10	-1.15736
49222635	chr10:49222635:G:A	7.29833e-10	-2.30037e-10	0.87627	0.00131743	-2.30037e-10	0.889461
49222636	chr10:49222636:C:A	7.16436e-10	-2.30037e-10	0.857743	0.00129318	-2.30037e-10	0.870887
49222666	chr10:49222666:C:T	9.14635e-11	-2.30037e-10	-1.20061	0.00016293	-2.30037e-10	-1.20065
49222782	chr10:49222782:C:T	4.25234e-10	-2.30037e-10	0.336094	0.000780035	-2.30037e-10	0.365364
49222805	chr10:49222805:A:G	1.05858e-10	-2.30037e-10	-1.05445	0.000186609	-2.30037e-10	-1.06496
49222952	chr10:49222952:C:G	1.03805e-10	-2.30037e-10	-1.07403	0.000186548	-2.30037e-10	-1.06529
49223088	chr10:49223088:C:T	9.17953e-11	-2.30037e-10	-1.19699	0.000163453	-2.30037e-10	-1.19745
49223127	chr10:49223127:C:T	9.14638e-11	-2.30037e-10	-1.2006	0.000162929	-2.30037e-10	-1.20066
49223181	chr10:49223181:T:G	1.79375e-11	-1.85276	-0.976897	9.4617e-05	-0.805961	-0.938175
49223235	chr10:49223235:G:C	1.49674e-11	-1.91836	-1.09231	0.000120578	-0.435944	-1.06573
49223561	chr10:49223561:G:C	9.51027e-11	-2.30037e-10	-1.16159	0.00016956	-2.30037e-10	-1.16077
49223649	chr10:49223649:C:G	9.14626e-11	-2.30037e-10	-1.20062	0.000162929	-2.30037e-10	-1.20066
49223737	chr10:49223737:A:T	9.6848e-11	-2.30037e-10	-1.1434	0.000171385	-2.30037e-10	-1.15006
49224058	chr10:49224058:T:C	9.79229e-11	-2.30037e-10	-1.13237	0.000173648	-2.30037e-10	-1.13694
49224530	chr10:49224530:C:A	7.30423e-10	2.01084	-1.13376	3.043e-05	-1.84797	-1.03057
49224736	chr10:49224736:T:G	9.277e-11	-2.30037e-10	-1.18642	0.000166853	-2.30037e-10	-1.17686
49224890	chr10:49224890:C:T	6.08053e-11	-1.60104	-0.00783089	8.06264e-05	-1.82924	-0.0749043
49225460	chr10:49225460:G:T	9.39678e-11	-2.30037e-10	-1.17359	0.000167878	-2.30037e-10	-1.17074
49225511	chr10:49225511:A:C	7.53954e-11	-1.64491	0.251112	0.000102253	-1.85542	0.188894
49225543	chr10:49225543:G:A	3.36743e-10	-1.76827	1.87105	0.000590721	-1.89987	1.98724
49225561	chr10:49225561:G:C	1.14805e-10	-1.24426	0.270947	0.000121187	-1.70407	0.207433
49225914	chr10:49225914:T:C	3.64013e-11	-1.76657	-0.355368	5.80698e-05	-1.84542	-0.386905
49225970	chr10:49225970:G:A	1.5162e-11	-1.91842	-1.07933	0.000122721	-0.431593	-1.05247
49226170	chr10:49226170:C:T	5.54685e-11	-1.70073	-2.51468e-10	8.52642e-05	-1.84822	-2.51468e-10
49226442	chr10:49226442:A:G	9.38456e-11	-2.30037e-10	-1.1749	0.000167652	-2.30037e-10	-1.17209
49226573	chr10:49226573:C:T	9.20453e-11	-2.30037e-10	-1.19427	0.000164072	-2.30037e-10	-1.19367
49226712	chr10:49226712:C:T	1.86625e-11	-1.83804	-0.951987	9.17237e-05	-0.864573	-0.910621
49226866	chr10:49226866:G:T	9.15441e-11	-2.30037e-10	-1.19973	0.00016311	-2.30037e-10	-1.19955
49226869	chr10:49226869:C:T	1.70798e-09	1.72652	-2.51468e-10	0.0110799	3.01891	-2.51468e-10
49227389	chr10:49227389:C:G	3.37268e-11	-1.38677	-0.811487	4.1905e-05	-1.75632	-0.802249
49227730	chr10:49227730:A:G	1.01855e-10	-2.30037e-10	-1.093	0.000183006	-2.30037e-10	-1.08446
49227775	chr10:49227775:G:A	9.14868e-11	-2.30037e-10	-1.20035	0.000162965	-2.30037e-10	-1.20044
49227815	chr10:49227815:G:T	9.21355e-11	-2.30037e-10	-1.19329	0.000163956	-2.30037e-10	-1.19437
49227831	chr10:49227831:T:C	1.53112e-11	-1.91799	-1.06997	2.80029e-05	-1.87171	-1.08996
49227887	chr10:49227887:G:A	7.3556e-10	-2.30037e-10	0.884086	0.00132823	-2.30037e-10	0.897626
49227972	chr10:49227972:C:T	2.73724e-10	-2.30037e-10	-0.104426	0.000578574	-2.30037e-10	0.0665925
49228021	chr10:49228021:A:G	2.09907e-10	-2.30037e-10	-0.369883	0.000381731	-2.30037e-10	-0.349258
49228154	chr10:49228154:G:A	5.07891e-11	-1.77763	-0.0112385	0.00023313	-1.01656	0.174185
49228435	chr10:49228435:AT:A	1.17918e-10	-0.946559	-2.51468e-10	0.000148152	-1.29574	-2.51468e-10
49228818	chr10:49228818:T:A	2.81425e-11	-1.31402	-1.06524	8.20237e-05	-0.964634	-0.922332
49229151	chr10:49229151:TGGACAAATAGGCAGAACCCTAGA:T	6.28241e-11	-1.57621	-2.51468e-10	0.00014889	-1.29076	-2.51468e-10
49229164	chr10:49229164:A:T	1.65681e-11	-1.83936	-1.06971	6.06243e-05	-1.14772	-1.04156
49229465	chr10:49229465:G:C	4.31471e-11	-1.51583	-0.436097	5.04107e-05	-1.90585	-0.467916
49229609	chr10:49229609:G:A	1.76709e-10	-2.30037e-10	-0.542044	0.000322584	-2.30037e-10	-0.517612
49229979	chr10:49229979:T:A	9.33296e-11	-2.30037e-10	-1.18041	0.000165892	-2.30037e-10	-1.18264
49230089	chr10:49230089:C:G	1.68813e-10	-2.30037e-10	-0.587753	0.000315939	-2.30037e-10	-0.538424
49230094	chr10:49230094:G:A	1.46725e-10	-2.30037e-10	-0.727985	0.000270167	-2.30037e-10	-0.694933
49230286	chr10:49230286:T:G	1.54289e-11	-1.91848	-1.06183	2.79399e-05	-1.88124	-1.08268
49230320	chr10:49230320:C:T	9.7755e-11	-2.30037e-10	-1.13408	0.000174138	-2.30037e-10	-1.13413
49230404	chr10:49230404:T:C	7.15536e-11	-1.4461	-2.51468e-10	9.62536e-05	-1.72699	-2.51468e-10
49230669	chr10:49230669:G:A	1.42461e-11	-1.86442	-1.19564	4.40238e-05	-1.31828	-1.19097
49230700	chr10:49230700:A:G	5.54521e-10	-2.30037e-10	0.601558	0.00124369	-2.30037e-10	0.831864
49230810	chr10:49230810:G:A	2.64569e-11	-1.84312	-0.597911	4.93085e-05	-1.74484	-0.651042
49230828	chr10:49230828:T:A	2.31628e-10	-2.30037e-10	-0.271416	0.000481544	-2.30037e-10	-0.116977
49230938	chr10:49230938:C:T	2.33133e-10	-2.30037e-10	-0.264938	0.000484921	-2.30037e-10	-0.109989
49231039	chr10:49231039:G:A	2.87982e-10	-2.30037e-10	-0.0536493	0.000611263	-2.30037e-10	0.121554
49231284	chr10:49231284:G:A	4.60322e-11	-1.19614	-0.691064	6.33106e-05	-1.58482	-0.5611
49231287	chr10:49231287:CA:C	2.53611e-11	-1.3434	-1.13993	2.47232e-05	-1.91847	-1.16776
49231529	chr10:49231529:C:A	4.47825e-11	-1.91473	-2.51468e-10	8.78729e-05	-1.81808	-2.51468e-10
49231579	chr10:49231579:G:A	2.30788e-10	-2.30037e-10	-0.275048	0.000479659	-2.30037e-10	-0.1209
49232613	chr10:49232613:C:T	2.44372e-10	-2.30037e-10	-0.217854	0.000510087	-2.30037e-10	-0.0593927
49232771	chr10:49232771:T:C	5.35367e-10	-2.30037e-10	0.566406	0.000959502	-2.30037e-10	0.57244
49232858	chr10:49232858:A:G	3.28451e-11	-1.4129	-0.811847	4.1314e-05	-1.77016	-0.802613
49233033	chr10:49233033:A:C	9.14594e-11	-2.30037e-10	-1.20065	0.000162931	-2.30037e-10	-1.20065
49233437	chr10:49233437:A:G	1.67137e-11	-1.81125	-1.08907	2.94728e-05	-1.81083	-1.09968
49233576	chr10:49233576:C:T	1.11865e-10	-2.30037e-10	-0.999253	0.000197757	-2.30037e-10	-1.00693
49233830	chr10:49233830:A:G	3.1839e-11	-1.44336	-0.812498	4.06156e-05	-1.78655	-0.80327
49234140	chr10:49234140:C:T	5.86209e-10	-2.30037e-10	0.65713	0.00105101	-2.30037e-10	0.663529
49234375	chr10:49234375:G:A	2.37662e-10	-2.30037e-10	-0.245695	0.000495135	-2.30037e-10	-0.0891437
49234486	chr10:49234486:G:C	2.41267e-10	-2.30037e-10	-0.230641	0.000503204	-2.30037e-10	-0.0729789
49234518	chr10:49234518:G:A	2.41322e-10	-2.30037e-10	-0.230415	0.000503332	-2.30037e-10	-0.0727252
49234641	chr10:49234641:G:T	2.37296e-10	-2.30037e-10	-0.247238	0.000494276	-2.30037e-10	-0.0908799
49234779	chr10:49234779:C:T	2.30206e-10	-2.30037e-10	-0.277572	0.000478356	-2.30037e-10	-0.123619
49234981	chr10:49234981:G:A	3.18669e-10	-2.30037e-10	0.0476079	0.000684159	-2.30037e-10	0.234215
49234993	chr10:49234993:A:G	9.15501e-11	-2.30037e-10	-1.19966	0.0001635	-2.30037e-10	-1.19716
49235127	chr10:49235127:T:G	3.23696e-11	-1.49577	-0.743557	4.24056e-05	-1.81358	-0.733111
49235237	chr10:49235237:G:A	4.46372e-11	-1.50799	-0.409991	5.98233e-05	-1.81775	-0.384827
49235243	chr10:49235243:T:A	2.34442e-10	-2.30037e-10	-0.259339	0.000487856	-2.30037e-10	-0.103955
49235566	chr10:49235566:G:T	2.36556e-10	-2.30037e-10	-0.250361	0.000492614	-2.30037e-10	-0.0942491
49235640	chr10:49235640:G:A	1.5802e-11	-1.90736	-1.04904	0.000152019	-0.25059	-1.01938
49235795	chr10:49235795:C:T	1.80952e-11	-1.89151	-0.929387	0.000110509	-0.700043	-0.888832
49236238	chr10:49236238:T:C	2.36974e-10	-2.30037e-10	-0.248596	0.000493553	-2.30037e-10	-0.0923435
49236330	chr10:49236330:C:T	2.99722e-11	-1.3471	-0.969174	9.6891e-05	-0.928036	-0.792352
49236460	chr10:49236460:A:G	1.24744e-10	-2.30037e-10	-0.890286	0.000223633	-2.30037e-10	-0.883967
49236641	chr10:49236641:G:A	1.98582e-10	-2.30037e-10	-0.425346	0.000363233	-2.30037e-10	-0.398931
49236860	chr10:49236860:C:T	9.72537e-11	-2.30037e-10	-1.13922	0.000174823	-2.30037e-10	-1.1302
49236955	chr10:49236955:G:T	1.67031e-11	-1.81956	-1.08139	2.99354e-05	-1.80291	-1.09203
49236960	chr10:49236960:G:C	7.0158e-10	-2.30037e-10	0.836788	0.00126636	-2.30037e-10	0.849926
49237082	chr10:49237082:G:A	2.7755e-10	-2.30037e-10	-0.0905455	0.000587512	-2.30037e-10	0.0819219
49237254	chr10:49237254:G:T	4.41341e-11	-1.28215	-0.647165	6.28894e-05	-1.63967	-0.512931
49237320	chr10:49237320:G:T	2.17017e-10	-2.30037e-10	-0.336572	0.000388381	-2.30037e-10	-0.331987
49237345	chr10:49237345:C:T	1.49511e-11	-1.9184	-1.09336	0.000119571	-0.442188	-1.06788
49237502	chr10:49237502:T:C	2.68084e-10	-2.30037e-10	-0.125247	0.000565987	-2.30037e-10	0.0445972
49237727	chr10:49237727:T:C	9.21355e-11	-2.30037e-10	-1.19329	0.000163956	-2.30037e-10	-1.19437
49237896	chr10:49237896:C:T	3.24362e-11	-1.42578	-0.811487	4.10067e-05	-1.77799	-0.802249
49238055	chr10:49238055:T:C	6.18183e-11	-1.59235	-2.51468e-10	8.60696e-05	-1.83882	-2.51468e-10
49238245	chr10:49238245:A:G	2.91108e-10	-2.30037e-10	-0.0428509	0.000618297	-2.30037e-10	0.132995
49238466	chr10:49238466:A:G	1.49404e-11	-1.91774	-1.09473	0.000113456	-0.493	-1.06956
49238745	chr10:49238745:C:T	9.21042e-11	-1.8634	0.669777	0.000145597	-1.91832	0.605185
49238770	chr10:49238770:G:A	5.95786e-11	-1.90753	0.278275	9.85581e-05	-1.90584	0.202509
49239199	chr10:49239199:A:G	3.84924e-11	-1.81086	-0.255228	6.64813e-05	-1.80844	-0.288618
49239347	chr10:49239347:G:T	7.0926e-10	-2.30037e-10	0.847675	0.00127864	-2.30037e-10	0.859577
49239383	chr10:49239383:A:T	5.56235e-11	-1.89371	0.195768	9.01562e-05	-1.91469	0.12226
49239407	chr10:49239407:A:G	5.44618e-11	-1.88393	0.164888	8.60966e-05	-1.91745	0.0789468
49239478	chr10:49239478:A:G	3.81843e-10	-2.30037e-10	0.228462	0.000833609	-2.30037e-10	0.431791
49239594	chr10:49239594:CTGGTTTCCCAGCA:C	5.42754e-11	-1.88736	0.164888	8.61567e-05	-1.91675	0.0789468
49239705	chr10:49239705:G:C	2.77436e-10	-2.30037e-10	-0.0909576	0.000587249	-2.30037e-10	0.0814744
49239824	chr10:49239824:T:C	1.67819e-11	-1.69598	-1.20027	2.54046e-05	-1.86171	-1.19733
49239956	chr10:49239956:A:G	1.91532e-11	-1.63392	-1.13015	2.81434e-05	-1.8121	-1.14456
49239999	chr10:49239999:G:T	2.77436e-10	-2.30037e-10	-0.0909576	0.000587249	-2.30037e-10	0.0814744
49240003	chr10:49240003:T:A	2.37427e-10	-2.30037e-10	-0.246685	0.000416506	-2.30037e-10	-0.262074
49240482	chr10:49240482:A:G	3.22707e-11	-1.4309	-0.811487	4.09086e-05	-1.78039	-0.802249
49240488	chr10:49240488:T:C	2.77436e-10	-2.30037e-10	-0.0909576	0.000587249	-2.30037e-10	0.0814744
49240506	chr10:49240506:T:A	5.84594e-11	-1.64821	-2.51468e-10	8.25848e-05	-1.88015	-2.51468e-10
49240679	chr10:49240679:C:T	1.4993e-10	-2.30037e-10	-0.706379	0.00026558	-2.30037e-10	-0.712059
49240999	chr10:49240999:G:T	1.06666e-10	-1.04684	-2.51468e-10	0.000118265	-1.52105	-2.51468e-10
49241043	chr10:49241043:A:T	3.27849e-11	-1.40737	-0.819212	4.11056e-05	-1.76776	-0.810067
49241130	chr10:49241130:A:G	1.5947e-11	-1.74672	-1.20056	2.47239e-05	-1.88633	-1.19987
49241600	chr10:49241600:G:A	2.01171e-11	-1.84348	-0.871493	5.1883e-05	-1.48882	-0.856164
49241783	chr10:49241783:G:A	2.77436e-10	-2.30037e-10	-0.0909576	0.000587249	-2.30037e-10	0.0814744
49241816	chr10:49241816:C:T	1.56645e-11	-1.78441	-1.18074	2.48156e-05	-1.90188	-1.18062
49242046	chr10:49242046:T:C	2.96629e-10	-2.30037e-10	-0.0240641	0.000633478	-2.30037e-10	0.15725
49242058	chr10:49242058:A:C	3.02115e-10	-2.30037e-10	-0.00573708	0.000646081	-2.30037e-10	0.17695
49242069	chr10:49242069:A:G	3.06468e-10	-2.30037e-10	0.00856734	0.000656078	-2.30037e-10	0.192306
49242088	chr10:49242088:A:G	3.04855e-10	-2.30037e-10	0.00328914	0.000652413	-2.30037e-10	0.186704
49242137	chr10:49242137:C:T	2.01309e-10	-0.411707	-2.51468e-10	8.78667e-05	-1.81815	-2.51468e-10
49242356	chr10:49242356:C:T	2.37201e-10	-2.30037e-10	-0.247636	0.000494031	-2.30037e-10	-0.0913769
49242408	chr10:49242408:G:A	6.54122e-11	-1.53584	-2.51468e-10	0.000188678	-1.05393	-2.51468e-10
49242468	chr10:49242468:GA:G	3.30364e-10	-2.30037e-10	0.0836496	0.000711078	-2.30037e-10	0.272808
49242550	chr10:49242550:T:C	2.7246e-11	-1.24443	-1.16721	3.43154e-05	-1.59822	-1.16016
49242685	chr10:49242685:G:A	2.47769e-11	-1.45674	-1.04989	0.000101207	-0.776288	-0.900517
49242695	chr10:49242695:G:A	1.49064e-11	-1.91847	-1.09629	0.000119832	-0.436804	-1.07108
49242699	chr10:49242699:A:G	3.21816e-10	-2.30037e-10	0.0574341	0.000691382	-2.30037e-10	0.244719
49242713	chr10:49242713:G:A	2.32707e-10	-2.30037e-10	-0.266765	0.000483968	-2.30037e-10	-0.111955
49242818	chr10:49242818:G:A	9.5623e-11	-2.30037e-10	-1.15613	0.000171686	-2.30037e-10	-1.14831
49242848	chr10:49242848:T:C	3.21816e-10	-2.30037e-10	0.0574341	0.000691382	-2.30037e-10	0.244719
49242879	chr10:49242879:C:T	1.60924e-11	-1.87727	-1.06093	3.3366e-05	-1.71364	-1.0728
49243138	chr10:49243138:A:G	3.21816e-10	-2.30037e-10	0.0574341	0.000691382	-2.30037e-10	0.244719
49243173	chr10:49243173:C:T	9.14857e-11	-2.30037e-10	-1.20036	0.000163032	-2.30037e-10	-1.20003
49243262	chr10:49243262:A:G	3.3998e-10	-2.30037e-10	0.112339	0.000733273	-2.30037e-10	0.303544
49243263	chr10:49243263:A:G	3.37151e-10	-2.30037e-10	0.103985	0.00072675	-2.30037e-10	0.294608
49243611	chr10:49243611:T:C	1.05121e-10	-2.30037e-10	-1.06144	0.000190148	-2.30037e-10	-1.04617
49243622	chr10:49243622:C:A	2.32947e-11	-1.51504	-1.05328	0.000106317	-0.721999	-0.905545
49243659	chr10:49243659:AAG:A	1.54698e-11	-1.87933	-1.09832	0.00017121	-0.0773293	-1.07376
49244539	chr10:49244539:C:T	9.34788e-11	-2.30037e-10	-1.17881	0.000167117	-2.30037e-10	-1.17528
49244602	chr10:49244602:G:T	1.50542e-10	-2.30037e-10	-0.702307	0.00027132	-2.30037e-10	-0.690676
49244628	chr10:49244628:C:T	1.99837e-10	-2.30037e-10	-0.419044	0.000360036	-2.30037e-10	-0.40777
49244632	chr10:49244632:T:A	1.11184e-10	-1.82546	0.820098	0.000206396	-1.86035	0.896169
49244691	chr10:49244691:C:T	1.3979e-10	-1.84725	1.07084	0.000265958	-1.84463	1.134
49244761	chr10:49244761:CT:C	5.58544e-11	-1.6938	-2.51468e-10	8.20857e-05	-1.88621	-2.51468e-10
49244770	chr10:49244770:T:C	4.59801e-11	-1.5834	-0.304933	6.63899e-05	-1.83908	-0.259352
49245217	chr10:49245217:A:C	4.55363e-11	-1.60038	-0.297655	6.62909e-05	-1.84731	-0.252609
49245260	chr10:49245260:A:T	4.60043e-11	-1.59213	-0.295678	6.66858e-05	-1.8434	-0.250585
49245275	chr10:49245275:G:A	3.74343e-11	-1.85243	-0.241532	7.22063e-05	-1.81431	-0.200135
49245557	chr10:49245557:A:T	1.10917e-10	-0.580878	-0.426882	7.04262e-05	-1.83204	-0.207369
49245623	chr10:49245623:A:G	3.22975e-11	-1.10608	-1.13547	8.38758e-05	-0.723058	-1.14158
49245880	chr10:49245880:T:C	3.23151e-10	-2.30037e-10	0.0615739	0.000607473	-2.30037e-10	0.115333
49245888	chr10:49245888:G:A	1.97079e-11	-1.70532	-1.03021	2.93578e-05	-1.91822	-0.996193
49246201	chr10:49246201:AG:A	3.23151e-10	-2.30037e-10	0.0615739	0.000607473	-2.30037e-10	0.115333
49246223	chr10:49246223:T:G	9.38971e-11	-2.30037e-10	-1.17435	0.000169918	-2.30037e-10	-1.15866
49246286	chr10:49246286:G:T	2.26594e-11	-1.64263	-0.953336	3.19954e-05	-1.91592	-0.912459
49246330	chr10:49246330:G:C	1.06327e-10	-2.30037e-10	-1.05003	0.000185386	-2.30037e-10	-1.07153
49246366	chr10:49246366:C:T	3.2387e-10	-2.30037e-10	0.0637974	0.000608856	-2.30037e-10	0.117608
49246371	chr10:49246371:A:T	1.77695e-11	-1.8996	-0.939462	3.16733e-05	-1.91607	-0.922432
49246379	chr10:49246379:C:T	5.36542e-11	-1.73399	-2.51468e-10	8.09309e-05	-1.90038	-2.51468e-10
49246595	chr10:49246595:G:A	5.76998e-11	-0.711134	-0.950159	4.1535e-05	-1.6244	-0.94304
49246604	chr10:49246604:C:T	3.07104e-10	0.0106417	-2.51468e-10	0.000153539	-1.26002	-2.51468e-10
49246812	chr10:49246812:A:G	5.43776e-11	-1.37704	-0.343556	6.31264e-05	-1.89248	-0.256351
49246873	chr10:49246873:A:G	1.67572e-11	-1.83391	-1.06381	2.6747e-05	-1.91502	-1.09254
49246910	chr10:49246910:G:A	3.07568e-10	-2.30037e-10	0.0121493	0.000577573	-2.30037e-10	0.0648608
49246918	chr10:49246918:G:A	5.97282e-11	-1.62674	-2.51468e-10	8.44225e-05	-1.85814	-2.51468e-10
49247035	chr10:49247035:A:T	7.27722e-11	-1.34095	-0.0882654	9.48981e-05	-1.70326	-0.0379093
49247042	chr10:49247042:C:T	9.70043e-11	-2.30037e-10	-1.14179	0.000175977	-2.30037e-10	-1.12362
49247113	chr10:49247113:T:A	1.00442e-10	-0.703917	-0.403047	7.03276e-05	-1.86029	-0.180515
49247438	chr10:49247438:C:T	5.49126e-11	-1.38958	-0.321229	7.25408e-05	-1.73306	-0.276761
49247450	chr10:49247450:T:C	2.63023e-11	-1.32978	-1.11711	2.79953e-05	-1.86157	-1.10037
49247473	chr10:49247473:C:T	7.87748e-11	-1.34995	-2.51468e-10	9.82041e-05	-1.70693	-2.51468e-10
49247497	chr10:49247497:A:G	9.93464e-11	-2.30037e-10	-1.11793	0.000176787	-2.30037e-10	-1.11903
49248218	chr10:49248218:T:G	1.01551e-10	-2.30037e-10	-1.09599	0.000180906	-2.30037e-10	-1.096
49248330	chr10:49248330:T:C	3.79773e-11	-1.60982	-0.469734	5.38507e-05	-1.91828	-0.389479
49248453	chr10:49248453:C:T	2.1607e-11	-1.91845	-0.725082	4.65412e-05	-1.72618	-0.727459
49248766	chr10:49248766:T:C	6.34014e-11	-1.72854	0.161478	0.000100658	-1.89871	0.216463
49248790	chr10:49248790:T:C	9.71251e-11	-0.723576	-0.416971	6.89564e-05	-1.86405	-0.196446
49249357	chr10:49249357:A:G	1.18258e-10	-2.30037e-10	-0.943676	0.000215548	-2.30037e-10	-0.920793
49249586	chr10:49249586:C:A	2.60096e-11	-1.89173	-0.566355	4.6329e-05	-1.91709	-0.541117
49249904	chr10:49249904:A:C	1.17382e-10	-2.30037e-10	-0.951109	0.000209016	-2.30037e-10	-0.951565
49250420	chr10:49250420:T:C	4.65789e-11	-1.8754	-2.51468e-10	0.000104102	-1.6486	-2.51468e-10
49250920	chr10:49250920:A:G	4.02916e-09	2.58477	-2.51468e-10	0.000407158	-0.284774	-2.51468e-10
49250928	chr10:49250928:C:A	6.52178e-11	-0.557377	-0.981436	4.35314e-05	-1.5459	-0.97459
49251029	chr10:49251029:A:T	5.21913e-11	-1.59603	-0.165602	7.60524e-05	-1.84513	-0.117426
49251277	chr10:49251277:A:G	9.66475e-11	-2.30037e-10	-1.14548	0.000171564	-2.30037e-10	-1.14902
49251286	chr10:49251286:T:C	4.9036e-11	-1.54322	-0.280768	6.93874e-05	-1.81896	-0.235308
49251484	chr10:49251484:G:A	5.48496e-11	-1.71195	-2.51468e-10	8.15562e-05	-1.89268	-2.51468e-10
49251501	chr10:49251501:A:G	4.84232e-11	-1.54322	-0.293343	6.84986e-05	-1.81897	-0.248191
49251518	chr10:49251518:T:C	5.99775e-11	-0.624326	-0.998251	4.13064e-05	-1.58132	-0.991639
49251549	chr10:49251549:A:G	1.3029e-10	-0.381225	-0.465557	7.32997e-05	-1.61052	-0.388901
49251569	chr10:49251569:TAC:T	9.25991e-11	-1.18827	-2.51468e-10	0.000133989	-1.39622	-2.51468e-10
49251647	chr10:49251647:T:A	6.48723e-11	-0.420176	-1.12395	3.91749e-05	-1.51995	-1.10599
49251767	chr10:49251767:G:T	9.45507e-11	-2.30037e-10	-1.16741	0.000167723	-2.30037e-10	-1.17166
49252331	chr10:49252331:G:A	2.08879e-11	-1.89938	-0.778001	3.74721e-05	-1.9149	-0.75548
49252512	chr10:49252512:C:T	3.24026e-11	-1.27134	-0.966964	3.32987e-05	-1.86256	-0.925893
49252524	chr10:49252524:G:A	2.80221e-11	-1.44034	-0.943211	3.27973e-05	-1.90359	-0.90004
49252538	chr10:49252538:G:T	1.02828e-10	-2.30037e-10	-1.08349	0.00018318	-2.30037e-10	-1.08351
49252586	chr10:49252586:T:C	3.27292e-11	-1.25341	-0.974864	3.31801e-05	-1.85759	-0.934432
49252689	chr10:49252689:A:G	1.39217e-11	-1.90104	-1.18206	2.57263e-05	-1.87645	-1.17001
49252833	chr10:49252833:C:T	2.46903e-11	-1.74464	-0.7655	3.77234e-05	-1.9044	-0.759289
49252921	chr10:49252921:G:A	1.00391e-10	-2.30037e-10	-1.10747	0.00017942	-2.30037e-10	-1.10424
49253015	chr10:49253015:T:A	6.90301e-11	-0.34715	-1.13485	4.17858e-05	-1.4309	-1.13051
49253532	chr10:49253532:G:A	2.01656e-10	-2.30037e-10	-0.409981	0.000373163	-2.30037e-10	-0.37196
49253563	chr10:49253563:G:GTCTCTAC	9.94394e-11	-2.30037e-10	-1.117	0.000177149	-2.30037e-10	-1.11698
49253778	chr10:49253778:T:C	1.53891e-11	-1.84622	-1.13666	2.57007e-05	-1.91245	-1.135
49253832	chr10:49253832:G:GAT	1.82344e-11	-1.81132	-1.00192	3.09492e-05	-1.8994	-0.962231
49254365	chr10:49254365:T:TCC	1.42795e-10	-2.30037e-10	-0.755139	0.000264797	-2.30037e-10	-0.71501
49254370	chr10:49254370:GTATGTGCC:G	1.94733e-10	-2.30037e-10	-0.444917	0.000366116	-2.30037e-10	-0.391023
49254706	chr10:49254706:C:T	3.11299e-11	-1.08498	-1.19339	2.55253e-05	-1.85981	-1.19449
49254921	chr10:49254921:C:T	3.18174e-10	-2.30037e-10	0.0460506	0.00059932	-2.30037e-10	0.101822
49255226	chr10:49255226:A:G	3.87392e-11	-1.095	-0.964691	3.24856e-05	-1.85906	-0.954114
49255291	chr10:49255291:G:A	3.6981e-11	-1.12813	-0.978012	3.17726e-05	-1.86763	-0.967734
49255648	chr10:49255648:G:A	2.25823e-11	-1.43345	-1.16593	3.15201e-05	-1.6796	-1.16375
49255978	chr10:49255978:T:C	1.34676e-11	-1.91798	-1.19827	2.44441e-05	-1.89796	-1.19963
49256120	chr10:49256120:G:A	1.44135e-11	-1.84942	-1.19896	2.54761e-05	-1.86261	-1.19362
49256140	chr10:49256140:G:C	3.34081e-11	-1.01611	-1.19164	2.60213e-05	-1.8422	-1.19286
49256251	chr10:49256251:G:C	9.86606e-11	-2.30037e-10	-1.12486	0.000176435	-2.30037e-10	-1.12102
49256323	chr10:49256323:T:G	2.61308e-10	-2.30037e-10	-0.150847	0.000499031	-2.30037e-10	-0.0813067
49256555	chr10:49256555:A:T	4.51738e-11	-1.90603	-2.51468e-10	7.98715e-05	-1.91356	-2.51468e-10
49256689	chr10:49256689:A:G	9.16968e-11	-2.30037e-10	-1.19806	0.000163141	-2.30037e-10	-1.19936
49257156	chr10:49257156:C:T	1.42238e-11	-1.8616	-1.20004	2.40585e-05	-1.91667	-1.19682
49257330	chr10:49257330:A:G	2.98197e-10	-2.30037e-10	-0.0187914	0.000560876	-2.30037e-10	0.0355248
49257742	chr10:49257742:G:A	1.37633e-11	-1.9106	-1.18394	2.53372e-05	-1.8737	-1.18801
49257757	chr10:49257757:C:T	9.64384e-11	-2.30037e-10	-1.14764	0.000172586	-2.30037e-10	-1.14308
49257812	chr10:49257812:G:A	2.98816e-10	-2.30037e-10	-0.0167168	0.000562068	-2.30037e-10	0.0376478
49257895	chr10:49257895:A:G	1.10129e-10	-2.30037e-10	-1.01489	0.00020085	-2.30037e-10	-0.991415
49257960	chr10:49257960:C:A	1.78774e-10	-2.30037e-10	-0.530425	0.000331705	-2.30037e-10	-0.48973
49258177	chr10:49258177:CTA:C	9.62502e-11	-2.30037e-10	-1.1496	0.000174197	-2.30037e-10	-1.13379
49258371	chr10:49258371:T:A	1.08789e-10	-2.30037e-10	-1.02714	0.000198253	-2.30037e-10	-1.00443
49258736	chr10:49258736:AG:A	1.05647e-10	-2.30037e-10	-1.05644	0.000194164	-2.30037e-10	-1.02527
49258912	chr10:49258912:G:A	1.05554e-10	-2.30037e-10	-1.05732	0.00019397	-2.30037e-10	-1.02627
49258941	chr10:49258941:CTCTG:C	4.52507e-11	-1.90433	-2.51468e-10	8.82169e-05	-1.81418	-2.51468e-10
49259080	chr10:49259080:AT:A	1.03199e-10	-2.30037e-10	-1.07989	0.000189187	-2.30037e-10	-1.05124
49259179	chr10:49259179:A:G	1.50152e-11	-1.8158	-1.19169	2.75586e-05	-1.79875	-1.17891
49259423	chr10:49259423:A:G	9.36564e-11	-2.30037e-10	-1.17691	0.000166129	-2.30037e-10	-1.18121
49259445	chr10:49259445:T:C	1.05657e-10	-2.30037e-10	-1.05635	0.000194183	-2.30037e-10	-1.02517
49259503	chr10:49259503:CA:C	1.05569e-10	-2.30037e-10	-1.05718	0.000194006	-2.30037e-10	-1.02609
49259523	chr10:49259523:G:A	1.0534e-10	-2.30037e-10	-1.05935	0.000193541	-2.30037e-10	-1.02848
49259537	chr10:49259537:G:A	1.41714e-11	-1.86818	-1.19714	2.41698e-05	-1.91742	-1.19145
49259550	chr10:49259550:G:A	2.98816e-10	-2.30037e-10	-0.0167168	0.000562068	-2.30037e-10	0.0376478
49259588	chr10:49259588:G:C	1.83762e-11	-1.60775	-1.19774	3.33762e-05	-1.59433	-1.1918
49259600	chr10:49259600:C:T	1.05391e-10	-2.30037e-10	-1.05887	0.000193644	-2.30037e-10	-1.02795
49259640	chr10:49259640:G:A	2.48463e-11	-1.39138	-1.11246	3.42081e-05	-1.65239	-1.10912
49259651	chr10:49259651:T:C	1.05179e-10	-2.30037e-10	-1.06088	0.000193217	-2.30037e-10	-1.03016
49259682	chr10:49259682:T:C	1.06467e-10	-2.30037e-10	-1.04871	0.000195824	-2.30037e-10	-1.01676
49259691	chr10:49259691:G:A	1.04652e-10	-2.30037e-10	-1.06591	0.000192139	-2.30037e-10	-1.03575
49259810	chr10:49259810:A:G	1.06703e-10	-2.30037e-10	-1.0465	0.000196301	-2.30037e-10	-1.01432
49260651	chr10:49260651:T:G	3.8186e-11	-0.895502	-1.17857	2.69e-05	-1.814	-1.18785
49260703	chr10:49260703:TG:T	3.25283e-11	-1.04974	-1.18469	2.59453e-05	-1.85163	-1.18635
49260754	chr10:49260754:T:C	1.07155e-10	-2.30037e-10	-1.04227	0.000186735	-2.30037e-10	-1.06428
49260845	chr10:49260845:A:G	1.37271e-11	-1.89864	-1.19853	2.56109e-05	-1.85116	-1.1998
49260877	chr10:49260877:G:A	1.51587e-10	-2.30037e-10	-0.695387	0.000278884	-2.30037e-10	-0.663177
49260931	chr10:49260931:G:A	1.06424e-10	-2.30037e-10	-1.04911	0.000195739	-2.30037e-10	-1.01719
49260944	chr10:49260944:A:AT	1.06833e-10	-2.30037e-10	-1.04528	0.000196565	-2.30037e-10	-1.01298
49261015	chr10:49261015:T:C	2.8002e-11	-1.19018	-1.19409	3.64177e-05	-1.50514	-1.19378
49261089	chr10:49261089:T:A	1.06734e-10	-2.30037e-10	-1.0462	0.000196366	-2.30037e-10	-1.01399
49261096	chr10:49261096:T:C	1.06298e-10	-2.30037e-10	-1.0503	0.000195482	-2.30037e-10	-1.0185
49261160	chr10:49261160:T:A	1.70046e-11	-1.71453	-1.16853	3.06567e-05	-1.7145	-1.15662
49261236	chr10:49261236:T:C	1.68291e-11	-1.72088	-1.17256	3.03069e-05	-1.72117	-1.16143
49261411	chr10:49261411:C:G	1.08747e-10	-2.30037e-10	-1.02752	0.000198366	-2.30037e-10	-1.00386
49261461	chr10:49261461:C:T	1.06513e-10	-2.30037e-10	-1.04828	0.000195918	-2.30037e-10	-1.01628
49261538	chr10:49261538:A:C	1.08322e-10	-2.30037e-10	-1.03144	0.000197539	-2.30037e-10	-1.00804
49261588	chr10:49261588:A:AT	1.40775e-11	-1.88617	-1.1858	2.45361e-05	-1.91836	-1.17547
49261686	chr10:49261686:A:C	1.06403e-10	-2.30037e-10	-1.04931	0.000195696	-2.30037e-10	-1.01741
49261889	chr10:49261889:C:T	1.70908e-11	-1.83815	-1.03986	2.91283e-05	-1.90819	-1.01408
49262051	chr10:49262051:C:A	1.34311e-10	-2.30037e-10	-0.81639	0.000242915	-2.30037e-10	-0.801263
49262064	chr10:49262064:A:C	4.2135e-11	-0.997678	-0.977991	3.3014e-05	-1.83743	-0.95961
49262206	chr10:49262206:C:T	9.47375e-11	-2.30037e-10	-1.16544	0.000170912	-2.30037e-10	-1.15282
49262243	chr10:49262243:C:T	1.49328e-11	-1.84493	-1.16805	2.62874e-05	-1.87022	-1.15466
49262285	chr10:49262285:A:G	1.24058e-10	0.249755	-1.14556	0.000102267	-0.533884	-1.1325
49262384	chr10:49262384:G:T	4.46199e-11	-1.91837	-2.51468e-10	9.0953e-05	-1.78363	-2.51468e-10
49262396	chr10:49262396:C:T	1.49072e-11	-1.84859	-1.16611	2.64278e-05	-1.86719	-1.15237
49262397	chr10:49262397:G:A	1.0091e-10	-2.30037e-10	-1.10231	0.000180856	-2.30037e-10	-1.09627
49262611	chr10:49262611:G:T	1.07176e-10	-2.30037e-10	-1.04207	0.000197268	-2.30037e-10	-1.00941
49262736	chr10:49262736:C:T	9.16548e-11	-2.30037e-10	-1.19852	0.000163864	-2.30037e-10	-1.19494
49262796	chr10:49262796:G:C	1.0068e-10	-2.30037e-10	-1.1046	0.000176396	-2.30037e-10	-1.12124
49263082	chr10:49263082:G:A	4.11544e-11	-0.9622	-1.03702	5.53101e-05	-1.27649	-1.00452
49263131	chr10:49263131:G:A	1.47612e-11	-1.84671	-1.17783	2.60143e-05	-1.86891	-1.16642
49263146	chr10:49263146:A:G	9.20009e-11	-2.30037e-10	-1.19475	0.000164785	-2.30037e-10	-1.18934
49263498	chr10:49263498:T:C	1.59708e-11	-1.83221	-1.11357	2.75737e-05	-1.87904	-1.09807
49263510	chr10:49263510:G:A	3.06932e-11	-1.10536	-1.18714	2.54834e-05	-1.86728	-1.18867
49263716	chr10:49263716:T:G	1.0281e-10	-2.30037e-10	-1.08366	0.000183217	-2.30037e-10	-1.0833
49263856	chr10:49263856:A:C	9.53532e-11	-2.30037e-10	-1.15896	0.000172192	-2.30037e-10	-1.14536
49264074	chr10:49264074:T:C	1.1004e-10	-2.30037e-10	-1.01571	0.000191448	-2.30037e-10	-1.03936
49264149	chr10:49264149:A:G	1.08553e-10	-2.30037e-10	-1.02931	0.000189035	-2.30037e-10	-1.05204
49264161	chr10:49264161:G:A	2.18436e-11	-1.58783	-1.04481	4.02872e-05	-1.54812	-1.04982
49264313	chr10:49264313:G:T	2.83399e-10	-2.30037e-10	-0.0696904	0.00054289	-2.30037e-10	0.00293231
49264353	chr10:49264353:C:T	1.12283e-10	-2.30037e-10	-0.995527	0.000205251	-2.30037e-10	-0.969741
49264431	chr10:49264431:C:T	1.34024e-10	-2.30037e-10	-0.818528	0.000240995	-2.30037e-10	-0.809197
49264576	chr10:49264576:A:T	3.95045e-11	-0.985513	-1.05462	5.32083e-05	-1.29585	-1.02391
49264623	chr10:49264623:A:C	2.21194e-10	-2.30037e-10	-0.317506	0.000387719	-2.30037e-10	-0.333694
49264629	chr10:49264629:G:T	1.57483e-11	-1.81967	-1.14014	2.68597e-05	-1.88463	-1.11872
49264670	chr10:49264670:T:C	1.33786e-10	-2.30037e-10	-0.820302	0.000240563	-2.30037e-10	-0.810993
49264735	chr10:49264735:G:A	1.54364e-11	-1.7988	-1.18102	2.52036e-05	-1.89658	-1.1704
49264856	chr10:49264856:A:G	3.58868e-11	-1.45807	-0.678103	4.07854e-05	-1.91741	-0.668236
49264860	chr10:49264860:A:T	1.70971e-10	-2.30037e-10	-0.57505	0.000322729	-2.30037e-10	-0.517161
49265072	chr10:49265072:T:C	3.80305e-11	-1.38733	-0.690822	4.04943e-05	-1.91186	-0.68095
49265150	chr10:49265150:A:G	9.56867e-11	-2.30037e-10	-1.15547	0.000169931	-2.30037e-10	-1.15858
49265226	chr10:49265226:A:G	4.82048e-11	-1.23266	-0.608428	4.58051e-05	-1.88929	-0.58029
49265402	chr10:49265402:T:C	2.53135e-10	-2.30037e-10	-0.182625	0.000474536	-2.30037e-10	-0.131638
49265590	chr10:49265590:A:G	3.5966e-11	-1.43235	-0.701621	3.989e-05	-1.91588	-0.69197
49265645	chr10:49265645:G:C	1.06171e-10	-2.30037e-10	-1.05149	0.000193325	-2.30037e-10	-1.0296
49265761	chr10:49265761:A:C	2.53261e-10	-2.30037e-10	-0.182126	0.000474778	-2.30037e-10	-0.131127
49265787	chr10:49265787:A:G	1.71175e-11	-1.81984	-1.0566	2.87691e-05	-1.90246	-1.03221
49265847	chr10:49265847:T:C	3.61874e-11	-1.44931	-0.678521	4.07862e-05	-1.91696	-0.668669
49266137	chr10:49266137:C:T	1.54555e-11	-1.79373	-1.18485	2.50427e-05	-1.8982	-1.17519
49266149	chr10:49266149:C:T	1.69627e-10	-0.582945	-2.51468e-10	0.000560398	0.0346735	-2.51468e-10
49266200	chr10:49266200:G:T	1.24117e-10	-2.30037e-10	-0.895318	0.000224363	-2.30037e-10	-0.88071
49266208	chr10:49266208:T:C	1.01349e-10	-2.30037e-10	-1.09798	0.000181678	-2.30037e-10	-1.09174
49266265	chr10:49266265:GCAGAAATCAATAAAATTGAA:G	2.523e-10	-2.30037e-10	-0.185927	0.00047293	-2.30037e-10	-0.135026
49266309	chr10:49266309:A:G	1.03961e-10	-1.07253	-2.51468e-10	8.14102e-05	-1.89447	-2.51468e-10
49266381	chr10:49266381:G:A	1.2318e-10	-2.30037e-10	-0.902903	0.000222564	-2.30037e-10	-0.88876
49266614	chr10:49266614:T:G	9.57283e-11	-2.30037e-10	-1.15503	0.000172972	-2.30037e-10	-1.14084
49266667	chr10:49266667:A:T	3.4894e-11	-1.45147	-0.712759	3.93956e-05	-1.9171	-0.703217
49266671	chr10:49266671:C:A	2.89723e-10	-2.30037e-10	-0.0476227	0.000544883	-2.30037e-10	0.00659699
49266692	chr10:49266692:T:C	1.58312e-11	-1.77137	-1.18319	3.64624e-05	-1.50978	-1.18791
49266705	chr10:49266705:C:T	2.06305e-11	-1.52779	-1.16199	2.97285e-05	-1.74205	-1.15982
49266922	chr10:49266922:G:A	2.5333e-10	-2.30037e-10	-0.181854	0.000474903	-2.30037e-10	-0.130865
49266973	chr10:49266973:C:T	3.50159e-11	-1.46448	-0.696262	4.00329e-05	-1.91772	-0.686554
49267120	chr10:49267120:G:A	1.20308e-10	-2.30037e-10	-0.926491	0.000216943	-2.30037e-10	-0.914341
49267207	chr10:49267207:G:A	2.27182e-11	-1.45092	-1.14245	2.52384e-05	-1.91753	-1.14808
49267258	chr10:49267258:C:T	1.10811e-10	-2.30037e-10	-1.00872	0.000202496	-2.30037e-10	-0.983252
49267260	chr10:49267260:T:C	3.5376e-11	-1.41012	-0.740389	3.84619e-05	-1.91333	-0.730973
49267264	chr10:49267264:T:C	1.7252e-11	-1.88353	-0.985089	3.15297e-05	-1.88315	-0.959892
49267283	chr10:49267283:T:C	3.24067e-11	-1.46744	-0.770743	3.71313e-05	-1.91772	-0.761793
49267314	chr10:49267314:G:A	2.5039e-11	-1.31837	-1.17774	2.48515e-05	-1.8998	-1.18125
49267444	chr10:49267444:AT:A	3.70038e-11	-1.41197	-0.693559	4.02849e-05	-1.91416	-0.683839
49267583	chr10:49267583:AAATAAAACTGTCCC:A	3.54808e-11	-1.65238	-0.495172	4.81325e-05	-1.88735	-0.532669
49267595	chr10:49267595:C:T	1.40182e-11	-1.91721	-1.15899	3.32807e-05	-1.61603	-1.17297
49267658	chr10:49267658:TA:T	2.14812e-11	-1.48589	-1.16348	3.05227e-05	-1.71407	-1.16143
49267678	chr10:49267678:A:G	1.05737e-10	-2.30037e-10	-1.0556	0.00019248	-2.30037e-10	-1.03398
49267744	chr10:49267744:T:C	4.30066e-11	-1.26619	-0.689006	4.22781e-05	-1.87231	-0.677398
49267893	chr10:49267893:T:C	9.22563e-11	-2.30037e-10	-1.19198	0.000164153	-2.30037e-10	-1.19317
49267909	chr10:49267909:G:A	3.40708e-11	-1.4513	-0.736803	9.05812e-05	-1.06774	-0.719985
49268042	chr10:49268042:C:T	1.51364e-10	-2.30037e-10	-0.696858	0.000278412	-2.30037e-10	-0.664873
49268050	chr10:49268050:A:G	3.02277e-11	-1.12983	-1.17796	2.55806e-05	-1.87222	-1.17992
49268148	chr10:49268148:C:A	3.48732e-11	-1.4872	-0.677631	4.07661e-05	-1.91837	-0.667756
49268219	chr10:49268219:T:A	1.35826e-11	-1.90914	-1.19862	2.51513e-05	-1.86921	-1.19985
49268417	chr10:49268417:G:A	2.53919e-10	-2.30037e-10	-0.179531	0.000476036	-2.30037e-10	-0.128482
49268572	chr10:49268572:T:A	2.75629e-11	-1.28257	-1.1175	2.64204e-05	-1.90194	-1.11789
49268637	chr10:49268637:C:T	3.58508e-11	-1.44807	-0.68911	4.03565e-05	-1.91687	-0.679347
49268638	chr10:49268638:G:A	2.28289e-11	-1.70812	-0.880404	3.35933e-05	-1.91155	-0.868098
49268903	chr10:49268903:CT:C	2.14742e-11	-1.51848	-1.13121	2.54967e-05	-1.91804	-1.13739
49268926	chr10:49268926:G:A	2.28792e-10	-2.30037e-10	-0.283734	0.000427802	-2.30037e-10	-0.235315
49269272	chr10:49269272:G:T	2.23548e-11	-1.48817	-1.12134	2.5728e-05	-1.91847	-1.12792
49269319	chr10:49269319:T:C	3.43404e-11	-1.4939	-0.686319	4.04065e-05	-1.91845	-0.67653
49269366	chr10:49269366:C:T	1.06139e-10	-2.30037e-10	-1.0518	0.000193262	-2.30037e-10	-1.02993
49269369	chr10:49269369:G:A	3.52093e-11	-1.46183	-0.693405	4.0151e-05	-1.9176	-0.683724
49269683	chr10:49269683:T:C	1.07767e-10	-2.30037e-10	-1.03657	0.000187763	-2.30037e-10	-1.05879
49269705	chr10:49269705:C:T	1.06615e-10	-2.30037e-10	-1.04732	0.000194191	-2.30037e-10	-1.02513
49269861	chr10:49269861:A:G	3.52845e-11	-1.46657	-0.686529	4.04254e-05	-1.9178	-0.676719
49269936	chr10:49269936:T:C	2.26829e-11	-1.47215	-1.12279	2.5698e-05	-1.91825	-1.12931
49269991	chr10:49269991:T:C	1.06086e-10	-2.30037e-10	-1.0523	0.000193159	-2.30037e-10	-1.03046
49270100	chr10:49270100:C:T	2.7072e-11	-1.32155	-1.09649	3.69508e-05	-1.59157	-1.09281
49270292	chr10:49270292:C:T	1.18122e-10	-2.30037e-10	-0.944827	0.000217281	-2.30037e-10	-0.912782
49270512	chr10:49270512:G:A	9.80109e-11	-2.30037e-10	-1.13147	0.000175268	-2.30037e-10	-1.12766
49270819	chr10:49270819:C:T	1.07888e-10	-2.30037e-10	-1.03545	0.000196663	-2.30037e-10	-1.01248
49271020	chr10:49271020:C:T	9.14853e-11	-2.30037e-10	-1.20037	0.000162939	-2.30037e-10	-1.2006
49271228	chr10:49271228:G:A	3.65084e-10	1.22281	-1.03923	4.52846e-05	-1.53879	-0.942215
49271448	chr10:49271448:A:G	2.26032e-11	-1.61789	-0.980566	3.03427e-05	-1.89888	-0.982535
49271494	chr10:49271494:G:A	3.26461e-11	-1.24661	-0.984209	3.04139e-05	-1.89086	-0.988215
49271524	chr10:49271524:C:T	2.28344e-11	-1.39019	-1.19809	2.41883e-05	-1.91753	-1.19057
49272119	chr10:49272119:G:A	1.83319e-10	-2.30037e-10	-0.505321	0.000339186	-2.30037e-10	-0.467426
49272345	chr10:49272345:G:A	3.636e-11	-1.53292	-0.590157	4.42689e-05	-1.91785	-0.585842
49272689	chr10:49272689:G:A	1.13077e-10	-2.30037e-10	-0.988474	0.000204184	-2.30037e-10	-0.974955
49272718	chr10:49272718:T:G	3.73153e-11	-1.51013	-0.587013	4.4383e-05	-1.91843	-0.582686
49272758	chr10:49272758:G:A	2.04453e-11	-1.64054	-1.05826	3.15946e-05	-1.80733	-1.03366
49272828	chr10:49272828:T:C	1.13099e-10	-2.30037e-10	-0.988279	0.000204226	-2.30037e-10	-0.974749
49272927	chr10:49272927:G:A	9.38555e-11	-2.30037e-10	-1.17479	0.000168683	-2.30037e-10	-1.16595
49273023	chr10:49273023:G:A	2.83399e-10	-2.30037e-10	-0.0696904	0.00054289	-2.30037e-10	0.00293231
49273066	chr10:49273066:A:T	2.08993e-11	-1.51471	-1.16212	3.00779e-05	-1.7311	-1.15908
49273156	chr10:49273156:C:G	1.17347e-10	-2.30037e-10	-0.95141	0.000211461	-2.30037e-10	-0.939936
49273168	chr10:49273168:A:G	3.80891e-11	-1.54079	-0.53583	4.67593e-05	-1.91747	-0.531489
49273291	chr10:49273291:C:A	3.91812e-11	-1.60893	-0.439422	5.16691e-05	-1.91576	-0.433353
49273309	chr10:49273309:G:A	2.71529e-10	-2.30037e-10	-0.112477	0.000508591	-2.30037e-10	-0.0623302
49273402	chr10:49273402:G:A	2.57552e-11	-1.3167	-1.15121	2.53375e-05	-1.90694	-1.15475
49273447	chr10:49273447:A:T	1.62186e-11	-1.72994	-1.20045	2.40441e-05	-1.91403	-1.20006
49273678	chr10:49273678:G:A	1.08872e-10	-2.30037e-10	-1.02637	0.000198576	-2.30037e-10	-1.0028
49273825	chr10:49273825:G:A	3.60291e-11	-1.54094	-0.591276	4.42354e-05	-1.91748	-0.586964
49274003	chr10:49274003:T:C	3.73323e-11	-1.54172	-0.554964	4.58798e-05	-1.91744	-0.550509
49274255	chr10:49274255:C:T	2.05232e-11	-1.52447	-1.17052	2.96144e-05	-1.73788	-1.16784
49274307	chr10:49274307:AG:A	1.61025e-11	-1.74057	-1.197	2.40845e-05	-1.9122	-1.20021
49274360	chr10:49274360:C:T	2.71293e-10	-2.30037e-10	-0.113347	0.000508136	-2.30037e-10	-0.0632245
49274537	chr10:49274537:A:G	3.42112e-11	-1.52511	-0.658884	4.13139e-05	-1.91815	-0.654624
49274601	chr10:49274601:G:A	2.11469e-11	-1.50609	-1.15896	3.035e-05	-1.72532	-1.15586
49274674	chr10:49274674:C:T	1.09574e-10	-2.30037e-10	-1.01994	0.000199939	-2.30037e-10	-0.995962
49274755	chr10:49274755:T:C	9.29971e-11	-2.30037e-10	-1.18398	0.000165373	-2.30037e-10	-1.18577
49274858	chr10:49274858:G:A	1.31002e-10	-2.30037e-10	-0.841331	0.00024236	-2.30037e-10	-0.803549
49274884	chr10:49274884:C:T	2.25613e-11	-1.4951	-1.10521	2.61324e-05	-1.91844	-1.11236
49274998	chr10:49274998:G:T	3.6185e-11	-1.52511	-0.602795	4.3702e-05	-1.91813	-0.598447
49275185	chr10:49275185:G:A	1.96678e-11	-1.72066	-1.0169	3.02254e-05	-1.91448	-0.970811
49275313	chr10:49275313:G:T	2.71563e-10	-2.30037e-10	-0.112354	0.000508653	-2.30037e-10	-0.0622076
49275518	chr10:49275518:G:A	3.59872e-11	-1.53702	-0.596359	4.4002e-05	-1.91767	-0.592065
49275572	chr10:49275572:G:T	2.08728e-11	-1.51811	-1.15998	3.0064e-05	-1.73377	-1.15687
49275884	chr10:49275884:C:T	1.76424e-10	-2.30037e-10	-0.543654	0.000327135	-2.30037e-10	-0.503601
49275885	chr10:49275885:G:A	1.1014e-10	-2.30037e-10	-1.01479	0.000201033	-2.30037e-10	-0.990506
49275987	chr10:49275987:G:A	1.12401e-10	-2.30037e-10	-0.994477	0.000201617	-2.30037e-10	-0.987606
49276062	chr10:49276062:T:C	3.41382e-11	-1.56948	-0.616647	4.32083e-05	-1.91567	-0.612273
49276240	chr10:49276240:T:C	1.3179e-10	-2.30037e-10	-0.835334	0.000237506	-2.30037e-10	-0.823782
49276608	chr10:49276608:G:A	5.61307e-11	-1.68886	-2.51468e-10	8.54125e-05	-1.84648	-2.51468e-10
49276659	chr10:49276659:G:A	2.47579e-11	-1.58541	-0.921992	3.13179e-05	-1.90681	-0.942976
49276780	chr10:49276780:T:A	3.62624e-11	-1.51582	-0.609944	4.33771e-05	-1.91834	-0.6057
49276917	chr10:49276917:G:A	3.60201e-11	-1.54457	-0.587897	4.43892e-05	-1.91735	-0.583626
49276950	chr10:49276950:A:G	3.57478e-11	-1.54488	-0.595184	4.40698e-05	-1.91726	-0.590937
49276998	chr10:49276998:A:C	1.04521e-10	-2.30037e-10	-1.06716	0.000182452	-2.30037e-10	-1.08748
49277209	chr10:49277209:T:C	9.59553e-11	-2.30037e-10	-1.15266	0.000170337	-2.30037e-10	-1.1562
49277310	chr10:49277310:CTCTG:C	3.71692e-11	-1.5258	-0.575267	4.49148e-05	-1.9181	-0.571105
49277351	chr10:49277351:T:C	3.55012e-11	-1.55087	-0.596114	4.40412e-05	-1.91689	-0.591954
49277389	chr10:49277389:G:A	1.40544e-11	-1.88761	-1.18601	2.42461e-05	-1.91668	-1.18904
49277478	chr10:49277478:T:G	3.64009e-11	-1.53874	-0.583209	4.45833e-05	-1.91759	-0.579029
49277504	chr10:49277504:C:T	1.55072e-10	-0.672659	-2.51468e-10	0.000441635	-0.20349	-2.51468e-10
49277871	chr10:49277871:GA:G	2.56638e-11	-1.30542	-1.16604	2.50202e-05	-1.90531	-1.16898
49278494	chr10:49278494:G:A	3.79778e-11	-1.53206	-0.547481	4.6179e-05	-1.91782	-0.543627
49278682	chr10:49278682:G:A	1.10056e-10	0.10584	-1.1214	4.83517e-05	-1.34212	-1.07335
49278685	chr10:49278685:G:A	9.52002e-11	-2.30037e-10	-1.16056	0.000169044	-2.30037e-10	-1.16381
49278702	chr10:49278702:G:T	3.45026e-11	-1.54148	-0.634026	4.25532e-05	-1.91747	-0.625746
49279598	chr10:49279598:C:T	2.12644e-10	-2.30037e-10	-0.356927	0.000398312	-2.30037e-10	-0.306738
49279602	chr10:49279602:G:T	2.915e-11	-1.25546	-1.08863	2.72361e-05	-1.89737	-1.09206
49279688	chr10:49279688:A:G	1.68306e-11	-1.74081	-1.15254	2.90477e-05	-1.77794	-1.14709
49279958	chr10:49279958:T:G	2.09092e-10	-2.30037e-10	-0.373774	0.000391464	-2.30037e-10	-0.32408
49280219	chr10:49280219:G:C	9.33137e-11	-2.30037e-10	-1.18058	0.000165844	-2.30037e-10	-1.18292
49280257	chr10:49280257:C:T	2.08331e-10	-2.30037e-10	-0.37742	0.000389978	-2.30037e-10	-0.327884
49280466	chr10:49280466:TA:T	9.5402e-11	-2.30037e-10	-1.15845	0.000169171	-2.30037e-10	-1.16307
49280497	chr10:49280497:A:G	4.38344e-11	-1.48502	-0.451109	5.09713e-05	-1.91834	-0.444373
49280782	chr10:49280782:A:G	1.25305e-10	-0.885796	-2.51468e-10	0.000412424	-0.271923	-2.51468e-10
49280820	chr10:49280820:G:A	5.81012e-11	-1.65436	-2.51468e-10	0.000111605	-1.57901	-2.51468e-10
49281014	chr10:49281014:T:C	6.24078e-10	-2.30037e-10	0.719729	0.00118407	-2.30037e-10	0.782737
49281025	chr10:49281025:T:G	1.05515e-10	-2.30037e-10	-1.05769	0.000192527	-2.30037e-10	-1.03374
49281905	chr10:49281905:T:C	3.32008e-11	-1.36075	-0.853217	3.38934e-05	-1.91185	-0.858906
49281970	chr10:49281970:T:C	1.01726e-10	-2.30037e-10	-1.09426	0.000181279	-2.30037e-10	-1.09394
49282084	chr10:49282084:T:C	1.72756e-11	-1.80859	-1.05866	3.04995e-05	-1.83222	-1.04405
49282289	chr10:49282289:C:G	1.55237e-11	-1.85407	-1.12011	2.68199e-05	-1.8744	-1.13043
49282589	chr10:49282589:C:T	1.79059e-11	-1.65954	-1.17188	2.43983e-05	-1.91821	-1.18125
49282842	chr10:49282842:T:C	9.67307e-11	-2.30037e-10	-1.14462	0.00017346	-2.30037e-10	-1.13803
49282969	chr10:49282969:C:T	4.76018e-11	-1.85368	-2.51468e-10	9.80526e-05	-1.70847	-2.51468e-10
49283114	chr10:49283114:C:T	1.57303e-11	-1.84801	-1.11295	2.68659e-05	-1.87935	-1.12377
49283721	chr10:49283721:G:A	2.07024e-10	-2.30037e-10	-0.383712	0.000386846	-2.30037e-10	-0.335946
49284007	chr10:49284007:C:T	2.23422e-11	-1.68236	-0.92771	3.21128e-05	-1.87597	-0.948747
49284052	chr10:49284052:A:G	5.36083e-11	-1.73484	-2.51468e-10	9.98191e-05	-1.69062	-2.51468e-10
49284120	chr10:49284120:A:T	1.04535e-10	-2.30037e-10	-1.06703	0.000190156	-2.30037e-10	-1.04613
49284497	chr10:49284497:A:T	1.61194e-11	-1.82769	-1.10884	2.66224e-05	-1.89224	-1.11998
49284510	chr10:49284510:G:A	1.00723e-10	-2.30037e-10	-1.10418	0.000180987	-2.30037e-10	-1.09555
49284735	chr10:49284735:A:G	1.04647e-10	-2.30037e-10	-1.06596	0.000190376	-2.30037e-10	-1.04497
49284860	chr10:49284860:A:T	1.60165e-11	-1.74316	-1.19977	2.39664e-05	-1.91838	-1.19895
49284890	chr10:49284890:C:T	9.377e-11	-2.30037e-10	-1.1757	0.000166594	-2.30037e-10	-1.17842
49285296	chr10:49285296:C:T	9.50586e-11	-2.30037e-10	-1.16205	0.000171176	-2.30037e-10	-1.15128
49285928	chr10:49285928:G:C	1.58937e-10	-2.30037e-10	-0.64804	0.000294649	-2.30037e-10	-0.60819
49286547	chr10:49286547:T:C	1.2255e-10	-0.908028	-2.51468e-10	0.000564647	0.0422258	-2.51468e-10
49286645	chr10:49286645:C:G	9.15535e-11	-2.30037e-10	-1.19962	0.00016315	-2.30037e-10	-1.19931
49286754	chr10:49286754:T:G	1.38319e-11	-1.90995	-1.17962	2.44869e-05	-1.91003	-1.18581
49286826	chr10:49286826:C:T	1.01622e-10	-2.30037e-10	-1.09529	0.000184208	-2.30037e-10	-1.07791
49286944	chr10:49286944:A:T	1.00697e-10	-2.30037e-10	-1.10443	0.000180278	-2.30037e-10	-1.09947
49287176	chr10:49287176:T:C	1.26238e-10	-2.30037e-10	-0.87838	0.000235127	-2.30037e-10	-0.833847
49287307	chr10:49287307:C:T	1.02308e-10	-2.30037e-10	-1.08856	0.000182095	-2.30037e-10	-1.08944
49287431	chr10:49287431:G:A	9.3966e-11	-2.30037e-10	-1.17361	0.00016663	-2.30037e-10	-1.1782
49287496	chr10:49287496:A:C	1.65214e-10	-2.30037e-10	-0.609303	0.000305983	-2.30037e-10	-0.570446
49287555	chr10:49287555:G:A	2.9693e-10	-2.30037e-10	-0.0230512	0.000561462	-2.30037e-10	0.0365705
49287648	chr10:49287648:C:T	1.45126e-10	-2.30037e-10	-0.738942	0.000267088	-2.30037e-10	-0.706397
49288098	chr10:49288098:G:A	9.30395e-11	-2.30037e-10	-1.18352	0.000165852	-2.30037e-10	-1.18288
49288224	chr10:49288224:A:T	1.38005e-11	-1.8943	-1.19755	2.39679e-05	-1.91758	-1.19968
49288382	chr10:49288382:G:A	1.16951e-10	-2.30037e-10	-0.954792	0.000210689	-2.30037e-10	-0.943592
49288572	chr10:49288572:C:T	1.388e-11	-1.88615	-1.19995	2.39237e-05	-1.91845	-1.20066
49288730	chr10:49288730:T:C	1.48312e-11	-1.81948	-1.20033	2.43791e-05	-1.90127	-1.19898
49288748	chr10:49288748:G:A	8.58389e-11	-1.26407	-2.51468e-10	0.000118536	-1.51876	-2.51468e-10
49288904	chr10:49288904:G:C	5.702e-10	-2.30037e-10	0.629441	0.00106841	-2.30037e-10	0.679949
49289227	chr10:49289227:T:A	9.33143e-11	-2.30037e-10	-1.18057	0.000166699	-2.30037e-10	-1.17779
49289239	chr10:49289239:C:A	3.31074e-10	-2.30037e-10	0.0857945	0.000627287	-2.30037e-10	0.14743
49289725	chr10:49289725:T:C	1.61793e-11	-1.87793	-1.05488	2.72032e-05	-1.9183	-1.07234
49289773	chr10:49289773:G:A	1.61987e-11	-1.87519	-1.05642	2.71718e-05	-1.91803	-1.07377
49289962	chr10:49289962:C:T	3.27548e-10	-2.30037e-10	0.0750887	0.000620784	-2.30037e-10	0.137009
49289963	chr10:49289963:G:A	9.25639e-11	-2.30037e-10	-1.18865	0.000165295	-2.30037e-10	-1.18624
49290253	chr10:49290253:C:A	3.43702e-10	-2.30037e-10	0.12323	0.000652142	-2.30037e-10	0.186288
49290300	chr10:49290300:T:A	1.61694e-10	0.42853	-1.05937	0.000134473	-0.358689	-1.03392
49290333	chr10:49290333:G:GTCATC	1.61356e-11	-1.89011	-1.04541	2.74509e-05	-1.9181	-1.06348
49290342	chr10:49290342:C:T	9.19893e-11	-2.30037e-10	-1.19487	0.000163688	-2.30037e-10	-1.19601
49290404	chr10:49290404:T:G	1.41163e-11	-1.91651	-1.15271	2.54703e-05	-1.91188	-1.14458
49290489	chr10:49290489:A:G	5.5624e-11	-1.69793	-2.51468e-10	8.33276e-05	-1.87119	-2.51468e-10
49290868	chr10:49290868:T:G	1.38097e-11	-1.91286	-1.17832	2.4457e-05	-1.91469	-1.18237
49291321	chr10:49291321:A:G	5.19117e-11	-1.767	-2.51468e-10	0.000107917	-1.61261	-2.51468e-10
49291333	chr10:49291333:G:A	2.24166e-10	-2.30037e-10	-0.304161	0.00041669	-2.30037e-10	-0.261632
49291356	chr10:49291356:C:G	4.01396e-10	0.278403	-2.51468e-10	0.00035933	-0.409734	-2.51468e-10
49291470	chr10:49291470:C:A	9.37214e-11	-2.30037e-10	-1.17622	0.000167472	-2.30037e-10	-1.17316
49291789	chr10:49291789:A:G	5.86514e-11	-1.64494	-2.51468e-10	0.000127841	-1.44319	-2.51468e-10
49291859	chr10:49291859:G:T	9.18338e-11	-2.30037e-10	-1.19657	0.000163442	-2.30037e-10	-1.19752
49291879	chr10:49291879:T:C	1.39684e-11	-1.87979	-1.19995	2.69371e-05	-1.79981	-1.20066
49292112	chr10:49292112:AATCATTTCAG:A	1.38605e-11	-1.88684	-1.20066	2.39703e-05	-1.91664	-1.20051
49292314	chr10:49292314:C:T	4.83431e-11	-1.91005	0.0718274	8.77159e-05	-1.91704	0.0971652
49292720	chr10:49292720:A:G	1.12028e-10	-2.30037e-10	-0.997797	0.000201666	-2.30037e-10	-0.987362
49292960	chr10:49292960:T:A	5.06616e-10	-2.30037e-10	0.511207	0.000908474	-2.30037e-10	0.517791
49293164	chr10:49293164:T:C	1.1218e-10	-2.30037e-10	-0.996445	0.000201946	-2.30037e-10	-0.985974
49293302	chr10:49293302:G:A	1.12114e-10	-2.30037e-10	-0.997027	0.000201831	-2.30037e-10	-0.986545
49293359	chr10:49293359:G:A	1.12012e-10	-2.30037e-10	-0.997939	0.000201607	-2.30037e-10	-0.987655
49293411	chr10:49293411:G:A	2.13983e-11	-1.75455	-0.898681	3.42706e-05	-1.83889	-0.920794
49293422	chr10:49293422:G:A	4.41248e-11	-0.997292	-0.932232	3.33185e-05	-1.82848	-0.959379
49293758	chr10:49293758:G:A	9.23848e-11	-2.30037e-10	-1.19058	0.000164327	-2.30037e-10	-1.19212
49293802	chr10:49293802:G:C	1.00635e-10	-2.30037e-10	-1.10504	0.000179128	-2.30037e-10	-1.10587
49293861	chr10:49293861:A:C	1.08458e-10	-2.30037e-10	-1.03018	0.000194385	-2.30037e-10	-1.02413
49293974	chr10:49293974:C:T	1.41622e-10	-2.30037e-10	-0.763384	0.000265367	-2.30037e-10	-0.712859
49294670	chr10:49294670:G:A	3.6666e-10	-2.30037e-10	0.187888	0.000653806	-2.30037e-10	0.188837
49295079	chr10:49295079:G:A	1.41125e-11	-1.91695	-1.15254	2.54951e-05	-1.91109	-1.1444
49295367	chr10:49295367:G:A	4.1371e-11	-1.11858	-0.875383	3.39427e-05	-1.86246	-0.906841
49295375	chr10:49295375:G:A	1.14155e-10	-2.30037e-10	-0.978992	0.000204688	-2.30037e-10	-0.972487
49295479	chr10:49295479:A:G	1.40822e-11	-1.91264	-1.15899	2.59537e-05	-1.87328	-1.16438
49296029	chr10:49296029:A:G	1.72907e-10	-2.30037e-10	-0.563793	0.000312278	-2.30037e-10	-0.55008
49296137	chr10:49296137:A:C	9.15009e-11	-2.30037e-10	-1.2002	0.000163143	-2.30037e-10	-1.19935
49296146	chr10:49296146:G:A	1.07013e-10	-2.30037e-10	-1.0436	0.00019502	-2.30037e-10	-1.02087
49296307	chr10:49296307:C:T	4.47982e-11	-1.91438	-2.51468e-10	8.51268e-05	-1.84983	-2.51468e-10
49296331	chr10:49296331:T:C	1.05216e-10	-2.30037e-10	-1.06053	0.000191481	-2.30037e-10	-1.03919
49296513	chr10:49296513:C:T	1.05238e-10	-2.30037e-10	-1.06032	0.000191561	-2.30037e-10	-1.03877
49296800	chr10:49296800:C:T	5.17641e-11	-1.76985	-2.51468e-10	0.000112079	-1.57477	-2.51468e-10
49296948	chr10:49296948:C:T	5.64714e-10	-2.30037e-10	0.619772	0.0010125	-2.30037e-10	0.626208
49297669	chr10:49297669:A:G	6.15567e-11	-1.59659	-2.51468e-10	0.000143345	-1.32872	-2.51468e-10
49297942	chr10:49297942:G:A	3.77468e-11	-0.917539	-1.16811	2.7782e-05	-1.79919	-1.17039
49298087	chr10:49298087:T:A	1.51718e-11	-1.84134	-1.15577	3.73958e-05	-1.51313	-1.15929
49298353	chr10:49298353:C:A	7.15517e-11	-0.532967	-0.913159	4.63115e-05	-1.58109	-0.877495
49298513	chr10:49298513:C:A	2.17475e-11	-1.56796	-1.06909	2.82309e-05	-1.90992	-1.04363
49298568	chr10:49298568:G:T	3.31343e-11	-1.77842	-0.437559	5.37151e-05	-1.91685	-0.393431
49298625	chr10:49298625:A:G	1.46488e-10	-2.30037e-10	-0.729601	0.000256072	-2.30037e-10	-0.748516
49298684	chr10:49298684:A:G	2.66898e-10	-2.30037e-10	-0.12968	0.000461151	-2.30037e-10	-0.160249
49298780	chr10:49298780:C:T	1.09744e-10	-2.30037e-10	-1.01839	0.000196647	-2.30037e-10	-1.01256
49298841	chr10:49298841:G:T	5.77212e-11	-1.66092	-2.51468e-10	7.98178e-05	-1.91423	-2.51468e-10
49298964	chr10:49298964:A:AT	1.29021e-10	-2.30037e-10	-0.856569	0.000231511	-2.30037e-10	-0.849349
49299317	chr10:49299317:C:T	1.34702e-11	-1.91775	-1.19832	2.41405e-05	-1.9142	-1.19589
49299399	chr10:49299399:G:A	4.54752e-11	-1.89938	-2.51468e-10	8.39191e-05	-1.86412	-2.51468e-10
49299409	chr10:49299409:C:T	2.52701e-10	0.999447	-1.18379	4.73214e-05	-1.26851	-1.1685
49299431	chr10:49299431:A:C	1.6785e-10	-2.30037e-10	-0.593477	0.00031204	-2.30037e-10	-0.550842
49299440	chr10:49299440:C:T	1.28742e-10	-2.30037e-10	-0.85874	0.000226464	-2.30037e-10	-0.87139
49299664	chr10:49299664:G:A	4.92023e-11	-0.745502	-1.0751	3.95652e-05	-1.54509	-1.07094
49299930	chr10:49299930:C:A	2.5583e-10	0.807576	-0.979611	4.49515e-05	-1.46168	-1.02671
49300183	chr10:49300183:G:A	4.92853e-11	-0.721466	-1.09746	3.92127e-05	-1.53117	-1.0938
49300284	chr10:49300284:G:T	4.09851e-11	-0.831922	-1.17141	3.40426e-05	-1.5977	-1.16866
49300327	chr10:49300327:A:G	1.7577e-10	0.49774	-1.04511	4.09433e-05	-1.56172	-1.02006
49300564	chr10:49300564:C:T	1.01391e-10	-2.30037e-10	-1.09756	0.000184051	-2.30037e-10	-1.07876
49300568	chr10:49300568:C:T	4.94336e-11	-0.691728	-1.12419	3.87827e-05	-1.51493	-1.12107
49301040	chr10:49301040:C:T	1.26699e-10	-2.30037e-10	-0.87473	0.000225926	-2.30037e-10	-0.873768
49301124	chr10:49301124:G:A	9.32336e-11	-2.30037e-10	-1.18144	0.00016694	-2.30037e-10	-1.17634
49301193	chr10:49301193:G:A	1.38022e-10	-2.30037e-10	-0.789136	0.000245201	-2.30037e-10	-0.791898
49301661	chr10:49301661:C:A	9.27219e-11	-2.30037e-10	-1.18694	0.0001659	-2.30037e-10	-1.18259
49302025	chr10:49302025:A:G	1.58239e-10	0.425116	-1.07756	4.31641e-05	-1.47368	-1.05528
49302040	chr10:49302040:T:C	9.59032e-11	-2.30037e-10	-1.15321	0.000169803	-2.30037e-10	-1.15933
49302254	chr10:49302254:T:C	9.23e-11	-2.30037e-10	-1.1915	0.000165021	-2.30037e-10	-1.1879
49302361	chr10:49302361:C:T	2.35554e-10	0.564139	-0.818745	5.35605e-05	-1.44266	-0.870502
49302477	chr10:49302477:T:G	1.02472e-10	0.0367896	-1.12375	3.47589e-05	-1.63497	-1.11057
49303104	chr10:49303104:G:A	1.91392e-10	0.702029	-1.16425	4.37319e-05	-1.37321	-1.14269
49303140	chr10:49303140:G:A	2.14826e-10	0.673618	-1.02034	5.10514e-05	-1.37546	-0.985678
49303290	chr10:49303290:A:G	9.25042e-11	-2.30037e-10	-1.18929	0.000165456	-2.30037e-10	-1.18527
49303404	chr10:49303404:C:T	5.60165e-11	-1.6909	-2.51468e-10	8.08615e-05	-1.90124	-2.51468e-10
49303562	chr10:49303562:G:C	1.17423e-10	-2.30037e-10	-0.950767	0.000205522	-2.30037e-10	-0.968423
49303579	chr10:49303579:T:C	9.46841e-11	-2.30037e-10	-1.166	0.000167152	-2.30037e-10	-1.17507
49303601	chr10:49303601:G:A	9.20754e-11	-2.30037e-10	-1.19394	0.000164535	-2.30037e-10	-1.19085
49303757	chr10:49303757:G:A	9.21867e-11	-2.30037e-10	-1.19273	0.000164774	-2.30037e-10	-1.1894
49303874	chr10:49303874:C:T	1.20238e-10	-2.30037e-10	-0.927075	0.000217097	-2.30037e-10	-0.913632
49304283	chr10:49304283:C:T	9.24497e-11	-2.30037e-10	-1.18988	0.000164384	-2.30037e-10	-1.19177
49304339	chr10:49304339:C:T	9.19581e-11	-0.00523783	-1.18998	7.05085e-05	-0.848893	-1.18935
49305566	chr10:49305566:C:T	9.92393e-11	-2.30037e-10	-1.11901	0.000175229	-2.30037e-10	-1.12788
49305854	chr10:49305854:T:C	5.02519e-11	-1.7995	-2.51468e-10	7.96304e-05	-1.91658	-2.51468e-10
49306093	chr10:49306093:T:A	6.8151e-10	0.807765	-2.51468e-10	0.000240204	-0.812484	-2.51468e-10
49306208	chr10:49306208:G:A	3.9056e-11	-1.2711	-0.780446	4.73993e-05	-1.65022	-0.785146
49306910	chr10:49306910:C:T	1.59629e-10	-0.643692	-2.51468e-10	0.000156169	-1.24304	-2.51468e-10
49306924	chr10:49306924:G:A	1.16552e-10	-2.30037e-10	-0.958212	0.000207948	-2.30037e-10	-0.956685
49306977	chr10:49306977:G:T	9.27431e-11	-2.30037e-10	-1.18671	0.000165503	-2.30037e-10	-1.18498
49307108	chr10:49307108:A:C	3.84904e-11	-1.26084	-0.805293	4.64936e-05	-1.64514	-0.80952
49307201	chr10:49307201:G:A	7.66168e-11	-1.56106	0.183328	0.000107709	-1.81118	0.19663
49307239	chr10:49307239:G:A	1.08891e-10	-2.30037e-10	-1.0262	0.000198763	-2.30037e-10	-1.00186
49307255	chr10:49307255:G:A	1.64111e-10	-2.30037e-10	-0.616004	0.00029938	-2.30037e-10	-0.59226
49307428	chr10:49307428:A:C	3.04094e-10	-2.30037e-10	0.000789784	0.000528727	-2.30037e-10	-0.0235016
49307549	chr10:49307549:C:G	9.22273e-11	-2.30037e-10	-1.19229	0.000164027	-2.30037e-10	-1.19394
49307799	chr10:49307799:G:A	1.6383e-11	-1.72237	-1.19793	2.45017e-05	-1.89722	-1.19802
49308028	chr10:49308028:A:C	1.46043e-10	-2.30037e-10	-0.732646	0.000258707	-2.30037e-10	-0.73828
49308592	chr10:49308592:T:A	9.18059e-11	-2.30037e-10	-1.19687	0.000163339	-2.30037e-10	-1.19814
49308920	chr10:49308920:A:G	2.86103e-11	-1.27496	-1.08782	2.75487e-05	-1.90522	-1.0728
49309067	chr10:49309067:G:A	9.906e-11	-2.30037e-10	-1.12082	0.000175285	-2.30037e-10	-1.12756
49309081	chr10:49309081:G:A	1.53335e-10	-2.30037e-10	-0.683921	0.000278407	-2.30037e-10	-0.664891
49309149	chr10:49309149:G:A	1.76431e-10	0.308892	-0.852506	5.33974e-05	-1.51769	-0.798525
49309938	chr10:49309938:A:C	9.51152e-11	-2.30037e-10	-1.16146	0.00016788	-2.30037e-10	-1.17073
49310129	chr10:49310129:G:A	6.00577e-11	-1.62124	-2.51468e-10	0.000104844	-1.6415	-2.51468e-10
49310153	chr10:49310153:C:T	9.24187e-11	-2.30037e-10	-1.19022	0.000165264	-2.30037e-10	-1.18643
49310306	chr10:49310306:C:T	1.93445e-10	0.398357	-0.849911	5.56682e-05	-1.47877	-0.795794
49310364	chr10:49310364:G:A	9.33587e-11	-2.30037e-10	-1.1801	0.000165544	-2.30037e-10	-1.18474
49310759	chr10:49310759:G:A	9.22711e-11	-2.30037e-10	-1.19182	0.000163886	-2.30037e-10	-1.1948
49310912	chr10:49310912:G:A	2.73309e-10	-2.30037e-10	-0.105944	0.000515893	-2.30037e-10	-0.048075
49311041	chr10:49311041:G:T	1.46426e-10	-2.30037e-10	-0.730024	0.000265622	-2.30037e-10	-0.711902
49311152	chr10:49311152:T:C	1.89866e-10	0.725398	-1.19563	4.1452e-05	-1.37049	-1.19895
49311190	chr10:49311190:AC:A	3.1002e-10	0.020089	-2.51468e-10	0.000398629	-0.305944	-2.51468e-10
49311211	chr10:49311211:A:G	3.58288e-10	0.601596	-0.436807	9.41999e-05	-1.38432	-0.36424
49311325	chr10:49311325:G:A	4.43206e-11	-0.836783	-1.08831	3.81554e-05	-1.56715	-1.08515
49311461	chr10:49311461:T:C	2.3275e-10	-2.30037e-10	-0.266579	0.000460287	-2.30037e-10	-0.162124
49311588	chr10:49311588:A:G	2.19385e-11	-1.71865	-0.909651	3.39098e-05	-1.88012	-0.890148
49312191	chr10:49312191:G:A	2.72885e-10	-2.30037e-10	-0.107496	0.00051507	-2.30037e-10	-0.0496715
49312402	chr10:49312402:G:A	2.79634e-10	-2.30037e-10	-0.083063	0.000527719	-2.30037e-10	-0.0254098
49313438	chr10:49313438:AAGG:A	2.71659e-10	-2.30037e-10	-0.111998	0.000512698	-2.30037e-10	-0.0542867
49313943	chr10:49313943:G:A	3.17786e-10	-2.30037e-10	0.0448331	0.000559258	-2.30037e-10	0.0326371
49314092	chr10:49314092:C:T	4.4758e-10	-2.30037e-10	0.387309	0.000808665	-2.30037e-10	0.401411
49314242	chr10:49314242:A:G	2.60819e-11	-1.31125	-1.14406	2.53042e-05	-1.91039	-1.15262
49314360	chr10:49314360:C:T	5.26019e-11	-1.75379	-2.51468e-10	8.47963e-05	-1.85372	-2.51468e-10
49315876	chr10:49315876:T:C	9.39904e-11	-0.0855882	-1.08777	3.453e-05	-1.664	-1.08814
49316069	chr10:49316069:G:A	2.70178e-10	-2.30037e-10	-0.117467	0.000509822	-2.30037e-10	-0.0599119
49316190	chr10:49316190:A:T	1.12738e-10	-2.30037e-10	-0.991483	0.000202385	-2.30037e-10	-0.983803
49316683	chr10:49316683:A:G	9.2199e-11	-2.30037e-10	-1.1926	0.000164811	-2.30037e-10	-1.18918
49316887	chr10:49316887:C:T	9.46986e-11	-2.30037e-10	-1.16585	0.000168594	-2.30037e-10	-1.16648
49316972	chr10:49316972:G:A	2.36113e-11	-1.43867	-1.11615	2.5894e-05	-1.9183	-1.12167
49317406	chr10:49317406:T:C	9.32717e-11	-2.30037e-10	-1.18103	0.000165654	-2.30037e-10	-1.18408
49317601	chr10:49317601:A:G	2.92364e-11	-1.41507	-0.926067	3.82619e-05	-1.72315	-0.926368
49317844	chr10:49317844:T:A	2.88697e-10	-2.30037e-10	-0.0511672	0.00054573	-2.30037e-10	0.00815067
49318186	chr10:49318186:A:G	1.22705e-10	-2.30037e-10	-0.906762	0.000214405	-2.30037e-10	-0.926109
49318519	chr10:49318519:G:A	9.14645e-11	-2.30037e-10	-1.2006	0.000162944	-2.30037e-10	-1.20057
49318987	chr10:49318987:G:A	1.24015e-10	-2.30037e-10	-0.896147	0.000222378	-2.30037e-10	-0.889595
49319019	chr10:49319019:T:C	2.4197e-11	-1.41548	-1.11484	2.59447e-05	-1.9176	-1.1204
49319513	chr10:49319513:TG:T	1.71338e-10	-0.57291	-2.51468e-10	9.5252e-05	-1.73745	-2.51468e-10
49319984	chr10:49319984:G:A	2.19677e-11	-1.49303	-1.13394	2.53617e-05	-1.91751	-1.14322
49320131	chr10:49320131:A:T	9.18647e-11	-2.30037e-10	-1.19623	0.000164067	-2.30037e-10	-1.1937
49320424	chr10:49320424:G:A	5.7328e-11	-1.66776	-2.51468e-10	8.06377e-05	-1.90401	-2.51468e-10
49320554	chr10:49320554:A:G	5.8396e-11	-1.6493	-2.51468e-10	0.000101951	-1.66949	-2.51468e-10
49320645	chr10:49320645:G:A	1.5305e-10	-2.30037e-10	-0.685785	0.000277864	-2.30037e-10	-0.666844
49320955	chr10:49320955:A:G	2.21572e-11	-1.52107	-1.09731	2.6261e-05	-1.91536	-1.11053
49320956	chr10:49320956:C:T	2.09511e-10	-0.105802	-0.265966	8.28762e-05	-1.66643	-0.210201
49321645	chr10:49321645:T:C	1.40008e-10	0.106012	-0.880857	4.75331e-05	-1.59982	-0.832724
49321686	chr10:49321686:C:A	2.717e-10	-2.30037e-10	-0.111849	0.000512842	-2.30037e-10	-0.054006
49321897	chr10:49321897:G:A	1.81287e-10	-2.30037e-10	-0.516467	0.000317444	-2.30037e-10	-0.533672
49322016	chr10:49322016:A:G	6.93185e-11	-0.776945	-0.70089	4.61125e-05	-1.8112	-0.651693
49322377	chr10:49322377:C:T	5.25418e-11	-1.75494	-2.51468e-10	9.41013e-05	-1.7496	-2.51468e-10
49322456	chr10:49322456:T:A	1.58488e-10	-2.30037e-10	-0.650867	0.000283193	-2.30037e-10	-0.647847
49322468	chr10:49322468:G:A	1.12469e-10	-1.65065	0.656784	0.000141816	-1.86573	0.526284
49322706	chr10:49322706:C:T	1.38341e-10	-2.30037e-10	-0.786821	0.000250795	-2.30037e-10	-0.769338
49323092	chr10:49323092:A:T	8.12497e-10	0.983565	-2.51468e-10	0.00141994	0.964399	-2.51468e-10
49323169	chr10:49323169:C:G	7.48264e-11	-0.205288	-1.19609	6.01568e-05	-1.00135	-1.19567
49323178	chr10:49323178:G:T	1.19591e-10	-2.30037e-10	-0.932466	0.000211415	-2.30037e-10	-0.94015
49323475	chr10:49323475:C:A	1.59255e-10	-2.30037e-10	-0.64604	0.000279285	-2.30037e-10	-0.661742
49323559	chr10:49323559:T:C	1.47524e-10	-2.30037e-10	-0.722552	0.000256379	-2.30037e-10	-0.747317
49323561	chr10:49323561:C:A	7.79077e-11	-0.216734	-1.14429	3.25753e-05	-1.65767	-1.15275
49323862	chr10:49323862:C:T	1.30155e-10	-2.30037e-10	-0.847818	0.000229631	-2.30037e-10	-0.857499
49323886	chr10:49323886:G:A	7.22704e-11	-1.43613	-2.51468e-10	8.03326e-05	-1.9078	-2.51468e-10
49324110	chr10:49324110:T:G	1.63987e-10	-2.30037e-10	-0.61676	0.000297298	-2.30037e-10	-0.59924
49324167	chr10:49324167:G:A	9.88723e-11	-2.30037e-10	-1.12272	0.000177897	-2.30037e-10	-1.11277
49324543	chr10:49324543:C:G	3.00466e-11	-1.8944	-0.419394	5.17693e-05	-1.91403	-0.433152
49324638	chr10:49324638:T:C	9.96608e-11	-2.30037e-10	-1.11477	0.00017489	-2.30037e-10	-1.12981
49324767	chr10:49324767:A:G	2.94243e-11	-1.89574	-0.438985	5.07452e-05	-1.91451	-0.452644
49325092	chr10:49325092:A:C	2.08837e-10	-2.30037e-10	-0.374991	0.000391397	-2.30037e-10	-0.324252
49325341	chr10:49325341:C:T	1.19391e-10	-0.934145	-2.51468e-10	0.000144931	-1.31772	-2.51468e-10
49325342	chr10:49325342:G:A	1.50716e-10	-2.30037e-10	-0.701147	0.000273502	-2.30037e-10	-0.682667
49325418	chr10:49325418:T:A	2.84909e-11	-1.90584	-0.461126	4.95055e-05	-1.91786	-0.474029
49325796	chr10:49325796:G:C	2.77611e-11	-1.91217	-0.480741	4.85391e-05	-1.91841	-0.49319
49326305	chr10:49326305:G:A	6.13401e-11	-1.87936	0.279245	0.000107119	-1.90706	0.287028
49326350	chr10:49326350:G:A	6.78311e-11	-1.49953	-2.51468e-10	9.98362e-05	-1.69044	-2.51468e-10
49326554	chr10:49326554:G:A	1.47226e-10	0.420797	-1.14537	3.83888e-05	-1.52804	-1.11817
49326601	chr10:49326601:C:T	3.82952e-11	-0.872343	-1.19888	3.82448e-05	-1.45134	-1.19863
49326817	chr10:49326817:T:C	2.82053e-10	1.1217	-1.19615	4.39559e-05	-1.31313	-1.19765
49327061	chr10:49327061:T:C	1.35056e-10	-2.30037e-10	-0.81086	0.000242238	-2.30037e-10	-0.804053
49327141	chr10:49327141:C:T	8.22336e-11	-0.109851	-1.19713	3.09725e-05	-1.66454	-1.19634
49327950	chr10:49327950:G:A	3.66801e-10	1.34493	-1.15665	5.05294e-05	-1.21052	-1.1609
49328152	chr10:49328152:T:C	1.97199e-11	-1.55874	-1.17618	2.96484e-05	-1.73132	-1.17324
49328246	chr10:49328246:T:C	1.23306e-10	-2.30037e-10	-0.901873	0.000218145	-2.30037e-10	-0.908816
49328399	chr10:49328399:A:G	1.64678e-10	-0.612557	-2.51468e-10	0.000163573	-1.19671	-2.51468e-10
49328533	chr10:49328533:A:G	1.7813e-10	0.634285	-1.16832	3.56282e-05	-1.56199	-1.15885
49328728	chr10:49328728:T:C	1.99837e-10	0.781567	-1.20061	3.61728e-05	-1.50557	-1.2001
49328922	chr10:49328922:G:A	9.79327e-11	-2.30037e-10	-1.13227	0.000176079	-2.30037e-10	-1.12304
49328968	chr10:49328968:T:C	1.00428e-10	0.0869776	-1.19408	3.16541e-05	-1.65599	-1.18311
49329027	chr10:49329027:C:T	2.99355e-10	-2.30037e-10	-0.0149165	0.00056539	-2.30037e-10	0.043541
49329053	chr10:49329053:C:T	2.63373e-11	-1.65458	-0.790981	4.0552e-05	-1.80649	-0.7849
49329384	chr10:49329384:C:G	6.63115e-11	-1.52218	-2.51468e-10	9.22339e-05	-1.76965	-2.51468e-10
49329395	chr10:49329395:C:A	1.51094e-11	-1.91073	-1.0905	2.83862e-05	-1.87237	-1.0757
49330284	chr10:49330284:C:T	1.61172e-10	-0.798409	0.164337	0.000161949	-1.39651	0.189823
49330428	chr10:49330428:A:G	9.54947e-11	-2.30037e-10	-1.15748	0.000169445	-2.30037e-10	-1.16144
49330707	chr10:49330707:C:T	9.38824e-11	-2.30037e-10	-1.1745	0.00016671	-2.30037e-10	-1.17772
49330930	chr10:49330930:G:A	1.57601e-11	-1.91263	-1.04644	2.75142e-05	-1.91833	-1.06094
49331260	chr10:49331260:C:A	4.96425e-11	-1.8117	-2.51468e-10	7.95273e-05	-1.91787	-2.51468e-10
49331422	chr10:49331422:C:T	1.06437e-10	-2.30037e-10	-1.04899	0.000191536	-2.30037e-10	-1.0389
49331571	chr10:49331571:G:T	9.14831e-11	-2.30037e-10	-1.20039	0.000163119	-2.30037e-10	-1.1995
49331683	chr10:49331683:C:T	1.58342e-11	-1.90813	-1.04624	2.752e-05	-1.91831	-1.06076
49331737	chr10:49331737:C:T	1.14023e-10	-2.30037e-10	-0.980142	0.000205553	-2.30037e-10	-0.968272
49331879	chr10:49331879:C:G	1.19241e-10	-2.30037e-10	-0.9354	0.00020909	-2.30037e-10	-0.95121
49331978	chr10:49331978:T:C	1.59461e-11	-1.74711	-1.20022	2.4242e-05	-1.90704	-1.19884
49332078	chr10:49332078:C:T	1.27735e-10	-2.30037e-10	-0.866588	0.00023179	-2.30037e-10	-0.848144
49332209	chr10:49332209:AG:A	6.86779e-11	-1.81117	0.324052	0.00011675	-1.91798	0.384045
49332228	chr10:49332228:G:T	9.21227e-11	-2.30037e-10	-1.19342	0.000164315	-2.30037e-10	-1.19219
49332368	chr10:49332368:G:A	1.96966e-10	-2.30037e-10	-0.433513	0.000360165	-2.30037e-10	-0.407413
49332747	chr10:49332747:A:T	4.22651e-10	-2.30037e-10	0.33	0.000805373	-2.30037e-10	0.397332
49332885	chr10:49332885:T:C	1.33381e-10	-2.30037e-10	-0.823339	0.000242332	-2.30037e-10	-0.803667
49332977	chr10:49332977:C:T	6.22226e-11	-1.4722	-0.11363	6.8639e-05	-1.91828	-0.146831
49333207	chr10:49333207:T:C	9.93271e-11	-2.30037e-10	-1.11813	0.000174185	-2.30037e-10	-1.13386
49333325	chr10:49333325:C:A	6.95168e-11	-1.81007	0.33509	0.00011807	-1.91806	0.395356
49333578	chr10:49333578:A:T	3.03018e-10	-2.30037e-10	-0.00275489	0.000575818	-2.30037e-10	0.0618181
49333768	chr10:49333768:C:T	3.01316e-10	-2.30037e-10	-0.00838646	0.000569221	-2.30037e-10	0.0502948
49333854	chr10:49333854:A:C	6.17304e-11	-1.83174	0.237972	0.000107271	-1.91541	0.296791
49334047	chr10:49334047:A:G	9.44977e-11	-2.30037e-10	-1.16797	0.000170066	-2.30037e-10	-1.15779
49334050	chr10:49334050:C:T	9.33851e-11	-2.30037e-10	-1.17981	0.000167281	-2.30037e-10	-1.1743
49334150	chr10:49334150:A:T	4.59528e-10	-2.30037e-10	0.413653	0.000877594	-2.30037e-10	0.48321
49334313	chr10:49334313:C:T	1.23307e-10	-0.251902	-0.649965	5.61451e-05	-1.7047	-0.561333
49334943	chr10:49334943:G:C	1.13057e-10	-2.30037e-10	-0.988651	0.00020375	-2.30037e-10	-0.97708
49334944	chr10:49334944:A:G	9.61925e-11	-2.30037e-10	-1.15019	0.000171489	-2.30037e-10	-1.14945
49335063	chr10:49335063:C:T	6.20525e-11	-1.89927	0.310704	0.000150946	-1.6477	0.370644
49335067	chr10:49335067:A:G	2.98075e-10	-2.30037e-10	-0.0192003	0.00056295	-2.30037e-10	0.0392167
49335119	chr10:49335119:A:T	2.83332e-10	-2.30037e-10	-0.0699274	0.000537498	-2.30037e-10	-0.00705018
49335254	chr10:49335254:A:AT	1.54635e-10	-2.30037e-10	-0.675478	0.000281499	-2.30037e-10	-0.653845
49335268	chr10:49335268:C:A	2.97172e-10	-2.30037e-10	-0.0222367	0.000561202	-2.30037e-10	0.0361068
49335281	chr10:49335281:C:G	2.82874e-10	-2.30037e-10	-0.0715438	0.000536603	-2.30037e-10	-0.00871545
49335491	chr10:49335491:ACCTGCAGCCTCCTCTTGT:A	4.49976e-11	-1.90994	-2.51468e-10	8.2938e-05	-1.87588	-2.51468e-10
49336333	chr10:49336333:T:C	1.50891e-11	-1.809	-1.19358	2.4174e-05	-1.91144	-1.19726
49336451	chr10:49336451:G:A	2.96997e-10	-2.30037e-10	-0.0228228	0.000564317	-2.30037e-10	0.0416423
49336619	chr10:49336619:G:A	1.74666e-11	-1.85984	-0.996418	2.98579e-05	-1.91423	-0.983299
49336707	chr10:49336707:C:A	1.19116e-10	-0.936448	-2.51468e-10	0.000185089	-1.07314	-2.51468e-10
49336827	chr10:49336827:A:C	9.77451e-11	-2.30037e-10	-1.13418	0.000171737	-2.30037e-10	-1.14801
49336964	chr10:49336964:G:A	4.58053e-10	-2.30037e-10	0.410438	0.000874732	-2.30037e-10	0.479944
49337317	chr10:49337317:T:C	4.56034e-10	-2.30037e-10	0.406021	0.000870936	-2.30037e-10	0.475594
49337601	chr10:49337601:G:A	9.14777e-11	-2.30037e-10	-1.20045	0.000162929	-2.30037e-10	-1.20066
49337734	chr10:49337734:T:C	1.45046e-10	-2.30037e-10	-0.739495	0.000268993	-2.30037e-10	-0.699287
49337769	chr10:49337769:T:G	1.86169e-10	-0.489894	-2.51468e-10	0.000857667	0.460241	-2.51468e-10
49338570	chr10:49338570:G:A	9.42207e-11	-2.30037e-10	-1.17091	0.000168944	-2.30037e-10	-1.16441
49338855	chr10:49338855:C:T	1.20634e-10	-2.30037e-10	-0.923787	0.000218568	-2.30037e-10	-0.906877
49338954	chr10:49338954:A:G	1.75943e-10	-0.455108	-0.0912776	9.84605e-05	-1.75576	0.0514392
49338959	chr10:49338959:C:T	1.06556e-10	-2.30037e-10	-1.04787	0.000191759	-2.30037e-10	-1.03774
49339141	chr10:49339141:G:T	9.86643e-11	-2.30037e-10	-1.12482	0.000175013	-2.30037e-10	-1.12912
49339164	chr10:49339164:A:G	1.1436e-10	-2.30037e-10	-0.977198	0.000207472	-2.30037e-10	-0.958976
49339412	chr10:49339412:T:C	1.20554e-10	-2.30037e-10	-0.924449	0.000218421	-2.30037e-10	-0.90755
49339414	chr10:49339414:T:C	1.54282e-11	-1.91413	-1.06622	2.702e-05	-1.91774	-1.07965
49339859	chr10:49339859:T:C	2.0127e-11	-1.72478	-0.989704	3.17618e-05	-1.84959	-0.986117
49339868	chr10:49339868:G:A	3.8845e-10	-2.30037e-10	0.245617	0.000738704	-2.30037e-10	0.310923
49339994	chr10:49339994:A:T	4.80667e-11	-1.84396	-2.51468e-10	0.000101169	-1.67718	-2.51468e-10
49340235	chr10:49340235:A:C	1.65534e-11	-1.84031	-1.06965	2.76156e-05	-1.89246	-1.08314
49340316	chr10:49340316:C:T	4.84828e-11	-1.83534	-2.51468e-10	7.97912e-05	-1.91456	-2.51468e-10
49340392	chr10:49340392:T:C	9.71689e-11	-2.30037e-10	-1.1401	0.000170781	-2.30037e-10	-1.15359
49340428	chr10:49340428:C:T	2.73488e-11	-1.44018	-0.967692	2.99051e-05	-1.91811	-0.977834
49340686	chr10:49340686:A:G	2.60998e-10	-2.30037e-10	-0.152035	0.000475741	-2.30037e-10	-0.129101
49340850	chr10:49340850:A:T	3.19174e-10	-2.30037e-10	0.0491897	0.000582887	-2.30037e-10	0.0740196
49340858	chr10:49340858:C:T	1.84263e-11	-1.8181	-0.984668	3.02763e-05	-1.90221	-0.981401
49340960	chr10:49340960:G:A	4.91317e-11	-1.82204	-2.51468e-10	7.96049e-05	-1.9169	-2.51468e-10
49341052	chr10:49341052:G:A	1.20164e-10	-2.30037e-10	-0.927687	0.00021769	-2.30037e-10	-0.910901
49341613	chr10:49341613:T:TA	2.89814e-11	-1.40339	-0.946497	3.0584e-05	-1.9164	-0.957094
49341698	chr10:49341698:T:A	9.25202e-11	-2.30037e-10	-1.18912	0.000164381	-2.30037e-10	-1.19179
49341750	chr10:49341750:A:G	1.12839e-10	-2.30037e-10	-0.990588	0.000204247	-2.30037e-10	-0.974645
49341762	chr10:49341762:C:T	1.0241e-10	-2.30037e-10	-1.08756	0.00018406	-2.30037e-10	-1.07871
49342208	chr10:49342208:C:T	1.02754e-10	-2.30037e-10	-1.08421	0.000183314	-2.30037e-10	-1.08277
49342449	chr10:49342449:A:T	5.59175e-11	-1.90178	0.209116	8.82974e-05	-1.912	0.0987316
49342483	chr10:49342483:AG:A	3.85934e-10	-2.30037e-10	0.239119	0.000730541	-2.30037e-10	0.299811
49342783	chr10:49342783:G:A	1.36093e-10	-2.30037e-10	-0.803207	0.000246938	-2.30037e-10	-0.784838
49342806	chr10:49342806:A:G	1.0247e-10	-2.30037e-10	-1.08698	0.000184171	-2.30037e-10	-1.07811
49343080	chr10:49343080:C:T	5.34864e-11	-1.73712	-2.51468e-10	8.81939e-05	-1.81444	-2.51468e-10
49343191	chr10:49343191:A:G	1.60344e-10	-2.30037e-10	-0.639226	0.000281846	-2.30037e-10	-0.652614
49343375	chr10:49343375:G:A	7.2237e-11	-0.34262	-1.09397	3.20486e-05	-1.70537	-1.12135
49343391	chr10:49343391:G:A	1.21012e-10	-2.30037e-10	-0.920655	0.000216895	-2.30037e-10	-0.914559
49343877	chr10:49343877:G:A	1.31155e-10	-2.30037e-10	-0.840166	0.000236289	-2.30037e-10	-0.828917
49344318	chr10:49344318:A:T	1.05258e-10	-2.30037e-10	-1.06013	0.000183858	-2.30037e-10	-1.07981
49344510	chr10:49344510:A:T	2.77497e-11	-1.41851	-0.974809	2.97235e-05	-1.91726	-0.984776
49344700	chr10:49344700:G:A	4.75825e-11	-1.85408	-2.51468e-10	8.02157e-05	-1.90926	-2.51468e-10
49344702	chr10:49344702:A:C	9.52316e-11	-2.30037e-10	-1.16023	0.000171324	-2.30037e-10	-1.15042
49345040	chr10:49345040:A:G	4.81264e-11	-1.84272	-2.51468e-10	7.99395e-05	-1.9127	-2.51468e-10
49345101	chr10:49345101:T:C	3.08669e-11	-1.33596	-0.950901	3.06382e-05	-1.91032	-0.961404
49345140	chr10:49345140:T:G	1.58212e-10	-2.30037e-10	-0.652613	0.000288027	-2.30037e-10	-0.630919
49345332	chr10:49345332:A:G	1.12034e-10	-2.30037e-10	-0.997744	0.000202735	-2.30037e-10	-0.982073
49345648	chr10:49345648:C:T	8.23807e-10	-1.63364	2.63103	0.00148662	-1.66162	2.6719
49345999	chr10:49345999:A:C	8.6357e-11	-0.259022	-0.999034	3.59294e-05	-1.67463	-1.03779
49346070	chr10:49346070:T:C	8.48904e-11	-0.23657	-1.03862	3.50074e-05	-1.66541	-1.07301
49346131	chr10:49346131:G:A	2.75563e-09	0.190063	2.01479	0.00113378	-1.32538	2.06472
49346168	chr10:49346168:C:T	3.06303e-11	-1.91388	-0.380679	5.57767e-05	-1.91576	-0.356858
49346247	chr10:49346247:G:A	8.69692e-11	-0.0607661	-1.19023	3.29739e-05	-1.59996	-1.1983
49346512	chr10:49346512:A:C	1.54332e-11	-1.9125	-1.06752	2.69729e-05	-1.91824	-1.0809
49346513	chr10:49346513:G:A	1.53516e-11	-1.91491	-1.07041	2.69158e-05	-1.91758	-1.08368
49346538	chr10:49346538:G:A	2.60953e-11	-1.88955	-0.565238	4.64616e-05	-1.91847	-0.536878
49346627	chr10:49346627:C:A	4.11117e-10	-2.30037e-10	0.302331	0.000779845	-2.30037e-10	0.36512
49346685	chr10:49346685:T:C	1.03057e-10	-1.38572	0.304454	0.000130845	-1.76548	0.345518
49346760	chr10:49346760:G:T	7.52128e-11	-1.79783	0.401609	0.000126344	-1.9184	0.46344
49346935	chr10:49346935:A:G	1.69278e-11	-1.73089	-1.1567	2.53319e-05	-1.91803	-1.14388
49346989	chr10:49346989:A:C	5.24749e-11	-1.75621	-2.51468e-10	8.47154e-05	-1.85468	-2.51468e-10
49347038	chr10:49347038:T:A	1.48721e-10	-2.30037e-10	-0.714477	0.000275746	-2.30037e-10	-0.674495
49347045	chr10:49347045:C:T	2.61585e-11	-1.89084	-0.561535	4.66402e-05	-1.91843	-0.533079
49347055	chr10:49347055:C:T	1.20805e-10	-2.30037e-10	-0.922373	0.00021183	-2.30037e-10	-0.938192
49347754	chr10:49347754:C:G	2.97994e-11	-1.83031	-0.491751	5.0988e-05	-1.90048	-0.461901
49347981	chr10:49347981:T:C	9.67669e-11	-2.30037e-10	-1.14424	0.000173204	-2.30037e-10	-1.1395
49348357	chr10:49348357:C:T	9.45717e-11	-2.30037e-10	-1.16719	0.000166626	-2.30037e-10	-1.17822
49348430	chr10:49348430:A:G	1.70421e-11	-1.70413	-1.17673	3.27362e-05	-1.63157	-1.17392
49348849	chr10:49348849:G:C	3.37402e-10	-2.30037e-10	0.104728	0.000598206	-2.30037e-10	0.0999604
49348958	chr10:49348958:T:C	4.74923e-11	-1.10096	-0.755015	4.55029e-05	-1.71936	-0.756838
49349067	chr10:49349067:C:T	9.14944e-11	-2.30037e-10	-1.20027	0.000163247	-2.30037e-10	-1.19871
49349081	chr10:49349081:A:G	1.05698e-10	-2.30037e-10	-1.05596	0.000186847	-2.30037e-10	-1.06369
49349288	chr10:49349288:G:C	9.50011e-11	-2.30037e-10	-1.16266	0.000169713	-2.30037e-10	-1.15987
49349398	chr10:49349398:G:A	1.10293e-10	-2.30037e-10	-1.0134	0.000196168	-2.30037e-10	-1.015
49349400	chr10:49349400:A:G	2.02445e-11	-1.90967	-0.798996	3.79137e-05	-1.91306	-0.745606
49349528	chr10:49349528:G:A	2.16681e-11	-1.88048	-0.760222	3.91846e-05	-1.91768	-0.708009
49349601	chr10:49349601:G:GCC	1.56859e-10	-2.30037e-10	-0.661198	0.000285669	-2.30037e-10	-0.639139
49349602	chr10:49349602:T:TA	1.56859e-10	-2.30037e-10	-0.661198	0.000285669	-2.30037e-10	-0.639139
49349731	chr10:49349731:G:A	3.25689e-11	-1.65959	-0.573594	6.98575e-05	-1.51878	-0.528741
49349839	chr10:49349839:C:G	9.20993e-11	-2.30037e-10	-1.19368	0.000164192	-2.30037e-10	-1.19294
49350215	chr10:49350215:C:T	1.8202e-10	-2.30037e-10	-0.512428	0.000331047	-2.30037e-10	-0.491713
49350312	chr10:49350312:C:T	1.36125e-10	-2.30037e-10	-0.802974	0.000238272	-2.30037e-10	-0.820562
49351091	chr10:49351091:C:A	1.28622e-10	-0.12862	-0.731052	4.21658e-05	-1.71944	-0.832925
49351157	chr10:49351157:C:T	2.15719e-10	-1.50777	1.1652	0.00024017	-1.91686	1.10423
49351358	chr10:49351358:G:A	9.02778e-11	-1.21366	-2.51468e-10	0.000121518	-1.49391	-2.51468e-10
49351731	chr10:49351731:T:C	2.16611e-11	-1.66631	-0.974719	3.04084e-05	-1.89479	-0.984464
49352178	chr10:49352178:A:G	1.25708e-10	-2.30037e-10	-0.882583	0.000222389	-2.30037e-10	-0.889546
49353005	chr10:49353005:G:T	4.13316e-11	-1.7916	-0.203314	8.54635e-05	-1.7	-0.145887
49353091	chr10:49353091:C:T	9.16316e-11	-2.30037e-10	-1.19877	0.000162957	-2.30037e-10	-1.20049
49353186	chr10:49353186:G:A	3.19584e-10	-2.30037e-10	0.0504731	0.000593014	-2.30037e-10	0.0912431
49353336	chr10:49353336:A:G	1.125e-10	-2.30037e-10	-0.993596	0.000197743	-2.30037e-10	-1.00701
49353462	chr10:49353462:T:C	9.25291e-11	-2.30037e-10	-1.18902	0.000163933	-2.30037e-10	-1.19452
49353827	chr10:49353827:C:T	1.04472e-10	-2.30037e-10	-1.06763	0.000185202	-2.30037e-10	-1.07253
49353839	chr10:49353839:C:T	9.73037e-11	-2.30037e-10	-1.13871	0.000173258	-2.30037e-10	-1.13919
49354331	chr10:49354331:C:T	1.08116e-10	-2.30037e-10	-1.03335	0.000191419	-2.30037e-10	-1.03951
49354465	chr10:49354465:CAA:C	4.71513e-11	-1.86318	-2.51468e-10	9.75374e-05	-1.71374	-2.51468e-10
49354743	chr10:49354743:C:T	1.73377e-10	-0.174887	-0.386191	6.06519e-05	-1.73134	-0.457483
49354940	chr10:49354940:A:G	1.07339e-10	-2.30037e-10	-1.04056	0.000190076	-2.30037e-10	-1.04655
49354941	chr10:49354941:G:A	1.40802e-11	-1.87997	-1.19181	2.40571e-05	-1.91838	-1.19517
49354969	chr10:49354969:A:G	9.66299e-11	-2.30037e-10	-1.14566	0.000173886	-2.30037e-10	-1.13558
49355413	chr10:49355413:T:C	9.70773e-11	-2.30037e-10	-1.14104	0.000170541	-2.30037e-10	-1.155
49355466	chr10:49355466:A:G	3.53922e-11	-1.86432	-0.285734	7.10365e-05	-1.7991	-0.231683
49355563	chr10:49355563:A:G	3.13381e-11	-1.90788	-0.363836	6.05703e-05	-1.75267	-0.4375
49355899	chr10:49355899:T:C	2.22727e-10	-2.30037e-10	-0.310602	0.00041372	-2.30037e-10	-0.268785
49356360	chr10:49356360:T:C	1.7101e-10	-2.30037e-10	-0.574826	0.00029516	-2.30037e-10	-0.606458
49356367	chr10:49356367:T:C	1.25671e-10	-2.30037e-10	-0.88288	0.000218811	-2.30037e-10	-0.905768
49356586	chr10:49356586:G:A	1.09632e-10	0.094824	-1.11424	3.16674e-05	-1.67605	-1.16264
49356680	chr10:49356680:T:C	3.60734e-11	-1.86057	-0.270424	7.25695e-05	-1.79356	-0.215868
49356783	chr10:49356783:C:T	1.10965e-10	-2.30037e-10	-1.00733	0.000197533	-2.30037e-10	-1.00807
49356784	chr10:49356784:G:A	4.48916e-11	-1.9123	-2.51468e-10	8.2272e-05	-1.88394	-2.51468e-10
49356834	chr10:49356834:A:G	1.41355e-09	1.53731	-2.51468e-10	0.00222281	1.41255	-2.51468e-10
49356904	chr10:49356904:T:C	7.89671e-11	-1.86101	0.513499	0.000161422	-1.79784	0.587881
49357294	chr10:49357294:C:T	1.50379e-11	-1.85276	-1.15321	3.0359e-05	-1.71621	-1.16467
49357326	chr10:49357326:TTC:T	4.35872e-11	-1.81838	-0.123408	7.86668e-05	-1.81373	-0.115021
49357530	chr10:49357530:G:A	1.5643e-10	0.393547	-1.05748	3.70646e-05	-1.55832	-1.12299
49357745	chr10:49357745:T:C	9.90402e-11	-2.30037e-10	-1.12102	0.000176861	-2.30037e-10	-1.11861
49357777	chr10:49357777:C:T	8.5948e-11	-0.871917	-0.390886	7.29781e-05	-1.60566	-0.398156
49358018	chr10:49358018:T:C	2.0817e-09	-2.30037e-10	1.92439	0.00468643	-2.30037e-10	2.15845
49358571	chr10:49358571:AC:A	1.54758e-10	0.443093	-1.11778	3.64404e-05	-1.53343	-1.16486
49358742	chr10:49358742:T:G	1.58522e-10	-0.148693	-0.501957	5.47115e-05	-1.72585	-0.566051
49358804	chr10:49358804:T:A	1.5033e-11	-1.8424	-1.1639	3.06422e-05	-1.69782	-1.17378
49358851	chr10:49358851:A:G	8.92452e-10	-2.30037e-10	1.07743	0.00168736	-2.30037e-10	1.13694
49358967	chr10:49358967:G:T	1.24722e-10	0.250151	-1.14061	3.29881e-05	-1.61851	-1.17932
49358980	chr10:49358980:G:A	9.49925e-11	-2.30037e-10	-1.16275	0.000171094	-2.30037e-10	-1.15176
49358987	chr10:49358987:A:G	3.15926e-11	-1.81903	-0.444595	6.428e-05	-1.73543	-0.395296
49359139	chr10:49359139:C:T	3.12622e-11	-1.81811	-0.456029	6.36017e-05	-1.7342	-0.407133
49359200	chr10:49359200:A:G	3.14066e-11	-1.82547	-0.444059	6.37603e-05	-1.74408	-0.39476
49359439	chr10:49359439:T:C	3.14095e-11	-1.81847	-0.450968	6.39032e-05	-1.7347	-0.401908
49359447	chr10:49359447:G:A	3.7871e-11	-1.86737	-0.214993	7.51624e-05	-1.80889	-0.165437
49360053	chr10:49360053:C:T	5.72989e-11	-1.8282	0.159938	0.000117708	-1.75207	0.226299
49360228	chr10:49360228:T:C	1.60824e-10	0.404839	-1.04108	3.77795e-05	-1.55143	-1.11077
49360528	chr10:49360528:C:T	1.44476e-11	-1.90059	-1.14542	2.77032e-05	-1.81468	-1.15775
49360769	chr10:49360769:G:A	1.42179e-10	0.440957	-1.20041	4.67565e-05	-1.25906	-1.18996
49361204	chr10:49361204:T:A	1.59306e-10	-0.214222	-0.431499	5.73744e-05	-1.74378	-0.500596
49361241	chr10:49361241:G:A	1.71694e-10	-0.132066	-0.438768	5.85404e-05	-1.71674	-0.507517
49361286	chr10:49361286:A:G	9.20732e-11	-2.30037e-10	-1.19396	0.000163375	-2.30037e-10	-1.19792
49361481	chr10:49361481:T:C	3.21115e-11	-1.83819	-0.409147	6.49882e-05	-1.76122	-0.358546
49362003	chr10:49362003:C:T	9.49807e-11	-2.30037e-10	-1.16287	0.000171069	-2.30037e-10	-1.15191
49362043	chr10:49362043:G:A	9.55609e-11	-2.30037e-10	-1.15678	0.000169338	-2.30037e-10	-1.16208
49362054	chr10:49362054:A:G	3.93854e-11	-1.81706	-0.226091	7.10927e-05	-1.81221	-0.217775
49362160	chr10:49362160:C:T	3.3435e-11	-1.88228	-0.32466	6.9128e-05	-1.65009	-0.407928
49362376	chr10:49362376:G:A	1.72308e-10	0.631301	-1.19856	5.22504e-05	-1.15505	-1.18288
49362438	chr10:49362438:C:T	1.51092e-10	-1.70509	1.00643	0.00038354	-1.44773	1.1032
49362499	chr10:49362499:C:T	2.08903e-10	-1.69145	1.31677	0.000534892	-1.42743	1.41552
49363078	chr10:49363078:A:C	4.06757e-10	-2.30037e-10	0.291669	0.0007557	-2.30037e-10	0.333671
49363775	chr10:49363775:G:T	1.40532e-11	-1.90658	-1.16711	2.67229e-05	-1.83439	-1.17406
49363896	chr10:49363896:A:G	7.72179e-11	-0.89831	-0.471604	6.58733e-05	-1.62728	-0.478965
49364485	chr10:49364485:C:A	1.18164e-10	-2.30037e-10	-0.94447	0.000212585	-2.30037e-10	-0.934633
49364817	chr10:49364817:C:T	1.16325e-10	-1.8601	0.899945	0.000264425	-1.60809	0.891676
49365111	chr10:49365111:T:TA	2.73056e-11	-1.85546	-0.553998	5.46045e-05	-1.7849	-0.508956
49365148	chr10:49365148:C:T	9.17669e-11	-2.30037e-10	-1.19729	0.000163724	-2.30037e-10	-1.19579
49365227	chr10:49365227:T:C	6.32196e-11	-1.56993	-2.51468e-10	9.8258e-05	-1.70638	-2.51468e-10
49365459	chr10:49365459:C:A	3.05149e-11	-1.88395	-0.41438	6.38278e-05	-1.65052	-0.487264
49365461	chr10:49365461:C:T	1.91305e-10	-2.30037e-10	-0.462679	0.000347888	-2.30037e-10	-0.442095
49365623	chr10:49365623:C:T	2.56671e-11	-1.84988	-0.621456	5.12619e-05	-1.77832	-0.578709
49365816	chr10:49365816:C:T	1.67327e-10	-2.30037e-10	-0.596595	0.000296497	-2.30037e-10	-0.601937
49365923	chr10:49365923:G:A	4.44064e-11	-1.85307	-0.0700919	8.97644e-05	-1.78645	-0.0103352
49365949	chr10:49365949:C:T	2.58095e-11	-1.8507	-0.615106	5.1379e-05	-1.7825	-0.572243
49366657	chr10:49366657:T:C	2.71925e-11	-1.84543	-0.568176	5.45328e-05	-1.77184	-0.523328
49366876	chr10:49366876:G:A	3.082e-11	-1.86258	-0.425805	6.59169e-05	-1.60784	-0.497735
49368127	chr10:49368127:G:A	2.5308e-11	-1.89338	-0.592048	4.93874e-05	-1.84591	-0.548366
49368588	chr10:49368588:C:T	1.96249e-11	-1.6211	-1.11865	2.64201e-05	-1.90707	-1.11278
49369036	chr10:49369036:C:T	1.15438e-10	-2.30037e-10	-0.967814	0.000204272	-2.30037e-10	-0.974523
49369105	chr10:49369105:C:T	2.48518e-11	-1.84997	-0.653644	4.95402e-05	-1.77893	-0.612257
49369859	chr10:49369859:C:T	2.32514e-11	-1.84556	-0.724619	4.59306e-05	-1.78047	-0.686372
49369910	chr10:49369910:T:C	2.34492e-11	-1.8497	-0.712007	4.62712e-05	-1.78617	-0.673283
49369931	chr10:49369931:C:T	1.82738e-11	-1.87807	-0.933013	3.98904e-05	-1.6428	-0.965037
49370170	chr10:49370170:C:A	9.15033e-11	-2.30037e-10	-1.20017	0.000163012	-2.30037e-10	-1.20015
49370174	chr10:49370174:A:G	2.93658e-11	-1.91425	-0.422466	5.91865e-05	-1.80463	-0.408653
49370276	chr10:49370276:G:A	1.86572e-11	-1.87117	-0.919144	4.11556e-05	-1.6246	-0.952013
49370398	chr10:49370398:CCTT:C	2.30155e-11	-1.85142	-0.728963	4.5354e-05	-1.78858	-0.690892
49370438	chr10:49370438:A:G	2.31305e-11	-1.84915	-0.726242	4.5627e-05	-1.78542	-0.688056
49370516	chr10:49370516:T:C	4.46158e-11	-1.91846	-2.51468e-10	8.1904e-05	-1.88843	-2.51468e-10
49370520	chr10:49370520:TGCAGGTGGAC:T	9.18715e-11	-2.30037e-10	-1.19616	0.00016355	-2.30037e-10	-1.19686
49370701	chr10:49370701:G:A	1.83885e-11	-1.88568	-0.919144	3.95817e-05	-1.66359	-0.952013
49371035	chr10:49371035:C:G	2.05316e-11	-1.57799	-1.11659	2.63017e-05	-1.91381	-1.11053
49371132	chr10:49371132:T:G	2.07357e-11	-1.90052	-0.784172	4.3045e-05	-1.75868	-0.773049
49371426	chr10:49371426:G:A	1.84292e-11	-1.88347	-0.919144	3.98359e-05	-1.65719	-0.952013
49371561	chr10:49371561:G:A	3.06623e-11	-1.86033	-0.43318	6.60586e-05	-1.5983	-0.505134
49372340	chr10:49372340:A:G	9.18523e-11	-2.30037e-10	-1.19636	0.000163295	-2.30037e-10	-1.19841
49372441	chr10:49372441:G:A	9.80231e-11	-2.30037e-10	-1.13134	0.000174737	-2.30037e-10	-1.13069
49372681	chr10:49372681:C:T	9.23511e-11	-2.30037e-10	-1.19095	0.000164038	-2.30037e-10	-1.19387
49372702	chr10:49372702:T:A	1.96011e-11	-1.88599	-0.854967	3.77894e-05	-1.83953	-0.822413
49372818	chr10:49372818:T:C	1.92863e-11	-1.89398	-0.863173	3.73865e-05	-1.84871	-0.823958
49372829	chr10:49372829:G:A	2.48095e-11	-1.84909	-0.656227	5.48581e-05	-1.5731	-0.716128
49374924	chr10:49374924:G:A	9.87046e-10	-2.30037e-10	1.17817	0.0017927	-2.30037e-10	1.1975
49375040	chr10:49375040:T:C	3.52395e-11	-1.88451	-0.269864	6.90181e-05	-1.84035	-0.219252
49375102	chr10:49375102:T:A	5.83586e-11	-1.90009	0.250153	0.0001199	-1.84724	0.33992
49375472	chr10:49375472:T:C	7.42829e-11	-1.8933	0.484632	0.000151928	-1.83779	0.567224
49375529	chr10:49375529:G:A	3.95615e-11	-1.88951	-0.149178	7.95551e-05	-1.8323	-0.0852246
49375870	chr10:49375870:G:A	4.39787e-11	-1.83656	-0.0962796	9.60015e-05	-1.54569	-0.183921
49376000	chr10:49376000:G:A	9.1758e-11	-2.30037e-10	-1.19739	0.000163178	-2.30037e-10	-1.19913
49376135	chr10:49376135:C:T	1.07065e-10	-2.30037e-10	-1.04311	0.000192369	-2.30037e-10	-1.03456
49376357	chr10:49376357:G:A	9.1758e-11	-2.30037e-10	-1.19739	0.000163178	-2.30037e-10	-1.19913
49376370	chr10:49376370:C:T	9.1758e-11	-2.30037e-10	-1.19739	0.000163178	-2.30037e-10	-1.19913
49376437	chr10:49376437:T:C	1.22836e-09	-2.30037e-10	1.39689	0.00268525	-2.30037e-10	1.60156
49376544	chr10:49376544:C:G	9.54116e-11	-2.30037e-10	-1.15835	0.000168839	-2.30037e-10	-1.16503
49376738	chr10:49376738:T:C	1.60386e-10	-2.30037e-10	-0.638962	0.000282913	-2.30037e-10	-0.648834
49377131	chr10:49377131:T:C	2.25364e-11	-1.8407	-0.76072	5.1913e-05	-1.56257	-0.781833
49377213	chr10:49377213:G:A	9.56038e-11	-2.30037e-10	-1.15633	0.000171473	-2.30037e-10	-1.14955
49377892	chr10:49377892:C:A	9.18908e-11	-2.30037e-10	-1.19594	0.000163346	-2.30037e-10	-1.1981
49377893	chr10:49377893:T:G	9.1868e-11	-2.30037e-10	-1.19619	0.000163317	-2.30037e-10	-1.19828
49377986	chr10:49377986:G:A	9.17603e-11	-2.30037e-10	-1.19737	0.000163181	-2.30037e-10	-1.19912
49378148	chr10:49378148:T:C	1.01674e-10	-2.30037e-10	-1.09478	0.000180547	-2.30037e-10	-1.09798
49378991	chr10:49378991:G:A	4.045e-11	-1.84113	-0.175348	8.79129e-05	-1.55794	-0.25969
49379242	chr10:49379242:G:A	3.39195e-11	-1.82637	-0.366191	7.42994e-05	-1.52651	-0.459364
49379244	chr10:49379244:T:C	1.61698e-10	-2.30037e-10	-0.630817	0.000295253	-2.30037e-10	-0.606143
49379280	chr10:49379280:C:T	2.25498e-11	-1.47828	-1.12254	5.17689e-05	-1.20963	-1.13755
49379332	chr10:49379332:T:C	4.08709e-11	-1.32115	-0.684973	5.40671e-05	-1.68508	-0.618667
49379776	chr10:49379776:A:G	2.22712e-11	-1.84412	-0.769131	5.11632e-05	-1.56891	-0.790046
49379911	chr10:49379911:T:C	4.2305e-11	-1.87705	-0.0945918	8.63093e-05	-1.65462	-0.181415
49380052	chr10:49380052:C:T	2.19924e-10	-0.323264	-2.51468e-10	0.000137932	-1.36721	-2.51468e-10
49380190	chr10:49380190:G:A	9.49785e-11	-2.30037e-10	-1.1629	0.000167934	-2.30037e-10	-1.1704
49380479	chr10:49380479:A:G	3.68288e-11	-1.90721	-0.203062	7.11216e-05	-1.7451	-0.284488
49380793	chr10:49380793:G:A	9.1758e-11	-2.30037e-10	-1.19739	0.000163178	-2.30037e-10	-1.19913
49380857	chr10:49380857:A:G	8.32034e-11	-1.88801	0.592747	0.000171282	-1.82858	0.67792
49380944	chr10:49380944:T:C	1.16696e-10	-0.584561	-0.372412	0.000128316	-1.10421	-0.335272
49381326	chr10:49381326:C:T	8.22202e-11	-1.91037	0.603228	0.000168658	-1.79703	0.630926
49381675	chr10:49381675:G:T	1.00683e-10	-2.30037e-10	-1.10457	0.000178827	-2.30037e-10	-1.10755
49381697	chr10:49381697:A:G	1.03807e-09	-2.30037e-10	1.22858	0.00225367	-2.30037e-10	1.42634
49382087	chr10:49382087:C:T	9.53229e-11	-2.30037e-10	-1.15928	0.000168645	-2.30037e-10	-1.16618
49382198	chr10:49382198:C:T	9.46307e-11	-2.30037e-10	-1.16656	0.000167394	-2.30037e-10	-1.17362
49382352	chr10:49382352:T:C	3.44214e-10	-2.30037e-10	0.124717	0.000636716	-2.30037e-10	0.16235
49382832	chr10:49382832:A:G	9.85587e-11	-2.30037e-10	-1.12589	0.000174398	-2.30037e-10	-1.13264
49383159	chr10:49383159:C:T	6.56695e-11	-1.53191	-2.51468e-10	0.000178064	-1.11183	-2.51468e-10
49383235	chr10:49383235:A:G	1.92901e-11	-1.6029	-1.15405	4.31095e-05	-1.36494	-1.16529
49383642	chr10:49383642:G:A	1.0351e-10	-2.30037e-10	-1.07688	0.000181413	-2.30037e-10	-1.0932
49383709	chr10:49383709:C:A	1.28722e-10	-2.30037e-10	-0.858889	0.000227454	-2.30037e-10	-0.867024
49384022	chr10:49384022:C:T	9.4689e-11	-2.30037e-10	-1.16595	0.000167635	-2.30037e-10	-1.17219
49384177	chr10:49384177:T:C	9.36689e-11	-2.30037e-10	-1.17678	0.000165995	-2.30037e-10	-1.18202
49384311	chr10:49384311:G:A	2.28284e-10	-2.30037e-10	-0.285958	0.000412362	-2.30037e-10	-0.272074
49384397	chr10:49384397:A:G	1.31942e-10	-2.30037e-10	-0.834184	0.00023283	-2.30037e-10	-0.843665
49384463	chr10:49384463:C:T	9.23935e-11	-2.30037e-10	-1.19049	0.000164059	-2.30037e-10	-1.19375
49384596	chr10:49384596:G:T	1.25583e-10	-2.30037e-10	-0.883581	0.000225557	-2.30037e-10	-0.875402
49384617	chr10:49384617:T:C	2.34703e-11	-1.91437	-0.646437	4.50538e-05	-1.8822	-0.603913
49384773	chr10:49384773:C:T	2.13423e-11	-1.90836	-0.747492	4.0956e-05	-1.86855	-0.712928
49384933	chr10:49384933:AGAT:A	1.27679e-10	-2.30037e-10	-0.867027	0.000225632	-2.30037e-10	-0.875071
49385045	chr10:49385045:A:G	1.93493e-11	-1.67176	-1.08213	4.19951e-05	-1.45541	-1.10101
49385164	chr10:49385164:G:C	1.21008e-10	-2.30037e-10	-0.920691	0.000216105	-2.30037e-10	-0.918211
49386006	chr10:49386006:C:T	2.63371e-11	-1.86898	-0.576592	4.81811e-05	-1.85831	-0.560701
49386223	chr10:49386223:G:C	2.43588e-10	-2.30037e-10	-0.221067	0.000431993	-2.30037e-10	-0.225566
49386322	chr10:49386322:T:G	2.8642e-11	-1.6088	-0.752872	3.84626e-05	-1.90915	-0.735133
49387019	chr10:49387019:C:T	1.08151e-10	-2.30037e-10	-1.03302	0.00019019	-2.30037e-10	-1.04595
49387295	chr10:49387295:A:G	2.07172e-11	-1.91845	-0.76713	3.88156e-05	-1.81481	-0.820347
49387601	chr10:49387601:C:T	3.61465e-10	-2.30037e-10	0.173619	0.000653495	-2.30037e-10	0.18836
49387674	chr10:49387674:AAAAGACAGAAAG:A	4.48709e-11	-1.91276	-2.51468e-10	8.47718e-05	-1.85401	-2.51468e-10
49388024	chr10:49388024:T:C	1.24873e-10	-2.30037e-10	-0.889251	0.000227762	-2.30037e-10	-0.865673
49388386	chr10:49388386:C:T	1.22788e-10	-2.30037e-10	-0.906086	0.000223424	-2.30037e-10	-0.884901
49388668	chr10:49388668:C:A	3.55898e-11	-1.84036	-0.304126	6.39991e-05	-1.83557	-0.299539
49388880	chr10:49388880:C:A	1.09104e-10	-2.30037e-10	-1.02425	0.000193233	-2.30037e-10	-1.03008
49389324	chr10:49389324:A:G	9.16519e-11	-2.30037e-10	-1.19855	0.00016332	-2.30037e-10	-1.19826
49389350	chr10:49389350:T:C	9.22081e-11	-2.30037e-10	-1.1925	0.000163804	-2.30037e-10	-1.1953
49389664	chr10:49389664:A:G	4.68289e-11	-1.87005	-2.51468e-10	8.5997e-05	-1.83966	-2.51468e-10
49390374	chr10:49390374:T:C	1.90922e-11	-1.64845	-1.11881	2.66112e-05	-1.89987	-1.11277
49390811	chr10:49390811:A:T	9.91316e-11	-2.30037e-10	-1.1201	0.000178789	-2.30037e-10	-1.10777
49390816	chr10:49390816:GT:G	4.36162e-11	-0.928029	-1.01309	2.80619e-05	-1.86441	-1.09516
49391308	chr10:49391308:C:T	1.26727e-10	-2.30037e-10	-0.87451	0.000224074	-2.30037e-10	-0.881999
49391590	chr10:49391590:C:A	9.17186e-11	-2.30037e-10	-1.19782	0.000163094	-2.30037e-10	-1.19965
49392171	chr10:49392171:A:G	1.6682e-11	-1.91801	-0.984208	3.118e-05	-1.88827	-0.965931
49392523	chr10:49392523:T:C	1.11219e-09	-2.30037e-10	1.29754	0.00207821	-2.30037e-10	1.34529
49393146	chr10:49393146:A:T	1.87937e-11	-1.85743	-0.925597	3.98651e-05	-1.71823	-0.890241
49393935	chr10:49393935:C:T	9.37437e-11	-2.30037e-10	-1.17598	0.00016821	-2.30037e-10	-1.16876
49394073	chr10:49394073:C:T	1.48647e-11	-1.91659	-1.10097	2.86549e-05	-1.84691	-1.09174
49394432	chr10:49394432:C:T	9.94934e-11	-2.30037e-10	-1.11645	0.000178469	-2.30037e-10	-1.10956
49394951	chr10:49394951:G:A	1.79928e-11	-1.70776	-1.11881	2.71581e-05	-1.87953	-1.11277
49395059	chr10:49395059:G:A	1.76455e-11	-1.90947	-0.936594	3.2076e-05	-1.90797	-0.917898
49395495	chr10:49395495:G:C	1.01949e-10	-2.30037e-10	-1.09208	0.000184045	-2.30037e-10	-1.0788
49395842	chr10:49395842:G:A	1.21103e-10	-2.30037e-10	-0.919908	0.000214251	-2.30037e-10	-0.926828
49396420	chr10:49396420:G:C	1.19708e-10	-2.30037e-10	-0.931491	0.000216801	-2.30037e-10	-0.914996
49396457	chr10:49396457:G:T	2.98094e-11	-1.91773	-0.403994	5.60456e-05	-1.79193	-0.475874
49396580	chr10:49396580:C:T	1.11415e-10	-2.30037e-10	-1.00328	0.000200206	-2.30037e-10	-0.994628
49396665	chr10:49396665:G:A	3.10869e-11	-1.91514	-0.364621	5.95092e-05	-1.7692	-0.438643
49397319	chr10:49397319:C:T	2.33125e-11	-1.5896	-0.977953	5.11326e-05	-1.3617	-0.99785
49397357	chr10:49397357:C:T	9.24455e-11	-2.30037e-10	-1.18993	0.000164149	-2.30037e-10	-1.1932
49397892	chr10:49397892:G:A	3.17092e-11	-1.90889	-0.351055	6.17544e-05	-1.75052	-0.420287
49398394	chr10:49398394:G:A	4.51521e-11	-1.90651	-2.51468e-10	7.98499e-05	-1.91383	-2.51468e-10
49398453	chr10:49398453:A:T	1.27633e-10	-2.30037e-10	-0.867387	0.000224082	-2.30037e-10	-0.881963
49398482	chr10:49398482:C:T	1.7649e-11	-1.76733	-1.07854	2.74862e-05	-1.91707	-1.06322
49398913	chr10:49398913:C:T	4.24108e-10	-2.30037e-10	0.333441	0.000767023	-2.30037e-10	0.348542
49399258	chr10:49399258:C:T	4.488e-11	-1.91255	-2.51468e-10	8.10326e-05	-1.89912	-2.51468e-10
49399318	chr10:49399318:G:A	9.90906e-11	-2.30037e-10	-1.12051	0.000175101	-2.30037e-10	-1.12861
49399803	chr10:49399803:T:A	2.78881e-11	-1.91833	-0.470021	5.08481e-05	-1.81812	-0.547012
49400245	chr10:49400245:G:A	3.10036e-11	-1.91803	-0.364409	5.80385e-05	-1.79623	-0.436642
49400308	chr10:49400308:A:G	2.89158e-10	-2.30037e-10	-0.0495731	0.00050807	-2.30037e-10	-0.0633553
49400574	chr10:49400574:G:A	7.03369e-11	-1.46325	-2.51468e-10	7.95111e-05	-1.91808	-2.51468e-10
49400863	chr10:49400863:G:A	1.57358e-10	-2.30037e-10	-0.658022	0.000287943	-2.30037e-10	-0.631212
49401208	chr10:49401208:C:T	2.27783e-11	-1.59529	-0.995443	4.99714e-05	-1.36796	-1.01456
49401905	chr10:49401905:G:T	9.2836e-11	-2.30037e-10	-1.18571	0.000166138	-2.30037e-10	-1.18116
49401962	chr10:49401962:G:A	2.21328e-11	-1.70765	-0.911835	3.35912e-05	-1.87953	-0.900176
49402168	chr10:49402168:C:T	1.46086e-11	-1.90974	-1.12519	2.65157e-05	-1.90327	-1.11297
49402173	chr10:49402173:TTC:T	2.19556e-11	-1.91257	-0.714956	4.28115e-05	-1.75232	-0.78485
49403280	chr10:49403280:T:C	9.75784e-11	-2.30037e-10	-1.13589	0.000172575	-2.30037e-10	-1.14314
49403363	chr10:49403363:A:G	1.50815e-11	-1.80524	-1.19784	3.22107e-05	-1.62884	-1.19283
49403444	chr10:49403444:C:T	1.43316e-11	-1.85683	-1.19725	2.95908e-05	-1.71466	-1.19185
49403735	chr10:49403735:T:G	1.32072e-10	-2.30037e-10	-0.833197	0.000231586	-2.30037e-10	-0.849022
49403924	chr10:49403924:C:T	1.9704e-10	-2.30037e-10	-0.433138	0.000343543	-2.30037e-10	-0.454663
49403974	chr10:49403974:T:C	1.09843e-10	-2.30037e-10	-1.0175	0.000197003	-2.30037e-10	-1.01076
49404215	chr10:49404215:G:A	1.74063e-11	-1.90483	-0.954889	3.11271e-05	-1.90555	-0.95034
49404262	chr10:49404262:C:T	1.48457e-10	-2.30037e-10	-0.716252	0.000270627	-2.30037e-10	-0.693232
49404701	chr10:49404701:G:A	2.64266e-11	-1.86382	-0.578354	5.16223e-05	-1.77127	-0.578746
49404735	chr10:49404735:G:A	9.1685e-11	-2.30037e-10	-1.19819	0.00016353	-2.30037e-10	-1.19698
49404785	chr10:49404785:C:G	9.37666e-11	-2.30037e-10	-1.17574	0.000167329	-2.30037e-10	-1.17401
49404830	chr10:49404830:C:T	9.9416e-11	-2.30037e-10	-1.11723	0.000175939	-2.30037e-10	-1.12384
49404968	chr10:49404968:G:A	1.00419e-10	-2.30037e-10	-1.10719	0.000177649	-2.30037e-10	-1.11416
49405030	chr10:49405030:G:T	2.38654e-10	-2.30037e-10	-0.241532	0.00043043	-2.30037e-10	-0.229189
49405314	chr10:49405314:T:A	1.05244e-10	-2.30037e-10	-1.06026	0.000185883	-2.30037e-10	-1.06886
49405327	chr10:49405327:A:G	1.89973e-11	-1.6052	-1.16705	5.74703e-05	-1.06367	-1.17904
49405490	chr10:49405490:G:T	1.05169e-10	-2.30037e-10	-1.06098	0.000185755	-2.30037e-10	-1.06955
49405543	chr10:49405543:C:T	8.0129e-11	-0.163448	-1.16946	3.05781e-05	-1.6857	-1.18799
49405796	chr10:49405796:T:C	8.12601e-11	-0.251403	-1.06749	3.22185e-05	-1.71327	-1.10816
49406119	chr10:49406119:G:A	1.20428e-10	-2.30037e-10	-0.925496	0.000213215	-2.30037e-10	-0.931674
49406289	chr10:49406289:C:T	1.55918e-10	-2.30037e-10	-0.667213	0.000282067	-2.30037e-10	-0.651832
49406368	chr10:49406368:T:G	1.28538e-10	-2.30037e-10	-0.860321	0.000227327	-2.30037e-10	-0.867585
49406470	chr10:49406470:A:G	9.16178e-11	-2.30037e-10	-1.19892	0.000163644	-2.30037e-10	-1.19628
49406635	chr10:49406635:T:C	1.13366e-10	-2.30037e-10	-0.985924	0.000202797	-2.30037e-10	-0.981767
49406918	chr10:49406918:G:C	1.09485e-10	-0.556342	-0.464414	5.19746e-05	-1.80364	-0.539577
49407041	chr10:49407041:A:G	1.64678e-10	-0.3804	-0.232153	6.86209e-05	-1.74837	-0.317003
49407760	chr10:49407760:G:A	2.28715e-11	-1.42123	-1.16542	2.44418e-05	-1.91785	-1.17982
49408240	chr10:49408240:G:A	3.22748e-11	-1.83588	-0.406374	5.33073e-05	-1.91338	-0.404526
49408416	chr10:49408416:T:G	9.81434e-11	-2.30037e-10	-1.13012	0.000175564	-2.30037e-10	-1.12597
49408482	chr10:49408482:T:C	3.12718e-11	-1.58608	-0.687753	4.11965e-05	-1.8245	-0.751125
49408653	chr10:49408653:T:C	3.25312e-11	-1.5585	-0.675848	4.15348e-05	-1.82688	-0.740566
49408704	chr10:49408704:C:T	1.98161e-10	-2.30037e-10	-0.427465	0.000344744	-2.30037e-10	-0.451173
49408963	chr10:49408963:G:A	4.07656e-11	-1.09368	-0.915023	3.07365e-05	-1.90094	-0.967585
49408969	chr10:49408969:G:A	9.73468e-11	-2.30037e-10	-1.13827	0.000174154	-2.30037e-10	-1.13403
49409008	chr10:49409008:G:A	3.15008e-11	-1.4792	-0.787339	3.60997e-05	-1.8608	-0.846894
49409080	chr10:49409080:C:T	1.90464e-10	-2.30037e-10	-0.467086	0.000331287	-2.30037e-10	-0.490989
49409120	chr10:49409120:T:C	2.86961e-11	-1.57151	-0.788272	3.75727e-05	-1.82036	-0.847331
49409540	chr10:49409540:A:G	1.04293e-10	-2.30037e-10	-1.06934	0.000187105	-2.30037e-10	-1.06231
49409575	chr10:49409575:C:A	2.48088e-10	-0.202764	-2.51468e-10	0.000171462	-1.14961	-2.51468e-10
49409790	chr10:49409790:T:C	5.32071e-10	-2.30037e-10	0.560231	0.00111337	-2.30037e-10	0.721168
49409887	chr10:49409887:C:G	1.3729e-11	-1.89951	-1.19752	2.53586e-05	-1.8622	-1.19865
49410035	chr10:49410035:G:A	7.87046e-10	-2.30037e-10	0.951741	0.00170005	-2.30037e-10	1.14444
49410064	chr10:49410064:G:A	4.65153e-10	-2.30037e-10	0.425819	0.000840387	-2.30037e-10	0.439888
49410206	chr10:49410206:C:CA	2.17121e-10	-2.30037e-10	-0.336091	0.000376841	-2.30037e-10	-0.362151
49410302	chr10:49410302:T:G	1.66451e-11	-1.7082	-1.19623	4.01736e-05	-1.40618	-1.19458
49410371	chr10:49410371:TG:T	1.66787e-11	-1.70618	-1.19623	4.03151e-05	-1.40266	-1.19458
49410396	chr10:49410396:C:T	8.99745e-10	-2.30037e-10	1.08556	0.00195265	-2.30037e-10	1.28297
49410926	chr10:49410926:C:T	9.55776e-11	-2.30037e-10	-1.15661	0.000170875	-2.30037e-10	-1.15304
49411432	chr10:49411432:C:T	1.02738e-10	-2.30037e-10	-1.08436	0.00018397	-2.30037e-10	-1.0792
49411980	chr10:49411980:C:A	1.11694e-10	-1.5673	0.566514	0.000143609	-1.83208	0.505206
49412120	chr10:49412120:G:A	4.5e-11	-1.90988	-2.51468e-10	8.14624e-05	-1.89383	-2.51468e-10
49412236	chr10:49412236:G:A	1.01589e-10	-2.30037e-10	-1.09562	0.000181862	-2.30037e-10	-1.09073
49412288	chr10:49412288:G:A	5.38199e-11	-1.7309	-2.51468e-10	8.90871e-05	-1.80436	-2.51468e-10
49412894	chr10:49412894:T:C	1.02697e-10	-2.30037e-10	-1.08476	0.0001839	-2.30037e-10	-1.07958
49413033	chr10:49413033:G:A	9.53433e-11	-2.30037e-10	-1.15906	0.000168541	-2.30037e-10	-1.1668
49413127	chr10:49413127:A:T	9.37721e-11	-2.30037e-10	-1.17568	0.000166629	-2.30037e-10	-1.17821
49413373	chr10:49413373:A:G	1.44274e-10	-2.30037e-10	-0.744829	0.000260449	-2.30037e-10	-0.731566
49413555	chr10:49413555:C:T	2.4843e-11	-1.42313	-1.08084	2.58265e-05	-1.91287	-1.12971
49413697	chr10:49413697:A:G	1.52996e-11	-1.78822	-1.2005	3.56483e-05	-1.52184	-1.19843
49413721	chr10:49413721:C:T	9.50891e-11	-2.30037e-10	-1.16173	0.000170201	-2.30037e-10	-1.157
49413800	chr10:49413800:T:A	5.58001e-11	-1.69477	-2.51468e-10	9.82162e-05	-1.7068	-2.51468e-10
49413813	chr10:49413813:A:C	3.46351e-11	-1.53397	-0.637705	4.35929e-05	-1.81662	-0.702463
49414042	chr10:49414042:CATTG:C	1.77224e-11	-1.74823	-1.09348	2.78837e-05	-1.82567	-1.14026
49414219	chr10:49414219:A:G	9.22778e-11	-2.30037e-10	-1.19174	0.000164466	-2.30037e-10	-1.19127
49414466	chr10:49414466:G:A	1.7363e-11	-1.66346	-1.19874	4.29281e-05	-1.33678	-1.19766
49414491	chr10:49414491:G:A	9.44006e-11	-1.169	-2.51468e-10	0.000244679	-0.794028	-2.51468e-10
49414812	chr10:49414812:A:G	4.10271e-10	-2.30037e-10	0.300272	0.00073931	-2.30037e-10	0.311743
49415081	chr10:49415081:G:A	1.41746e-10	-2.30037e-10	-0.762513	0.000255077	-2.30037e-10	-0.752407
49415272	chr10:49415272:G:A	1.76039e-11	-1.69257	-1.15586	3.06521e-05	-1.73783	-1.13344
49415488	chr10:49415488:T:C	8.2424e-10	-2.30037e-10	0.997915	0.00178197	-2.30037e-10	1.1915
49415743	chr10:49415743:T:C	9.22973e-11	-2.30037e-10	-1.19153	0.000164829	-2.30037e-10	-1.18906
49415784	chr10:49415784:C:G	2.36845e-11	-1.78386	-0.767867	3.9177e-05	-1.87438	-0.751506
49415849	chr10:49415849:T:C	1.78804e-11	-1.67791	-1.15493	3.02961e-05	-1.75065	-1.13231
49415905	chr10:49415905:A:G	9.5751e-11	-1.1548	-2.51468e-10	0.000250845	-0.76914	-2.51468e-10
49415977	chr10:49415977:T:A	2.38491e-11	-1.37954	-1.16526	2.52663e-05	-1.91738	-1.14712
49415978	chr10:49415978:C:A	2.41347e-11	-1.36757	-1.16532	2.5253e-05	-1.91783	-1.1472
49416039	chr10:49416039:A:G	1.76716e-11	-1.68967	-1.15492	3.06038e-05	-1.74056	-1.13229
49416046	chr10:49416046:C:T	1.78974e-11	-1.67351	-1.15838	3.00503e-05	-1.75455	-1.13655
49416138	chr10:49416138:G:A	1.0467e-10	-2.30037e-10	-1.06574	0.00018769	-2.30037e-10	-1.05918
49417031	chr10:49417031:G:A	2.81927e-11	-1.23129	-1.14619	2.47585e-05	-1.91571	-1.16909
49417205	chr10:49417205:A:G	1.78709e-11	-1.70599	-1.12738	3.20964e-05	-1.72574	-1.09949
49417785	chr10:49417785:T:A	9.15286e-11	-2.30037e-10	-1.19989	0.000163015	-2.30037e-10	-1.20013
49417831	chr10:49417831:T:C	8.1118e-11	-1.32064	-2.51468e-10	0.000109388	-1.59907	-2.51468e-10
49417950	chr10:49417950:C:T	1.09486e-10	-2.30037e-10	-1.02075	0.000196055	-2.30037e-10	-1.01558
49418047	chr10:49418047:A:G	1.75567e-11	-1.66976	-1.18135	2.89976e-05	-1.76069	-1.16607
49418084	chr10:49418084:A:G	9.47956e-11	-2.30037e-10	-1.16482	0.00016966	-2.30037e-10	-1.16018
49418365	chr10:49418365:AC:A	1.87932e-11	-1.68291	-1.10014	3.24979e-05	-1.74699	-1.06581
49418386	chr10:49418386:A:C	1.09198e-10	-2.30037e-10	-1.02338	0.000195027	-2.30037e-10	-1.02084
49418958	chr10:49418958:C:T	1.29219e-10	-2.30037e-10	-0.855036	0.000228599	-2.30037e-10	-0.862005
49419074	chr10:49419074:C:T	9.37184e-11	-2.30037e-10	-1.17625	0.000167675	-2.30037e-10	-1.17195
49419332	chr10:49419332:T:C	1.90717e-11	-1.65047	-1.11787	3.10295e-05	-1.77243	-1.0866
49419360	chr10:49419360:G:A	1.90755e-11	-1.63673	-1.13141	3.02438e-05	-1.78213	-1.10256
49419470	chr10:49419470:G:A	2.39114e-10	-2.30037e-10	-0.239604	0.000438691	-2.30037e-10	-0.210178
49419865	chr10:49419865:G:A	1.73988e-11	-1.66098	-1.19917	2.80067e-05	-1.76752	-1.19401
49419934	chr10:49419934:C:T	1.11846e-10	-2.30037e-10	-0.999425	0.000199986	-2.30037e-10	-0.995725
49420113	chr10:49420113:T:C	1.08787e-10	-2.30037e-10	-1.02716	0.000194782	-2.30037e-10	-1.02209
49420241	chr10:49420241:C:T	1.90457e-11	-1.64051	-1.1292	3.03996e-05	-1.7796	-1.09995
49420283	chr10:49420283:G:A	9.16317e-11	-2.30037e-10	-1.19877	0.000163313	-2.30037e-10	-1.1983
49420335	chr10:49420335:G:A	9.77699e-11	-2.30037e-10	-1.13393	0.000175393	-2.30037e-10	-1.12695
49420414	chr10:49420414:C:T	1.04474e-10	-2.30037e-10	-1.06761	0.000187268	-2.30037e-10	-1.06144
49420513	chr10:49420513:G:A	1.90069e-11	-1.64565	-1.12609	3.06217e-05	-1.77601	-1.09625
49421033	chr10:49421033:T:C	1.89073e-11	-1.64679	-1.13021	3.04905e-05	-1.77539	-1.10117
49421166	chr10:49421166:T:G	1.08852e-10	-2.30037e-10	-1.02656	0.000194406	-2.30037e-10	-1.02403
49421337	chr10:49421337:G:A	1.77827e-11	-1.64668	-1.19164	2.80954e-05	-1.77783	-1.18054
49421463	chr10:49421463:A:G	1.14592e-10	-2.30037e-10	-0.975171	0.000205332	-2.30037e-10	-0.969344
49421768	chr10:49421768:T:G	9.42503e-11	-2.30037e-10	-1.17059	0.00016862	-2.30037e-10	-1.16633
49421775	chr10:49421775:T:A	1.91393e-11	-1.64537	-1.11944	3.08778e-05	-1.7755	-1.08843
49421786	chr10:49421786:G:A	1.96101e-11	-1.61666	-1.12384	3.01266e-05	-1.79497	-1.09359
49421963	chr10:49421963:G:C	1.1218e-10	-2.30037e-10	-0.996445	0.000200944	-2.30037e-10	-0.99095
49422059	chr10:49422059:T:G	1.92203e-11	-1.64225	-1.11833	3.0823e-05	-1.77858	-1.08714
49422207	chr10:49422207:T:C	1.73375e-11	-1.66993	-1.19375	2.85189e-05	-1.75967	-1.18374
49422361	chr10:49422361:G:A	1.0118e-10	-2.30037e-10	-1.09965	0.000180793	-2.30037e-10	-1.09662
49422397	chr10:49422397:T:C	1.01799e-10	-2.30037e-10	-1.09354	0.000182055	-2.30037e-10	-1.08967
49422585	chr10:49422585:T:C	4.74297e-11	-1.8573	-2.51468e-10	8.00392e-05	-1.91146	-2.51468e-10
49422596	chr10:49422596:A:G	1.01921e-10	-2.30037e-10	-1.09235	0.000182595	-2.30037e-10	-1.0867
49422746	chr10:49422746:C:G	1.74306e-11	-1.80238	-1.05594	4.17564e-05	-1.54235	-1.01977
49422927	chr10:49422927:G:A	9.48145e-11	-2.30037e-10	-1.16462	0.000169696	-2.30037e-10	-1.15997
49423238	chr10:49423238:T:C	6.72899e-11	-1.50754	-2.51468e-10	0.000106891	-1.62216	-2.51468e-10
49423358	chr10:49423358:A:G	9.47724e-11	-2.30037e-10	-1.16507	0.000169616	-2.30037e-10	-1.16044
49423463	chr10:49423463:T:C	1.87512e-11	-1.65757	-1.12772	3.08461e-05	-1.76677	-1.09819
49423805	chr10:49423805:G:T	9.16751e-11	-2.30037e-10	-1.1983	0.000163399	-2.30037e-10	-1.19778
49424119	chr10:49424119:G:A	2.46954e-11	-1.36005	-1.14988	2.57607e-05	-1.91807	-1.12705
49424269	chr10:49424269:C:T	6.07852e-11	-1.90791	0.298711	0.000139858	-1.64799	0.294639
49424298	chr10:49424298:TA:T	1.89733e-11	-1.63754	-1.13597	3.0084e-05	-1.78197	-1.10801
49424656	chr10:49424656:G:A	9.4044e-11	-2.30037e-10	-1.17278	0.000168731	-2.30037e-10	-1.16567
49424777	chr10:49424777:G:A	9.41401e-11	-2.30037e-10	-1.17176	0.000168489	-2.30037e-10	-1.1671
49424990	chr10:49424990:T:C	6.72322e-10	-2.30037e-10	0.794191	0.00144042	-2.30037e-10	0.978715
49425001	chr10:49425001:C:T	4.67245e-11	-1.87228	-2.51468e-10	8.20104e-05	-1.88713	-2.51468e-10
49425031	chr10:49425031:T:C	1.03292e-10	-2.30037e-10	-1.07898	0.000184772	-2.30037e-10	-1.07485
49425340	chr10:49425340:G:A	2.05551e-11	-1.50984	-1.18359	2.44306e-05	-1.90079	-1.19735
49425386	chr10:49425386:C:T	1.61716e-11	-1.73305	-1.20024	3.86606e-05	-1.43951	-1.19965
49425424	chr10:49425424:G:A	1.26608e-10	-2.30037e-10	-0.87545	0.000224038	-2.30037e-10	-0.882161
49425468	chr10:49425468:A:T	1.88106e-11	-1.64491	-1.13722	3.02061e-05	-1.77642	-1.10951
49425492	chr10:49425492:T:C	1.82521e-11	-1.61652	-1.19574	2.73517e-05	-1.79824	-1.18695
49425575	chr10:49425575:C:T	1.31717e-10	-0.331354	-0.504536	0.000318341	-0.0675046	-0.463347
49425640	chr10:49425640:G:A	9.14955e-11	-2.30037e-10	-1.20026	0.000163113	-2.30037e-10	-1.19953
49425677	chr10:49425677:G:T	1.00693e-10	-2.30037e-10	-1.10447	0.000180045	-2.30037e-10	-1.10077
49425684	chr10:49425684:A:G	1.66181e-11	-1.71553	-1.19053	4.01659e-05	-1.41284	-1.18811
49425759	chr10:49425759:C:T	4.35515e-11	-1.72775	-0.214854	6.56807e-05	-1.89983	-0.209337
49426042	chr10:49426042:C:T	9.44131e-11	-2.30037e-10	-1.16887	0.000168907	-2.30037e-10	-1.16463
49426070	chr10:49426070:C:T	2.22604e-11	-1.43925	-1.17449	2.42639e-05	-1.91151	-1.19347
49426119	chr10:49426119:C:G	4.91172e-11	-1.82234	-2.51468e-10	8.55741e-05	-1.84459	-2.51468e-10
49426396	chr10:49426396:C:T	2.42373e-11	-1.59609	-0.932566	3.38584e-05	-1.81331	-0.958478
49426559	chr10:49426559:G:T	9.14616e-11	-2.30037e-10	-1.20063	0.000162934	-2.30037e-10	-1.20063
49426725	chr10:49426725:T:G	6.36831e-11	-1.90025	0.337625	0.000150624	-1.61312	0.333933
49426733	chr10:49426733:C:T	2.99053e-10	-0.0159244	-2.51468e-10	0.000665014	0.205833	-2.51468e-10
49426804	chr10:49426804:T:C	1.01166e-10	-2.30037e-10	-1.09978	0.000180913	-2.30037e-10	-1.09596
49426910	chr10:49426910:C:T	3.15648e-11	-1.23724	-1.02726	2.96947e-05	-1.91261	-0.990395
49427010	chr10:49427010:CCT:C	4.13814e-11	-1.68692	-0.306796	5.79739e-05	-1.88407	-0.349915
49427180	chr10:49427180:C:T	8.11576e-11	-1.13567	-0.184481	0.00010198	-1.44222	-0.226987
49427432	chr10:49427432:G:A	9.41576e-11	-2.30037e-10	-1.17158	0.000168069	-2.30037e-10	-1.1696
49427539	chr10:49427539:T:C	9.16119e-11	-2.30037e-10	-1.19898	0.000163138	-2.30037e-10	-1.19938
49427892	chr10:49427892:C:T	5.65887e-11	-1.28075	-0.399991	6.99153e-05	-1.60784	-0.43885
49428035	chr10:49428035:C:T	2.78452e-11	-1.8049	-0.584988	5.10461e-05	-1.77433	-0.586914
49428254	chr10:49428254:G:A	4.92098e-11	-0.645504	-1.17495	9.07463e-05	-0.610991	-1.17492
49428324	chr10:49428324:T:C	1.05607e-10	-2.30037e-10	-1.05682	0.000189186	-2.30037e-10	-1.05124
49428552	chr10:49428552:C:T	8.5245e-11	-0.0816232	-1.18939	3.07042e-05	-1.67042	-1.19915
49428624	chr10:49428624:CCT:C	1.06455e-10	-1.04882	-2.51468e-10	0.000105302	-1.63714	-2.51468e-10
49428717	chr10:49428717:C:A	1.05102e-10	-2.30037e-10	-1.06161	0.000188234	-2.30037e-10	-1.05629
49428839	chr10:49428839:G:A	9.55352e-11	-2.30037e-10	-1.15705	0.00017087	-2.30037e-10	-1.15307
49429108	chr10:49429108:C:T	9.48027e-11	-2.30037e-10	-1.16475	0.000169492	-2.30037e-10	-1.16117
49429252	chr10:49429252:G:A	1.82101e-11	-1.87253	-0.942042	3.42366e-05	-1.81234	-0.948336
49429489	chr10:49429489:C:T	5.25918e-11	-1.75399	-2.51468e-10	7.94945e-05	-1.91829	-2.51468e-10
49429724	chr10:49429724:A:G	2.12374e-11	-1.90381	-0.75697	3.86754e-05	-1.84473	-0.794042
49429771	chr10:49429771:A:G	1.34761e-10	-2.30037e-10	-0.813043	0.000245142	-2.30037e-10	-0.792136
49430094	chr10:49430094:T:C	4.65399e-11	-1.87624	-2.51468e-10	8.88916e-05	-1.80656	-2.51468e-10
49430197	chr10:49430197:A:G	1.27097e-10	-2.30037e-10	-0.871594	0.000232334	-2.30037e-10	-0.845797
49430508	chr10:49430508:G:A	1.02335e-10	-2.30037e-10	-1.08829	0.000185002	-2.30037e-10	-1.07361
49431570	chr10:49431570:A:G	3.29793e-11	-1.31341	-0.907253	9.58965e-05	-0.801362	-0.929343
49431671	chr10:49431671:T:C	1.96299e-11	-1.63648	-1.10301	4.47231e-05	-1.38322	-1.11026
49432172	chr10:49432172:T:C	6.36966e-11	-1.56241	-2.51468e-10	9.72607e-05	-1.71658	-2.51468e-10
49432226	chr10:49432226:T:C	2.81365e-11	-1.18111	-1.19837	0.000105372	-0.436881	-1.19959
49433326	chr10:49433326:A:T	1.33507e-10	-2.30037e-10	-0.822389	0.000240698	-2.30037e-10	-0.810432
49433354	chr10:49433354:G:C	9.14659e-11	-2.30037e-10	-1.20058	0.000162965	-2.30037e-10	-1.20044
49433361	chr10:49433361:G:A	2.83944e-11	-1.29267	-1.07768	8.38569e-05	-0.786524	-1.07834
49433571	chr10:49433571:C:T	9.20944e-11	-2.30037e-10	-1.19373	0.000163927	-2.30037e-10	-1.19455
49434015	chr10:49434015:T:C	1.28381e-10	-2.30037e-10	-0.86154	0.000227742	-2.30037e-10	-0.865761
49434432	chr10:49434432:T:C	2.64018e-11	-1.24623	-1.19688	8.01943e-05	-0.71309	-1.19643
49434447	chr10:49434447:A:G	2.08061e-11	-1.56851	-1.11279	4.86756e-05	-1.28912	-1.11968
49434641	chr10:49434641:T:C	9.3796e-11	-2.30037e-10	-1.17542	0.000166459	-2.30037e-10	-1.17923
49434743	chr10:49434743:C:T	1.67376e-11	-1.84872	-1.05017	3.23726e-05	-1.79283	-1.02383
49434756	chr10:49434756:T:C	9.60263e-11	-2.30037e-10	-1.15192	0.000171418	-2.30037e-10	-1.14987
49434896	chr10:49434896:C:T	9.15044e-11	-2.30037e-10	-1.20016	0.000163084	-2.30037e-10	-1.19971
49435283	chr10:49435283:G:A	9.65605e-11	-2.30037e-10	-1.14638	0.000171958	-2.30037e-10	-1.14672
49435446	chr10:49435446:C:G	3.63175e-10	-2.30037e-10	0.178337	0.000645135	-2.30037e-10	0.175485
49435452	chr10:49435452:T:C	1.38165e-11	-1.89047	-1.20021	2.48255e-05	-1.88207	-1.20004
49435565	chr10:49435565:G:C	1.74865e-11	-1.6734	-1.18171	3.95411e-05	-1.43725	-1.17938
49435769	chr10:49435769:C:T	3.04482e-11	-1.35319	-0.947334	8.75977e-05	-0.853493	-0.967727
49435931	chr10:49435931:G:A	9.35859e-11	-2.30037e-10	-1.17767	0.000166276	-2.30037e-10	-1.18032
49436290	chr10:49436290:T:A	3.33818e-11	-1.31381	-0.894727	9.72513e-05	-0.799731	-0.916945
49436308	chr10:49436308:C:A	9.69502e-11	-2.30037e-10	-1.14235	0.000173104	-2.30037e-10	-1.14008
49436670	chr10:49436670:G:A	9.17067e-11	-2.30037e-10	-1.19795	0.000163245	-2.30037e-10	-1.19872
49437001	chr10:49437001:T:G	2.95934e-11	-1.45212	-0.876879	8.14456e-05	-0.994384	-0.899655
49437022	chr10:49437022:A:G	1.37992e-11	-1.89191	-1.20002	2.47738e-05	-1.88399	-1.2002
49437200	chr10:49437200:G:A	3.1084e-11	-1.40049	-0.879363	8.76158e-05	-0.918699	-0.902315
49437282	chr10:49437282:G:A	9.55639e-11	-2.30037e-10	-1.15675	0.000169703	-2.30037e-10	-1.15993
49437538	chr10:49437538:G:A	9.26176e-11	-2.30037e-10	-1.18807	0.000164983	-2.30037e-10	-1.18813
49437690	chr10:49437690:G:A	1.44849e-10	-2.30037e-10	-0.740858	0.000258401	-2.30037e-10	-0.73946
49438596	chr10:49438596:A:G	1.44941e-10	-2.30037e-10	-0.740222	0.000258568	-2.30037e-10	-0.738817
49438923	chr10:49438923:G:A	9.43378e-11	-2.30037e-10	-1.16966	0.000167618	-2.30037e-10	-1.17228
49439153	chr10:49439153:C:T	5.3999e-11	-1.72758	-2.51468e-10	8.27041e-05	-1.87871	-2.51468e-10
49439459	chr10:49439459:G:A	9.69531e-11	-2.30037e-10	-1.14232	0.000173636	-2.30037e-10	-1.13701
49439608	chr10:49439608:G:A	1.3904e-10	-2.30037e-10	-0.781784	0.000251619	-2.30037e-10	-0.766057
49439766	chr10:49439766:G:T	4.56411e-11	-1.89574	-2.51468e-10	7.94907e-05	-1.91833	-2.51468e-10
49439783	chr10:49439783:G:A	9.14792e-11	-2.30037e-10	-1.20043	0.000163	-2.30037e-10	-1.20022
49439819	chr10:49439819:T:C	4.57023e-11	-1.21286	-0.681534	0.000126526	-0.742447	-0.711081
49439872	chr10:49439872:G:A	9.15886e-11	-2.30037e-10	-1.19924	0.000163236	-2.30037e-10	-1.19878
49440369	chr10:49440369:T:C	2.44633e-10	-2.30037e-10	-0.216786	0.000434704	-2.30037e-10	-0.219309
49441245	chr10:49441245:T:C	1.34587e-11	-1.91635	-1.20058	2.39731e-05	-1.91656	-1.20048
49441320	chr10:49441320:A:G	1.0048e-10	-2.30037e-10	-1.10658	0.000178631	-2.30037e-10	-1.10865
49441533	chr10:49441533:T:C	1.34782e-11	-1.91665	-1.19883	2.40066e-05	-1.91644	-1.19921
49441707	chr10:49441707:A:T	1.34449e-11	-1.91767	-1.20027	2.40186e-05	-1.91473	-1.20042
49442000	chr10:49442000:T:C	9.2027e-11	-2.30037e-10	-1.19446	0.000164174	-2.30037e-10	-1.19304
49442106	chr10:49442106:A:C	1.12361e-10	-2.30037e-10	-0.994827	0.000199036	-2.30037e-10	-1.00049
49443062	chr10:49443062:G:C	1.11711e-10	-2.30037e-10	-1.00063	0.000201519	-2.30037e-10	-0.988091
49443268	chr10:49443268:A:G	9.15389e-11	-2.30037e-10	-1.19978	0.000163005	-2.30037e-10	-1.20019
49443363	chr10:49443363:A:G	1.36721e-11	-1.9046	-1.19659	2.40758e-05	-1.91255	-1.20021
49443460	chr10:49443460:C:A	4.46774e-11	-1.91708	-2.51468e-10	8.64263e-05	-1.83468	-2.51468e-10
49443549	chr10:49443549:G:C	1.10034e-10	-2.30037e-10	-1.01575	0.000197628	-2.30037e-10	-1.00759
49443807	chr10:49443807:T:G	9.49266e-11	-2.30037e-10	-1.16344	0.00016947	-2.30037e-10	-1.1613
49444327	chr10:49444327:G:T	2.1689e-11	-1.60962	-1.03012	5.56389e-05	-1.23754	-1.03755
49444557	chr10:49444557:G:A	2.38094e-11	-1.9174	-0.629066	4.977e-05	-1.76569	-0.620875
49445041	chr10:49445041:A:C	2.86946e-11	-1.47257	-0.887268	7.83834e-05	-1.02342	-0.908946
49445421	chr10:49445421:T:C	2.94908e-11	-1.43788	-0.894593	8.17762e-05	-0.97414	-0.915848
49445557	chr10:49445557:A:G	3.14013e-11	-1.17855	-1.09115	9.61663e-05	-0.63597	-1.09193
49446057	chr10:49446057:T:C	9.16699e-11	-2.30037e-10	-1.19835	0.000163403	-2.30037e-10	-1.19776
49446253	chr10:49446253:ACACACC:A	1.45636e-11	-1.84766	-1.19036	2.8836e-05	-1.7402	-1.19215
49446498	chr10:49446498:G:A	1.51613e-11	-1.80689	-1.19091	3.20483e-05	-1.6368	-1.18993
49446572	chr10:49446572:C:T	9.15916e-11	-2.30037e-10	-1.19921	0.000163096	-2.30037e-10	-1.19963
49446575	chr10:49446575:G:A	3.22156e-11	-1.17426	-1.06984	9.86566e-05	-0.631637	-1.07069
49446594	chr10:49446594:G:C	9.82405e-11	-2.30037e-10	-1.12913	0.000175511	-2.30037e-10	-1.12627
49446704	chr10:49446704:A:G	1.92944e-11	-1.91274	-0.843994	3.415e-05	-1.90993	-0.853285
49447071	chr10:49447071:A:G	9.15345e-11	-2.30037e-10	-1.19983	0.000163015	-2.30037e-10	-1.20013
49447101	chr10:49447101:A:G	9.16033e-11	-2.30037e-10	-1.19908	0.000163309	-2.30037e-10	-1.19833
49447186	chr10:49447186:A:G	1.34651e-10	-2.30037e-10	-0.81386	0.000240329	-2.30037e-10	-0.811964
49447560	chr10:49447560:G:A	9.14834e-11	-2.30037e-10	-1.20039	0.000162947	-2.30037e-10	-1.20055
49447635	chr10:49447635:T:C	9.47314e-11	-2.30037e-10	-1.1655	0.00016978	-2.30037e-10	-1.15947
49447845	chr10:49447845:C:T	9.84545e-11	-2.30037e-10	-1.12695	0.000176942	-2.30037e-10	-1.11815
49448274	chr10:49448274:C:A	2.32589e-11	-1.86723	-0.702631	4.44569e-05	-1.79945	-0.700003
49448320	chr10:49448320:T:A	9.3676e-11	-2.30037e-10	-1.1767	0.0001665	-2.30037e-10	-1.17898
49448501	chr10:49448501:T:C	2.52641e-11	-1.28693	-1.20023	7.50524e-05	-0.775588	-1.2002
49448525	chr10:49448525:C:T	2.09855e-11	-1.63503	-1.03768	5.35922e-05	-1.27185	-1.04073
49448550	chr10:49448550:T:C	9.9029e-11	-2.30037e-10	-1.12113	0.000176365	-2.30037e-10	-1.12142
49448614	chr10:49448614:C:T	9.26291e-11	-2.30037e-10	-1.18794	0.000165749	-2.30037e-10	-1.1835
49448968	chr10:49448968:A:G	9.86613e-11	-2.30037e-10	-1.12485	0.000175782	-2.30037e-10	-1.12473
49449133	chr10:49449133:T:C	9.8202e-11	-2.30037e-10	-1.12952	0.000175441	-2.30037e-10	-1.12667
49449472	chr10:49449472:T:C	1.2786e-10	-2.30037e-10	-0.865609	0.000228158	-2.30037e-10	-0.863937
49449725	chr10:49449725:T:C	9.81858e-11	-2.30037e-10	-1.12969	0.000175412	-2.30037e-10	-1.12683
49449769	chr10:49449769:C:T	1.77904e-11	-1.91706	-0.920825	3.72453e-05	-1.76194	-0.914509
49449913	chr10:49449913:C:T	9.14836e-11	-2.30037e-10	-1.20039	0.000162947	-2.30037e-10	-1.20055
49450323	chr10:49450323:A:G	2.80777e-11	-1.21388	-1.1677	8.73618e-05	-0.656414	-1.1675
49450491	chr10:49450491:A:C	1.39299e-11	-1.88196	-1.20055	2.50703e-05	-1.87168	-1.20061
49450661	chr10:49450661:T:C	1.1774e-10	-2.30037e-10	-0.948066	0.000212738	-2.30037e-10	-0.933913
49450675	chr10:49450675:TC:T	9.16121e-11	-2.30037e-10	-1.19898	0.000163076	-2.30037e-10	-1.19976
49450866	chr10:49450866:C:T	1.14469e-10	-2.30037e-10	-0.976241	0.000206348	-2.30037e-10	-0.96441
49450961	chr10:49450961:G:A	9.16213e-11	-2.30037e-10	-1.19888	0.000163143	-2.30037e-10	-1.19935
49451216	chr10:49451216:T:C	1.21394e-10	-2.30037e-10	-0.917501	0.000219495	-2.30037e-10	-0.902645
49451404	chr10:49451404:A:C	9.82724e-11	-2.30037e-10	-1.1288	0.000175569	-2.30037e-10	-1.12594
49451457	chr10:49451457:C:T	9.49049e-11	-2.30037e-10	-1.16367	0.000168607	-2.30037e-10	-1.16641
49451599	chr10:49451599:T:C	1.1155e-10	-2.30037e-10	-1.00207	0.000201031	-2.30037e-10	-0.990515
49452087	chr10:49452087:G:A	9.52591e-11	-2.30037e-10	-1.15995	0.000170898	-2.30037e-10	-1.15291
49452235	chr10:49452235:C:T	9.57363e-11	-2.30037e-10	-1.15495	0.000170937	-2.30037e-10	-1.15268
49452463	chr10:49452463:T:C	2.81309e-11	-1.5093	-0.870372	7.58325e-05	-1.07289	-0.892557
49452546	chr10:49452546:T:C	1.18556e-10	-2.30037e-10	-0.941158	0.000210647	-2.30037e-10	-0.943792
49452585	chr10:49452585:G:A	9.48653e-11	-2.30037e-10	-1.16409	0.000170131	-2.30037e-10	-1.15741
49452731	chr10:49452731:CT:C	1.42558e-10	-2.30037e-10	-0.756799	0.000254316	-2.30037e-10	-0.755397
49452775	chr10:49452775:C:G	2.68423e-11	-1.561	-0.865573	6.99722e-05	-1.15801	-0.887866
49453507	chr10:49453507:C:T	9.56886e-11	-2.30037e-10	-1.15545	0.00017085	-2.30037e-10	-1.15319
49453579	chr10:49453579:T:C	1.32656e-10	-2.30037e-10	-0.828787	0.00023676	-2.30037e-10	-0.826927
49453597	chr10:49453597:A:G	9.29966e-11	-2.30037e-10	-1.18398	0.000165042	-2.30037e-10	-1.18778
49453925	chr10:49453925:G:T	9.63726e-11	-2.30037e-10	-1.14832	0.000173051	-2.30037e-10	-1.14039
49453981	chr10:49453981:T:A	9.39861e-11	-2.30037e-10	-1.1734	0.000167025	-2.30037e-10	-1.17583
49454053	chr10:49454053:C:T	9.48724e-11	-2.30037e-10	-1.16401	0.000170137	-2.30037e-10	-1.15737
49454338	chr10:49454338:G:C	1.43858e-10	-0.747721	-2.51468e-10	0.000200476	-0.99328	-2.51468e-10
49454376	chr10:49454376:C:T	3.64997e-11	-1.52462	-0.594627	0.000155668	-0.594206	-0.652041
49454628	chr10:49454628:GGGCCCTTCACATTGCCATTCTGGAAGTGAAAATCTAAAAGATATTTCAATGTTA:G	9.23246e-11	-2.30037e-10	-1.19124	0.000164397	-2.30037e-10	-1.19169
49454894	chr10:49454894:T:C	3.75223e-10	-2.30037e-10	0.210975	0.000666464	-2.30037e-10	0.208012
49455420	chr10:49455420:T:G	1.02629e-10	-2.30037e-10	-1.08543	0.000181715	-2.30037e-10	-1.09153
49456660	chr10:49456660:A:G	1.2389e-10	-2.30037e-10	-0.897151	0.000223997	-2.30037e-10	-0.882343
49456678	chr10:49456678:T:C	1.1494e-10	-2.30037e-10	-0.972136	0.000204104	-2.30037e-10	-0.975343
49456696	chr10:49456696:G:A	1.19324e-10	-2.30037e-10	-0.934702	0.000212915	-2.30037e-10	-0.933082
49456943	chr10:49456943:G:A	3.43511e-10	-2.30037e-10	0.122672	0.000637201	-2.30037e-10	0.16311
49457540	chr10:49457540:G:C	9.14936e-11	-2.30037e-10	-1.20028	0.000163056	-2.30037e-10	-1.19988
49458436	chr10:49458436:G:C	4.18616e-11	-1.42069	-0.561492	0.000190322	-0.425201	-0.620054
49458762	chr10:49458762:A:G	1.35024e-11	-1.91662	-1.19706	2.83578e-05	-1.7505	-1.19857
49459059	chr10:49459059:T:C	1.89624e-11	-1.76117	-1.01292	4.14873e-05	-1.5631	-1.00548
49459183	chr10:49459183:C:T	1.19306e-10	-2.30037e-10	-0.934854	0.000213224	-2.30037e-10	-0.931632
49459399	chr10:49459399:T:C	1.6454e-11	-1.71552	-1.20046	3.45144e-05	-1.55258	-1.20002
49460227	chr10:49460227:A:G	3.7398e-10	-2.30037e-10	0.207657	0.000664257	-2.30037e-10	0.204695
49461116	chr10:49461116:A:G	1.63741e-11	-1.853	-1.06784	3.15019e-05	-1.80103	-1.0429
49461123	chr10:49461123:C:T	3.13661e-11	-1.18283	-1.08799	9.57375e-05	-0.643589	-1.08877
49461178	chr10:49461178:G:A	1.0181e-10	-2.30037e-10	-1.09344	0.000180302	-2.30037e-10	-1.09934
49461263	chr10:49461263:A:G	1.33841e-10	-2.30037e-10	-0.819891	0.000241401	-2.30037e-10	-0.807515
49461413	chr10:49461413:C:G	1.04871e-10	-2.30037e-10	-1.06382	0.000185578	-2.30037e-10	-1.0705
49461687	chr10:49461687:T:C	1.62641e-11	-1.85472	-1.07287	3.12441e-05	-1.80333	-1.04882
49461748	chr10:49461748:A:C	2.61012e-11	-1.25895	-1.19561	7.82074e-05	-0.739094	-1.19552
49461774	chr10:49461774:C:T	1.82826e-11	-1.6209	-1.1897	4.01e-05	-1.41406	-1.18854
49461840	chr10:49461840:T:C	3.83923e-11	-1.27174	-0.796945	0.000110598	-0.766981	-0.821087
49461846	chr10:49461846:T:A	4.79661e-11	-1.84605	-2.51468e-10	8.05478e-05	-1.90512	-2.51468e-10
49461923	chr10:49461923:C:T	1.65806e-11	-1.85106	-1.05726	3.19341e-05	-1.79849	-1.03181
49462211	chr10:49462211:A:C	3.70717e-11	-1.33972	-0.76397	9.91295e-05	-0.907241	-0.790307
49462297	chr10:49462297:C:T	1.06885e-10	-2.30037e-10	-1.0448	0.000189053	-2.30037e-10	-1.05195
49462312	chr10:49462312:G:A	1.00205e-10	-2.30037e-10	-1.10932	0.000179142	-2.30037e-10	-1.1058
49462419	chr10:49462419:A:G	1.98013e-10	-2.30037e-10	-0.428211	0.000356701	-2.30037e-10	-0.417077
49462544	chr10:49462544:C:T	2.92445e-11	-1.49186	-0.848995	7.94304e-05	-1.04715	-0.871948
49462837	chr10:49462837:T:C	9.28685e-11	-2.30037e-10	-1.18536	0.000165946	-2.30037e-10	-1.18231
49463173	chr10:49463173:AAC:A	1.36337e-10	-2.30037e-10	-0.801413	0.000245966	-2.30037e-10	-0.78878
49463700	chr10:49463700:C:A	1.08611e-10	-2.30037e-10	-1.02877	0.000190488	-2.30037e-10	-1.04439
49463775	chr10:49463775:C:T	1.1649e-10	-2.30037e-10	-0.958739	0.000210306	-2.30037e-10	-0.945413
49464743	chr10:49464743:G:T	1.15972e-10	-2.30037e-10	-0.963199	0.000209335	-2.30037e-10	-0.950039
49464744	chr10:49464744:C:T	1.15972e-10	-2.30037e-10	-0.963199	0.000209335	-2.30037e-10	-0.950039
49465054	chr10:49465054:AC:A	1.21194e-10	-2.30037e-10	-0.919156	0.000219025	-2.30037e-10	-0.904791
49465332	chr10:49465332:C:T	3.09862e-11	-1.37728	-0.905721	8.78524e-05	-0.890746	-0.92757
49465337	chr10:49465337:T:C	2.77628e-11	-1.3126	-1.08025	8.99191e-05	-0.714047	-1.08102
49466980	chr10:49466980:C:T	1.21203e-10	-2.30037e-10	-0.919082	0.000218894	-2.30037e-10	-0.905389
49467039	chr10:49467039:C:A	1.54705e-11	-1.78156	-1.19605	3.17557e-05	-1.6408	-1.1951
49467283	chr10:49467283:C:T	1.19285e-10	-2.30037e-10	-0.93503	0.000213186	-2.30037e-10	-0.931809
49467522	chr10:49467522:G:C	5.07802e-11	-1.78904	-2.51468e-10	8.40851e-05	-1.86214	-2.51468e-10
49467552	chr10:49467552:A:G	2.74169e-11	-1.21598	-1.18941	8.32954e-05	-0.682292	-1.18929
49468295	chr10:49468295:T:G	6.19231e-11	-1.59065	-2.51468e-10	8.3384e-05	-1.87052	-2.51468e-10
49468701	chr10:49468701:A:C	1.05475e-10	-2.30037e-10	-1.05807	0.000186675	-2.30037e-10	-1.06461
49468904	chr10:49468904:T:C	5.71711e-11	-1.6705	-2.51468e-10	8.91862e-05	-1.80325	-2.51468e-10
49469068	chr10:49469068:G:A	9.19088e-11	-2.30037e-10	-1.19575	0.00016392	-2.30037e-10	-1.1946
49469440	chr10:49469440:A:G	4.62163e-11	-1.88321	-2.51468e-10	8.29015e-05	-1.87632	-2.51468e-10
49469705	chr10:49469705:T:C	1.16522e-10	-2.30037e-10	-0.958468	0.000210366	-2.30037e-10	-0.945127
49470020	chr10:49470020:G:A	2.39871e-11	-1.45989	-1.07914	6.68049e-05	-0.999671	-1.09253
49470062	chr10:49470062:G:C	1.19306e-10	-2.30037e-10	-0.934854	0.000213224	-2.30037e-10	-0.931632
49470301	chr10:49470301:G:A	1.09487e-10	-2.30037e-10	-1.02074	0.000195312	-2.30037e-10	-1.01938
49470323	chr10:49470323:T:C	1.75664e-11	-1.74273	-1.10782	3.89859e-05	-1.53074	-1.10004
49470671	chr10:49470671:T:C	1.62138e-11	-1.75403	-1.17666	3.54267e-05	-1.55246	-1.17405
49470783	chr10:49470783:A:G	1.00987e-10	-2.30037e-10	-1.10156	0.000181	-2.30037e-10	-1.09548
49471642	chr10:49471642:C:T	1.25723e-10	-2.30037e-10	-0.882467	0.000227572	-2.30037e-10	-0.866506
49471835	chr10:49471835:G:A	1.23882e-10	-2.30037e-10	-0.897214	0.000219167	-2.30037e-10	-0.904142
49472799	chr10:49472799:T:C	9.85471e-11	-1.12601	-2.51468e-10	0.000112357	-1.5723	-2.51468e-10
49472913	chr10:49472913:G:A	9.19546e-11	-2.30037e-10	-1.19525	0.000163673	-2.30037e-10	-1.1961
49472987	chr10:49472987:G:A	3.75269e-11	-1.45499	-0.636496	0.00016904	-0.472126	-0.691716
49473111	chr10:49473111:A:G	9.29591e-11	-2.30037e-10	-1.18439	0.000165123	-2.30037e-10	-1.18728
49474745	chr10:49474745:T:C	2.4654e-10	-2.30037e-10	-0.209023	0.000437616	-2.30037e-10	-0.212633
49474751	chr10:49474751:A:G	2.00395e-11	-1.79045	-0.928395	4.32326e-05	-1.60832	-0.91906
49475044	chr10:49475044:G:C	1.25103e-10	-2.30037e-10	-0.887411	0.000226247	-2.30037e-10	-0.872349
49475392	chr10:49475392:T:C	1.34429e-11	-1.91848	-1.19962	2.75576e-05	-1.77921	-1.19849
49475394	chr10:49475394:C:T	9.8202e-11	-2.30037e-10	-1.12952	0.000175441	-2.30037e-10	-1.12667
49475625	chr10:49475625:G:A	4.54473e-10	-2.30037e-10	0.402593	0.00085411	-2.30037e-10	0.456086
49475762	chr10:49475762:T:C	1.1948e-10	-2.30037e-10	-0.933395	0.000213537	-2.30037e-10	-0.930164
49475927	chr10:49475927:A:G	1.38751e-10	-2.30037e-10	-0.783864	0.000251709	-2.30037e-10	-0.765701
49476182	chr10:49476182:A:G	2.75829e-11	-1.30976	-1.08959	8.12147e-05	-0.807073	-1.08981
49476628	chr10:49476628:C:T	4.56266e-11	-1.89606	-2.51468e-10	8.45315e-05	-1.85685	-2.51468e-10
49476763	chr10:49476763:T:C	1.0681e-09	-2.30037e-10	1.25709	0.00230592	-2.30037e-10	1.44926
49477131	chr10:49477131:C:T	7.98631e-11	-1.33623	-2.51468e-10	0.000130514	-1.4225	-2.51468e-10
49477718	chr10:49477718:G:A	5.11948e-10	-2.30037e-10	0.521677	0.000964256	-2.30037e-10	0.577383
49477926	chr10:49477926:T:C	9.81991e-11	-2.30037e-10	-1.12955	0.000175436	-2.30037e-10	-1.1267
49478310	chr10:49478310:A:G	1.25592e-10	-2.30037e-10	-0.883512	0.000227163	-2.30037e-10	-0.868306
49478508	chr10:49478508:G:A	1.42958e-11	-1.85994	-1.19664	2.42047e-05	-1.91818	-1.18925
49478519	chr10:49478519:G:A	1.03657e-10	-2.30037e-10	-1.07546	0.000186138	-2.30037e-10	-1.06748
49478565	chr10:49478565:AAAG:A	9.18915e-11	-2.30037e-10	-1.19594	0.000163569	-2.30037e-10	-1.19674
49479479	chr10:49479479:AAAG:A	9.80855e-11	-2.30037e-10	-1.13071	0.000175228	-2.30037e-10	-1.12788
49479675	chr10:49479675:C:T	3.451e-11	-1.09458	-1.08072	0.000107983	-0.530543	-1.08146
49479880	chr10:49479880:G:A	1.28943e-10	-2.30037e-10	-0.857179	0.000232416	-2.30037e-10	-0.845447
49479950	chr10:49479950:A:G	1.32069e-10	-2.30037e-10	-0.83322	0.000235806	-2.30037e-10	-0.830966
49480400	chr10:49480400:A:G	8.84628e-10	-2.30037e-10	1.06862	0.00159323	-2.30037e-10	1.07955
49480609	chr10:49480609:A:C	1.34388e-11	-1.91827	-1.20013	2.41923e-05	-1.90763	-1.20031
49480712	chr10:49480712:C:T	2.69758e-10	-2.30037e-10	-0.119021	0.000478765	-2.30037e-10	-0.122766
49480774	chr10:49480774:TTC:T	1.66554e-11	-1.86315	-1.04066	3.20023e-05	-1.81434	-1.01383
49481342	chr10:49481342:A:T	9.89533e-11	-2.30037e-10	-1.1219	0.000176234	-2.30037e-10	-1.12216
49481352	chr10:49481352:A:C	1.21434e-10	-2.30037e-10	-0.917177	0.000219086	-2.30037e-10	-0.904511
49481463	chr10:49481463:T:C	2.57715e-10	-2.30037e-10	-0.164692	0.0004574	-2.30037e-10	-0.168416
49481485	chr10:49481485:T:C	1.29189e-10	-2.30037e-10	-0.855271	0.000232466	-2.30037e-10	-0.845231
49481707	chr10:49481707:G:A	4.79741e-11	-1.84589	-2.51468e-10	8.95111e-05	-1.79961	-2.51468e-10
49482425	chr10:49482425:A:T	8.10994e-11	-1.32087	-2.51468e-10	0.000145549	-1.31346	-2.51468e-10
49482963	chr10:49482963:C:T	2.58676e-11	-1.54699	-0.916564	6.88482e-05	-1.12488	-0.937188
49482991	chr10:49482991:C:T	1.83083e-11	-1.79184	-1.01735	3.94197e-05	-1.60975	-1.00996
49483113	chr10:49483113:T:G	2.24389e-11	-1.84164	-0.764108	3.61605e-05	-1.89312	-0.812888
49483314	chr10:49483314:T:C	2.73384e-11	-1.91705	-0.491203	4.80562e-05	-1.9167	-0.504907
49484263	chr10:49484263:A:G	9.78301e-11	-2.30037e-10	-1.13331	0.000175466	-2.30037e-10	-1.12653
49484300	chr10:49484300:A:G	2.37659e-11	-1.48259	-1.0657	0.000109941	-0.602027	-0.992005
49484666	chr10:49484666:GGAGTTA:G	1.58533e-10	-2.30037e-10	-0.650586	0.000283093	-2.30037e-10	-0.6482
49484728	chr10:49484728:A:G	1.56784e-11	-1.76966	-1.1946	3.23745e-05	-1.62308	-1.19352
49484852	chr10:49484852:T:C	5.32931e-11	-1.74074	-2.51468e-10	9.39361e-05	-1.75136	-2.51468e-10
49485304	chr10:49485304:C:T	1.39971e-11	-1.88252	-1.19518	2.5202e-05	-1.87239	-1.19466
49485535	chr10:49485535:G:A	9.23389e-11	-2.30037e-10	-1.19108	0.000164767	-2.30037e-10	-1.18944
49485920	chr10:49485920:T:A	2.2743e-11	-1.52959	-1.0627	0.000101605	-0.684523	-0.988362
49486539	chr10:49486539:AAC:A	9.79093e-11	-2.30037e-10	-1.1325	0.000174907	-2.30037e-10	-1.12972
49486738	chr10:49486738:T:C	1.51201e-10	-2.30037e-10	-0.697937	0.00026996	-2.30037e-10	-0.695699
49487054	chr10:49487054:C:T	1.96898e-10	-2.30037e-10	-0.433859	0.000354681	-2.30037e-10	-0.422756
49487562	chr10:49487562:ACCAT:A	9.29861e-11	-2.30037e-10	-1.1841	0.000166005	-2.30037e-10	-1.18196
49487677	chr10:49487677:G:C	1.96484e-10	-2.30037e-10	-0.435966	0.000353927	-2.30037e-10	-0.424883
49488869	chr10:49488869:C:T	9.18741e-11	-2.30037e-10	-1.19613	0.000163541	-2.30037e-10	-1.19691
49490022	chr10:49490022:A:C	1.263e-10	-2.30037e-10	-0.877888	0.000226936	-2.30037e-10	-0.869309
49490651	chr10:49490651:A:C	2.72349e-11	-1.9098	-0.502254	4.74601e-05	-1.91831	-0.515772
49491135	chr10:49491135:T:C	1.18641e-10	-2.30037e-10	-0.940442	0.00021058	-2.30037e-10	-0.944108
49491790	chr10:49491790:A:G	3.6289e-11	-1.04814	-1.07689	0.000115108	-0.470424	-1.07768
49491890	chr10:49491890:A:G	9.21443e-11	-2.30037e-10	-1.19319	0.000164508	-2.30037e-10	-1.19101
49492006	chr10:49492006:T:C	9.9248e-11	-2.30037e-10	-1.11892	0.000178168	-2.30037e-10	-1.11125
49492142	chr10:49492142:G:T	9.40107e-11	-2.30037e-10	-1.17314	0.000167456	-2.30037e-10	-1.17326
49492219	chr10:49492219:T:C	1.1743e-10	-2.30037e-10	-0.950707	0.000211913	-2.30037e-10	-0.937798
49492289	chr10:49492289:C:T	2.96666e-11	-1.1259	-1.20063	9.25602e-05	-0.565493	-1.20062
49492396	chr10:49492396:G:A	1.1091e-10	-2.30037e-10	-1.00782	0.000198772	-2.30037e-10	-1.00182
49492585	chr10:49492585:C:T	5.11948e-10	-2.30037e-10	0.521677	0.000964256	-2.30037e-10	0.577383
49492920	chr10:49492920:G:T	5.80662e-11	-1.65496	-2.51468e-10	9.82716e-05	-1.70624	-2.51468e-10
49493091	chr10:49493091:A:G	9.14714e-11	-2.30037e-10	-1.20052	0.000162934	-2.30037e-10	-1.20063
49493761	chr10:49493761:G:T	9.15433e-11	-2.30037e-10	-1.19973	0.000163011	-2.30037e-10	-1.20016
49493811	chr10:49493811:T:A	1.01742e-10	-2.30037e-10	-1.09411	0.00017997	-2.30037e-10	-1.10118
49493956	chr10:49493956:G:A	1.33891e-10	-2.30037e-10	-0.819517	0.000242652	-2.30037e-10	-0.802346
49494178	chr10:49494178:G:A	1.16446e-10	-2.30037e-10	-0.959118	0.000210224	-2.30037e-10	-0.945801
49494329	chr10:49494329:T:C	2.76729e-11	-1.64163	-0.75446	5.38005e-05	-1.53737	-0.771324
49494505	chr10:49494505:T:G	6.99877e-10	-2.30037e-10	0.834358	0.00125156	-2.30037e-10	0.838171
49494841	chr10:49494841:C:T	2.30156e-11	-1.711	-0.869376	3.47868e-05	-1.87179	-0.872949
49495015	chr10:49495015:G:A	2.26377e-11	-1.89165	-0.705281	4.01673e-05	-1.88493	-0.715988
49495017	chr10:49495017:C:T	2.00836e-10	-2.30037e-10	-0.414055	0.000356981	-2.30037e-10	-0.416293
49495184	chr10:49495184:G:A	1.56052e-11	-1.77935	-1.18959	3.3619e-05	-1.59113	-1.18776
49496045	chr10:49496045:C:G	2.3278e-11	-1.81793	-0.751103	3.71277e-05	-1.87898	-0.80063
49496100	chr10:49496100:A:G	1.64496e-11	-1.73208	-1.18416	3.62997e-05	-1.52026	-1.18191
49496637	chr10:49496637:G:A	1.44622e-11	-1.91825	-1.12676	2.97808e-05	-1.77714	-1.12297
49496787	chr10:49496787:G:A	1.54705e-11	-1.78133	-1.19628	3.17681e-05	-1.64017	-1.19534
49496991	chr10:49496991:G:A	2.13059e-11	-1.91808	-0.739484	4.28821e-05	-1.80337	-0.732154
49497048	chr10:49497048:G:A	1.52854e-11	-1.7986	-1.19105	3.26079e-05	-1.62	-1.18942
49497558	chr10:49497558:C:T	2.44708e-11	-1.89287	-0.626194	4.34017e-05	-1.88617	-0.637302
49498403	chr10:49498403:G:A	1.00313e-10	-2.30037e-10	-1.10825	0.000177221	-2.30037e-10	-1.11658
49498848	chr10:49498848:G:A	9.49824e-11	-2.30037e-10	-1.16285	0.000168415	-2.30037e-10	-1.16754
49498941	chr10:49498941:G:A	1.86724e-11	-1.74126	-1.04823	4.11901e-05	-1.53422	-1.04156
49499644	chr10:49499644:T:C	2.95216e-10	-2.30037e-10	-0.0288375	0.000547003	-2.30037e-10	0.0104795
49499696	chr10:49499696:T:C	1.16446e-10	-2.30037e-10	-0.959118	0.000210224	-2.30037e-10	-0.945801
49499726	chr10:49499726:G:T	1.24587e-10	-2.30037e-10	-0.891545	0.000224288	-2.30037e-10	-0.881045
49499807	chr10:49499807:A:T	1.16446e-10	-2.30037e-10	-0.959118	0.000210224	-2.30037e-10	-0.945801
49499893	chr10:49499893:A:G	1.37933e-11	-1.89325	-1.19911	2.47966e-05	-1.88442	-1.19885
49501690	chr10:49501690:C:T	9.28736e-11	-2.30037e-10	-1.18531	0.000165352	-2.30037e-10	-1.1859
49502077	chr10:49502077:C:T	1.3787e-11	-1.89354	-1.19928	2.48362e-05	-1.88313	-1.19854
49502145	chr10:49502145:T:C	9.22651e-11	-2.30037e-10	-1.19188	0.000164625	-2.30037e-10	-1.1903
49502574	chr10:49502574:G:A	1.36979e-11	-1.89887	-1.20043	2.46448e-05	-1.88932	-1.20008
49502597	chr10:49502597:G:A	1.75845e-10	-2.30037e-10	-0.546943	0.000312097	-2.30037e-10	-0.550661
49502824	chr10:49502824:A:G	1.20664e-10	-2.30037e-10	-0.923535	0.000217898	-2.30037e-10	-0.909948
49502870	chr10:49502870:C:G	5.94186e-11	-1.63194	-2.51468e-10	0.000107455	-1.6169	-2.51468e-10
49502977	chr10:49502977:T:C	5.10945e-10	-2.30037e-10	0.519716	0.00096233	-2.30037e-10	0.575383
49503163	chr10:49503163:A:G	1.3402e-10	-2.30037e-10	-0.818557	0.00024207	-2.30037e-10	-0.804747
49503394	chr10:49503394:A:G	2.49726e-11	-1.91344	-0.585322	4.8693e-05	-1.83206	-0.576383
49503510	chr10:49503510:G:A	9.18493e-11	-2.30037e-10	-1.1964	0.000163501	-2.30037e-10	-1.19716
49503523	chr10:49503523:T:C	9.83775e-11	-2.30037e-10	-1.12773	0.000176494	-2.30037e-10	-1.12069
49503734	chr10:49503734:A:T	9.15227e-11	-2.30037e-10	-1.19996	0.000162996	-2.30037e-10	-1.20025
49504127	chr10:49504127:C:T	1.55467e-11	-1.77669	-1.196	3.34983e-05	-1.58766	-1.19482
49504206	chr10:49504206:ACT:A	1.16378e-10	-2.30037e-10	-0.959703	0.000210098	-2.30037e-10	-0.946399
49504413	chr10:49504413:T:G	9.15332e-11	-2.30037e-10	-1.19984	0.000162998	-2.30037e-10	-1.20024
49504861	chr10:49504861:G:A	9.16885e-11	-2.30037e-10	-1.19815	0.000163245	-2.30037e-10	-1.19872
49505297	chr10:49505297:T:C	1.25218e-10	-2.30037e-10	-0.886492	0.00022799	-2.30037e-10	-0.864673
49506320	chr10:49506320:G:A	9.744e-11	-2.30037e-10	-1.13731	0.000173934	-2.30037e-10	-1.1353
49506680	chr10:49506680:A:T	9.2849e-11	-2.30037e-10	-1.18557	0.00016575	-2.30037e-10	-1.18349
49506725	chr10:49506725:CA:C	9.81376e-11	-2.30037e-10	-1.13018	0.000175323	-2.30037e-10	-1.12734
49506851	chr10:49506851:AAAG:A	7.12269e-11	-1.45068	-2.51468e-10	0.000146638	-1.306	-2.51468e-10
49507149	chr10:49507149:A:G	2.72448e-11	-1.21505	-1.19664	8.27418e-05	-0.681673	-1.19658
49507226	chr10:49507226:C:T	1.27932e-10	-2.30037e-10	-0.865047	0.000230557	-2.30037e-10	-0.853476
49508294	chr10:49508294:T:C	1.37814e-11	-1.89885	-1.19437	2.47378e-05	-1.89176	-1.19388
49508605	chr10:49508605:T:C	9.8202e-11	-2.30037e-10	-1.12952	0.000175441	-2.30037e-10	-1.12667
49508860	chr10:49508860:A:G	9.1489e-11	-2.30037e-10	-1.20033	0.000162997	-2.30037e-10	-1.20024
49509250	chr10:49509250:G:T	9.37037e-11	-2.30037e-10	-1.17641	0.000166545	-2.30037e-10	-1.17871
49509540	chr10:49509540:C:T	1.90751e-11	-1.59086	-1.1773	4.21873e-05	-1.37616	-1.1757
49511048	chr10:49511048:A:G	1.63434e-11	-1.86024	-1.06249	3.13963e-05	-1.80989	-1.0374
49511637	chr10:49511637:G:A	9.8202e-11	-2.30037e-10	-1.12952	0.000175441	-2.30037e-10	-1.12667
49511984	chr10:49511984:T:C	9.42021e-11	-2.30037e-10	-1.1711	0.000167032	-2.30037e-10	-1.17579
49512025	chr10:49512025:G:T	5.11948e-10	-2.30037e-10	0.521677	0.000964256	-2.30037e-10	0.577383
49512038	chr10:49512038:G:A	1.39475e-09	-2.30037e-10	1.52393	0.00303324	-2.30037e-10	1.72341
49512346	chr10:49512346:T:C	1.19184e-10	-2.30037e-10	-0.935879	0.000213004	-2.30037e-10	-0.932664
49512510	chr10:49512510:G:A	1.23882e-10	-2.30037e-10	-0.897214	0.000219167	-2.30037e-10	-0.904142
49513079	chr10:49513079:T:G	9.14897e-11	-2.30037e-10	-1.20032	0.000162946	-2.30037e-10	-1.20055
49514062	chr10:49514062:A:C	9.15064e-11	-2.30037e-10	-1.20014	0.000162974	-2.30037e-10	-1.20038
49514779	chr10:49514779:T:G	2.12265e-11	-1.90923	-0.752061	4.05778e-05	-1.84684	-0.743909
49514826	chr10:49514826:G:C	1.31486e-10	-2.30037e-10	-0.837643	0.000228372	-2.30037e-10	-0.862998
49514912	chr10:49514912:C:T	2.00509e-10	-2.30037e-10	-0.415685	0.000356399	-2.30037e-10	-0.417923
49515271	chr10:49515271:A:T	9.24729e-11	-2.30037e-10	-1.18963	0.000165024	-2.30037e-10	-1.18788
49515287	chr10:49515287:T:C	9.96591e-11	-2.30037e-10	-1.11479	0.000178095	-2.30037e-10	-1.11166
49515638	chr10:49515638:G:A	2.77732e-11	-1.91473	-0.477749	4.86379e-05	-1.91811	-0.491461
49515779	chr10:49515779:G:C	4.0054e-10	-2.30037e-10	0.276268	0.000711276	-2.30037e-10	0.273085
49515970	chr10:49515970:C:T	1.05241e-10	-2.30037e-10	-1.06029	0.000185594	-2.30037e-10	-1.07041
49516270	chr10:49516270:C:T	1.21163e-10	-2.30037e-10	-0.919406	0.000218821	-2.30037e-10	-0.905722
49517296	chr10:49517296:A:T	4.61476e-11	-1.30258	-0.582123	0.000204464	-0.332871	-0.640709
49517406	chr10:49517406:A:C	1.28022e-10	-2.30037e-10	-0.864343	0.000227118	-2.30037e-10	-0.868506
49517794	chr10:49517794:T:A	2.78353e-11	-1.18958	-1.20066	8.52413e-05	-0.647826	-1.20066
49517804	chr10:49517804:A:C	9.22145e-11	-2.30037e-10	-1.19243	0.000164527	-2.30037e-10	-1.1909
49517938	chr10:49517938:A:G	9.2223e-11	-2.30037e-10	-1.19234	0.000164543	-2.30037e-10	-1.1908
49518141	chr10:49518141:G:A	2.05453e-10	-2.30037e-10	-0.391327	0.000378888	-2.30037e-10	-0.356733
49518423	chr10:49518423:C:T	4.56473e-11	-1.8956	-2.51468e-10	7.97771e-05	-1.91474	-2.51468e-10
49518719	chr10:49518719:A:G	1.16446e-10	-2.30037e-10	-0.959118	0.000210224	-2.30037e-10	-0.945801
49518844	chr10:49518844:T:C	1.68361e-11	-1.85558	-1.03744	3.24196e-05	-1.80486	-1.01035
49519310	chr10:49519310:T:C	3.93866e-11	-1.40582	-0.637301	0.000166486	-0.485727	-0.693335
49519496	chr10:49519496:C:T	4.2262e-11	-1.3934	-0.579255	0.000179555	-0.465268	-0.638224
49519603	chr10:49519603:G:A	9.30656e-11	-2.30037e-10	-1.18324	0.000165464	-2.30037e-10	-1.18522
49519675	chr10:49519675:T:C	9.14832e-11	-2.30037e-10	-1.20039	0.000163012	-2.30037e-10	-1.20015
49519741	chr10:49519741:C:T	2.72896e-11	-1.20938	-1.20066	8.30688e-05	-0.673648	-1.20066
49519848	chr10:49519848:G:A	1.0887e-10	-2.30037e-10	-1.02639	0.000194456	-2.30037e-10	-1.02377
49519905	chr10:49519905:C:T	1.16503e-10	-2.30037e-10	-0.958628	0.00021033	-2.30037e-10	-0.945297
49520281	chr10:49520281:A:G	1.53464e-11	-1.80172	-1.18395	3.02286e-05	-1.70323	-1.18195
49520325	chr10:49520325:C:A	2.36671e-11	-1.90734	-0.645121	4.18976e-05	-1.90283	-0.65592
49520374	chr10:49520374:T:C	2.85676e-11	-1.17782	-1.18645	8.78801e-05	-0.631682	-1.18632
49521337	chr10:49521337:T:C	1.17808e-10	-2.30037e-10	-0.94749	0.000212618	-2.30037e-10	-0.934477
49521368	chr10:49521368:C:T	3.4385e-11	-1.09198	-1.08695	0.000107657	-0.527182	-1.08784
49521518	chr10:49521518:G:A	2.82678e-10	-0.0722393	-2.51468e-10	0.000494462	-0.090504	-2.51468e-10
49521811	chr10:49521811:AG:A	9.15531e-11	-2.30037e-10	-1.19963	0.000163024	-2.30037e-10	-1.20008
49522134	chr10:49522134:T:C	2.91871e-11	-1.15547	-1.18735	9.0399e-05	-0.60252	-1.18722
49522205	chr10:49522205:A:G	1.9922e-10	-2.30037e-10	-0.422138	0.000353707	-2.30037e-10	-0.425505
49522298	chr10:49522298:C:T	4.81845e-11	-1.84151	-2.51468e-10	8.20836e-05	-1.88624	-2.51468e-10
49522312	chr10:49522312:T:C	9.14748e-11	-2.30037e-10	-1.20048	0.000162991	-2.30037e-10	-1.20028
49522679	chr10:49522679:A:G	1.2119e-10	-2.30037e-10	-0.919188	0.00021887	-2.30037e-10	-0.905498
49522983	chr10:49522983:C:T	2.5378e-11	-1.89255	-0.590112	4.49839e-05	-1.88628	-0.601388
49523055	chr10:49523055:C:T	1.00009e-10	-2.30037e-10	-1.11128	0.000179193	-2.30037e-10	-1.10551
49523501	chr10:49523501:T:C	4.85302e-11	-1.83436	-2.51468e-10	8.03874e-05	-1.90712	-2.51468e-10
49523581	chr10:49523581:C:T	1.26244e-10	-2.30037e-10	-0.878328	0.000228552	-2.30037e-10	-0.862209
49523687	chr10:49523687:T:C	9.21794e-11	-2.30037e-10	-1.19281	0.000164458	-2.30037e-10	-1.19132
49523796	chr10:49523796:C:T	1.37954e-10	-2.30037e-10	-0.789624	0.000246097	-2.30037e-10	-0.788249
49523802	chr10:49523802:C:G	9.15657e-11	-2.30037e-10	-1.19949	0.000163195	-2.30037e-10	-1.19903
49523839	chr10:49523839:G:A	1.58186e-11	-1.77701	-1.17835	3.14555e-05	-1.66944	-1.17596
49524093	chr10:49524093:C:T	4.51693e-11	-1.90613	-2.51468e-10	8.79862e-05	-1.81679	-2.51468e-10
49524234	chr10:49524234:C:T	1.71617e-11	-1.73633	-1.13754	3.57058e-05	-1.57797	-1.14069
49524284	chr10:49524284:C:T	1.00472e-10	-2.30037e-10	-1.10667	0.000177805	-2.30037e-10	-1.11328
49525181	chr10:49525181:T:C	1.58942e-11	-1.78065	-1.16994	3.15947e-05	-1.67386	-1.16712
49525235	chr10:49525235:G:GAA	2.55725e-10	-2.30037e-10	-0.172445	0.000478922	-2.30037e-10	-0.122437
49525650	chr10:49525650:T:C	9.62837e-10	-2.30037e-10	1.15334	0.00206953	-2.30037e-10	1.3411
49525857	chr10:49525857:C:T	2.36968e-11	-1.58802	-0.963187	5.5707e-05	-1.29219	-0.981677
49525958	chr10:49525958:C:T	9.55955e-11	-2.30037e-10	-1.15642	0.000169442	-2.30037e-10	-1.16146
49525971	chr10:49525971:T:A	8.13532e-10	-2.30037e-10	0.984839	0.00173642	-2.30037e-10	1.16561
49526316	chr10:49526316:C:CT	2.80491e-11	-1.18705	-1.19553	8.63217e-05	-0.640441	-1.19545
49526362	chr10:49526362:T:C	4.41948e-10	-2.30037e-10	0.374646	0.000830307	-2.30037e-10	0.427821
49526379	chr10:49526379:T:C	2.33428e-11	-1.91017	-0.656086	4.12854e-05	-1.90634	-0.667129
49526439	chr10:49526439:TA:T	1.90207e-10	-2.30037e-10	-0.468436	0.000339784	-2.30037e-10	-0.465664
49526630	chr10:49526630:T:A	1.15567e-10	-2.30037e-10	-0.966696	0.000204653	-2.30037e-10	-0.972659
49526640	chr10:49526640:C:T	5.73279e-11	-1.66776	-2.51468e-10	0.000109198	-1.60081	-2.51468e-10
49526737	chr10:49526737:T:C	1.56437e-11	-1.78664	-1.17984	3.10105e-05	-1.68214	-1.17751
49527118	chr10:49527118:A:G	9.25258e-11	-2.30037e-10	-1.18906	0.000165124	-2.30037e-10	-1.18728
49527504	chr10:49527504:G:A	1.53997e-11	-1.80187	-1.18033	3.03501e-05	-1.70304	-1.17813
49527572	chr10:49527572:G:A	1.76788e-11	-1.78291	-1.06127	3.41881e-05	-1.71429	-1.0478
49528014	chr10:49528014:T:C	1.41299e-10	-2.30037e-10	-0.765665	0.000250579	-2.30037e-10	-0.770201
49528071	chr10:49528071:G:A	4.18918e-10	-2.30037e-10	0.321129	0.00078618	-2.30037e-10	0.373212
49528282	chr10:49528282:A:T	2.78375e-11	-1.18961	-1.20056	8.52483e-05	-0.647837	-1.20057
49528933	chr10:49528933:A:G	2.39004e-11	-1.45743	-1.08522	0.000110312	-0.573534	-1.01713
49529496	chr10:49529496:T:C	1.24812e-10	-2.30037e-10	-0.889734	0.000220775	-2.30037e-10	-0.896828
49529849	chr10:49529849:T:C	2.52717e-10	-2.30037e-10	-0.184275	0.000448517	-2.30037e-10	-0.188028
49529968	chr10:49529968:G:A	7.09247e-11	-1.45493	-2.51468e-10	0.000205106	-0.970448	-2.51468e-10
49530101	chr10:49530101:G:A	1.15002e-10	-2.30037e-10	-0.9716	0.000203666	-2.30037e-10	-0.977495
49530318	chr10:49530318:C:T	9.96591e-11	-2.30037e-10	-1.11479	0.000178095	-2.30037e-10	-1.11166
49530401	chr10:49530401:T:C	4.87819e-11	-1.82919	-2.51468e-10	8.00904e-05	-1.91082	-2.51468e-10
49530443	chr10:49530443:G:A	1.5675e-11	-1.78155	-1.18293	3.10999e-05	-1.67589	-1.18088
49530735	chr10:49530735:T:C	5.65087e-11	-1.68215	-2.51468e-10	8.05155e-05	-1.90553	-2.51468e-10
49531070	chr10:49531070:A:G	1.34631e-11	-1.91713	-1.19946	2.40142e-05	-1.91559	-1.19974
49531164	chr10:49531164:G:A	9.29714e-11	-2.30037e-10	-1.18425	0.000165973	-2.30037e-10	-1.18215
49531253	chr10:49531253:A:T	2.61179e-10	-2.30037e-10	-0.151339	0.000482816	-2.30037e-10	-0.114338
49531282	chr10:49531282:G:A	1.16512e-10	-2.30037e-10	-0.958551	0.000210346	-2.30037e-10	-0.945219
49531322	chr10:49531322:TACAGC:T	1.6396e-11	-1.84113	-1.07838	3.16307e-05	-1.78514	-1.0547
49531511	chr10:49531511:C:T	2.76101e-11	-1.63347	-0.764892	5.38271e-05	-1.52656	-0.781637
49531728	chr10:49531728:T:C	8.35677e-10	-2.30037e-10	1.0117	0.00169552	-2.30037e-10	1.14177
49531870	chr10:49531870:G:A	1.73331e-11	-1.90435	-0.959581	2.98947e-05	-1.8882	-1.0081
49531914	chr10:49531914:C:T	1.65987e-11	-1.80992	-1.0973	3.18147e-05	-1.74838	-1.08567
49531917	chr10:49531917:C:T	1.14983e-10	-2.30037e-10	-0.971764	0.000203633	-2.30037e-10	-0.977657
49532097	chr10:49532097:A:G	2.78618e-11	-1.5864	-0.802889	5.47414e-05	-1.47275	-0.818607
49532554	chr10:49532554:C:T	2.68346e-11	-1.23128	-1.19557	8.1077e-05	-0.703083	-1.19549
49532830	chr10:49532830:G:C	2.60075e-11	-1.67026	-0.787901	5.0347e-05	-1.5711	-0.803932
49533037	chr10:49533037:A:G	1.67451e-11	-1.83422	-1.06422	3.241e-05	-1.77622	-1.03929
49533134	chr10:49533134:G:A	1.56939e-11	-1.78904	-1.17423	3.10797e-05	-1.68581	-1.17161
49533205	chr10:49533205:A:C	1.67972e-11	-1.83024	-1.06509	3.25428e-05	-1.77119	-1.04023
49533358	chr10:49533358:T:C	9.14714e-11	-2.30037e-10	-1.20052	0.000162934	-2.30037e-10	-1.20063
49533383	chr10:49533383:T:C	3.19906e-11	-1.39973	-0.851375	7.4823e-05	-1.10427	-0.874579
49533393	chr10:49533393:G:A	2.63677e-10	-2.30037e-10	-0.141821	0.00046847	-2.30037e-10	-0.144502
49533531	chr10:49533531:C:T	1.15433e-10	-2.30037e-10	-0.967858	0.000204419	-2.30037e-10	-0.973801
49533617	chr10:49533617:GATA:G	1.00467e-10	-2.30037e-10	-1.10672	0.000177796	-2.30037e-10	-1.11334
49533645	chr10:49533645:T:C	1.75919e-11	-1.77313	-1.07597	3.4049e-05	-1.70296	-1.06322
49534064	chr10:49534064:G:A	9.18046e-11	-2.30037e-10	-1.19688	0.000163395	-2.30037e-10	-1.1978
49534407	chr10:49534407:A:G	2.78931e-11	-1.91295	-0.47522	4.87322e-05	-1.91843	-0.489201
49534417	chr10:49534417:G:T	9.25961e-11	-2.30037e-10	-1.1883	0.000164743	-2.30037e-10	-1.18959
49534432	chr10:49534432:T:C	1.40198e-10	-2.30037e-10	-0.773493	0.000252589	-2.30037e-10	-0.762213
49534565	chr10:49534565:A:G	1.58729e-11	-1.77239	-1.17955	3.16152e-05	-1.66314	-1.1772
49534605	chr10:49534605:G:A	1.38723e-11	-1.90818	-1.17847	3.29203e-05	-1.62361	-1.17627
49534846	chr10:49534846:A:G	4.07614e-11	-1.8733	-0.135515	6.47502e-05	-1.91177	-0.211664
49534961	chr10:49534961:C:G	1.16446e-10	-2.30037e-10	-0.959118	0.000210224	-2.30037e-10	-0.945801
49535038	chr10:49535038:T:C	9.38186e-10	-2.30037e-10	1.1274	0.00201378	-2.30037e-10	1.3138
49535042	chr10:49535042:G:A	2.67006e-11	-1.64666	-0.7852	5.19314e-05	-1.54257	-0.801477
49535158	chr10:49535158:T:C	1.19306e-10	-2.30037e-10	-0.934854	0.000213224	-2.30037e-10	-0.931632
49535187	chr10:49535187:G:A	9.19984e-11	-2.30037e-10	-1.19477	0.000163745	-2.30037e-10	-1.19566
49535279	chr10:49535279:C:A	9.16988e-11	-2.30037e-10	-1.19804	0.000163235	-2.30037e-10	-1.19878
49535314	chr10:49535314:G:A	4.77923e-11	-1.84968	-2.51468e-10	8.91747e-05	-1.80338	-2.51468e-10
49536107	chr10:49536107:ACT:A	1.7477e-11	-1.80431	-1.05135	3.35569e-05	-1.74337	-1.03737
49536260	chr10:49536260:G:A	2.22115e-11	-1.91706	-0.69888	5.00521e-05	-1.68993	-0.69098
49536335	chr10:49536335:C:A	1.17301e-10	-2.30037e-10	-0.9518	0.000209271	-2.30037e-10	-0.950345
49536528	chr10:49536528:A:C	1.75764e-11	-1.79877	-1.05122	3.39031e-05	-1.73324	-1.03723
49537217	chr10:49537217:G:A	8.59208e-10	-2.30037e-10	1.03946	0.00183831	-2.30037e-10	1.22263
49537814	chr10:49537814:C:A	1.07179e-10	-2.30037e-10	-1.04205	0.000190993	-2.30037e-10	-1.04174
49538178	chr10:49538178:C:A	1.48707e-10	-0.714569	-2.51468e-10	0.000204303	-0.974368	-2.51468e-10
49538730	chr10:49538730:C:G	2.37677e-11	-1.39078	-1.15743	3.9148e-05	-1.46928	-1.15734
49538810	chr10:49538810:A:G	1.38699e-11	-1.89909	-1.18773	2.88379e-05	-1.74737	-1.18491
49539025	chr10:49539025:C:A	2.32459e-11	-1.40682	-1.1636	3.83615e-05	-1.48359	-1.16333
49540228	chr10:49540228:G:A	1.95933e-11	-1.73776	-1.00359	3.95328e-05	-1.62044	-0.996405
49540304	chr10:49540304:T:G	1.45895e-11	-1.90511	-1.13113	2.8487e-05	-1.81348	-1.13104
49540856	chr10:49540856:T:C	1.43322e-11	-1.90292	-1.15111	2.80991e-05	-1.80715	-1.15109
49540865	chr10:49540865:G:A	1.53557e-11	-1.78769	-1.19737	2.78376e-05	-1.77464	-1.19295
49540890	chr10:49540890:A:AACT	2.27346e-10	-2.30037e-10	-0.290075	0.000447122	-2.30037e-10	-0.191143
49541047	chr10:49541047:C:T	4.16349e-11	-1.68072	-0.306883	8.47686e-05	-1.56192	-0.292134
49541122	chr10:49541122:A:G	1.43188e-11	-1.89572	-1.15926	2.83814e-05	-1.78899	-1.15925
49541245	chr10:49541245:G:A	1.44643e-11	-1.90522	-1.13964	2.82342e-05	-1.81384	-1.1396
49541694	chr10:49541694:C:T	1.45484e-11	-1.90119	-1.13788	2.85984e-05	-1.80278	-1.13784
49542076	chr10:49542076:C:G	9.38553e-11	-2.30037e-10	-1.17479	0.000166527	-2.30037e-10	-1.17881
49542190	chr10:49542190:T:G	9.17156e-11	-2.30037e-10	-1.19785	0.000163476	-2.30037e-10	-1.19731
49542237	chr10:49542237:C:T	4.9196e-11	-1.82073	-2.51468e-10	8.52509e-05	-1.84838	-2.51468e-10
49542292	chr10:49542292:A:G	1.42052e-11	-1.90648	-1.15646	2.76704e-05	-1.81718	-1.15643
49542896	chr10:49542896:C:T	1.37913e-10	-2.30037e-10	-0.789926	0.000243473	-2.30037e-10	-0.798968
49542978	chr10:49542978:T:C	4.62887e-11	-1.88165	-2.51468e-10	8.6911e-05	-1.82909	-2.51468e-10
49543180	chr10:49543180:T:C	1.45119e-11	-1.90396	-1.13762	2.84015e-05	-1.80995	-1.13758
49543297	chr10:49543297:G:A	1.0073e-10	-2.30037e-10	-1.1041	0.000178782	-2.30037e-10	-1.10781
49543475	chr10:49543475:A:G	1.12555e-10	-2.30037e-10	-0.993107	0.000202589	-2.30037e-10	-0.982794
49544026	chr10:49544026:T:C	2.23937e-11	-1.69072	-0.917047	9.62336e-05	-0.914436	-0.812759
49544152	chr10:49544152:G:A	1.43718e-11	-1.9082	-1.14308	2.7898e-05	-1.82239	-1.14303
49544216	chr10:49544216:A:G	1.38187e-10	-2.30037e-10	-0.78794	0.00024633	-2.30037e-10	-0.787304
49544407	chr10:49544407:G:A	1.40339e-11	-1.88387	-1.19121	3.0235e-05	-1.69734	-1.18764
49544448	chr10:49544448:A:C	1.11107e-10	-2.30037e-10	-1.00605	0.00019826	-2.30037e-10	-1.00439
49544736	chr10:49544736:A:G	2.09091e-11	-1.51077	-1.1656	9.07287e-05	-0.611667	-1.17443
49545092	chr10:49545092:T:C	5.67602e-10	-2.30037e-10	0.624874	0.00100469	-2.30037e-10	0.618464
49545762	chr10:49545762:T:C	1.41276e-11	-1.90707	-1.16135	2.74433e-05	-1.82056	-1.16129
49545805	chr10:49545805:G:A	1.43607e-11	-1.90463	-1.14742	2.80558e-05	-1.81234	-1.14744
49546477	chr10:49546477:C:T	1.50318e-11	-1.89941	-1.10697	2.96396e-05	-1.79807	-1.10679
49546624	chr10:49546624:A:G	9.62038e-11	-2.30037e-10	-1.15008	0.000171248	-2.30037e-10	-1.15086
49546645	chr10:49546645:A:G	1.41846e-11	-1.90369	-1.1607	2.77644e-05	-1.80951	-1.1607
49546890	chr10:49546890:GGTAA:G	1.43143e-11	-1.86591	-1.18937	2.90178e-05	-1.73859	-1.18748
49547736	chr10:49547736:A:C	1.41488e-11	-1.909	-1.15792	2.74209e-05	-1.82477	-1.1579
49547745	chr10:49547745:C:T	1.03677e-10	-2.30037e-10	-1.07527	0.000183126	-2.30037e-10	-1.0838
49547988	chr10:49547988:G:T	1.42742e-11	-1.87089	-1.1872	3.12866e-05	-1.66734	-1.18345
49548075	chr10:49548075:A:C	1.10675e-10	-2.30037e-10	-1.00994	0.000195287	-2.30037e-10	-1.01951
49548153	chr10:49548153:C:A	1.40465e-10	-2.30037e-10	-0.77159	0.00025427	-2.30037e-10	-0.755578
49548554	chr10:49548554:C:T	1.12981e-10	-2.30037e-10	-0.989325	0.000203092	-2.30037e-10	-0.980317
49549025	chr10:49549025:A:G	1.54883e-11	-1.77632	-1.20015	2.80222e-05	-1.76313	-1.19784
49549458	chr10:49549458:G:A	1.72912e-11	-1.67465	-1.1917	4.80208e-05	-1.22626	-1.19608
49549704	chr10:49549704:G:A	2.86536e-10	-2.30037e-10	-0.0586824	0.000537869	-2.30037e-10	-0.00635873
49550398	chr10:49550398:G:A	9.49705e-11	-2.30037e-10	-1.16298	0.000168369	-2.30037e-10	-1.16781
49551194	chr10:49551194:G:A	1.88799e-11	-1.60305	-1.17539	7.76793e-05	-0.75863	-1.18275
49551396	chr10:49551396:C:A	1.77979e-11	-1.88166	-0.955807	3.59462e-05	-1.75715	-0.954802
49551672	chr10:49551672:A:G	1.7669e-11	-1.87271	-0.972024	3.60146e-05	-1.7389	-0.971153
49551723	chr10:49551723:G:A	9.91144e-11	-2.30037e-10	-1.12027	0.000174923	-2.30037e-10	-1.12963
49551759	chr10:49551759:C:T	4.68865e-11	-1.86882	-2.51468e-10	8.10523e-05	-1.89888	-2.51468e-10
49552165	chr10:49552165:G:A	1.48608e-11	-1.82013	-1.19769	2.68694e-05	-1.80959	-1.1934
49552388	chr10:49552388:A:G	1.35306e-11	-1.91301	-1.19858	2.39903e-05	-1.91813	-1.19819
49552865	chr10:49552865:G:A	1.46092e-11	-1.83477	-1.20013	3.03149e-05	-1.6827	-1.19964
49553194	chr10:49553194:C:T	1.67298e-11	-1.88993	-1.00942	3.3443e-05	-1.77539	-1.00874
49553252	chr10:49553252:G:A	1.28651e-10	-2.30037e-10	-0.859443	0.000227355	-2.30037e-10	-0.867462
49553349	chr10:49553349:G:A	3.1769e-11	-1.63582	-0.62223	0.000153217	-0.784232	-0.477889
49553518	chr10:49553518:C:T	2.21987e-11	-1.73216	-0.884347	9.22547e-05	-0.995548	-0.773873
49553535	chr10:49553535:C:T	3.35251e-10	-2.30037e-10	0.0983321	0.000584353	-2.30037e-10	0.076531
```
