## Supplementary material for "Characterization of shared and ancestry-specific signals driving complex traits using multi-ancestry fine-mapping": s1.afreq

```
#CHROM	ID	REF	ALT	ALT_FREQS	OBS_CT
10	rs10999561	A	G	0.102386	1006
10	rs1937652	G	A	0.67495	1006
10	rs74599003	G	A	0.0298211	1006
10	rs78614858	C	T	0.00695825	1006
10	rs10762409	A	G	0.670974	1006
10	rs115530628	G	A	0.0178926	1006
10	rs11814234	A	G	0.564612	1006
10	rs2154278	G	A	0.667992	1006
10	rs190473854	G	A	0.0139165	1006
10	rs61850002	A	T	0.0337972	1006
10	rs1937651	G	A	0.685885	1006
10	rs1937650	C	G	0.688867	1006
10	rs1937649	G	A	0.688867	1006
10	rs72799431	C	T	0.0984095	1006
10	rs111241602	A	G	0.00695825	1006
10	rs12248420	G	A	0.102386	1006
10	rs12263551	C	G	0.102386	1006
10	rs12241757	A	C	0.102386	1006
10	rs76689987	T	A	0.105368	1006
10	rs7910526	A	T	0.119284	1006
10	rs9787480	T	C	0.571571	1006
10	rs10823636	T	C	0.11829	1006
10	rs12245684	T	C	0.102386	1006
10	rs10999577	T	C	0.10338	1006
10	rs10999579	G	A	0.10338	1006
10	rs10999580	A	G	0.10338	1006
10	rs12245812	A	G	0.102386	1006
10	rs2339856	A	G	0.10338	1006
10	rs4367894	C	G	0.10338	1006
10	rs2339855	C	G	0.10338	1006
10	rs2879611	T	G	0.10338	1006
10	rs2339854	G	A	0.10338	1006
10	rs10823637	G	A	0.119284	1006
10	rs61850003	C	T	0.552684	1006
10	rs1937688	T	C	0.675944	1006
10	rs2186147	C	T	0.10338	1006
10	rs1343809	A	C	0.119284	1006
10	rs10823640	G	A	0.119284	1006
10	rs10999597	A	G	0.119284	1006
10	rs10999600	T	C	0.119284	1006
10	rs10999602	A	G	0.119284	1006
10	rs10823641	A	G	0.119284	1006
10	rs10823642	T	C	0.119284	1006
10	rs78203545	A	C	0.0367793	1006
10	rs1937715	C	A	0.119284	1006
10	rs1937716	G	A	0.119284	1006
10	rs1937717	A	G	0.119284	1006
10	rs1937718	C	T	0.121272	1006
10	rs1937719	C	T	0.119284	1006
10	rs1937720	C	T	0.119284	1006
10	rs1937721	C	T	0.119284	1006
10	rs7913499	T	A	0.119284	1006
10	rs4935282	C	T	0.119284	1006
10	rs4935283	C	T	0.119284	1006
10	rs34637253	G	A	0.0188867	1006
10	rs61850004	C	T	0.00596421	1006
10	rs1937705	G	A	0.569583	1006
10	rs72799437	G	T	0.0427435	1006
10	rs117013749	G	A	0.0168986	1006
10	rs61296484	A	G	0.101392	1006
10	rs7903427	T	G	0.117296	1006
10	rs58030929	T	C	0.100398	1006
10	rs7915353	C	A	0.117296	1006
10	rs7917762	G	A	0.117296	1006
10	rs60429788	C	T	0.100398	1006
10	rs58429551	G	A	0.100398	1006
10	rs7918039	G	A	0.117296	1006
10	rs10508960	G	A	0.0954274	1006
10	rs80144383	T	C	0.0188867	1006
10	rs149309744	T	G	0.0188867	1006
10	rs7083566	A	G	0.117296	1006
10	rs2226254	A	G	0.568588	1006
10	rs10999634	C	G	0.117296	1006
10	rs16923587	T	C	0.100398	1006
10	rs16923591	T	C	0.100398	1006
10	rs1937689	T	C	0.567594	1006
10	rs12262614	G	A	0.117296	1006
10	rs60285660	A	C	0.117296	1006
10	rs57786924	G	A	0.117296	1006
10	rs59533985	T	C	0.117296	1006
10	rs58618242	C	T	0.11829	1006
10	rs2879615	A	G	0.101392	1006
10	rs2879614	C	G	0.117296	1006
10	rs1937690	A	G	0.686879	1006
10	rs11598005	T	C	0.0924453	1006
10	rs72799444	T	C	0.0467197	1006
10	rs2339859	C	G	0.117296	1006
10	rs2339858	T	G	0.100398	1006
10	rs2879613	T	A	0.117296	1006
10	rs60461309	T	C	0.100398	1006
10	rs10999647	T	C	0.117296	1006
10	rs10999649	C	T	0.117296	1006
10	rs12569525	G	A	0.56163	1006
10	rs4935284	C	T	0.0964215	1006
10	rs12265938	A	G	0.117296	1006
10	rs16923721	T	A	0.100398	1006
10	rs12258521	C	T	0.117296	1006
10	rs10999660	G	A	0.117296	1006
10	rs10999662	T	C	0.117296	1006
10	rs10508959	A	T	0.117296	1006
10	rs2068270	C	A	0.117296	1006
10	rs2068271	T	A	0.117296	1006
10	rs10508958	A	C	0.581511	1006
10	rs16923777	C	T	0.0964215	1006
10	rs61850005	A	G	0.445328	1006
10	rs10823671	G	T	0.117296	1006
10	rs10823672	A	G	0.117296	1006
10	rs10823673	A	C	0.117296	1006
10	rs10823674	T	C	0.117296	1006
10	rs10823675	T	C	0.117296	1006
10	rs1937691	A	G	0.117296	1006
10	rs1937692	A	G	0.117296	1006
10	rs1937693	A	T	0.117296	1006
10	rs72799454	T	C	0.10338	1006
10	rs16923817	G	A	0.117296	1006
10	rs10823682	G	A	0.117296	1006
10	rs10823683	T	A	0.117296	1006
10	rs191799816	A	G	0.0188867	1006
10	rs10823685	C	T	0.117296	1006
10	rs2186148	C	G	0.639165	1006
10	rs7077502	A	G	0.117296	1006
10	rs1937696	T	C	0.117296	1006
10	rs1937697	A	G	0.117296	1006
10	rs58289711	G	A	0.514911	1006
10	rs10508957	T	C	0.10338	1006
10	rs6480493	T	C	0.117296	1006
10	rs7920824	G	T	0.117296	1006
10	rs1937698	C	A	0.516899	1006
10	rs10823688	A	C	0.131213	1006
10	rs72799460	G	A	0.0964215	1006
10	rs60680159	C	T	0.10338	1006
10	rs10823690	A	G	0.117296	1006
10	rs72799462	A	G	0.0934394	1006
10	rs10823692	C	T	0.117296	1006
10	rs6480499	C	T	0.515905	1006
10	rs72799463	A	C	0.10338	1006
10	rs189555018	A	G	0.00795229	1006
10	rs7477477	A	G	0.688867	1006
10	rs10823697	A	C	0.0407555	1006
10	rs11592926	A	G	0.570577	1006
10	rs11599504	C	A	0.514911	1006
10	rs7101062	A	G	0.978131	1006
10	rs17630940	T	C	0.0954274	1006
10	rs182826131	G	A	0.0119284	1006
10	rs12765252	A	G	0.055666	1006
10	rs146561632	T	C	0.0626243	1006
10	rs182431331	C	T	0.0805169	1006
10	rs12771623	C	T	0.084493	1006
10	rs118168873	G	A	0.0596421	1006
10	rs111810869	C	T	0.0984095	1006
10	rs16923985	A	G	0.0984095	1006
10	rs12247820	A	G	0.0984095	1006
10	rs16923997	G	C	0.0984095	1006
10	rs1937699	A	G	0.313121	1006
10	rs12779926	T	C	0.109344	1006
10	rs10823710	T	A	0.536779	1006
10	rs10823711	C	T	0.0318091	1006
10	rs7100647	G	A	0.636183	1006
10	rs16924047	A	C	0.106362	1006
10	rs12770320	G	C	0.0994036	1006
10	rs12783319	T	C	0.129225	1006
10	rs138479940	C	T	0.0119284	1006
10	rs12252698	C	T	0.0477137	1006
10	rs1937701	C	T	0.181909	1006
10	rs17549153	G	A	0.127237	1006
10	rs79480638	C	A	0.0109344	1006
10	rs12255169	T	C	0.0506958	1006
10	rs1937702	G	A	0.181909	1006
10	rs6480508	T	G	0.192843	1006
10	rs1937703	A	G	0.141153	1006
10	rs75785833	G	A	0.0397614	1006
10	rs1892370	T	C	0.954274	1006
10	rs7088201	A	T	0.054672	1006
10	rs117629782	A	C	0.0258449	1006
10	rs34246723	T	C	0.138171	1006
10	rs7917364	A	G	0.194831	1006
10	rs7080306	C	T	0.055666	1006
10	rs17631340	G	A	0.152087	1006
10	rs1937707	A	G	0.305169	1006
10	rs1937708	C	T	0.176938	1006
10	rs1937709	A	G	0.33996	1006
10	rs1937710	T	C	0.152087	1006
10	rs1937711	C	G	0.641153	1006
10	rs10999787	C	A	0.269384	1006
10	rs79279251	T	C	0.0347913	1006
10	rs10823724	T	A	0.357853	1006
10	rs76270651	A	C	0.0367793	1006
10	rs10999799	T	C	0.67992	1006
10	rs144960297	T	A	0.026839	1006
10	rs7096733	A	G	0.39165	1006
10	rs61464441	A	G	0.0497018	1006
10	rs12261238	A	G	0.0815109	1006
10	rs7920387	A	C	0.054672	1006
10	rs79554353	C	T	0.0467197	1006
10	rs146344954	G	T	0.0188867	1006
10	rs1937713	C	A	0.316103	1006
10	rs1937714	C	G	0.331014	1006
10	rs12764113	A	G	0.0934394	1006
10	rs10823734	A	G	0.404573	1006
10	rs6480518	T	C	0.853877	1006
10	rs7083683	G	A	0.0646123	1006
10	rs7071872	T	C	0.0646123	1006
10	rs79918171	G	A	0.0586481	1006
10	rs10823735	G	A	0.242545	1006
10	rs144538204	G	A	0.0208748	1006
10	rs4935286	T	C	0.028827	1006
10	rs2154282	T	C	0.0646123	1006
10	rs2154284	T	C	0.729622	1006
10	rs10823736	A	G	0.235586	1006
10	rs2186149	T	C	0.0646123	1006
10	rs10823739	A	T	0.253479	1006
10	rs10823742	T	C	0.727634	1006
10	rs74654208	A	G	0.0516899	1006
10	rs78470881	A	G	0.0646123	1006
10	rs75826843	C	T	0.0695825	1006
10	rs75497471	C	G	0.0646123	1006
10	rs79036653	A	G	0.0646123	1006
10	rs10999808	A	G	0.22167	1006
10	rs75785977	T	A	0.0646123	1006
10	rs77177174	A	G	0.0447316	1006
10	rs78984266	A	G	0.0646123	1006
10	rs10823750	A	G	0.467197	1006
10	rs77090503	G	A	0.0646123	1006
10	rs34707821	C	T	0.0298211	1006
10	rs79701593	C	T	0.0646123	1006
10	rs74547297	T	C	0.0646123	1006
10	rs80071126	C	T	0.0646123	1006
10	rs78519223	A	G	0.0646123	1006
10	rs80257757	G	A	0.0467197	1006
10	rs4935287	A	G	0.220676	1006
10	rs76809814	G	A	0.0646123	1006
10	rs78816626	T	A	0.0646123	1006
10	rs76684438	G	A	0.0646123	1006
10	rs72799473	A	T	0.16501	1006
10	rs7095967	T	C	0.0646123	1006
10	rs7073949	G	A	0.0646123	1006
10	rs11592904	T	A	0.227634	1006
10	rs7096128	T	C	0.729622	1006
10	rs10999824	G	A	0.166004	1006
10	rs72799475	C	T	0.0188867	1006
10	rs72799476	A	G	0.028827	1006
10	rs79146755	A	G	0.0646123	1006
10	rs7100082	T	C	0.0646123	1006
10	rs6480523	A	G	0.0656064	1006
10	rs12570531	T	A	0.468191	1006
10	rs36058691	C	T	0.239563	1006
10	rs6480524	A	G	0.230616	1006
10	rs7924294	A	G	0.72664	1006
10	rs7907601	G	A	0.238569	1006
10	rs7071831	T	C	0.0318091	1006
10	rs16924372	T	A	0.0646123	1006
10	rs61850039	T	C	0.0437376	1006
10	rs17549586	A	G	0.0258449	1006
10	rs10999848	T	C	0.269384	1006
10	rs10999849	A	T	0.0914513	1006
10	rs10823769	A	G	0.2167	1006
10	rs7085855	A	G	0.0666004	1006
10	rs151025666	G	A	0.0168986	1006
10	rs10999850	G	A	0.16501	1006
10	rs7917131	T	C	0.269384	1006
10	rs10999855	G	T	0.213718	1006
10	rs66922902	C	T	0.213718	1006
10	rs72799477	C	T	0.0218688	1006
10	rs7094997	A	G	0.486083	1006
10	rs10999857	C	G	0.176938	1006
10	rs12783313	G	A	0.269384	1006
10	rs12761620	A	C	0.0298211	1006
10	rs6480529	A	G	0.335984	1006
10	rs12784373	G	C	0.269384	1006
10	rs72799479	T	A	0.0198807	1006
10	rs16924426	T	C	0.0646123	1006
10	rs4935288	A	G	0.335984	1006
10	rs4935289	T	C	0.335984	1006
10	rs10999872	G	A	0.16501	1006
10	rs16924439	C	A	0.0636183	1006
10	rs2339888	T	C	0.729622	1006
10	rs12780759	T	C	0.269384	1006
10	rs10508956	G	A	0.239563	1006
10	rs78603154	T	G	0.0188867	1006
10	rs75580312	G	A	0.0139165	1006
10	rs876131	G	A	0.0298211	1006
10	rs876129	G	C	0.306163	1006
10	rs12765057	C	T	0.0298211	1006
10	rs10999883	G	A	0.166004	1006
10	rs10999888	C	T	0.166004	1006
10	rs17631875	C	T	0.0437376	1006
10	rs1937726	A	G	0.728628	1006
10	rs10999898	C	T	0.166004	1006
10	rs7921347	T	C	0.728628	1006
10	rs7921365	T	C	0.727634	1006
10	rs7921498	T	C	0.727634	1006
10	rs10823793	G	T	0.236581	1006
10	rs1937725	C	A	0.206759	1006
10	rs7914384	C	T	0.206759	1006
10	rs6480535	T	A	0.421471	1006
10	rs7914093	G	A	0.298211	1006
10	rs10999909	G	T	0.378728	1006
10	rs7918321	C	T	0.298211	1006
10	rs10823798	G	T	0.374751	1006
10	rs145568751	A	G	0.0198807	1006
10	rs10762460	G	T	0.205765	1006
10	rs10762461	C	T	0.204771	1006
10	rs10823801	C	T	0.204771	1006
10	rs17632107	A	G	0.0596421	1006
10	rs7069812	G	C	0.719682	1006
10	rs7069974	G	T	0.717694	1006
10	rs12768953	C	T	0.0437376	1006
10	rs7092679	T	C	0.719682	1006
10	rs10740387	A	G	0.422465	1006
10	rs6480538	T	A	0.719682	1006
10	rs17632249	G	A	0.0596421	1006
10	rs10999927	A	G	0.298211	1006
10	rs10762464	A	G	0.718688	1006
10	rs10999930	G	A	0.236581	1006
10	rs6480539	G	A	0.718688	1006
10	rs7908692	G	A	0.418489	1006
10	rs7894564	A	G	0.420477	1006
10	rs6480540	T	C	0.718688	1006
10	rs7909767	C	T	0.420477	1006
10	rs10762466	A	C	0.420477	1006
10	rs6480541	A	T	0.298211	1006
10	rs6480542	G	A	0.237575	1006
10	rs6480543	C	T	0.298211	1006
10	rs10762467	T	C	0.420477	1006
10	rs72634651	T	C	0.21173	1006
10	rs10823817	T	A	0.420477	1006
10	rs10823818	T	G	0.718688	1006
10	rs10762468	G	A	0.719682	1006
10	rs10762469	G	T	0.719682	1006
10	rs10762470	G	A	0.717694	1006
10	rs9888077	C	G	0.236581	1006
10	rs10999944	C	T	0.420477	1006
10	rs10762471	A	C	0.720676	1006
10	rs77141583	A	G	0.00397614	1006
10	rs10823822	C	T	0.298211	1006
10	rs10823823	G	A	0.420477	1006
10	rs6480545	A	G	0.7167	1006
10	rs4472881	C	G	0.420477	1006
10	rs6480546	C	T	0.296223	1006
10	rs61847433	T	C	0.00795229	1006
10	rs75542131	G	A	0.0437376	1006
10	rs4601716	C	T	0.714712	1006
10	rs10999963	A	T	0.208748	1006
10	rs6480547	A	C	0.714712	1006
10	rs7902467	A	G	0.507952	1006
10	rs7916936	G	A	0.714712	1006
10	rs7917075	G	A	0.505964	1006
10	rs12778212	C	T	0.208748	1006
10	rs7917191	G	C	0.505964	1006
10	rs117841957	G	A	0.0467197	1006
10	rs7082269	A	G	0.7167	1006
10	rs7082594	A	C	0.714712	1006
10	rs10762472	G	C	0.500994	1006
10	rs76477339	A	G	0.0596421	1006
10	rs34455409	T	C	0.213718	1006
10	rs10762473	A	G	0.500994	1006
10	rs77436895	G	A	0.0596421	1006
10	rs1937671	C	T	0.212724	1006
10	rs1937670	G	T	0.214712	1006
10	rs10823833	C	T	0.500994	1006
10	rs6480550	A	G	0.507952	1006
10	rs1937669	T	A	0.718688	1006
10	rs7074579	C	T	0.502982	1006
10	rs117933784	T	C	0.026839	1006
10	rs1937668	T	A	0.213718	1006
10	rs1937667	G	A	0.714712	1006
10	rs72799495	G	A	0.164016	1006
10	rs79998275	C	T	0.0596421	1006
10	rs73333484	T	C	0.0616302	1006
10	rs67143320	T	C	0.209742	1006
10	rs12220804	A	C	0.478131	1006
10	rs1937666	G	A	0.477137	1006
10	rs67336648	G	A	0.203777	1006
10	rs1937665	A	T	0.212724	1006
10	rs1937664	G	A	0.477137	1006
10	rs10762479	A	G	0.657058	1006
10	rs11597034	C	T	0.203777	1006
10	rs10823846	G	A	0.478131	1006
10	rs1937663	T	A	0.271372	1006
10	rs34290619	A	T	0.267396	1006
10	rs79205766	C	T	0.0586481	1006
10	rs1937662	T	C	0.21173	1006
10	rs74135022	G	A	0.0586481	1006
10	rs75479055	G	A	0.0586481	1006
10	rs35969600	T	C	0.271372	1006
10	rs117371355	A	G	0.027833	1006
10	rs36044537	T	C	0.0437376	1006
10	rs117205885	G	C	0.027833	1006
10	rs7097348	C	T	0.718688	1006
10	rs35586048	T	A	0.026839	1006
10	rs72801406	A	G	0.0934394	1006
10	rs11000027	T	C	0.271372	1006
10	rs11000028	T	C	0.237575	1006
10	rs12359282	C	T	0.266402	1006
10	rs11000029	G	C	0.237575	1006
10	rs1937672	C	A	0.478131	1006
10	rs75550618	C	A	0.0258449	1006
10	rs11000031	A	G	0.212724	1006
10	rs116958697	A	G	0.0188867	1006
10	rs75486003	T	C	0.0586481	1006
10	rs10823860	C	T	0.7167	1006
10	rs11000040	A	G	0.212724	1006
10	rs7081919	G	A	0.7167	1006
10	rs7083138	C	A	0.7167	1006
10	rs34873454	G	T	0.271372	1006
10	rs6480564	C	T	0.7167	1006
10	rs6480565	G	A	0.7167	1006
10	rs6480566	C	T	0.7167	1006
10	rs7910288	G	C	0.237575	1006
10	rs28503602	A	G	0.182903	1006
10	rs7899527	T	A	0.715706	1006
10	rs7896865	A	G	0.7167	1006
10	rs11000060	T	C	0.205765	1006
10	rs7922170	G	A	0.7167	1006
10	rs11812230	A	T	0.205765	1006
10	rs7908238	A	T	0.7167	1006
10	rs7100489	C	G	0.7167	1006
10	rs12762744	C	T	0.235586	1006
10	rs11000063	G	A	0.206759	1006
10	rs6480572	G	C	0.7167	1006
10	rs6480573	C	T	0.7167	1006
10	rs6480574	G	A	0.7167	1006
10	rs7923342	G	A	0.7167	1006
10	rs6480575	A	G	0.7167	1006
10	rs77052000	T	G	0.0586481	1006
10	rs2105442	C	T	0.7167	1006
10	rs1937677	G	A	0.7167	1006
10	rs35104604	A	T	0.143141	1006
10	rs10823881	G	A	0.236581	1006
10	rs6480581	T	C	0.277336	1006
10	rs4382850	G	T	0.513917	1006
10	rs6480583	C	T	0.265408	1006
10	rs6480585	G	T	0.267396	1006
10	rs4600154	A	G	0.666998	1006
10	rs4595495	A	G	0.397614	1006
10	rs7073470	T	C	0.661034	1006
10	rs115604554	G	A	0.0536779	1006
10	rs2339891	C	T	0.271372	1006
10	rs75186447	T	C	0.0536779	1006
10	rs1892367	A	G	0.269384	1006
10	rs10823885	T	A	0.389662	1006
10	rs1892368	G	A	0.663022	1006
10	rs11000111	C	T	0.2167	1006
10	rs6480587	T	C	0.832008	1006
10	rs11000112	T	C	0.389662	1006
10	rs11000113	T	C	0.388668	1006
10	rs11000115	C	T	0.235586	1006
10	rs11000119	A	G	0.387674	1006
10	rs12571679	T	G	0.272366	1006
10	rs11000121	A	G	0.233598	1006
10	rs4935290	T	C	0.663022	1006
10	rs1937678	A	G	0.271372	1006
10	rs140250958	T	C	0.0139165	1006
10	rs10823893	G	A	0.388668	1006
10	rs2154281	A	G	0.271372	1006
10	rs1937679	A	G	0.15507	1006
10	rs1937680	C	A	0.663022	1006
10	rs2879630	G	A	0.217694	1006
10	rs17638356	C	T	0.15507	1006
10	rs147463124	T	C	0.0168986	1006
10	rs1937682	A	T	0.254473	1006
10	rs1937683	C	T	0.664016	1006
10	rs10823896	C	T	0.233598	1006
10	rs2186146	C	G	0.254473	1006
10	rs10823897	T	A	0.390656	1006
10	rs17551404	A	G	0.15507	1006
10	rs1937684	T	A	0.646123	1006
10	rs12259464	G	A	0.442346	1006
10	rs12245197	C	T	0.44334	1006
10	rs1937685	G	C	0.200795	1006
10	rs1937686	A	T	0.200795	1006
10	rs56050528	G	A	0.0208748	1006
10	rs10762499	C	T	0.664016	1006
10	rs11000130	A	G	0.233598	1006
10	rs11000132	C	T	0.15507	1006
10	rs190936716	C	G	0.0129225	1006
10	rs4478938	C	G	0.200795	1006
10	rs72801430	T	G	0.0457256	1006
10	rs11000137	G	T	0.200795	1006
10	rs2879629	C	T	0.534791	1006
10	rs2879628	T	A	0.534791	1006
10	rs2879627	C	A	0.199801	1006
10	rs12259383	A	G	0.0994036	1006
10	rs114752369	A	G	0.0536779	1006
10	rs72801432	C	T	0.0586481	1006
10	rs76023547	A	G	0.0536779	1006
10	rs79782488	C	T	0.0616302	1006
10	rs117558615	A	C	0.00994036	1006
10	rs12262767	T	C	0.0536779	1006
10	rs10823900	G	T	0.305169	1006
10	rs7896346	T	C	0.0536779	1006
10	rs115379018	G	A	0.026839	1006
10	rs6480593	C	T	0.0994036	1006
10	rs7068324	A	G	0.300199	1006
10	rs76586644	G	A	0.0228628	1006
10	rs11000160	G	A	0.0795229	1006
10	rs10508955	T	C	0.0994036	1006
10	rs4601717	C	A	0.534791	1006
10	rs11000162	T	G	0.026839	1006
10	rs2879632	A	T	0.300199	1006
10	rs117019866	G	A	0.00497018	1006
10	rs7093999	C	A	0.294235	1006
10	rs2339893	A	C	0.301193	1006
10	rs74483423	A	G	0.0974155	1006
10	rs10508954	G	C	0.0994036	1006
10	rs7906991	A	G	0.233598	1006
10	rs7903101	C	A	0.532803	1006
10	rs7903366	C	T	0.298211	1006
10	rs80077465	C	T	0.0437376	1006
10	rs75582758	T	C	0.0168986	1006
10	rs7081864	G	A	0.298211	1006
10	rs61847456	G	A	0.0377734	1006
10	rs7083358	C	G	0.0994036	1006
10	rs7082609	G	C	0.533797	1006
10	rs10508953	A	G	0.233598	1006
10	rs7070958	A	G	0.298211	1006
10	rs7074476	T	C	0.0974155	1006
10	rs2339895	T	G	0.0974155	1006
10	rs11000178	C	T	0.298211	1006
10	rs11000179	G	C	0.297217	1006
10	rs185125502	G	A	0.0218688	1006
10	rs17638883	T	C	0.293241	1006
10	rs61847480	A	G	0.317097	1006
10	rs7904729	A	G	0.424453	1006
10	rs7920008	C	T	0.416501	1006
10	rs10823903	A	G	0.282306	1006
10	rs4935292	G	A	0.628231	1006
10	rs4935293	G	T	0.476143	1006
10	rs75061647	G	T	0.105368	1006
10	rs74132820	A	C	0.125249	1006
10	rs7096762	G	A	0.277336	1006
10	rs12354723	A	G	0.27833	1006
10	rs11000189	G	T	0.11829	1006
10	rs11000191	A	G	0.277336	1006
10	rs11000193	C	A	0.11829	1006
10	rs4604821	T	A	0.277336	1006
10	rs35373694	G	A	0.0328032	1006
10	rs11592770	A	T	0.10338	1006
10	rs11593309	T	G	0.0994036	1006
10	rs11000200	A	C	0.21173	1006
10	rs7069853	T	G	0.628231	1006
10	rs7100138	A	T	0.0318091	1006
10	rs11000203	C	T	0.21173	1006
10	rs76397226	C	G	0.0308151	1006
10	rs2339902	A	C	0.348907	1006
10	rs79718241	C	T	0.0586481	1006
10	rs58725405	A	G	0.137177	1006
10	rs10823905	T	C	0.11829	1006
10	rs12767618	T	C	0.280318	1006
10	rs74132825	C	T	0.0328032	1006
10	rs74231958	G	A	0.104374	1006
10	rs58843599	A	G	0.21173	1006
10	rs10740395	T	C	0.730616	1006
10	rs17638971	G	A	0.101392	1006
10	rs4254021	T	G	0.730616	1006
10	rs1122615	A	G	0.106362	1006
10	rs9702459	G	A	0.105368	1006
10	rs11595790	G	C	0.10338	1006
10	rs140952602	C	T	0.0119284	1006
10	rs11594339	T	C	0.105368	1006
10	rs186211198	T	A	0.0139165	1006
10	rs138632606	C	T	0.106362	1006
10	rs11000239	C	T	0.27833	1006
10	rs4309107	G	A	0.316103	1006
10	rs6480606	A	C	0.73161	1006
10	rs6480607	G	A	0.73161	1006
10	rs56154780	T	A	0.0924453	1006
10	rs148908354	A	G	0.105368	1006
10	rs145978349	T	C	0.104374	1006
10	rs7895298	G	A	0.0318091	1006
10	rs7896226	C	T	0.0318091	1006
10	rs59760939	T	G	0.0318091	1006
10	rs151196156	A	T	0.0308151	1006
10	rs55963015	C	T	0.0318091	1006
10	rs7092969	T	A	0.73161	1006
10	rs16925100	T	C	0.105368	1006
10	rs74132829	G	A	0.0318091	1006
10	rs16925106	C	A	0.104374	1006
10	rs117272781	A	G	0.0308151	1006
10	rs2339899	A	G	0.21173	1006
10	rs2879635	T	A	0.21173	1006
10	rs77223524	C	A	0.104374	1006
10	rs2339898	T	C	0.348907	1006
10	rs17639165	C	T	0.101392	1006
10	rs11594267	A	G	0.106362	1006
10	rs79426890	G	A	0.101392	1006
10	rs16925131	T	C	0.105368	1006
10	rs74132831	C	G	0.0318091	1006
10	rs74132832	A	G	0.0318091	1006
10	rs16925132	C	T	0.105368	1006
10	rs7902101	A	T	0.138171	1006
10	rs12245187	C	A	0.105368	1006
10	rs11000255	G	A	0.281312	1006
10	rs7093940	C	T	0.210736	1006
10	rs7917469	C	T	0.0318091	1006
10	rs7905683	T	C	0.138171	1006
10	rs7905946	T	C	0.0318091	1006
10	rs7905966	T	G	0.0328032	1006
10	rs11596918	G	T	0.104374	1006
10	rs10762512	G	C	0.732604	1006
10	rs10762513	T	C	0.348907	1006
10	rs10508952	T	C	0.104374	1006
10	rs78333499	T	C	0.104374	1006
10	rs74132837	T	C	0.0318091	1006
10	rs12255275	A	G	0.137177	1006
10	rs11596469	T	A	0.104374	1006
10	rs10733889	T	C	0.317097	1006
10	rs77532039	A	G	0.0308151	1006
10	rs143773635	G	A	0.0248509	1006
10	rs11000263	C	T	0.11829	1006
10	rs11000264	C	T	0.22167	1006
10	rs144100540	A	G	0.0198807	1006
10	rs7074329	C	T	0.323062	1006
10	rs7095482	T	C	0.323062	1006
10	rs74993021	C	T	0.100398	1006
10	rs10466028	A	G	0.22167	1006
10	rs7073794	G	A	0.323062	1006
10	rs16925235	A	G	0.22167	1006
10	rs2339897	A	T	0.729622	1006
10	rs10740402	C	T	0.354871	1006
10	rs10740403	T	C	0.323062	1006
10	rs10762514	C	T	0.323062	1006
10	rs10740404	A	G	0.323062	1006
10	rs2879634	C	T	0.323062	1006
10	rs2339896	A	G	0.22167	1006
10	rs11000271	G	A	0.323062	1006
10	rs4935294	A	G	0.354871	1006
10	rs4935295	T	A	0.354871	1006
10	rs12411770	G	A	0.11829	1006
10	rs114500910	G	A	0.101392	1006
10	rs80054115	T	A	0.101392	1006
10	rs150559352	A	G	0.0188867	1006
10	rs80117039	C	T	0.101392	1006
10	rs77944580	G	T	0.101392	1006
10	rs74132860	G	A	0.0238569	1006
10	rs1903955	T	C	0.270378	1006
10	rs11000285	G	T	0.11332	1006
10	rs4935296	T	G	0.323062	1006
10	rs72801443	T	A	0.0238569	1006
10	rs1001771	A	G	0.104374	1006
10	rs1903957	G	T	0.120278	1006
10	rs2126758	T	A	0.899602	1006
10	rs1903960	T	G	0.274354	1006
10	rs7087653	C	T	0.0238569	1006
10	rs1903961	C	T	0.899602	1006
10	rs188076640	G	A	0.00695825	1006
10	rs79343325	C	T	0.100398	1006
10	rs2454575	C	T	0.900596	1006
10	rs76153012	A	G	0.0238569	1006
10	rs7085893	A	G	0.0238569	1006
10	rs10823927	A	G	0.2167	1006
10	rs2454574	C	T	0.557654	1006
10	rs183516618	C	T	0.0198807	1006
10	rs75884457	C	T	0.0994036	1006
10	rs74586695	G	A	0.100398	1006
10	rs2447653	G	A	0.557654	1006
10	rs2454572	C	T	0.683897	1006
10	rs11000315	C	A	0.115308	1006
10	rs12356995	G	A	0.282306	1006
10	rs10508951	G	T	0.0994036	1006
10	rs16925327	C	G	0.114314	1006
10	rs16925331	T	C	0.0238569	1006
10	rs2169681	G	A	0.765408	1006
10	rs2447650	A	G	0.650099	1006
10	rs11598381	C	G	0.105368	1006
10	rs28503173	A	T	0.0248509	1006
10	rs1904033	C	T	0.764414	1006
10	rs1904034	C	T	0.790258	1006
10	rs1904035	G	T	0.894632	1006
10	rs2927516	T	G	0.771372	1006
10	rs11000333	T	C	0.274354	1006
10	rs9731091	T	C	0.104374	1006
10	rs16925357	A	G	0.0258449	1006
10	rs2454570	T	A	0.27833	1006
10	rs11813874	T	A	0.0258449	1006
10	rs11813875	T	C	0.0258449	1006
10	rs2454569	G	T	0.0994036	1006
10	rs2454568	C	T	0.791252	1006
10	rs61847499	A	G	0.0765408	1006
10	rs75906666	G	T	0.0238569	1006
10	rs2454567	T	C	0.37674	1006
10	rs2454566	C	A	0.38171	1006
10	rs34197920	T	C	0.0218688	1006
10	rs11000345	C	T	0.274354	1006
10	rs74132869	C	T	0.0248509	1006
10	rs12243731	C	T	0.275348	1006
10	rs1904036	T	C	0.491054	1006
10	rs61847500	A	G	0.114314	1006
10	rs76762140	C	T	0.115308	1006
10	rs73339256	T	C	0.0258449	1006
10	rs80296314	G	C	0.10338	1006
10	rs57518294	A	G	0.0258449	1006
10	rs73339259	A	C	0.0258449	1006
10	rs1904037	C	T	0.515905	1006
10	rs1904039	A	C	0.0258449	1006
10	rs74132871	A	T	0.0248509	1006
10	rs2447649	A	G	0.491054	1006
10	rs2454564	G	T	0.790258	1006
10	rs2454563	C	T	0.277336	1006
10	rs11000351	C	T	0.274354	1006
10	rs11000352	A	G	0.275348	1006
10	rs2454562	G	C	0.49006	1006
10	rs11000355	G	C	0.114314	1006
10	rs2454561	G	A	0.49006	1006
10	rs75585932	G	T	0.114314	1006
10	rs118033238	A	G	0.00994036	1006
10	rs2199584	C	T	0.790258	1006
10	rs2199585	C	T	0.114314	1006
10	rs2454559	G	C	0.374751	1006
10	rs2454558	C	T	0.375746	1006
10	rs12414809	G	T	0.114314	1006
10	rs1904042	G	A	0.49006	1006
10	rs1904043	G	T	0.114314	1006
10	rs76967727	A	G	0.0974155	1006
10	rs4603250	A	C	0.274354	1006
10	rs1904044	G	A	0.10338	1006
10	rs2447648	C	A	0.374751	1006
10	rs115106596	T	A	0.0974155	1006
10	rs11527417	G	A	0.114314	1006
10	rs11516536	A	T	0.274354	1006
10	rs3104567	C	T	0.374751	1006
10	rs3104566	C	T	0.790258	1006
10	rs1904045	T	C	0.895626	1006
10	rs11510890	T	C	0.274354	1006
10	rs7922286	C	T	0.0974155	1006
10	rs1904046	C	T	0.766402	1006
10	rs11000373	G	A	0.114314	1006
10	rs4420207	C	T	0.275348	1006
10	rs11000375	G	A	0.114314	1006
10	rs74132873	G	A	0.0258449	1006
10	rs74132874	A	G	0.0258449	1006
10	rs74132876	G	A	0.0258449	1006
10	rs74132877	A	C	0.0258449	1006
10	rs7078910	C	T	0.275348	1006
10	rs74132878	A	T	0.0258449	1006
10	rs80042449	C	T	0.104374	1006
10	rs72801466	C	G	0.026839	1006
10	rs117680093	C	T	0.0119284	1006
10	rs11000383	G	A	0.114314	1006
10	rs11000384	G	A	0.213718	1006
10	rs12257861	C	T	0.275348	1006
10	rs74132880	A	G	0.0258449	1006
10	rs2454554	G	A	0.37674	1006
10	rs79479794	A	G	0.0238569	1006
10	rs75777234	C	G	0.0377734	1006
10	rs2447647	A	G	0.89662	1006
10	rs1904047	T	G	0.895626	1006
10	rs2447646	A	G	0.895626	1006
10	rs10740406	C	T	0.518887	1006
10	rs2454553	G	A	0.895626	1006
10	rs2927515	A	G	0.37674	1006
10	rs2447645	C	A	0.279324	1006
10	rs1993859	A	C	0.895626	1006
10	rs1993860	T	C	0.895626	1006
10	rs2454552	G	A	0.279324	1006
10	rs60236713	G	T	0.130219	1006
10	rs2454551	C	G	0.895626	1006
10	rs76573637	A	G	0.10338	1006
10	rs117452832	C	T	0.0407555	1006
10	rs1904048	T	A	0.404573	1006
10	rs7915024	G	A	0.166004	1006
10	rs77691306	T	G	0.0238569	1006
10	rs11000395	G	T	0.11332	1006
10	rs188873068	T	C	0.0248509	1006
10	rs7080748	T	C	0.129225	1006
10	rs60791951	T	A	0.11332	1006
10	rs59646669	G	A	0.0974155	1006
10	rs2339892	C	T	0.281312	1006
10	rs11000400	A	C	0.130219	1006
10	rs11000402	G	A	0.274354	1006
10	rs11000403	C	G	0.0725646	1006
10	rs78424353	A	C	0.0417495	1006
10	rs117971315	T	G	0.0208748	1006
10	rs11000404	C	T	0.0725646	1006
10	rs61847549	T	C	0.274354	1006
10	rs6480638	C	T	0.200795	1006
10	rs1904050	G	A	0.200795	1006
10	rs148426142	T	A	0.0178926	1006
10	rs12572546	A	G	0.10338	1006
10	rs11000409	A	G	0.274354	1006
10	rs150182892	G	A	0.027833	1006
10	rs2454549	C	T	0.894632	1006
10	rs2454548	C	T	0.892644	1006
10	rs3101704	T	C	0.894632	1006
10	rs2879633	G	A	0.27833	1006
10	rs7091177	G	A	0.127237	1006
10	rs2454547	C	G	0.621272	1006
10	rs2454546	C	T	0.420477	1006
10	rs2339894	T	G	0.199801	1006
10	rs4275567	A	C	0.104374	1006
10	rs2252101	T	C	0.418489	1006
10	rs1015620	T	C	0.442346	1006
10	rs1015619	A	G	0.127237	1006
10	rs16925532	G	A	0.0228628	1006
10	rs76516521	G	T	0.0228628	1006
10	rs2447644	G	A	0.420477	1006
10	rs2454543	A	C	0.420477	1006
10	rs78480376	T	C	0.0198807	1006
10	rs2454542	C	T	0.418489	1006
10	rs72801477	A	G	0.44334	1006
10	rs2454541	C	A	0.44334	1006
10	rs1903981	G	T	0.419483	1006
10	rs2454540	A	T	0.620278	1006
10	rs117559227	T	A	0.0228628	1006
10	rs2447643	G	A	0.554672	1006
10	rs4935024	T	C	0.0725646	1006
10	rs2454539	C	T	0.426441	1006
10	rs2454538	A	C	0.694831	1006
10	rs74701075	T	C	0.0119284	1006
10	rs2246585	G	A	0.287276	1006
10	rs12354901	T	G	0.175944	1006
10	rs10508950	T	A	0.317097	1006
10	rs73339273	G	A	0.106362	1006
10	rs2454536	T	C	0.287276	1006
10	rs2454535	C	T	0.28827	1006
10	rs7912562	A	G	0.394632	1006
10	rs7895502	G	A	0.316103	1006
10	rs7071412	C	A	0.0238569	1006
10	rs2246714	G	A	0.682903	1006
10	rs77631414	C	A	0.106362	1006
10	rs2447640	A	G	0.682903	1006
10	rs10823946	C	G	0.315109	1006
10	rs10823947	A	G	0.317097	1006
10	rs11599067	C	T	0.185885	1006
10	rs2447639	T	A	0.287276	1006
10	rs10823948	T	A	0.317097	1006
10	rs79649724	C	A	0.107356	1006
10	rs78106202	A	T	0.107356	1006
10	rs1903982	A	G	0.0775348	1006
10	rs2447638	A	G	0.287276	1006
10	rs61847551	A	G	0.140159	1006
10	rs2454534	T	C	0.682903	1006
10	rs2454533	T	A	0.682903	1006
10	rs1903983	T	C	0.682903	1006
10	rs11000432	T	G	0.315109	1006
10	rs77629034	G	A	0.0228628	1006
10	rs10823950	T	C	0.0775348	1006
10	rs7906084	C	T	0.394632	1006
10	rs7905155	G	C	0.394632	1006
10	rs1903985	T	C	0.682903	1006
10	rs11000434	C	A	0.176938	1006
10	rs1903986	A	G	0.28827	1006
10	rs4935302	T	G	0.395626	1006
10	rs11000436	G	A	0.315109	1006
10	rs11000438	T	C	0.28827	1006
10	rs12246992	G	A	0.187873	1006
10	rs78747026	T	A	0.0228628	1006
10	rs7086280	T	G	0.394632	1006
10	rs10823951	T	C	0.289264	1006
10	rs117697956	C	T	0.0188867	1006
10	rs10762521	C	G	0.372763	1006
10	rs4935303	A	G	0.139165	1006
10	rs7083409	A	G	0.394632	1006
10	rs1903987	G	A	0.394632	1006
10	rs1903988	C	T	0.394632	1006
10	rs1903989	C	A	0.371769	1006
10	rs4317937	C	T	0.394632	1006
10	rs1961742	G	C	0.371769	1006
10	rs726195	A	G	0.208748	1006
10	rs10823952	G	A	0.28827	1006
10	rs71508098	G	A	0.186879	1006
10	rs73339302	C	T	0.106362	1006
10	rs12571078	G	C	0.187873	1006
10	rs10762522	A	G	0.28827	1006
10	rs10762523	T	G	0.49503	1006
10	rs4935025	C	T	0.317097	1006
10	rs113118336	G	A	0.0238569	1006
10	rs10823953	T	C	0.206759	1006
10	rs12780755	G	A	0.186879	1006
10	rs7893146	T	C	0.71173	1006
10	rs16925715	T	C	0.28827	1006
10	rs7908149	C	G	0.811133	1006
10	rs12217220	C	T	0.28827	1006
10	rs11000454	A	G	0.207753	1006
10	rs11000455	A	C	0.206759	1006
10	rs11000456	A	C	0.206759	1006
10	rs12217231	C	T	0.291252	1006
10	rs11000458	C	T	0.183897	1006
10	rs11000459	G	A	0.206759	1006
10	rs10823954	G	A	0.287276	1006
10	rs10823955	T	A	0.287276	1006
10	rs117127972	A	G	0.00695825	1006
10	rs10762524	T	G	0.472167	1006
10	rs10762525	C	T	0.496024	1006
10	rs4495849	G	A	0.192843	1006
10	rs11000462	A	C	0.100398	1006
10	rs11000463	T	C	0.100398	1006
10	rs117678451	C	T	0.106362	1006
10	rs10823956	A	C	0.0775348	1006
10	rs117618298	T	C	0.0228628	1006
10	rs10823957	G	T	0.0775348	1006
10	rs10762526	G	A	0.39662	1006
10	rs11596261	G	A	0.106362	1006
10	rs73341214	T	G	0.100398	1006
10	rs1903980	A	G	0.497018	1006
10	rs11814876	A	G	0.100398	1006
10	rs1903979	C	T	0.39662	1006
10	rs1903978	A	G	0.39662	1006
10	rs12570120	C	T	0.185885	1006
10	rs7093536	C	T	0.186879	1006
10	rs11000466	A	T	0.100398	1006
10	rs10733890	T	G	0.813121	1006
10	rs11000467	G	C	0.100398	1006
10	rs11000469	C	A	0.100398	1006
10	rs11000470	T	C	0.100398	1006
10	rs11000471	C	T	0.100398	1006
10	rs11000472	C	A	0.315109	1006
10	rs10762527	T	C	0.316103	1006
10	rs4631829	G	A	0.496024	1006
10	rs4935304	G	A	0.315109	1006
10	rs61656475	A	T	0.0775348	1006
10	rs78211777	A	G	0.0228628	1006
10	rs10762528	G	A	0.316103	1006
10	rs76574915	A	G	0.0228628	1006
10	rs11000474	A	T	0.315109	1006
10	rs78637046	G	A	0.0228628	1006
10	rs12572645	G	T	0.187873	1006
10	rs10823959	G	A	0.287276	1006
10	rs1903977	T	A	0.395626	1006
10	rs10823960	A	C	0.0775348	1006
10	rs75511483	A	T	0.0238569	1006
10	rs1903976	G	A	0.287276	1006
10	rs57404301	T	A	0.0238569	1006
10	rs1903975	A	T	0.289264	1006
10	rs10823961	A	T	0.0994036	1006
10	rs10823962	C	T	0.315109	1006
10	rs10823963	C	T	0.315109	1006
10	rs10823964	T	G	0.498012	1006
10	rs144238843	C	T	0.0178926	1006
10	rs10740409	T	C	0.474155	1006
10	rs79143797	G	A	0.0238569	1006
10	rs10823973	C	G	0.474155	1006
10	rs79702175	T	C	0.0238569	1006
10	rs12780573	T	C	0.186879	1006
10	rs4279961	T	C	0.813121	1006
10	rs138952524	C	T	0.0218688	1006
10	rs12776480	C	T	0.315109	1006
10	rs1903951	C	T	0.0775348	1006
10	rs78219170	C	A	0.106362	1006
10	rs9664844	G	A	0.606362	1006
10	rs1903953	T	C	0.393638	1006
10	rs7920855	C	T	0.60835	1006
10	rs190528854	G	T	0.00695825	1006
10	rs7921124	C	T	0.187873	1006
10	rs7893327	C	T	0.605368	1006
10	rs6480657	C	A	0.580517	1006
10	rs74778748	C	T	0.106362	1006
10	rs11816688	A	G	0.393638	1006
10	rs146659039	C	T	0.0258449	1006
10	rs111390562	G	A	0.0238569	1006
10	rs12218667	C	T	0.393638	1006
10	rs12359611	G	A	0.286282	1006
10	rs11000495	T	C	0.316103	1006
10	rs11000496	A	T	0.0775348	1006
10	rs4517464	C	G	0.393638	1006
10	rs114158570	T	C	0.0238569	1006
10	rs11819075	G	A	0.0238569	1006
10	rs11000498	T	C	0.0775348	1006
10	rs112197544	C	A	0.0765408	1006
10	rs67373140	T	C	0.610338	1006
10	rs75219163	T	C	0.0765408	1006
10	rs11000507	G	C	0.609344	1006
10	rs4935305	T	C	0.682903	1006
10	rs4935306	T	G	0.683897	1006
10	rs10762536	C	T	0.683897	1006
10	rs61849869	G	A	0.141153	1006
10	rs117356994	G	T	0.0188867	1006
10	rs12243919	G	A	0.187873	1006
10	rs16913491	A	T	0.0238569	1006
10	rs12774183	G	C	0.337972	1006
10	rs10823978	G	A	0.27336	1006
10	rs10762538	A	T	0.802187	1006
10	rs79523576	C	T	0.0218688	1006
10	rs12763079	T	G	0.196819	1006
10	rs11000518	G	T	0.0437376	1006
10	rs10823979	A	G	0.180915	1006
10	rs10762539	T	G	0.463221	1006
10	rs7901487	C	T	0.461233	1006
10	rs10762540	A	C	0.464215	1006
10	rs10733891	C	T	0.44334	1006
10	rs10762541	C	T	0.72167	1006
10	rs10740411	C	A	0.720676	1006
10	rs61849870	C	T	0.0745527	1006
10	rs7898220	T	C	0.66004	1006
10	rs75309653	A	G	0.0258449	1006
10	rs114403915	T	C	0.0228628	1006
10	rs75857365	G	A	0.105368	1006
10	rs10823981	A	T	0.44831	1006
10	rs10740412	T	C	0.550696	1006
10	rs10762542	G	A	0.550696	1006
10	rs10762543	A	C	0.795229	1006
10	rs10762544	A	G	0.795229	1006
10	rs10740413	C	G	0.795229	1006
10	rs7918280	G	A	0.749503	1006
10	rs7904116	A	G	0.749503	1006
10	rs10762546	A	T	0.878728	1006
10	rs140589168	G	C	0.0149105	1006
10	rs10823988	G	A	0.724652	1006
10	rs10823991	A	T	0.770378	1006
10	rs74400528	A	G	0.878728	1006
10	rs9651334	G	A	0.0457256	1006
10	rs12768701	G	T	0.23161	1006
10	rs11598561	C	T	0.185885	1006
10	rs12357323	G	A	0.0457256	1006
10	rs139759643	A	G	0.129225	1006
10	rs144848807	G	A	0.225646	1006
10	rs147629797	C	T	0.163022	1006
10	rs10762547	A	G	0.867793	1006
10	rs11591640	T	C	0.109344	1006
10	rs11000542	G	A	0.293241	1006
10	rs16926050	T	C	0.0467197	1006
10	rs1903999	A	G	0.890656	1006
10	rs11593752	G	T	0.109344	1006
10	rs10823994	G	C	0.129225	1006
10	rs10823995	G	A	0.129225	1006
10	rs10823996	C	G	0.129225	1006
10	rs6480683	A	C	0.890656	1006
10	rs147853700	T	C	0.0218688	1006
10	rs75340256	A	G	0.0149105	1006
10	rs12356110	T	A	0.0457256	1006
10	rs61849880	C	T	0.163022	1006
10	rs1904002	T	C	0.890656	1006
10	rs12240921	C	A	0.0457256	1006
10	rs11000558	G	A	0.261431	1006
10	rs10823998	A	G	0.138171	1006
10	rs1904003	G	A	0.962227	1006
10	rs17560636	A	C	0.262425	1006
10	rs1904004	C	A	0.0367793	1006
10	rs10823999	G	A	0.138171	1006
10	rs61849881	C	T	0.0238569	1006
10	rs12252648	T	G	0.262425	1006
10	rs6480687	G	A	0.628231	1006
10	rs117084805	C	G	0.0139165	1006
10	rs4256924	C	G	0.138171	1006
10	rs17641137	C	T	0.2167	1006
10	rs10762548	G	A	0.138171	1006
10	rs12768368	A	G	0.235586	1006
10	rs77227297	T	C	0.0894632	1006
10	rs1871078	C	A	0.138171	1006
10	rs56181754	C	T	0.2167	1006
10	rs1871079	G	A	0.138171	1006
10	rs1871080	G	A	0.138171	1006
10	rs12256519	G	A	0.0974155	1006
10	rs1904006	T	C	0.247515	1006
10	rs61849896	A	T	0.166998	1006
10	rs17641202	A	G	0.220676	1006
10	rs1904007	C	T	0.213718	1006
10	rs10824002	A	G	0.180915	1006
10	rs61849897	G	A	0.157058	1006
10	rs72803111	C	A	0.00894632	1006
10	rs75062856	A	C	0.0526839	1006
10	rs1904008	A	G	0.416501	1006
10	rs1904009	A	C	0.416501	1006
10	rs1904010	G	T	0.374751	1006
10	rs12778630	C	T	0.415507	1006
10	rs150765539	A	G	0.0218688	1006
10	rs4457701	C	T	0.414513	1006
10	rs1903995	C	A	0.473161	1006
10	rs1903996	C	G	0.473161	1006
10	rs1903997	C	A	0.473161	1006
10	rs10762550	A	G	0.266402	1006
10	rs74911174	C	G	0.0526839	1006
10	rs146355959	C	T	0.0168986	1006
10	rs10824004	A	G	0.317097	1006
10	rs10824005	T	C	0.318091	1006
10	rs148119476	A	G	0.0159046	1006
10	rs11813596	G	A	0.182903	1006
10	rs12268753	A	C	0.225646	1006
10	rs10824006	C	T	0.379722	1006
10	rs11000634	G	A	0.0447316	1006
10	rs11594633	C	G	0.263419	1006
10	rs11597349	T	C	0.263419	1006
10	rs11000639	T	C	0.421471	1006
10	rs79798818	G	A	0.0139165	1006
10	rs10443915	T	A	0.263419	1006
10	rs4411238	T	C	0.316103	1006
10	rs12765852	C	T	0.263419	1006
10	rs7070173	A	T	0.379722	1006
10	rs77974561	C	A	0.0467197	1006
10	rs10824007	A	C	0.314115	1006
10	rs7077500	T	C	0.262425	1006
10	rs34997494	A	G	0.0467197	1006
10	rs17560996	C	T	0.0407555	1006
10	rs12772162	G	A	0.0407555	1006
10	rs11000654	G	A	0.196819	1006
10	rs66543078	G	A	0.267396	1006
10	rs7917737	G	T	0.0437376	1006
10	rs11000655	C	G	0.380716	1006
10	rs74981134	C	A	0.196819	1006
10	rs73342904	G	T	0.380716	1006
10	rs72803117	G	A	0.198807	1006
10	rs141606355	T	C	0.0407555	1006
10	rs150519944	C	G	0.0119284	1006
10	rs11000657	A	T	0.380716	1006
10	rs12244379	T	A	0.0437376	1006
10	rs1903998	A	G	0.955268	1006
10	rs12781013	T	C	0.0407555	1006
10	rs34229993	C	T	0.240557	1006
10	rs7900083	G	A	0.234592	1006
10	rs7900087	G	A	0.234592	1006
10	rs7900093	G	A	0.234592	1006
10	rs12782457	T	A	0.234592	1006
10	rs10824010	T	C	0.361829	1006
10	rs10824011	T	C	0.235586	1006
10	rs116889094	A	C	0.0119284	1006
10	rs10824012	C	T	0.276342	1006
10	rs11000673	T	C	0.235586	1006
10	rs11000674	T	A	0.235586	1006
10	rs11000675	T	C	0.235586	1006
10	rs11000677	T	C	0.235586	1006
10	rs11000678	A	C	0.235586	1006
10	rs11000679	G	A	0.235586	1006
10	rs11000680	G	C	0.236581	1006
10	rs11000681	T	C	0.235586	1006
10	rs1947758	T	C	0.194831	1006
10	rs72803122	A	G	0.235586	1006
10	rs72803123	A	G	0.235586	1006
10	rs72803124	T	C	0.235586	1006
10	rs11000684	G	T	0.235586	1006
10	rs11000685	C	G	0.236581	1006
10	rs11000686	C	G	0.235586	1006
10	rs11000687	C	T	0.235586	1006
10	rs11000688	A	G	0.235586	1006
10	rs75497325	G	C	0.0407555	1006
10	rs140631279	A	G	0.00695825	1006
10	rs11000689	A	G	0.235586	1006
10	rs11000690	A	T	0.235586	1006
10	rs11000691	G	A	0.235586	1006
10	rs11000692	C	T	0.235586	1006
10	rs1903954	G	A	0.236581	1006
10	rs10824014	G	A	0.276342	1006
10	rs11000693	C	T	0.236581	1006
10	rs11000694	C	A	0.236581	1006
10	rs10824015	G	A	0.236581	1006
10	rs11000697	T	C	0.194831	1006
10	rs12217828	T	G	0.186879	1006
10	rs10824016	G	A	0.236581	1006
10	rs10762551	G	A	0.236581	1006
10	rs78740100	G	A	0.0576541	1006
10	rs5013005	C	G	0.236581	1006
10	rs10824017	G	A	0.236581	1006
10	rs146800892	T	C	0.0119284	1006
10	rs72803130	T	G	0.028827	1006
10	rs1904031	T	G	0.236581	1006
10	rs1904030	G	C	0.236581	1006
10	rs17641540	C	T	0.0397614	1006
10	rs10824018	A	G	0.236581	1006
10	rs11000703	G	A	0.369781	1006
10	rs10824019	T	C	0.236581	1006
10	rs10762552	T	A	0.236581	1006
10	rs11000704	C	G	0.276342	1006
10	rs10824020	T	C	0.236581	1006
10	rs11000705	G	A	0.236581	1006
10	rs34848107	C	G	0.0397614	1006
10	rs11000710	A	T	0.276342	1006
10	rs34544599	A	G	0.0397614	1006
10	rs11000712	C	T	0.277336	1006
10	rs11000713	A	G	0.236581	1006
10	rs117613303	G	A	0.0397614	1006
10	rs10824022	G	A	0.236581	1006
10	rs10824023	T	C	0.236581	1006
10	rs1904029	G	A	0.369781	1006
10	rs12413063	C	T	0.0934394	1006
10	rs1904028	A	G	0.236581	1006
10	rs1904027	G	C	0.629225	1006
10	rs1904026	G	A	0.236581	1006
10	rs35135891	G	A	0.0397614	1006
10	rs12218769	C	T	0.236581	1006
10	rs12220039	T	G	0.236581	1006
10	rs4935027	G	A	0.352883	1006
10	rs4935028	A	G	0.352883	1006
10	rs117010856	C	T	0.027833	1006
10	rs34801364	T	C	0.0397614	1006
10	rs1993857	A	G	0.353877	1006
10	rs10824024	T	C	0.345924	1006
10	rs79508132	C	T	0.0397614	1006
10	rs34094323	G	A	0.0467197	1006
10	rs35180056	C	T	0.260437	1006
10	rs12774871	A	G	0.301193	1006
10	rs12253790	T	C	0.353877	1006
10	rs1904025	T	C	0.244533	1006
10	rs12252380	A	G	0.0407555	1006
10	rs10762553	C	T	0.61829	1006
10	rs12255651	T	C	0.190855	1006
10	rs1904024	A	G	0.873757	1006
10	rs11000722	T	C	0.0586481	1006
10	rs146459733	T	G	0.00497018	1006
10	rs113246478	A	G	0.0119284	1006
10	rs10740416	C	T	0.56163	1006
10	rs61849900	G	A	0.16501	1006
10	rs7090393	A	G	0.413519	1006
10	rs7072999	C	T	0.410537	1006
10	rs7071997	G	A	0.164016	1006
10	rs1904023	A	G	0.413519	1006
10	rs1904022	T	C	0.0387674	1006
10	rs61849901	C	T	0.2167	1006
10	rs74664873	A	T	0.131213	1006
10	rs57233855	C	T	0.0516899	1006
10	rs10762554	A	G	0.559642	1006
10	rs142349372	T	C	0.0805169	1006
10	rs77418773	G	A	0.0805169	1006
10	rs7476880	C	T	0.0805169	1006
10	rs138085948	G	A	0.0129225	1006
10	rs7477297	C	T	0.0815109	1006
10	rs7902726	T	A	0.200795	1006
10	rs61849904	C	T	0.201789	1006
10	rs72634654	G	A	0.0516899	1006
10	rs7477839	G	A	0.2833	1006
10	rs12219130	A	G	0.0516899	1006
10	rs12571672	T	A	0.0755467	1006
10	rs74562893	G	A	0.146123	1006
10	rs1904019	A	G	0.0516899	1006
10	rs74512770	A	G	0.147117	1006
10	rs76300014	C	G	0.147117	1006
10	rs1904018	A	G	0.484095	1006
10	rs1904017	A	G	0.0815109	1006
10	rs1871082	A	C	0.284294	1006
10	rs1904016	T	C	0.0516899	1006
10	rs80247712	G	A	0.0437376	1006
10	rs74135140	C	T	0.0815109	1006
10	rs10508969	A	G	0.0516899	1006
10	rs12573665	G	A	0.084493	1006
10	rs10762562	A	C	0.542744	1006
10	rs12772466	T	G	0.202783	1006
10	rs74930159	C	A	0.0318091	1006
10	rs10824033	G	T	0.17495	1006
10	rs10824034	G	A	0.17495	1006
10	rs10762564	C	G	0.54175	1006
10	rs181943415	A	G	0.0109344	1006
10	rs111346273	A	T	0.027833	1006
10	rs16926521	T	A	0.0377734	1006
10	rs1904013	G	T	0.0815109	1006
10	rs10824035	G	A	0.54175	1006
10	rs16926524	A	G	0.0815109	1006
10	rs12776375	A	C	0.172962	1006
10	rs35345199	G	T	0.259443	1006
10	rs12774141	G	T	0.172962	1006
10	rs34310643	A	G	0.256461	1006
10	rs4935029	T	C	0.0815109	1006
10	rs73342945	G	T	0.0815109	1006
10	rs76895253	T	C	0.0755467	1006
10	rs1904011	T	C	0.0367793	1006
10	rs4526728	C	A	0.0367793	1006
10	rs12414927	C	T	0.0367793	1006
10	rs12412155	G	A	0.0367793	1006
10	rs78213193	A	G	0.082505	1006
10	rs10824038	T	C	0.0367793	1006
10	rs72803136	G	C	0.0248509	1006
10	rs11000791	A	G	0.0367793	1006
10	rs34733197	C	A	0.170974	1006
10	rs11000792	G	A	0.372763	1006
10	rs191559463	G	A	0.0198807	1006
10	rs9804211	T	C	0.214712	1006
10	rs11000794	T	C	0.424453	1006
10	rs57548635	G	A	0.16501	1006
10	rs17561995	A	G	0.16501	1006
10	rs35049692	C	G	0.343936	1006
10	rs11000798	G	A	0.258449	1006
10	rs60830257	G	A	0.0815109	1006
10	rs11000800	G	A	0.0367793	1006
10	rs11591515	T	G	0.177932	1006
10	rs34178098	A	C	0.17992	1006
10	rs116896704	T	G	0.0437376	1006
10	rs17562140	C	T	0.177932	1006
10	rs34389565	C	T	0.177932	1006
10	rs721854	A	G	0.538767	1006
10	rs75283112	G	A	0.16501	1006
10	rs3862583	G	A	0.0815109	1006
10	rs11592210	A	T	0.260437	1006
10	rs11594206	G	A	0.178926	1006
10	rs80152380	G	T	0.0139165	1006
10	rs2219749	G	A	0.16501	1006
10	rs58339586	A	G	0.0377734	1006
10	rs56907141	G	A	0.082505	1006
10	rs2169679	C	T	0.298211	1006
10	rs77884003	G	A	0.176938	1006
10	rs10762567	A	G	0.534791	1006
10	rs11000815	G	A	0.0377734	1006
10	rs61847260	A	G	0.16501	1006
10	rs75319075	C	A	0.16501	1006
10	rs61448551	T	C	0.082505	1006
10	rs117757955	A	G	0.0149105	1006
10	rs79298577	T	G	0.0238569	1006
10	rs79980042	A	C	0.0258449	1006
10	rs10824046	A	G	0.528827	1006
10	rs11000825	A	T	0.0308151	1006
10	rs10762569	A	C	0.534791	1006
10	rs34447589	C	T	0.177932	1006
10	rs9651311	A	G	0.699801	1006
10	rs10824048	A	C	0.0377734	1006
10	rs10824050	G	A	0.0377734	1006
10	rs10762570	C	T	0.298211	1006
10	rs17642500	C	T	0.16501	1006
10	rs143793333	T	C	0.0109344	1006
10	rs1903974	G	A	0.082505	1006
10	rs10824053	A	T	0.0377734	1006
10	rs11592264	C	T	0.177932	1006
10	rs146197095	G	T	0.0178926	1006
10	rs11000840	C	T	0.259443	1006
10	rs11000841	C	T	0.0377734	1006
10	rs10466032	G	A	0.262425	1006
10	rs11000846	G	C	0.532803	1006
10	rs11592846	C	T	0.028827	1006
10	rs12253829	A	G	0.0377734	1006
10	rs61847264	G	T	0.16501	1006
10	rs16926978	C	T	0.083499	1006
10	rs150570779	G	A	0.0149105	1006
10	rs2134772	T	C	0.464215	1006
10	rs17642530	C	T	0.0119284	1006
10	rs34242410	A	G	0.260437	1006
10	rs12268930	G	C	0.260437	1006
10	rs16927026	A	G	0.083499	1006
10	rs16927030	C	T	0.0377734	1006
10	rs10824067	G	T	0.706759	1006
10	rs12259288	A	G	0.300199	1006
10	rs12260890	T	C	0.0775348	1006
10	rs4935031	G	T	0.531809	1006
10	rs2126759	T	C	0.178926	1006
10	rs2134767	G	A	0.531809	1006
10	rs9971269	A	G	0.263419	1006
10	rs9971270	A	G	0.262425	1006
10	rs9971185	C	T	0.263419	1006
10	rs9971354	G	C	0.263419	1006
10	rs12255973	C	T	0.083499	1006
10	rs11000875	G	T	0.262425	1006
10	rs11598071	A	G	0.262425	1006
10	rs12256196	C	T	0.262425	1006
10	rs7912141	G	A	0.262425	1006
10	rs7898110	A	C	0.262425	1006
10	rs9971340	T	G	0.262425	1006
10	rs10430472	A	T	0.0367793	1006
10	rs12267384	T	G	0.083499	1006
10	rs17562565	G	A	0.178926	1006
10	rs12269042	T	C	0.262425	1006
10	rs76887198	G	A	0.178926	1006
10	rs16927132	T	C	0.262425	1006
10	rs77138124	C	A	0.166004	1006
10	rs34582712	C	T	0.262425	1006
10	rs17642863	A	T	0.178926	1006
10	rs58118931	T	C	0.083499	1006
10	rs35786754	T	G	0.262425	1006
10	rs12766089	T	C	0.262425	1006
10	rs12785193	A	G	0.262425	1006
10	rs7922368	C	T	0.262425	1006
10	rs7911524	A	C	0.0765408	1006
10	rs77255750	G	A	0.178926	1006
10	rs2001283	A	G	0.833002	1006
10	rs4082299	T	C	0.292247	1006
10	rs78065157	G	C	0.0765408	1006
10	rs12413303	G	A	0.292247	1006
10	rs10824089	G	C	0.292247	1006
10	rs79531500	A	C	0.028827	1006
10	rs11000904	A	T	0.0248509	1006
10	rs71490904	C	T	0.178926	1006
10	rs4935310	A	G	0.293241	1006
10	rs17643002	A	G	0.178926	1006
10	rs4935032	T	C	0.293241	1006
10	rs4935311	G	T	0.292247	1006
10	rs117552759	C	T	0.0407555	1006
10	rs10824093	C	T	0.538767	1006
10	rs10762578	C	G	0.293241	1006
10	rs10762579	G	A	0.0367793	1006
10	rs10762580	C	T	0.292247	1006
10	rs12782150	A	G	0.178926	1006
10	rs11000908	T	C	0.539761	1006
10	rs4935313	A	G	0.0765408	1006
10	rs10508968	T	C	0.178926	1006
10	rs3886884	A	G	0.292247	1006
10	rs4561153	A	G	0.166004	1006
10	rs10508967	G	A	0.292247	1006
10	rs1871075	A	G	0.235586	1006
10	rs1871076	A	G	0.235586	1006
10	rs1875790	G	A	0.141153	1006
10	rs1875791	G	A	0.22167	1006
10	rs1903991	T	C	0.223658	1006
10	rs1903992	C	A	0.223658	1006
10	rs7918479	T	A	0.740557	1006
10	rs1903993	G	A	0.776342	1006
10	rs12268003	C	T	0.223658	1006
10	rs12247971	A	C	0.223658	1006
10	rs12249497	T	G	0.223658	1006
10	rs12248031	A	G	0.223658	1006
10	rs6480725	T	A	0.222664	1006
10	rs11000938	G	C	0.558648	1006
10	rs7910428	G	A	0.222664	1006
10	rs10824126	G	A	0.0357853	1006
10	rs10824127	A	G	0.218688	1006
10	rs111246513	C	T	0.026839	1006
10	rs7911263	G	A	0.776342	1006
10	rs10824131	A	G	0.558648	1006
10	rs35222522	G	A	0.180915	1006
10	rs10508966	A	G	0.0357853	1006
10	rs112422532	C	T	0.0198807	1006
10	rs10762590	T	C	0.0357853	1006
10	rs1948837	G	T	0.964215	1006
10	rs57169351	A	C	0.182903	1006
10	rs2134768	G	A	0.740557	1006
10	rs12763968	G	A	0.0318091	1006
10	rs2134769	A	G	0.741551	1006
10	rs11000953	A	G	0.741551	1006
10	rs1995490	A	G	0.740557	1006
10	rs80079691	C	T	0.181909	1006
10	rs71490905	C	T	0.181909	1006
10	rs4310560	T	C	0.740557	1006
10	rs4564282	T	C	0.740557	1006
10	rs72803144	G	T	0.0506958	1006
10	rs12570780	A	T	0.182903	1006
10	rs11000969	C	G	0.740557	1006
10	rs7074088	A	G	0.223658	1006
10	rs11000970	A	C	0.0357853	1006
10	rs7902837	T	C	0.557654	1006
10	rs1910534	A	G	0.739563	1006
10	rs10824145	C	G	0.739563	1006
10	rs34173878	C	T	0.181909	1006
10	rs34261122	C	T	0.181909	1006
10	rs1995491	G	A	0.557654	1006
10	rs1995492	A	G	0.557654	1006
10	rs10740424	A	C	0.593439	1006
10	rs10762597	G	A	0.217694	1006
10	rs11001000	C	A	0.55666	1006
10	rs1948838	T	A	0.217694	1006
10	rs1910536	G	C	0.2167	1006
10	rs1910537	G	C	0.775348	1006
10	rs147205184	C	T	0.0178926	1006
10	rs10733896	A	G	0.777336	1006
10	rs10733897	C	T	0.775348	1006
10	rs10824155	T	A	0.0357853	1006
10	rs2174258	A	G	0.777336	1006
10	rs2174259	G	A	0.775348	1006
10	rs10740425	T	A	0.777336	1006
10	rs10740426	G	A	0.777336	1006
10	rs10740427	T	G	0.777336	1006
10	rs10824158	G	T	0.0357853	1006
10	rs72803147	C	A	0.0785288	1006
10	rs10733900	C	T	0.777336	1006
10	rs10740429	G	A	0.776342	1006
10	rs118124520	C	T	0.00795229	1006
10	rs10733901	T	A	0.777336	1006
10	rs10762604	T	C	0.777336	1006
10	rs10740430	G	A	0.777336	1006
10	rs10733902	G	T	0.776342	1006
10	rs10824162	G	A	0.558648	1006
10	rs75810540	C	G	0.182903	1006
10	rs117872193	A	T	0.0238569	1006
10	rs79037340	T	A	0.135189	1006
10	rs191979346	C	A	0.0178926	1006
10	rs10824173	C	A	0.77833	1006
10	rs10740435	G	A	0.968191	1006
10	rs10824176	C	G	0.182903	1006
10	rs10437352	T	C	0.38171	1006
10	rs10437353	T	C	0.39662	1006
10	rs11001035	C	T	0.0904573	1006
10	rs10824178	G	A	0.0705765	1006
10	rs10824179	A	G	0.0695825	1006
10	rs11001036	C	T	0.0904573	1006
10	rs10437383	G	A	0.338966	1006
10	rs10824180	C	G	0.0695825	1006
10	rs12217323	T	G	0.0735586	1006
10	rs34999724	G	A	0.257455	1006
10	rs10824187	A	T	0.0735586	1006
10	rs10762623	G	A	0.0894632	1006
10	rs35468151	G	A	0.242545	1006
10	rs7902533	G	T	0.109344	1006
10	rs79106132	A	G	0.242545	1006
10	rs10762625	A	G	0.574553	1006
10	rs10824189	T	C	0.0735586	1006
10	rs10824191	T	C	0.0894632	1006
10	rs12218222	T	C	0.574553	1006
10	rs80062613	G	T	0.242545	1006
10	rs7084335	T	G	0.0198807	1006
10	rs61847297	G	A	0.0198807	1006
10	rs117919450	T	C	0.0119284	1006
10	rs10762627	A	G	0.89165	1006
10	rs11001056	T	C	0.576541	1006
10	rs12762538	G	T	0.240557	1006
10	rs60995569	G	T	0.0894632	1006
10	rs7910470	A	G	0.163022	1006
10	rs61847298	G	A	0.0198807	1006
10	rs117593103	A	G	0.028827	1006
10	rs150158460	C	T	0.00596421	1006
10	rs61847299	C	T	0.0198807	1006
10	rs61847300	G	A	0.0188867	1006
10	rs7902949	C	T	0.745527	1006
10	rs7095803	A	G	0.559642	1006
10	rs10824201	T	G	0.319085	1006
10	rs35979919	T	A	0.212724	1006
10	rs11001067	T	C	0.0208748	1006
10	rs7903745	T	C	0.308151	1006
10	rs10762628	G	A	0.115308	1006
10	rs12358639	G	T	0.308151	1006
10	rs10824204	A	G	0.257455	1006
10	rs10824205	A	G	0.66501	1006
10	rs10824206	C	T	0.354871	1006
10	rs1910544	G	A	0.11332	1006
10	rs10824207	C	A	0.354871	1006
10	rs7476725	G	A	0.11332	1006
10	rs76972076	G	A	0.0129225	1006
10	rs1910545	C	T	0.112326	1006
10	rs2134770	T	G	0.358847	1006
10	rs61847303	C	T	0.299205	1006
10	rs2174261	A	G	0.359841	1006
10	rs7082443	T	C	0.331014	1006
10	rs10824213	A	G	0.356859	1006
10	rs10824214	G	A	0.356859	1006
10	rs117159593	G	A	0.0109344	1006
10	rs10762634	G	A	0.356859	1006
10	rs1910546	A	C	0.357853	1006
10	rs955779	A	C	0.356859	1006
10	rs61847307	C	T	0.300199	1006
10	rs10128363	A	C	0.114314	1006
10	rs1910548	A	C	0.356859	1006
10	rs10128399	A	G	0.114314	1006
10	rs10824217	C	T	0.114314	1006
10	rs7921595	A	G	0.114314	1006
10	rs7905525	C	G	0.114314	1006
10	rs7904720	G	A	0.114314	1006
10	rs11001097	A	G	0.114314	1006
10	rs11001098	C	T	0.114314	1006
10	rs9415080	A	T	0.324056	1006
10	rs11001100	A	G	0.114314	1006
10	rs12258629	C	T	0.114314	1006
10	rs12267781	T	C	0.114314	1006
10	rs75411997	T	G	0.0129225	1006
10	rs12358626	C	T	0.11332	1006
10	rs7067880	A	G	0.114314	1006
10	rs1910549	G	C	0.114314	1006
10	rs1910550	A	G	0.114314	1006
10	rs59013085	A	G	0.104374	1006
10	rs7089983	C	T	0.884692	1006
10	rs10824222	T	G	0.115308	1006
10	rs10824223	G	A	0.115308	1006
10	rs117415077	T	A	0.0109344	1006
10	rs10824227	T	C	0.115308	1006
10	rs10824229	A	G	0.0656064	1006
10	rs7091337	T	C	0.115308	1006
10	rs11001130	A	G	0.563618	1006
10	rs2134760	A	G	0.326044	1006
10	rs1125148	T	C	0.324056	1006
10	rs11001157	G	T	0.242545	1006
10	rs71490907	C	T	0.027833	1006
10	rs9416044	A	T	0.323062	1006
10	rs2174257	G	A	0.56163	1006
10	rs11001164	A	T	0.11332	1006
10	rs2202314	G	A	0.232604	1006
10	rs4935317	A	G	0.0139165	1006
10	rs72787305	T	C	0.11332	1006
10	rs9416046	T	C	0.32505	1006
10	rs9415087	G	A	0.32505	1006
10	rs2339952	C	T	0.885686	1006
10	rs7087753	C	T	0.885686	1006
10	rs11527238	C	T	0.232604	1006
10	rs7900521	T	A	0.885686	1006
10	rs2134762	A	G	0.11332	1006
10	rs117958631	C	T	0.026839	1006
10	rs1910532	A	G	0.114314	1006
10	rs77781442	A	C	0.0248509	1006
10	rs6480761	A	C	0.370775	1006
10	rs11001183	G	T	0.243539	1006
10	rs7068267	C	A	0.11332	1006
10	rs67024255	T	C	0.11332	1006
10	rs1194491	C	A	0.569583	1006
10	rs1210449	A	T	0.88668	1006
10	rs12355173	A	T	0.11332	1006
10	rs1194492	G	A	0.323062	1006
10	rs12359674	C	T	0.11332	1006
10	rs180785023	T	A	0.00596421	1006
10	rs7898960	C	A	0.11332	1006
10	rs59549474	C	G	0.11332	1006
10	rs72787311	A	G	0.0198807	1006
10	rs117156291	C	T	0.0159046	1006
10	rs1194495	G	A	0.313121	1006
10	rs61277906	A	G	0.11332	1006
10	rs11001190	G	T	0.11332	1006
10	rs10508965	G	A	0.0337972	1006
10	rs11001195	C	T	0.0367793	1006
10	rs10508964	C	T	0.353877	1006
10	rs72787313	C	T	0.142147	1006
10	rs7917121	T	C	0.0805169	1006
10	rs73346917	C	A	0.0447316	1006
10	rs1875789	A	G	0.0745527	1006
10	rs10824246	A	G	0.0755467	1006
10	rs11001209	A	G	0.0755467	1006
10	rs11001210	C	T	0.0864811	1006
10	rs11001213	T	C	0.0755467	1006
10	rs12256137	G	A	0.11332	1006
10	rs2339953	A	G	0.0755467	1006
10	rs11001215	G	A	0.171968	1006
10	rs76575242	A	G	0.101392	1006
10	rs61847352	C	T	0.0616302	1006
10	rs148761407	T	C	0.0298211	1006
10	rs1406476	A	G	0.728628	1006
10	rs116995989	C	T	0.0149105	1006
10	rs1194498	C	G	0.270378	1006
10	rs72787319	C	T	0.0666004	1006
10	rs35166304	A	T	0.054672	1006
10	rs10824254	C	T	0.33996	1006
10	rs141073018	C	A	0.0248509	1006
10	rs11001232	G	C	0.0666004	1006
10	rs10824256	G	A	0.0576541	1006
10	rs11001241	A	T	0.56163	1006
10	rs1699304	C	A	0.300199	1006
10	rs147330997	T	C	0.0159046	1006
10	rs12777614	T	G	0.236581	1006
10	rs58826461	G	T	0.083499	1006
10	rs12770079	G	A	0.22664	1006
10	rs41375848	T	G	0.084493	1006
10	rs1729581	T	C	0.300199	1006
10	rs113854545	A	G	0.0159046	1006
10	rs111738450	C	T	0.0159046	1006
10	rs77397272	A	C	0.0298211	1006
10	rs1729578	T	C	0.303181	1006
10	rs7070276	C	T	0.0725646	1006
10	rs79926301	C	A	0.0656064	1006
10	rs11598203	G	A	0.0616302	1006
10	rs72787323	T	C	0.0387674	1006
10	rs7918883	T	C	0.961233	1006
10	rs113341787	T	C	0.0586481	1006
10	rs144700848	C	T	0.0467197	1006
10	rs150049686	T	A	0.0437376	1006
10	rs1919462	G	T	0.587475	1006
10	rs1194522	G	A	0.898608	1006
10	rs11001263	A	C	0.0616302	1006
10	rs1194520	A	T	0.302187	1006
10	rs10824262	G	T	0.596421	1006
10	rs7909343	C	T	0.0626243	1006
10	rs10508963	T	A	0.0626243	1006
10	rs72787326	T	C	0.0387674	1006
10	rs1194518	C	T	0.961233	1006
10	rs10508962	C	T	0.0616302	1006
10	rs10824270	G	T	0.0387674	1006
10	rs1609539	T	A	0.302187	1006
10	rs41280428	C	T	0.0218688	1006
10	rs140688116	T	C	0.0149105	1006
10	rs12269357	G	A	0.0626243	1006
10	rs12269427	G	C	0.0626243	1006
10	rs9416051	A	C	0.316103	1006
10	rs11001298	T	C	0.0626243	1006
10	rs72787330	C	A	0.0387674	1006
10	rs2339954	G	A	0.584493	1006
10	rs871995	C	T	0.301193	1006
10	rs111930855	G	A	0.0198807	1006
10	rs555567038	A	G	0.0616302	1006
10	rs2463879	A	T	0.936382	1006
10	rs12355958	G	A	0.0377734	1006
10	rs1194499	G	A	0.299205	1006
10	rs7909144	A	G	0.59841	1006
10	rs1194500	G	A	0.936382	1006
10	rs72787333	T	A	0.0377734	1006
10	rs1194501	A	C	0.302187	1006
10	rs1194502	A	G	0.935388	1006
10	rs10824291	C	G	0.59841	1006
10	rs1875792	A	G	0.59841	1006
10	rs1875793	G	T	0.0377734	1006
10	rs1875794	A	G	0.589463	1006
10	rs150572890	C	T	0.0328032	1006
10	rs16928359	A	T	0.0377734	1006
10	rs11001339	A	G	0.59841	1006
10	rs1213068	G	A	0.299205	1006
10	rs12218397	A	C	0.59841	1006
10	rs11001343	A	G	0.59841	1006
10	rs7074246	A	G	0.594433	1006
10	rs1194505	G	T	0.336978	1006
10	rs10824295	G	T	0.597416	1006
10	rs4041235	C	T	0.597416	1006
10	rs1201585	A	G	0.936382	1006
10	rs7907681	G	A	0.587475	1006
10	rs1194513	G	A	0.295229	1006
10	rs1194512	T	G	0.295229	1006
10	rs1194511	A	T	0.296223	1006
10	rs10824297	C	T	0.0377734	1006
10	rs78239292	C	T	0.026839	1006
10	rs10824300	A	G	0.588469	1006
10	rs7086430	T	C	0.0387674	1006
10	rs10824303	G	C	0.586481	1006
10	rs11001376	T	C	0.0387674	1006
10	rs1194510	A	G	0.882704	1006
10	rs1194509	C	T	0.921471	1006
10	rs1194508	C	T	0.293241	1006
10	rs1194507	A	C	0.882704	1006
10	rs73346996	C	T	0.0616302	1006
10	rs7907343	G	T	0.935388	1006
10	rs12569472	G	A	0.0397614	1006
10	rs139359771	G	C	0.0159046	1006
10	rs117761286	C	T	0.0596421	1006
10	rs1534628	G	A	0.88171	1006
10	rs11001389	G	A	0.0387674	1006
10	rs12768182	A	G	0.587475	1006
10	rs1910542	T	G	0.93837	1006
10	rs61849210	A	G	0.0894632	1006
10	rs58198087	C	A	0.0387674	1006
10	rs1194514	G	T	0.882704	1006
10	rs144937001	A	G	0.0149105	1006
10	rs11001394	C	T	0.0387674	1006
10	rs140358050	C	T	0.0119284	1006
10	rs72787341	A	G	0.0377734	1006
10	rs57497780	G	A	0.0377734	1006
10	rs1194515	T	C	0.93837	1006
10	rs77908423	A	G	0.0129225	1006
10	rs10824310	C	T	0.0377734	1006
10	rs1194516	T	C	0.93837	1006
10	rs16928725	C	T	0.0387674	1006
10	rs1406473	G	T	0.0705765	1006
10	rs7905077	G	T	0.703777	1006
10	rs73348710	T	C	0.0666004	1006
10	rs11001416	T	G	0.0725646	1006
10	rs7085534	G	A	0.0387674	1006
10	rs12243664	C	A	0.0725646	1006
10	rs10762671	C	T	0.703777	1006
10	rs11001421	C	A	0.0377734	1006
10	rs1528880	T	A	0.0725646	1006
10	rs79864356	G	A	0.0238569	1006
10	rs1919460	A	G	0.592445	1006
10	rs1919461	A	G	0.592445	1006
10	rs11001431	G	A	0.0377734	1006
10	rs7083967	G	A	0.591451	1006
10	rs3898630	T	G	0.0377734	1006
10	rs7912782	G	T	0.0656064	1006
10	rs10824321	T	G	0.0377734	1006
10	rs11001441	T	A	0.0159046	1006
10	rs11001444	A	G	0.111332	1006
10	rs16928871	C	T	0.0387674	1006
10	rs11001445	C	T	0.0656064	1006
10	rs11001447	G	T	0.592445	1006
10	rs3829169	G	A	0.0387674	1006
10	rs3793783	G	A	0.0387674	1006
10	rs11597314	A	T	0.0646123	1006
10	rs11001452	A	C	0.0646123	1006
10	rs11001453	C	T	0.0646123	1006
10	rs11001455	A	T	0.0377734	1006
10	rs11001456	A	T	0.592445	1006
10	rs10128309	C	T	0.0646123	1006
10	rs11001457	A	C	0.0377734	1006
10	rs11001460	T	G	0.0377734	1006
10	rs61849212	C	T	0.0626243	1006
10	rs7916242	G	A	0.632207	1006
10	rs11001472	A	G	0.593439	1006
10	rs73348739	C	G	0.0646123	1006
10	rs7101052	A	G	0.0377734	1006
10	rs16928983	G	A	0.0646123	1006
10	rs41281544	G	A	0.0646123	1006
10	rs10762675	G	A	0.592445	1006
10	rs57197814	A	T	0.0377734	1006
10	rs10762676	C	T	0.696819	1006
10	rs72789107	G	T	0.0149105	1006
10	rs7075923	A	G	0.0646123	1006
10	rs7091481	G	A	0.0646123	1006
10	rs12244698	C	A	0.0646123	1006
10	rs10824336	G	A	0.592445	1006
10	rs1881597	C	T	0.303181	1006
10	rs12255069	C	T	0.0586481	1006
10	rs13499	A	C	0.338966	1006
10	rs147213572	C	T	0.0129225	1006
10	rs34276440	A	G	0.304175	1006
10	rs16929121	A	G	0.0347913	1006
10	rs7916906	T	G	0.409543	1006
10	rs11815205	C	T	0.159046	1006
10	rs60568834	C	T	0.0506958	1006
10	rs145165847	T	C	0.0606362	1006
10	rs35377666	C	T	0.307157	1006
10	rs41305699	A	G	0.0109344	1006
10	rs10128457	T	C	0.416501	1006
10	rs34480544	A	G	0.307157	1006
10	rs10128415	A	G	0.0586481	1006
10	rs11001508	G	A	0.0586481	1006
10	rs1569197	G	A	0.110338	1006
10	rs151061012	C	A	0.0357853	1006
10	rs12771371	G	A	0.303181	1006
10	rs12773082	C	T	0.303181	1006
10	rs79372821	T	C	0.0377734	1006
10	rs45506496	C	T	0.303181	1006
10	rs1896370	C	T	0.303181	1006
10	rs1896369	T	C	0.0357853	1006
10	rs11001522	G	A	0.0596421	1006
10	rs7100461	G	A	0.0616302	1006
10	rs1896368	C	T	0.519881	1006
10	rs1896367	C	T	0.413519	1006
10	rs7917225	G	A	0.44831	1006
10	rs78626098	G	T	0.00695825	1006
10	rs150064210	C	G	0.0109344	1006
10	rs7906360	T	C	0.589463	1006
10	rs77658989	C	A	0.0318091	1006
10	rs10733905	C	T	0.578529	1006
10	rs1528877	A	G	0.483101	1006
10	rs11001548	C	T	0.0854871	1006
10	rs11001553	C	T	0.0854871	1006
10	rs41281546	C	T	0.055666	1006
10	rs2241529	A	G	0.54175	1006
10	rs11001560	T	C	0.554672	1006
10	rs11815201	T	C	0.497018	1006
10	rs112910014	A	G	0.0506958	1006
10	rs1569198	A	G	0.493042	1006
10	rs74711339	A	G	0.0427435	1006
10	rs59544809	T	G	0.0248509	1006
10	rs2288335	G	A	0.0576541	1006
10	rs1569199	T	C	0.496024	1006
10	rs11001570	C	T	0.0815109	1006
10	rs138262681	T	C	0.0208748	1006
10	rs7087520	G	T	0.55169	1006
10	rs10824351	C	T	0.082505	1006
10	rs11001580	G	A	0.0815109	1006
10	rs10762689	G	C	0.0815109	1006
10	rs1590105	C	A	0.0815109	1006
10	rs7910446	A	G	0.083499	1006
10	rs112973792	T	C	0.0775348	1006
10	rs7073197	C	G	0.0815109	1006
10	rs114362758	G	C	0.0248509	1006
10	rs7081342	G	A	0.05666	1006
10	rs61849226	C	T	0.0805169	1006
10	rs11001604	C	T	0.0815109	1006
10	rs7083441	C	A	0.0815109	1006
10	rs1991394	A	G	0.05666	1006
10	rs1991393	G	A	0.05666	1006
10	rs1991392	A	C	0.0576541	1006
10	rs12780421	T	C	0.471173	1006
10	rs11001609	C	T	0.05666	1006
10	rs60133922	A	G	0.0248509	1006
10	rs75242872	C	G	0.0636183	1006
10	rs7097211	T	A	0.0596421	1006
10	rs145689181	G	A	0.0596421	1006
10	rs117869268	G	A	0.0606362	1006
10	rs145078520	A	G	0.0139165	1006
10	rs113765090	G	A	0.0298211	1006
10	rs1863730	T	C	0.466203	1006
10	rs11001630	C	T	0.0695825	1006
10	rs1406475	G	A	0.550696	1006
10	rs1896373	T	C	0.548708	1006
10	rs7908091	A	T	0.488072	1006
10	rs12354645	A	G	0.0606362	1006
10	rs1528874	A	C	0.488072	1006
10	rs11001643	T	G	0.0606362	1006
10	rs12767827	G	T	0.488072	1006
10	rs117477141	T	A	0.0159046	1006
10	rs80252573	C	A	0.0606362	1006
10	rs1406474	C	A	0.548708	1006
10	rs10824381	A	G	0.548708	1006
10	rs12356251	T	C	0.0606362	1006
10	rs78985554	A	T	0.0238569	1006
10	rs1149785	A	C	0.0606362	1006
10	rs111720738	G	A	0.00397614	1006
10	rs11001679	T	A	0.082505	1006
10	rs16929547	T	C	0.0248509	1006
10	rs1441121	A	T	0.565606	1006
10	rs1441123	T	G	0.5666	1006
10	rs10508971	G	C	0.484095	1006
10	rs118126359	C	A	0.0119284	1006
10	rs111366836	A	G	0.0129225	1006
10	rs1528873	A	C	0.484095	1006
10	rs11001697	G	A	0.082505	1006
10	rs11001698	G	A	0.484095	1006
10	rs12778940	G	A	0.484095	1006
10	rs11815399	G	C	0.484095	1006
10	rs11001702	T	C	0.0815109	1006
10	rs73331254	T	C	0.0248509	1006
10	rs148512850	G	A	0.0159046	1006
10	rs12413224	A	C	0.0904573	1006
10	rs12776422	T	C	0.484095	1006
10	rs138345619	T	G	0.0328032	1006
10	rs12775601	G	C	0.457256	1006
10	rs894104	T	C	0.56163	1006
10	rs1194750	A	G	0.895626	1006
10	rs10762708	C	G	0.56163	1006
10	rs11001719	C	T	0.560636	1006
10	rs11814479	T	G	0.560636	1006
10	rs11812118	C	T	0.478131	1006
10	rs11001721	A	G	0.560636	1006
10	rs11001723	C	T	0.560636	1006
10	rs150328356	C	T	0.0337972	1006
10	rs10824390	A	T	0.559642	1006
10	rs35369086	C	T	0.0298211	1006
10	rs56065519	G	A	0.0357853	1006
10	rs11001726	A	G	0.477137	1006
10	rs7079513	T	G	0.560636	1006
10	rs7075951	A	G	0.560636	1006
10	rs11001728	A	G	0.477137	1006
10	rs7904997	A	T	0.560636	1006
10	rs11001729	A	G	0.477137	1006
10	rs10762712	T	C	0.563618	1006
10	rs10740457	A	G	0.563618	1006
10	rs1372107	G	C	0.559642	1006
10	rs1441124	G	A	0.559642	1006
10	rs144057603	A	G	0.0139165	1006
10	rs16929708	A	G	0.0258449	1006
10	rs10762715	T	C	0.653082	1006
10	rs10762716	C	T	0.635189	1006
10	rs12768209	A	G	0.524851	1006
10	rs16929715	A	G	0.0526839	1006
10	rs76120120	A	C	0.0208748	1006
10	rs72789121	A	G	0.0536779	1006
10	rs7097068	T	G	0.5	1006
10	rs1194687	G	C	0.519881	1006
10	rs146295628	G	T	0.0626243	1006
10	rs139471321	C	G	0.0516899	1006
10	rs61850361	C	T	0.00795229	1006
10	rs151093108	T	G	0.0168986	1006
10	rs7092403	T	C	0.026839	1006
10	rs12266721	C	T	0.026839	1006
10	rs56265462	A	T	0.491054	1006
10	rs192291618	T	C	0.00894632	1006
10	rs188803107	G	C	0.00795229	1006
10	rs150533883	G	T	0.0178926	1006
10	rs7905480	C	T	0.026839	1006
10	rs1194683	A	C	0.520875	1006
10	rs1194682	A	G	0.519881	1006
10	rs7093925	G	A	0.491054	1006
10	rs12260399	C	T	0.026839	1006
10	rs1194681	C	T	0.026839	1006
10	rs112125027	A	G	0.0606362	1006
10	rs10824420	C	T	0.0178926	1006
10	rs4576763	C	G	0.026839	1006
10	rs4471369	A	C	0.0168986	1006
10	rs147916309	G	A	0.0347913	1006
10	rs138374901	G	T	0.0606362	1006
10	rs117710881	G	C	0.0357853	1006
10	rs1194614	C	T	0.516899	1006
10	rs72789122	C	T	0.0178926	1006
10	rs4935035	C	T	0.428429	1006
10	rs72789124	C	T	0.0129225	1006
10	rs76638381	C	T	0.0487078	1006
10	rs1441126	C	T	0.444334	1006
10	rs1441127	T	C	0.0149105	1006
10	rs1149782	A	G	0.472167	1006
10	rs117894042	T	C	0.0159046	1006
10	rs61850362	A	G	0.00596421	1006
10	rs112841970	A	C	0.0129225	1006
10	rs1149781	T	C	0.520875	1006
10	rs186577138	C	G	0.0447316	1006
10	rs1149780	C	T	0.469185	1006
10	rs193136574	C	A	0.0178926	1006
10	rs113105131	A	G	0.0487078	1006
10	rs1149779	G	A	0.472167	1006
10	rs66885131	A	T	0.12326	1006
10	rs11001839	A	G	0.431412	1006
10	rs1194673	G	A	0.595427	1006
10	rs1149778	C	A	0.468191	1006
10	rs61850364	A	G	0.0894632	1006
10	rs1149777	G	A	0.595427	1006
10	rs1149776	A	G	0.595427	1006
10	rs1149775	C	T	0.470179	1006
10	rs80310784	G	A	0.0765408	1006
10	rs1649142	C	T	0.471173	1006
10	rs1733738	A	G	0.595427	1006
10	rs1149774	G	A	0.469185	1006
10	rs1149773	T	C	0.594433	1006
10	rs1149772	T	C	0.593439	1006
10	rs1149771	A	G	0.469185	1006
10	rs1149769	G	C	0.594433	1006
10	rs74884305	T	C	0.0666004	1006
10	rs1194615	G	A	0.593439	1006
10	rs75937797	C	T	0.0497018	1006
10	rs1194671	C	T	0.591451	1006
10	rs116848227	G	T	0.0497018	1006
10	rs1194670	A	C	0.591451	1006
10	rs55913530	T	G	0.124254	1006
10	rs1194669	A	T	0.467197	1006
10	rs1194668	G	A	0.591451	1006
10	rs1194667	C	A	0.592445	1006
10	rs1194666	G	A	0.592445	1006
10	rs34548532	A	G	0.125249	1006
10	rs6480837	A	C	0.592445	1006
10	rs1211574	C	G	0.592445	1006
10	rs7069178	T	C	0.592445	1006
10	rs12761186	A	T	0.125249	1006
10	rs12761187	A	T	0.125249	1006
10	rs1209265	C	A	0.466203	1006
10	rs1194665	G	A	0.591451	1006
10	rs1194664	C	T	0.591451	1006
10	rs1194663	G	A	0.466203	1006
10	rs142856535	C	A	0.00894632	1006
10	rs1194662	T	C	0.542744	1006
10	rs1194661	A	G	0.543738	1006
10	rs1194659	C	T	0.54175	1006
10	rs12769610	T	G	0.0755467	1006
10	rs147140416	C	T	0.0109344	1006
10	rs16913607	C	T	0.0248509	1006
10	rs1441110	A	G	0.542744	1006
10	rs1660760	T	A	0.467197	1006
10	rs1660793	C	T	0.543738	1006
10	rs1621210	T	C	0.542744	1006
10	rs1660792	C	A	0.542744	1006
10	rs1660791	G	T	0.543738	1006
10	rs1649140	C	G	0.543738	1006
10	rs1733704	T	C	0.542744	1006
10	rs1660790	C	T	0.54175	1006
10	rs1733705	A	T	0.542744	1006
10	rs1649139	T	C	0.542744	1006
10	rs1733706	A	G	0.542744	1006
10	rs79487603	C	G	0.0178926	1006
10	rs1733707	C	G	0.542744	1006
10	rs1733708	C	G	0.542744	1006
10	rs1660788	C	T	0.552684	1006
10	rs77599405	G	A	0.0248509	1006
10	rs1660787	C	T	0.0387674	1006
10	rs1194658	C	T	0.0487078	1006
10	rs1194657	G	T	0.0487078	1006
10	rs1031015	G	T	0.027833	1006
10	rs80183922	G	A	0.0795229	1006
10	rs12414584	C	G	0.0149105	1006
10	rs7912860	G	C	0.0168986	1006
10	rs10824452	A	G	0.0149105	1006
10	rs11001897	T	A	0.0149105	1006
10	rs56070900	A	T	0.0149105	1006
10	rs12779931	A	C	0.0159046	1006
10	rs11497804	C	G	0.0168986	1006
10	rs7082640	A	C	0.171968	1006
10	rs10824455	T	G	0.0149105	1006
10	rs10824457	T	C	0.0149105	1006
10	rs56905947	C	T	0.0168986	1006
10	rs11001907	T	A	0.0149105	1006
10	rs11001908	C	T	0.0149105	1006
10	rs11001909	G	A	0.0149105	1006
10	rs1194651	T	G	0.27336	1006
10	rs7912151	A	G	0.0149105	1006
10	rs117675608	C	T	0.0188867	1006
10	rs10824461	A	T	0.0149105	1006
10	rs11001916	C	A	0.0149105	1006
10	rs11001917	A	T	0.0149105	1006
10	rs147829656	G	A	0.0109344	1006
10	rs12268522	C	T	0.0149105	1006
10	rs7079951	C	G	0.0149105	1006
10	rs7078945	G	C	0.0149105	1006
10	rs7080375	C	T	0.0149105	1006
10	rs7080407	C	T	0.0149105	1006
10	rs7097935	A	T	0.0149105	1006
10	rs1441115	C	T	0.0149105	1006
10	rs10824464	T	C	0.0149105	1006
10	rs1194649	G	A	0.262425	1006
10	rs11001924	A	T	0.0149105	1006
10	rs1194648	G	A	0.275348	1006
10	rs60500959	G	A	0.161034	1006
10	rs80248116	T	C	0.0188867	1006
10	rs1194647	C	T	0.255467	1006
10	rs11001929	A	T	0.0188867	1006
10	rs7893873	G	T	0.227634	1006
10	rs12413194	G	A	0.0188867	1006
10	rs60903912	C	T	0.0188867	1006
10	rs7897513	G	A	0.227634	1006
10	rs10824469	C	T	0.246521	1006
10	rs7074149	C	T	0.0208748	1006
10	rs7073271	G	A	0.246521	1006
10	rs10824470	C	A	0.225646	1006
10	rs11813600	A	G	0.16004	1006
10	rs139248020	A	G	0.0238569	1006
10	rs7902382	G	A	0.244533	1006
10	rs73335052	G	T	0.0208748	1006
10	rs73335054	C	A	0.0208748	1006
10	rs10824471	G	A	0.225646	1006
10	rs1441114	G	T	0.0208748	1006
10	rs1441113	C	T	0.0208748	1006
10	rs78642809	T	A	0.0238569	1006
10	rs12251753	T	A	0.0208748	1006
10	rs75757260	C	T	0.102386	1006
10	rs12250292	A	G	0.0208748	1006
10	rs11001943	G	A	0.0208748	1006
10	rs78983952	T	G	0.0188867	1006
10	rs7916369	C	T	0.225646	1006
10	rs10824476	A	G	0.0208748	1006
10	rs11001954	T	C	0.0188867	1006
10	rs147236274	A	G	0.0119284	1006
10	rs10824480	C	A	0.246521	1006
10	rs1194744	G	C	0.285288	1006
10	rs12249036	T	C	0.0208748	1006
10	rs1194745	G	A	0.274354	1006
10	rs76898247	G	A	0.0188867	1006
10	rs147561634	C	G	0.0328032	1006
10	rs113631183	C	T	0.0745527	1006
10	rs1194746	T	C	0.27833	1006
10	rs7079154	A	G	0.0208748	1006
10	rs12246138	C	T	0.0188867	1006
10	rs7100700	C	A	0.244533	1006
10	rs10824485	C	G	0.244533	1006
10	rs10824486	C	T	0.0188867	1006
10	rs11002001	A	G	0.0407555	1006
10	rs6480851	G	A	0.246521	1006
10	rs12241225	G	A	0.0188867	1006
10	rs146243736	A	G	0.0188867	1006
10	rs112353502	T	C	0.0367793	1006
10	rs1194738	A	G	0.2833	1006
10	rs11002010	C	T	0.026839	1006
10	rs7914644	T	A	0.0228628	1006
10	rs1194737	A	G	0.28827	1006
10	rs1194735	A	G	0.28827	1006
10	rs1194733	T	A	0.28827	1006
10	rs1194732	G	A	0.28827	1006
10	rs7899556	C	T	0.236581	1006
10	rs1194731	A	C	0.289264	1006
10	rs61850387	C	T	0.0785288	1006
10	rs1963243	T	C	0.238569	1006
10	rs1963907	C	T	0.238569	1006
10	rs1194729	A	G	0.289264	1006
10	rs1194728	T	A	0.289264	1006
10	rs150058505	G	A	0.00994036	1006
10	rs1194727	A	T	0.291252	1006
10	rs1194726	C	T	0.291252	1006
10	rs1194725	G	A	0.290258	1006
10	rs1194724	C	T	0.291252	1006
10	rs1649131	C	A	0.291252	1006
10	rs1649130	C	T	0.291252	1006
10	rs1194723	C	T	0.291252	1006
10	rs1194722	T	G	0.291252	1006
10	rs149327804	C	T	0.00894632	1006
10	rs1201590	A	G	0.292247	1006
10	rs140408131	C	A	0.026839	1006
10	rs1194721	G	A	0.291252	1006
10	rs1194720	T	C	0.292247	1006
10	rs1194719	A	G	0.292247	1006
10	rs1194718	G	A	0.291252	1006
10	rs1194717	G	T	0.292247	1006
10	rs34255015	C	T	0.403579	1006
10	rs1194716	T	C	0.291252	1006
10	rs1194715	T	C	0.291252	1006
10	rs1212764	T	C	0.291252	1006
10	rs1194714	T	C	0.027833	1006
10	rs1194713	G	A	0.292247	1006
10	rs1194712	G	A	0.292247	1006
10	rs1194711	T	C	0.292247	1006
10	rs1194710	G	A	0.291252	1006
10	rs1194709	C	T	0.291252	1006
10	rs1194707	C	T	0.289264	1006
10	rs1194706	C	G	0.289264	1006
10	rs1194705	C	T	0.289264	1006
10	rs1194704	C	T	0.290258	1006
10	rs11002084	T	C	0.236581	1006
10	rs10160070	C	T	0.236581	1006
10	rs142452558	T	C	0.0218688	1006
10	rs146892462	C	T	0.0149105	1006
10	rs1194703	C	A	0.0526839	1006
10	rs11002107	C	T	0.236581	1006
10	rs12355839	C	G	0.462227	1006
10	rs10824513	C	A	0.236581	1006
10	rs12255949	G	C	0.236581	1006
10	rs12241707	C	T	0.236581	1006
10	rs11002114	C	A	0.461233	1006
10	rs80017461	G	A	0.0238569	1006
10	rs12570796	A	G	0.236581	1006
10	rs76585477	G	A	0.0357853	1006
10	rs1194743	T	C	0.752485	1006
10	rs1194742	A	G	0.0526839	1006
10	rs11002129	T	C	0.100398	1006
10	rs1194741	T	C	0.290258	1006
10	rs150287902	G	A	0.0238569	1006
10	rs12415766	A	G	0.0198807	1006
10	rs150238625	A	T	0.0198807	1006
10	rs11002152	G	A	0.236581	1006
10	rs16930418	A	T	0.0198807	1006
10	rs1612115	T	C	0.028827	1006
10	rs1733724	A	G	0.752485	1006
10	rs12411572	T	G	0.0198807	1006
10	rs117632012	T	C	0.026839	1006
10	rs80235069	C	T	0.0377734	1006
10	rs12412098	A	G	0.0198807	1006
10	rs878870	G	A	0.0526839	1006
10	rs11002177	T	C	0.026839	1006
10	rs11002178	A	G	0.237575	1006
10	rs78070813	C	T	0.00894632	1006
10	rs1031014	C	A	0.028827	1006
10	rs2464637	G	A	0.028827	1006
10	rs12411541	A	G	0.235586	1006
10	rs150403122	C	T	0.00894632	1006
10	rs138710866	C	T	0.0139165	1006
10	rs77784159	G	C	0.0377734	1006
10	rs2439579	A	G	0.0328032	1006
10	rs10824551	G	T	0.235586	1006
10	rs7906127	G	T	0.234592	1006
10	rs150513777	A	G	0.0367793	1006
10	rs76099073	G	A	0.0198807	1006
10	rs145840832	T	G	0.00994036	1006
10	rs10824553	A	C	0.237575	1006
10	rs117578811	T	C	0.0218688	1006
10	rs1660800	A	G	0.0526839	1006
10	rs1618625	G	A	0.0526839	1006
10	rs57636498	A	C	0.166004	1006
10	rs150071220	T	C	0.0238569	1006
10	rs78238320	G	C	0.115308	1006
10	rs1733731	G	A	0.282306	1006
10	rs4935325	T	C	0.0198807	1006
10	rs1441118	T	C	0.028827	1006
10	rs1561662	C	T	0.262425	1006
10	rs1733730	C	G	0.028827	1006
10	rs1441117	G	A	0.028827	1006
10	rs2218224	C	A	0.232604	1006
10	rs1561661	A	G	0.028827	1006
10	rs147354175	G	A	0.0218688	1006
10	rs117932182	A	G	0.0198807	1006
10	rs117426820	G	A	0.0238569	1006
10	rs10824558	A	G	0.230616	1006
10	rs1615575	G	A	0.971173	1006
10	rs72789161	C	T	0.0258449	1006
10	rs11002230	G	A	0.206759	1006
10	rs1730475	G	C	0.971173	1006
10	rs117109427	G	A	0.0109344	1006
10	rs1660797	G	T	0.971173	1006
10	rs75410713	G	A	0.0218688	1006
10	rs72789164	T	A	0.0198807	1006
10	rs1630401	G	A	0.971173	1006
10	rs1730477	T	C	0.971173	1006
10	rs1730478	G	A	0.971173	1006
10	rs1730479	C	T	0.971173	1006
10	rs554333363	C	T	0.00894632	1006
10	rs1660795	A	T	0.971173	1006
10	rs1733709	C	T	0.971173	1006
10	rs7897075	T	C	0.230616	1006
10	rs1733710	G	A	0.971173	1006
10	rs1625119	T	C	0.971173	1006
10	rs143930609	A	G	0.00795229	1006
10	rs1660794	G	T	0.724652	1006
10	rs140995308	C	T	0.0357853	1006
10	rs2439578	C	G	0.971173	1006
10	rs2439577	C	A	0.971173	1006
10	rs1733741	T	G	0.971173	1006
10	rs10762762	A	G	0.971173	1006
10	rs2463962	G	A	0.971173	1006
10	rs1620449	C	T	0.971173	1006
10	rs1730471	G	A	0.971173	1006
10	rs1660779	C	T	0.971173	1006
10	rs1660771	T	A	0.971173	1006
10	rs184585694	A	C	0.00894632	1006
10	rs10824572	T	C	0.0248509	1006
10	rs11002295	G	T	0.0168986	1006
10	rs11002296	A	C	0.0497018	1006
10	rs7077082	T	C	0.240557	1006
10	rs1660761	C	A	0.971173	1006
10	rs1660756	T	C	0.971173	1006
10	rs1441125	C	T	0.963221	1006
10	rs1733732	C	T	0.963221	1006
10	rs1730463	A	G	0.964215	1006
10	rs10824580	C	A	0.301193	1006
10	rs1730462	A	G	0.964215	1006
10	rs112622195	T	C	0.0188867	1006
10	rs1660801	T	C	0.663022	1006
10	rs10762766	C	T	0.301193	1006
10	rs1733733	C	T	0.964215	1006
10	rs1730461	G	A	0.964215	1006
10	rs1660798	C	T	0.963221	1006
10	rs1837723	G	A	0.300199	1006
10	rs111442290	G	A	0.0168986	1006
10	rs1733734	G	A	0.964215	1006
10	rs1660769	G	A	0.962227	1006
10	rs56360408	A	G	0.0238569	1006
10	rs117013175	C	T	0.00894632	1006
10	rs1730460	T	A	0.964215	1006
10	rs1733735	C	T	0.964215	1006
10	rs1441122	A	C	0.964215	1006
10	rs1628654	G	A	0.964215	1006
10	rs139832802	T	G	0.0149105	1006
10	rs1950066	A	C	0.964215	1006
10	rs1950065	T	C	0.964215	1006
10	rs79608640	A	G	0.0328032	1006
10	rs1660808	C	G	0.964215	1006
10	rs117196468	A	C	0.0178926	1006
10	rs1733702	A	G	0.964215	1006
10	rs76729706	G	A	0.026839	1006
10	rs2463961	T	C	0.964215	1006
10	rs117993127	G	A	0.0377734	1006
10	rs1919778	C	T	0.963221	1006
10	rs11002340	T	C	0.0755467	1006
10	rs1733701	T	A	0.963221	1006
10	rs1730469	T	C	0.963221	1006
10	rs74927449	A	T	0.084493	1006
10	rs72789185	C	T	0.0298211	1006
10	rs1733721	A	C	0.771372	1006
10	rs16930890	A	G	0.0367793	1006
10	rs1730470	C	T	0.963221	1006
10	rs1733722	A	G	0.963221	1006
10	rs1730472	C	G	0.963221	1006
10	rs2951095	T	C	0.775348	1006
10	rs138089801	T	C	0.0188867	1006
10	rs116857224	C	T	0.00695825	1006
10	rs1730464	C	T	0.963221	1006
10	rs143557302	G	A	0.0218688	1006
10	rs142745758	G	T	0.0139165	1006
10	rs7087509	A	G	0.189861	1006
10	rs1733723	A	C	0.963221	1006
10	rs183666740	T	A	0.00994036	1006
10	rs1733720	A	G	0.963221	1006
10	rs1733719	C	T	0.963221	1006
10	rs1733718	T	C	0.963221	1006
10	rs77358238	G	A	0.026839	1006
10	rs1730465	A	C	0.963221	1006
10	rs1733717	C	T	0.963221	1006
10	rs117481736	C	T	0.00894632	1006
10	rs117692737	T	C	0.0417495	1006
10	rs1733716	G	T	0.774354	1006
10	rs1730466	C	A	0.771372	1006
10	rs1730467	C	A	0.960239	1006
10	rs1730468	G	A	0.960239	1006
10	rs144691355	A	C	0.0258449	1006
10	rs7094470	T	C	0.187873	1006
10	rs2951093	A	G	0.77336	1006
10	rs1730474	G	A	0.963221	1006
10	rs1730473	A	G	0.963221	1006
10	rs1733715	C	T	0.963221	1006
10	rs75028114	T	C	0.0487078	1006
10	rs1730483	T	C	0.963221	1006
10	rs1733725	A	G	0.342942	1006
10	rs1730484	G	A	0.963221	1006
10	rs1730485	G	A	0.963221	1006
10	rs1730486	T	C	0.963221	1006
10	rs1733726	C	A	0.757455	1006
10	rs1631922	C	A	0.963221	1006
10	rs1733727	C	A	0.963221	1006
10	rs1733728	A	G	0.756461	1006
10	rs11002430	T	G	0.415507	1006
10	rs1730458	G	A	0.963221	1006
10	rs76590763	G	A	0.0119284	1006
10	rs1733729	G	A	0.963221	1006
10	rs111812916	A	G	0.0119284	1006
10	rs113920486	C	G	0.0159046	1006
10	rs1730459	T	C	0.757455	1006
10	rs72789190	G	T	0.0228628	1006
10	rs1730482	T	G	0.963221	1006
10	rs61848103	C	T	0.0745527	1006
10	rs7085224	A	G	0.204771	1006
10	rs1624478	A	C	0.963221	1006
10	rs1627040	G	C	0.963221	1006
10	rs1733703	T	C	0.963221	1006
10	rs10762771	G	T	0.147117	1006
10	rs7900164	A	G	0.186879	1006
10	rs1730480	G	A	0.756461	1006
10	rs2463963	A	G	0.756461	1006
10	rs11002487	G	A	0.0218688	1006
10	rs1733713	A	C	0.963221	1006
10	rs184965322	T	A	0.00894632	1006
10	rs1733714	A	G	0.962227	1006
10	rs147947692	T	G	0.00695825	1006
10	rs138805758	G	A	0.0188867	1006
10	rs11002517	A	G	0.167992	1006
10	rs141152762	A	C	0.0139165	1006
10	rs1919736	G	T	0.963221	1006
10	rs1950067	A	C	0.963221	1006
10	rs2178341	G	A	0.185885	1006
10	rs61738418	C	T	0.0188867	1006
10	rs7895713	T	C	0.0417495	1006
10	rs2141522	C	A	0.963221	1006
10	rs10733908	T	G	0.963221	1006
10	rs118103285	C	G	0.0417495	1006
10	rs7350418	T	C	0.962227	1006
10	rs181927251	A	T	0.0139165	1006
10	rs7072039	G	A	0.963221	1006
10	rs143523662	A	G	0.00994036	1006
10	rs1919759	C	T	0.963221	1006
10	rs7919488	A	G	0.963221	1006
10	rs10762788	T	C	0.228628	1006
10	rs7100624	C	A	0.963221	1006
10	rs117492260	T	C	0.0139165	1006
10	rs1881747	T	C	0.207753	1006
10	rs2384011	T	C	0.963221	1006
10	rs117859588	A	G	0.0318091	1006
10	rs7905367	G	C	0.770378	1006
10	rs11002600	T	C	0.0437376	1006
10	rs2204757	G	A	0.801193	1006
10	rs6480894	G	A	0.408549	1006
10	rs2204758	A	G	0.637177	1006
10	rs12249555	A	T	0.411531	1006
10	rs10762792	T	G	0.905567	1006
10	rs11002604	A	G	0.156064	1006
10	rs145820547	G	T	0.0188867	1006
10	rs189269936	C	G	0.0298211	1006
10	rs10824621	C	T	0.317097	1006
10	rs10824622	G	A	0.558648	1006
10	rs12412382	C	G	0.112326	1006
10	rs10824623	A	T	0.411531	1006
10	rs10740481	C	G	0.526839	1006
10	rs77023401	C	T	0.0188867	1006
10	rs7903981	C	A	0.549702	1006
10	rs12246770	A	T	0.402584	1006
10	rs1919760	T	G	0.673956	1006
10	rs1919761	A	G	0.152087	1006
10	rs4935329	G	C	0.650099	1006
10	rs7076120	T	C	0.652087	1006
10	rs7072648	A	G	0.15507	1006
10	rs111664099	G	A	0.0407555	1006
10	rs11524762	A	T	0.542744	1006
10	rs2222800	A	C	0.654076	1006
10	rs7477768	C	A	0.557654	1006
10	rs1919762	A	C	0.153082	1006
10	rs10740482	T	C	0.542744	1006
10	rs10762793	T	C	0.544732	1006
10	rs10762794	A	C	0.652087	1006
10	rs1919763	G	T	0.5	1006
10	rs117487688	G	A	0.027833	1006
10	rs12414455	A	G	0.501988	1006
10	rs73343102	C	T	0.150099	1006
10	rs59494731	T	C	0.652087	1006
10	rs117138059	A	G	0.0427435	1006
10	rs11002617	G	T	0.446322	1006
10	rs1919764	C	T	0.649105	1006
10	rs72791012	C	T	0.0417495	1006
10	rs76434005	T	A	0.107356	1006
10	rs1919765	T	G	0.651093	1006
10	rs1919766	C	G	0.652087	1006
10	rs57197191	C	G	0.10835	1006
10	rs11818474	T	C	0.107356	1006
10	rs11816039	C	T	0.10835	1006
10	rs118120885	C	T	0.0397614	1006
10	rs73345010	C	G	0.10835	1006
10	rs3952507	T	C	0.653082	1006
10	rs1919743	C	T	0.652087	1006
10	rs11002632	T	C	0.152087	1006
10	rs1919742	T	G	0.652087	1006
10	rs117713340	A	G	0.026839	1006
10	rs9629901	A	G	0.65507	1006
10	rs72791014	G	T	0.321074	1006
10	rs2384010	A	G	0.653082	1006
10	rs73345018	G	C	0.109344	1006
10	rs9629902	G	T	0.542744	1006
10	rs11002639	A	C	0.054672	1006
10	rs1919738	T	C	0.653082	1006
10	rs4007338	G	C	0.650099	1006
10	rs73345024	C	T	0.10835	1006
10	rs12415172	G	A	0.107356	1006
10	rs4617536	T	C	0.326044	1006
10	rs4444025	C	T	0.446322	1006
10	rs4331036	C	T	0.447316	1006
10	rs79982742	G	A	0.0168986	1006
10	rs10824634	C	G	0.44831	1006
10	rs12412978	C	T	0.10835	1006
10	rs4620668	G	T	0.44831	1006
10	rs4492770	A	T	0.446322	1006
10	rs4539262	A	G	0.446322	1006
10	rs10762799	C	T	0.446322	1006
10	rs111805713	C	T	0.0984095	1006
10	rs10762800	A	G	0.65507	1006
10	rs11002666	A	T	0.0994036	1006
10	rs10762804	G	A	0.446322	1006
10	rs12415510	G	A	0.0974155	1006
10	rs10762809	A	G	0.55666	1006
10	rs117257033	A	G	0.0178926	1006
10	rs2384013	A	G	0.230616	1006
10	rs10824650	A	G	0.554672	1006
10	rs7904811	G	T	0.449304	1006
10	rs7894203	T	C	0.554672	1006
10	rs2891387	C	T	0.653082	1006
10	rs72791025	G	T	0.0884692	1006
10	rs10762811	A	G	0.55169	1006
10	rs1919767	C	T	0.446322	1006
10	rs1919768	G	A	0.447316	1006
10	rs74550188	G	A	0.0467197	1006
10	rs12416370	T	C	0.0994036	1006
10	rs10824654	T	A	0.447316	1006
10	rs10762812	A	G	0.447316	1006
10	rs10762813	A	G	0.446322	1006
10	rs117480889	G	A	0.0994036	1006
10	rs139326003	G	A	0.105368	1006
10	rs73345060	C	T	0.0994036	1006
10	rs7901289	C	G	0.447316	1006
10	rs11002722	A	G	0.125249	1006
10	rs16931600	C	G	0.121272	1006
10	rs2136892	A	T	0.54672	1006
10	rs58516697	T	G	0.141153	1006
10	rs59310030	G	T	0.141153	1006
10	rs59922207	C	G	0.141153	1006
10	rs1919757	T	G	0.405567	1006
10	rs11002730	A	C	0.451292	1006
10	rs2384015	T	C	0.447316	1006
10	rs76849086	G	A	0.0417495	1006
10	rs12411687	T	C	0.0994036	1006
10	rs1919754	T	G	0.447316	1006
10	rs12264214	C	T	0.447316	1006
10	rs10824668	A	C	0.44831	1006
10	rs11002735	C	T	0.323062	1006
10	rs10824669	A	G	0.54672	1006
10	rs10824670	A	G	0.446322	1006
10	rs73345079	G	C	0.0994036	1006
10	rs10824672	C	G	0.447316	1006
10	rs117018729	A	C	0.0407555	1006
10	rs10824673	T	C	0.447316	1006
10	rs2221791	G	A	0.0994036	1006
10	rs2203037	C	T	0.0994036	1006
10	rs10824674	C	T	0.447316	1006
10	rs10740487	C	A	0.447316	1006
10	rs10733910	G	A	0.54672	1006
10	rs10824676	G	A	0.447316	1006
10	rs10824677	T	C	0.447316	1006
10	rs10762815	C	A	0.447316	1006
10	rs10762816	C	T	0.54672	1006
10	rs2384019	A	G	0.54672	1006
10	rs1919752	C	A	0.548708	1006
10	rs1919751	G	A	0.447316	1006
10	rs1919750	T	A	0.447316	1006
10	rs76692844	A	G	0.0994036	1006
10	rs116872743	A	G	0.0417495	1006
10	rs73345099	T	C	0.0994036	1006
10	rs12248821	A	G	0.44831	1006
10	rs10762817	C	T	0.447316	1006
10	rs10824678	G	C	0.447316	1006
10	rs10824679	T	C	0.447316	1006
10	rs73347004	T	C	0.0994036	1006
10	rs10824681	C	T	0.447316	1006
10	rs10824682	A	G	0.447316	1006
10	rs10824683	T	C	0.447316	1006
10	rs73347006	A	G	0.0994036	1006
10	rs10824684	G	A	0.44831	1006
10	rs1919749	C	T	0.447316	1006
10	rs1919748	T	C	0.447316	1006
10	rs1919747	G	C	0.447316	1006
10	rs1919746	G	T	0.447316	1006
10	rs11002757	C	T	0.121272	1006
10	rs11002760	A	G	0.0298211	1006
10	rs4477394	T	A	0.447316	1006
10	rs4447119	A	G	0.447316	1006
10	rs9702282	C	T	0.122266	1006
10	rs10762819	G	A	0.44831	1006
10	rs10762820	G	A	0.44831	1006
10	rs10762821	T	C	0.447316	1006
10	rs59864242	T	C	0.0994036	1006
10	rs10762822	T	C	0.447316	1006
10	rs10824687	G	C	0.446322	1006
10	rs59960052	T	C	0.0994036	1006
10	rs10824688	A	G	0.447316	1006
10	rs10508973	C	T	0.447316	1006
10	rs10508974	G	A	0.447316	1006
10	rs1912611	A	G	0.446322	1006
10	rs16931746	A	G	0.0994036	1006
10	rs11594861	G	T	0.0994036	1006
10	rs1912610	G	A	0.447316	1006
10	rs1912609	A	G	0.545726	1006
10	rs1912608	T	A	0.447316	1006
10	rs10824697	T	C	0.447316	1006
10	rs1912607	G	A	0.447316	1006
10	rs113386981	A	C	0.0168986	1006
10	rs117106417	C	T	0.0208748	1006
10	rs2141521	C	G	0.447316	1006
10	rs2141520	A	G	0.447316	1006
10	rs12414162	T	C	0.10835	1006
10	rs1919774	A	G	0.447316	1006
10	rs1919773	T	C	0.555666	1006
10	rs16931759	C	T	0.10835	1006
10	rs16931762	C	T	0.10835	1006
10	rs117954664	C	T	0.0168986	1006
10	rs1919772	C	T	0.109344	1006
10	rs11002795	A	G	0.109344	1006
10	rs10733912	A	C	0.444334	1006
10	rs1919771	A	C	0.109344	1006
10	rs1919770	G	T	0.109344	1006
10	rs16931779	C	T	0.109344	1006
10	rs11002799	C	T	0.322068	1006
10	rs2891394	A	G	0.109344	1006
10	rs2136893	C	T	0.109344	1006
10	rs1919769	G	A	0.109344	1006
10	rs10824712	A	G	0.324056	1006
10	rs12220324	T	C	0.119284	1006
10	rs12416327	G	C	0.109344	1006
10	rs12416338	G	A	0.109344	1006
10	rs12415428	T	A	0.110338	1006
10	rs28584912	G	A	0.109344	1006
10	rs7908137	C	T	0.110338	1006
10	rs16931807	A	C	0.109344	1006
10	rs1919775	G	C	0.444334	1006
10	rs2222801	G	A	0.446322	1006
10	rs112600460	C	T	0.0168986	1006
10	rs73347071	G	A	0.10835	1006
10	rs73347073	G	A	0.109344	1006
10	rs74400171	G	T	0.107356	1006
10	rs76463570	C	T	0.107356	1006
10	rs1919776	A	T	0.553678	1006
10	rs10762843	T	C	0.553678	1006
10	rs145818574	T	C	0.0208748	1006
10	rs16931817	G	A	0.109344	1006
10	rs1919777	A	G	0.336978	1006
10	rs12414500	T	C	0.552684	1006
10	rs56039733	A	G	0.445328	1006
10	rs2141523	T	C	0.553678	1006
10	rs2136894	A	G	0.553678	1006
10	rs10762847	C	G	0.554672	1006
10	rs11598427	G	A	0.318091	1006
10	rs1949096	C	T	0.445328	1006
10	rs11002822	C	T	0.553678	1006
10	rs11002823	A	T	0.0149105	1006
10	rs7076591	C	A	0.554672	1006
10	rs7097730	T	A	0.555666	1006
10	rs1919779	T	G	0.553678	1006
10	rs1919780	G	T	0.552684	1006
10	rs17585131	G	T	0.0606362	1006
10	rs1919781	C	A	0.10835	1006
10	rs1919782	C	G	0.890656	1006
10	rs11002850	C	T	0.32008	1006
10	rs11002853	A	C	0.107356	1006
10	rs991054	C	A	0.549702	1006
10	rs73331831	A	C	0.107356	1006
10	rs117400692	C	A	0.0159046	1006
10	rs73331836	T	C	0.111332	1006
10	rs10824727	T	C	0.431412	1006
10	rs7073460	A	G	0.892644	1006
10	rs768650	G	A	0.106362	1006
10	rs959781	C	T	0.892644	1006
10	rs957208	C	T	0.107356	1006
10	rs73331842	G	T	0.107356	1006
10	rs11002878	C	T	0.466203	1006
10	rs11002880	G	A	0.466203	1006
10	rs113717374	C	T	0.107356	1006
10	rs112591454	A	G	0.107356	1006
10	rs112675028	G	A	0.0984095	1006
10	rs78967058	A	G	0.055666	1006
10	rs2218332	G	A	0.475149	1006
10	rs2218331	G	T	0.475149	1006
10	rs7908438	C	T	0.854871	1006
10	rs16931953	C	T	0.11829	1006
10	rs7907873	G	A	0.899602	1006
10	rs61843853	G	C	0.116302	1006
10	rs7897096	T	C	0.899602	1006
10	rs12218308	A	G	0.11829	1006
10	rs7909247	C	T	0.845924	1006
10	rs10740495	A	G	0.576541	1006
10	rs12415267	G	A	0.143141	1006
10	rs10824738	G	A	0.416501	1006
10	rs117809268	T	G	0.0198807	1006
10	rs10824739	A	T	0.45328	1006
10	rs1348351	A	C	0.919483	1006
10	rs1348350	C	A	0.920477	1006
10	rs17662737	T	C	0.239563	1006
10	rs11002917	G	C	0.33996	1006
10	rs11002918	C	T	0.353877	1006
10	rs11002920	A	C	0.353877	1006
10	rs7071467	A	G	0.158052	1006
10	rs10762857	C	A	0.642147	1006
10	rs35281099	G	T	0.213718	1006
10	rs10824741	G	C	0.635189	1006
10	rs1838064	G	A	0.237575	1006
10	rs17662822	C	A	0.299205	1006
10	rs1159798	A	C	0.728628	1006
10	rs1912619	C	T	0.431412	1006
10	rs1912618	A	T	0.429423	1006
10	rs79979441	G	C	0.0139165	1006
10	rs74394067	G	T	0.027833	1006
10	rs991681	G	A	0.430417	1006
10	rs11817585	G	A	0.00994036	1006
10	rs11002936	A	G	0.300199	1006
10	rs73331888	T	C	0.0168986	1006
10	rs145064177	G	A	0.0168986	1006
10	rs12251299	C	T	0.142147	1006
10	rs11002943	T	A	0.468191	1006
10	rs11002945	T	C	0.468191	1006
10	rs6480933	T	C	0.857853	1006
10	rs1160630	C	T	0.532803	1006
10	rs7900044	T	A	0.141153	1006
10	rs11002954	G	T	0.141153	1006
10	rs7908619	A	G	0.141153	1006
10	rs7923017	G	C	0.141153	1006
10	rs187829833	C	T	0.00894632	1006
10	rs7924102	C	G	0.141153	1006
10	rs12250150	C	T	0.140159	1006
10	rs11002958	G	C	0.140159	1006
10	rs7070913	G	A	0.122266	1006
10	rs141084424	G	T	0.00994036	1006
10	rs7920998	T	C	0.12326	1006
10	rs12268596	G	A	0.12326	1006
10	rs143759812	T	G	0.0149105	1006
10	rs10762864	C	T	0.32505	1006
10	rs118033743	G	A	0.0437376	1006
10	rs12256387	C	A	0.12326	1006
10	rs11002979	T	A	0.324056	1006
10	rs7895388	A	G	0.12326	1006
10	rs7898709	T	G	0.12326	1006
10	rs77510270	T	C	0.0447316	1006
10	rs12258451	C	G	0.12326	1006
10	rs12258467	C	T	0.12326	1006
10	rs12266233	A	G	0.12326	1006
10	rs74133652	G	C	0.12326	1006
10	rs73333526	A	G	0.12326	1006
10	rs11002987	G	A	0.122266	1006
10	rs11002989	C	T	0.122266	1006
10	rs10824760	C	T	0.877734	1006
10	rs7095115	G	A	0.122266	1006
10	rs7095383	G	T	0.122266	1006
10	rs7095538	G	A	0.122266	1006
10	rs7099953	G	T	0.122266	1006
10	rs76584268	C	A	0.0258449	1006
10	rs61846067	T	A	0.167992	1006
10	rs11003015	T	G	0.12326	1006
10	rs1949095	T	C	0.225646	1006
10	rs1373004	T	G	0.877734	1006
10	rs10824766	C	T	0.122266	1006
10	rs11003035	G	A	0.122266	1006
10	rs11003037	G	A	0.122266	1006
10	rs10762869	C	T	0.877734	1006
10	rs5028563	T	A	0.877734	1006
10	rs71459458	G	C	0.0258449	1006
10	rs12416665	T	C	0.122266	1006
10	rs12262178	C	T	0.122266	1006
10	rs12247120	G	T	0.122266	1006
10	rs12262251	C	T	0.122266	1006
10	rs1373003	A	G	0.122266	1006
10	rs1443131	A	T	0.877734	1006
10	rs7092106	A	G	0.12326	1006
10	rs11003038	T	C	0.12326	1006
10	rs11003040	G	A	0.124254	1006
10	rs11003043	A	G	0.12326	1006
10	rs11003044	A	G	0.12326	1006
10	rs11003045	A	G	0.12326	1006
10	rs11003047	T	G	0.124254	1006
10	rs11003048	C	G	0.124254	1006
10	rs7067581	A	G	0.12326	1006
10	rs7071681	T	C	0.12326	1006
10	rs117173686	C	T	0.0119284	1006
10	rs6480949	C	T	0.122266	1006
10	rs11003049	G	A	0.122266	1006
10	rs11003050	G	A	0.122266	1006
10	rs11003051	G	T	0.122266	1006
10	rs7097953	G	A	0.122266	1006
10	rs7919753	A	G	0.124254	1006
10	rs7902708	G	C	0.12326	1006
10	rs146182128	G	A	0.0248509	1006
10	rs2218330	C	T	0.576541	1006
10	rs12768580	A	G	0.326044	1006
10	rs4935335	T	G	0.483101	1006
10	rs12768073	C	T	0.33996	1006
10	rs546908012	C	T	0.0347913	1006
10	rs1000218	T	C	0.397614	1006
10	rs1000219	G	T	0.39662	1006
10	rs7917747	T	C	0.412525	1006
10	rs7897358	G	C	0.398608	1006
10	rs140879968	T	G	0.00695825	1006
10	rs147529673	A	G	0.0109344	1006
10	rs10824767	G	A	0.600398	1006
10	rs111335597	T	C	0.0337972	1006
10	rs1443136	G	T	0.203777	1006
10	rs4935336	A	G	0.60338	1006
10	rs72791082	G	A	0.183897	1006
10	rs10824768	A	G	0.170974	1006
10	rs73333548	C	T	0.0586481	1006
10	rs12359859	G	C	0.76839	1006
10	rs11003057	A	G	0.256461	1006
10	rs57730813	C	T	0.0874751	1006
10	rs61846070	G	C	0.0874751	1006
10	rs970664	C	T	0.765408	1006
10	rs12357772	C	T	0.145129	1006
10	rs61274710	A	G	0.0904573	1006
10	rs12258303	C	A	0.0745527	1006
10	rs191040400	T	C	0.00497018	1006
10	rs7917895	G	A	0.145129	1006
10	rs73333562	A	G	0.0904573	1006
10	rs61846073	A	G	0.0904573	1006
10	rs150305246	A	G	0.0119284	1006
10	rs10824769	G	C	0.513917	1006
10	rs138442063	G	A	0.00994036	1006
10	rs7915845	T	C	0.217694	1006
10	rs10824770	T	G	0.177932	1006
10	rs11003058	C	G	0.219682	1006
10	rs11003059	T	G	0.177932	1006
10	rs10733916	G	A	0.909543	1006
10	rs10733917	C	G	0.689861	1006
10	rs10733918	C	T	0.689861	1006
10	rs10732419	G	A	0.689861	1006
10	rs117271698	C	T	0.0318091	1006
10	rs57701947	C	A	0.0745527	1006
10	rs78216697	A	G	0.129225	1006
10	rs61846075	A	G	0.0904573	1006
10	rs2099901	C	G	0.515905	1006
10	rs61846076	T	C	0.0874751	1006
10	rs1912617	G	T	0.232604	1006
10	rs10824771	C	T	0.17992	1006
10	rs11003062	A	G	0.196819	1006
10	rs12218358	G	C	0.521869	1006
10	rs4935338	A	G	0.0874751	1006
10	rs4935339	A	T	0.0715706	1006
10	rs4935340	A	C	0.0715706	1006
10	rs72791087	C	T	0.142147	1006
10	rs72791088	A	C	0.142147	1006
10	rs61846078	A	G	0.0715706	1006
10	rs72791089	A	G	0.0725646	1006
10	rs61846079	A	C	0.0874751	1006
10	rs7088220	C	A	0.517893	1006
10	rs117307282	G	T	0.0457256	1006
10	rs10824772	G	C	0.707753	1006
10	rs138491068	G	A	0.0337972	1006
10	rs12259121	G	A	0.0725646	1006
10	rs61846080	G	A	0.0725646	1006
10	rs72791090	G	A	0.0725646	1006
10	rs11814440	C	A	0.517893	1006
10	rs72791091	C	A	0.144135	1006
10	rs4597018	C	A	0.506958	1006
10	rs72791092	C	G	0.145129	1006
10	rs72791093	C	T	0.0765408	1006
10	rs9633601	G	A	0.766402	1006
10	rs61846081	C	T	0.084493	1006
10	rs144391332	G	A	0.0109344	1006
10	rs141353407	T	C	0.00795229	1006
10	rs72791095	C	T	0.0765408	1006
10	rs7917266	T	A	0.691849	1006
10	rs10824773	C	T	0.16998	1006
10	rs78937532	A	G	0.0427435	1006
10	rs11003064	T	C	0.22167	1006
10	rs10740509	G	T	0.693837	1006
10	rs16932605	C	T	0.084493	1006
10	rs72791096	G	T	0.22167	1006
10	rs72791097	C	A	0.22167	1006
10	rs72791098	G	A	0.026839	1006
10	rs10824774	G	T	0.175944	1006
10	rs10824775	G	A	0.175944	1006
10	rs61174067	C	T	0.084493	1006
10	rs11003065	T	C	0.22167	1006
10	rs10454467	A	T	0.170974	1006
10	rs10454468	C	T	0.691849	1006
10	rs10454469	C	T	0.915507	1006
10	rs11003066	T	C	0.22167	1006
10	rs55941518	G	A	0.084493	1006
10	rs7092396	C	T	0.137177	1006
10	rs7096136	C	T	0.77833	1006
10	rs146486782	G	A	0.00994036	1006
10	rs148870671	T	A	0.028827	1006
10	rs12268965	A	G	0.245527	1006
10	rs4935341	C	T	0.0685885	1006
10	rs10762872	C	T	0.517893	1006
10	rs10740510	A	C	0.517893	1006
10	rs61844265	G	A	0.082505	1006
10	rs61844266	A	T	0.082505	1006
10	rs77763285	T	G	0.0139165	1006
10	rs7068340	T	G	0.147117	1006
10	rs7905663	C	T	0.521869	1006
10	rs11003067	A	C	0.083499	1006
10	rs61844267	G	A	0.083499	1006
10	rs7086340	C	T	0.523857	1006
10	rs12242987	G	T	0.171968	1006
10	rs7090014	C	T	0.522863	1006
10	rs11003071	G	A	0.523857	1006
10	rs7899575	A	C	0.745527	1006
10	rs11003072	T	C	0.523857	1006
10	rs11003073	A	T	0.244533	1006
10	rs34236926	T	C	0.524851	1006
10	rs11003074	C	A	0.66998	1006
10	rs149088290	C	A	0.0208748	1006
10	rs2120126	A	G	0.744533	1006
10	rs12242001	T	C	0.670974	1006
10	rs11003077	C	T	0.0506958	1006
10	rs10740511	C	T	0.667992	1006
10	rs141509501	G	A	0.0178926	1006
10	rs10740512	C	T	0.670974	1006
10	rs10740513	T	C	0.668986	1006
10	rs10762874	G	A	0.668986	1006
10	rs145282785	C	G	0.00994036	1006
10	rs12355238	T	A	0.742545	1006
10	rs10740514	G	A	0.742545	1006
10	rs10740515	T	C	0.917495	1006
10	rs1838062	A	G	0.742545	1006
10	rs10762875	A	G	0.742545	1006
10	rs1838063	T	C	0.742545	1006
10	rs10762876	A	T	0.742545	1006
10	rs10762877	A	C	0.742545	1006
10	rs11003079	G	A	0.17495	1006
10	rs10762878	G	A	0.17495	1006
10	rs10762879	T	C	0.17495	1006
10	rs11003080	G	A	0.173956	1006
10	rs10762880	A	G	0.173956	1006
10	rs2120128	A	T	0.17495	1006
10	rs3948177	T	C	0.17495	1006
10	rs2165808	T	C	0.173956	1006
10	rs188690382	A	C	0.00695825	1006
10	rs11003081	T	C	0.172962	1006
10	rs148509179	C	T	0.0168986	1006
10	rs11003082	T	C	0.191849	1006
10	rs11003083	G	T	0.17495	1006
10	rs10824778	A	C	0.17495	1006
10	rs35392865	A	G	0.171968	1006
10	rs11003084	T	C	0.55169	1006
10	rs10824779	A	G	0.55169	1006
10	rs7081821	A	G	0.917495	1006
10	rs1992526	C	T	0.171968	1006
10	rs1992527	T	C	0.171968	1006
10	rs113801574	G	A	0.0178926	1006
10	rs9665335	C	T	0.190855	1006
10	rs9665336	C	T	0.190855	1006
10	rs28869538	G	A	0.192843	1006
10	rs11003095	C	T	0.171968	1006
10	rs10824782	A	G	0.54672	1006
10	rs138035140	G	T	0.171968	1006
10	rs191295679	A	G	0.0407555	1006
10	rs4370881	T	C	0.171968	1006
10	rs141729746	C	G	0.0407555	1006
10	rs55979213	C	T	0.171968	1006
10	rs12261525	G	T	0.17495	1006
10	rs79861996	A	G	0.128231	1006
10	rs10740516	A	G	0.917495	1006
10	rs10762882	G	A	0.549702	1006
10	rs1304008	A	G	0.917495	1006
10	rs12572174	A	G	0.254473	1006
10	rs1867203	A	G	0.197813	1006
10	rs11816856	A	G	0.055666	1006
10	rs10824783	T	C	0.183897	1006
10	rs61844271	A	G	0.0914513	1006
10	rs12385777	G	T	0.05666	1006
10	rs12385778	G	A	0.05666	1006
10	rs12385771	T	C	0.0576541	1006
10	rs12385766	G	T	0.16501	1006
10	rs12385764	T	G	0.164016	1006
10	rs12385751	C	T	0.166004	1006
10	rs61844272	G	C	0.0854871	1006
10	rs2165809	T	C	0.405567	1006
10	rs11003099	G	A	0.239563	1006
10	rs11003100	C	T	0.16501	1006
10	rs75821842	G	A	0.0238569	1006
10	rs1992528	A	G	0.893638	1006
10	rs12571712	T	C	0.491054	1006
10	rs12571494	A	G	0.49006	1006
10	rs1975458	C	T	0.489066	1006
10	rs1975459	C	A	0.492048	1006
10	rs11003102	G	A	0.0109344	1006
10	rs12573117	G	C	0.5666	1006
10	rs12573118	G	A	0.567594	1006
10	rs996233	A	C	0.5666	1006
10	rs996232	A	G	0.5666	1006
10	rs117473115	C	T	0.0168986	1006
10	rs996231	T	G	0.5666	1006
10	rs996230	A	G	0.5666	1006
10	rs996229	A	C	0.567594	1006
10	rs1992529	C	T	0.565606	1006
10	rs4935342	G	A	0.565606	1006
10	rs4935044	C	T	0.565606	1006
10	rs10824784	C	T	0.5666	1006
10	rs4935343	G	A	0.565606	1006
10	rs4935045	C	T	0.565606	1006
10	rs4935344	A	C	0.565606	1006
10	rs4935345	A	G	0.565606	1006
10	rs61844274	C	T	0.0894632	1006
10	rs12357420	C	T	0.567594	1006
10	rs12359294	T	C	0.565606	1006
10	rs117971068	G	A	0.0159046	1006
10	rs12262240	A	G	0.227634	1006
10	rs10824785	G	A	0.565606	1006
10	rs10824786	C	A	0.565606	1006
10	rs34297717	T	G	0.190855	1006
10	rs12255023	C	T	0.0119284	1006
10	rs1808917	G	C	0.808151	1006
10	rs11003103	G	T	0.0129225	1006
10	rs2891402	G	A	0.215706	1006
10	rs11003104	A	C	0.227634	1006
10	rs11003105	A	G	0.227634	1006
10	rs57018990	A	T	0.227634	1006
10	rs59941498	T	C	0.228628	1006
10	rs72792746	T	C	0.136183	1006
10	rs35760997	T	G	0.227634	1006
10	rs2010199	A	G	0.228628	1006
10	rs2010200	G	A	0.228628	1006
10	rs2010363	C	T	0.227634	1006
10	rs117132368	C	T	0.0258449	1006
10	rs4356174	T	C	0.22664	1006
10	rs7091534	C	T	0.241551	1006
10	rs11003108	T	A	0.228628	1006
10	rs11003109	G	A	0.228628	1006
10	rs11003110	G	A	0.228628	1006
10	rs1443138	C	G	0.577535	1006
10	rs10824787	T	G	0.228628	1006
10	rs12354496	T	G	0.229622	1006
10	rs60113183	A	C	0.228628	1006
10	rs59104157	G	A	0.228628	1006
10	rs16932851	A	G	0.228628	1006
10	rs145682498	T	A	0.0198807	1006
10	rs12146335	T	C	0.228628	1006
10	rs12146336	T	A	0.228628	1006
10	rs184700398	C	T	0.0109344	1006
10	rs11818061	T	C	0.228628	1006
10	rs4403759	C	T	0.228628	1006
10	rs1912614	A	T	0.228628	1006
10	rs11599622	G	A	0.0238569	1006
10	rs17587336	G	A	0.0705765	1006
10	rs7909320	C	T	0.0119284	1006
10	rs17587392	T	C	0.0894632	1006
10	rs11003112	G	A	0.229622	1006
10	rs10824788	A	T	0.229622	1006
10	rs11003113	T	C	0.228628	1006
10	rs7475890	A	G	0.228628	1006
10	rs11599879	T	G	0.228628	1006
10	rs1017525	T	C	0.910537	1006
10	rs1017526	C	T	0.228628	1006
10	rs2165812	G	A	0.225646	1006
10	rs11817837	C	A	0.228628	1006
10	rs11003115	T	C	0.228628	1006
10	rs1877134	G	A	0.577535	1006
10	rs1561933	G	A	0.757455	1006
10	rs117629250	C	T	0.0397614	1006
10	rs79852255	C	T	0.0397614	1006
10	rs3829168	A	G	0.22664	1006
10	rs10508975	A	G	0.577535	1006
10	rs72792762	C	T	0.227634	1006
10	rs61844298	A	G	0.180915	1006
10	rs59892663	T	C	0.0119284	1006
10	rs61844299	T	G	0.0884692	1006
10	rs7098284	A	G	0.0119284	1006
10	rs10740519	A	G	0.817097	1006
10	rs11003117	T	A	0.182903	1006
10	rs10824789	C	G	0.182903	1006
10	rs72792767	C	T	0.135189	1006
10	rs920727	C	T	0.760437	1006
10	rs920728	G	C	0.762425	1006
10	rs141163450	G	A	0.00994036	1006
10	rs11003118	T	C	0.317097	1006
10	rs12784736	C	T	0.0109344	1006
10	rs61844300	C	A	0.180915	1006
10	rs10824790	C	T	0.762425	1006
10	rs10824791	G	A	0.762425	1006
10	rs10762883	C	G	0.760437	1006
10	rs16933062	G	A	0.136183	1006
10	rs16933073	C	T	0.136183	1006
10	rs12771266	G	A	0.11332	1006
10	rs139677308	G	T	0.00994036	1006
10	rs11003120	C	T	0.182903	1006
10	rs10740521	C	T	0.761431	1006
10	rs1899556	G	A	0.236581	1006
10	rs1899557	G	C	0.238569	1006
10	rs10450309	T	G	0.236581	1006
10	rs10450310	G	A	0.236581	1006
10	rs55716129	G	A	0.0159046	1006
10	rs2506	A	C	0.238569	1006
10	rs2083771	T	G	0.238569	1006
10	rs2099902	T	C	0.238569	1006
10	rs2099903	C	A	0.236581	1006
10	rs2165813	G	A	0.236581	1006
10	rs2120131	T	G	0.235586	1006
10	rs2120132	T	C	0.235586	1006
10	rs10824792	C	T	0.582505	1006
10	rs10082466	A	G	0.237575	1006
10	rs11595876	T	C	0.0805169	1006
10	rs55714260	T	G	0.0328032	1006
10	rs35805975	G	A	0.0357853	1006
10	rs930507	G	C	0.803181	1006
10	rs930508	G	C	0.801193	1006
10	rs930509	C	G	0.802187	1006
10	rs34650082	C	T	0.0159046	1006
10	rs1838065	A	G	0.388668	1006
10	rs35260458	C	T	0.0109344	1006
10	rs1838066	A	G	0.38668	1006
10	rs10824793	G	A	0.579523	1006
10	rs72792773	T	G	0.0178926	1006
10	rs4935046	C	T	0.579523	1006
10	rs4935047	A	G	0.579523	1006
10	rs1982266	A	G	0.580517	1006
10	rs17334270	A	G	0.196819	1006
10	rs13312736	C	T	0.196819	1006
10	rs4647964	C	T	0.196819	1006
10	rs1800451	C	T	0.0119284	1006
10	rs1800450	C	T	0.141153	1006
10	rs5030737	G	A	0.0596421	1006
10	rs7095891	G	A	0.197813	1006
10	rs45602536	G	T	0.0109344	1006
10	rs11003123	G	A	0.197813	1006
10	rs7096206	G	C	0.779324	1006
10	rs7084554	T	C	0.197813	1006
10	rs35615810	C	A	0.00994036	1006
10	rs11003124	T	G	0.197813	1006
10	rs11003125	G	C	0.385686	1006
10	rs920724	G	A	0.802187	1006
10	rs7916582	T	C	0.197813	1006
10	rs920725	G	A	0.0516899	1006
10	rs10824794	A	T	0.197813	1006
10	rs10824795	G	T	0.197813	1006
10	rs1031101	A	G	0.142147	1006
10	rs11003126	A	G	0.197813	1006
10	rs12264958	G	A	0.197813	1006
10	rs7071882	G	T	0.197813	1006
10	rs7094151	T	C	0.197813	1006
10	rs3925313	A	G	0.77833	1006
10	rs11003127	G	C	0.197813	1006
10	rs2165810	T	A	0.197813	1006
10	rs16933417	C	T	0.192843	1006
10	rs10824796	A	G	0.77833	1006
10	rs57334637	G	A	0.0129225	1006
10	rs11003128	A	T	0.142147	1006
10	rs12782244	G	A	0.400596	1006
10	rs2165811	T	C	0.779324	1006
10	rs60709250	G	A	0.400596	1006
10	rs11003129	G	A	0.194831	1006
10	rs2384046	T	G	0.779324	1006
10	rs2384045	A	G	0.585487	1006
10	rs2384044	G	C	0.779324	1006
10	rs73337313	G	C	0.0109344	1006
10	rs138793678	T	A	0.0109344	1006
10	rs930506	T	C	0.205765	1006
10	rs11003131	G	T	0.142147	1006
10	rs10824797	C	T	0.430417	1006
10	rs7899547	T	G	0.648111	1006
10	rs16933458	A	G	0.0516899	1006
10	rs7902756	T	C	0.217694	1006
10	rs10824798	C	T	0.217694	1006
10	rs10824799	T	C	0.217694	1006
10	rs78842654	G	A	0.0606362	1006
10	rs11003132	C	T	0.257455	1006
10	rs35736518	T	C	0.214712	1006
10	rs11003134	C	A	0.146123	1006
10	rs10824800	C	A	0.619284	1006
10	rs11003135	G	T	0.346918	1006
10	rs61844328	C	T	0.259443	1006
10	rs11003136	C	T	0.359841	1006
10	rs146594159	C	T	0.0129225	1006
10	rs72792785	C	T	0.0506958	1006
10	rs7916786	A	G	0.343936	1006
10	rs11003137	G	A	0.195825	1006
10	rs72794742	G	A	0.0795229	1006
10	rs72794743	G	A	0.0506958	1006
10	rs4935347	T	C	0.802187	1006
10	rs10762884	C	T	0.346918	1006
10	rs72794746	C	A	0.0795229	1006
10	rs10824801	T	A	0.346918	1006
10	rs6480954	T	G	0.71173	1006
10	rs7477069	G	A	0.345924	1006
10	rs6480955	T	C	0.71173	1006
10	rs10824802	G	T	0.345924	1006
10	rs7902821	A	T	0.345924	1006
10	rs7917280	G	T	0.710736	1006
10	rs7917554	G	A	0.710736	1006
10	rs7083840	A	C	0.144135	1006
10	rs12247509	G	A	0.144135	1006
10	rs7474747	G	A	0.709742	1006
10	rs10824803	G	A	0.565606	1006
10	rs10762885	G	A	0.565606	1006
10	rs10443949	T	C	0.709742	1006
10	rs7093304	A	T	0.709742	1006
10	rs12775695	C	T	0.0516899	1006
10	rs10762886	A	G	0.709742	1006
10	rs12248290	T	C	0.144135	1006
10	rs11003138	T	C	0.434394	1006
10	rs12570371	A	G	0.709742	1006
10	rs117822856	T	C	0.0178926	1006
10	rs72794751	G	A	0.143141	1006
10	rs4935348	G	A	0.569583	1006
10	rs7899656	C	T	0.292247	1006
10	rs7919302	T	C	0.734592	1006
10	rs117617879	A	G	0.00695825	1006
10	rs11003139	C	T	0.186879	1006
10	rs10740523	T	C	0.857853	1006
10	rs12569426	G	T	0.252485	1006
10	rs7474613	A	G	0.857853	1006
10	rs139276170	T	C	0.0298211	1006
10	rs7475554	T	C	0.596421	1006
10	rs7475141	A	T	0.306163	1006
10	rs10824804	A	C	0.477137	1006
10	rs4935349	G	A	0.855865	1006
10	rs4935351	G	A	0.259443	1006
10	rs7474608	G	A	0.596421	1006
10	rs7474724	C	A	0.857853	1006
10	rs116920068	G	A	0.0218688	1006
10	rs11598260	C	A	0.259443	1006
10	rs11813066	T	C	0.140159	1006
10	rs10762887	A	C	0.858847	1006
10	rs7903495	C	T	0.855865	1006
10	rs6480957	G	A	0.857853	1006
10	rs7923443	T	C	0.857853	1006
10	rs11003144	A	T	0.260437	1006
10	rs61844343	T	G	0.289264	1006
10	rs6480959	G	A	0.857853	1006
10	rs7476376	G	A	0.858847	1006
10	rs7474983	T	C	0.859841	1006
10	rs7474560	A	G	0.724652	1006
10	rs7475006	T	C	0.599404	1006
10	rs7476453	G	T	0.59841	1006
10	rs7476479	G	A	0.59841	1006
10	rs10824805	T	C	0.604374	1006
10	rs67021530	T	C	0.185885	1006
10	rs12360344	A	G	0.739563	1006
10	rs11003151	G	A	0.262425	1006
10	rs11003152	C	T	0.262425	1006
10	rs11003154	C	T	0.262425	1006
10	rs11003155	C	G	0.261431	1006
10	rs35634275	C	T	0.260437	1006
10	rs11003156	T	C	0.260437	1006
10	rs11003157	G	C	0.261431	1006
10	rs35975369	C	T	0.261431	1006
10	rs35960424	C	A	0.261431	1006
10	rs35404288	C	T	0.260437	1006
10	rs34227331	A	C	0.260437	1006
10	rs12412781	G	A	0.259443	1006
10	rs6480962	T	C	0.728628	1006
10	rs67207881	G	A	0.395626	1006
10	rs67093032	C	T	0.260437	1006
10	rs68003298	A	T	0.262425	1006
10	rs112854269	G	C	0.134195	1006
10	rs111727081	C	G	0.261431	1006
10	rs35637793	G	T	0.264414	1006
10	rs35661593	C	A	0.263419	1006
10	rs35850074	G	A	0.264414	1006
10	rs12771335	C	G	0.264414	1006
10	rs12769896	G	A	0.264414	1006
10	rs35055020	A	G	0.263419	1006
10	rs12771797	C	T	0.263419	1006
10	rs12772543	A	G	0.263419	1006
10	rs12770359	G	A	0.263419	1006
10	rs11003158	A	C	0.303181	1006
10	rs12772757	A	T	0.261431	1006
10	rs35967208	G	A	0.261431	1006
10	rs34599733	T	C	0.261431	1006
10	rs139176088	G	C	0.0298211	1006
10	rs34183564	G	A	0.261431	1006
10	rs75513642	G	A	0.259443	1006
10	rs72794794	C	T	0.259443	1006
10	rs35191943	A	T	0.260437	1006
10	rs6480963	C	T	0.262425	1006
10	rs6480965	G	A	0.263419	1006
10	rs6480967	C	T	0.261431	1006
10	rs12254353	G	A	0.427435	1006
10	rs7478412	A	G	0.260437	1006
10	rs7476170	G	T	0.299205	1006
```
