## Supplementary material for "Characterization of shared and ancestry-specific signals driving complex traits using multi-ancestry fine-mapping": s1_snps.txt

```
rs10999561
rs1937652
rs74599003
rs78614858
rs10762409
rs115530628
rs11814234
rs2154278
rs190473854
rs61850002
rs1937651
rs1937650
rs1937649
rs72799431
rs111241602
rs12248420
rs12263551
rs12241757
rs76689987
rs7910526
rs9787480
rs10823636
rs12245684
rs10999577
rs10999579
rs10999580
rs12245812
rs2339856
rs4367894
rs2339855
rs2879611
rs2339854
rs10823637
rs61850003
rs1937688
rs2186147
rs1343809
rs10823640
rs10999597
rs10999600
rs10999602
rs10823641
rs10823642
rs78203545
rs1937715
rs1937716
rs1937717
rs1937718
rs1937719
rs1937720
rs1937721
rs7913499
rs4935282
rs4935283
rs34637253
rs61850004
rs1937705
rs72799437
rs117013749
rs61296484
rs7903427
rs58030929
rs7915353
rs7917762
rs60429788
rs58429551
rs7918039
rs10508960
rs80144383
rs149309744
rs7083566
rs2226254
rs10999634
rs16923587
rs16923591
rs1937689
rs12262614
rs60285660
rs57786924
rs59533985
rs58618242
rs2879615
rs2879614
rs1937690
rs11598005
rs72799444
rs2339859
rs2339858
rs2879613
rs60461309
rs10999647
rs10999649
rs12569525
rs4935284
rs12265938
rs16923721
rs12258521
rs10999660
rs10999662
rs10508959
rs2068270
rs2068271
rs10508958
rs16923777
rs61850005
rs10823671
rs10823672
rs10823673
rs10823674
rs10823675
rs1937691
rs1937692
rs1937693
rs72799454
rs16923817
rs10823682
rs10823683
rs191799816
rs10823685
rs2186148
rs7077502
rs1937696
rs1937697
rs58289711
rs10508957
rs6480493
rs7920824
rs1937698
rs10823688
rs72799460
rs60680159
rs10823690
rs72799462
rs10823692
rs6480499
rs72799463
rs189555018
rs7477477
rs10823697
rs11592926
rs11599504
rs7101062
rs17630940
rs182826131
rs12765252
rs146561632
rs182431331
rs12771623
rs118168873
rs111810869
rs16923985
rs12247820
rs16923997
rs1937699
rs12779926
rs10823710
rs10823711
rs7100647
rs16924047
rs12770320
rs12783319
rs138479940
rs12252698
rs1937701
rs17549153
rs79480638
rs12255169
rs1937702
rs6480508
rs1937703
rs75785833
rs1892370
rs7088201
rs117629782
rs34246723
rs7917364
rs7080306
rs17631340
rs1937707
rs1937708
rs1937709
rs1937710
rs1937711
rs10999787
rs79279251
rs10823724
rs76270651
rs10999799
rs144960297
rs7096733
rs61464441
rs12261238
rs7920387
rs79554353
rs146344954
rs1937713
rs1937714
rs12764113
rs10823734
rs6480518
rs7083683
rs7071872
rs79918171
rs10823735
rs144538204
rs4935286
rs2154282
rs2154284
rs10823736
rs2186149
rs10823739
rs10823742
rs74654208
rs78470881
rs75826843
rs75497471
rs79036653
rs10999808
rs75785977
rs77177174
rs78984266
rs10823750
rs77090503
rs34707821
rs79701593
rs74547297
rs80071126
rs78519223
rs80257757
rs4935287
rs76809814
rs78816626
rs76684438
rs72799473
rs7095967
rs7073949
rs11592904
rs7096128
rs10999824
rs72799475
rs72799476
rs79146755
rs7100082
rs6480523
rs12570531
rs36058691
rs6480524
rs7924294
rs7907601
rs7071831
rs16924372
rs61850039
rs17549586
rs10999848
rs10999849
rs10823769
rs7085855
rs151025666
rs10999850
rs7917131
rs10999855
rs66922902
rs72799477
rs7094997
rs10999857
rs12783313
rs12761620
rs6480529
rs12784373
rs72799479
rs16924426
rs4935288
rs4935289
rs10999872
rs16924439
rs2339888
rs12780759
rs10508956
rs78603154
rs75580312
rs876131
rs876129
rs12765057
rs10999883
rs10999888
rs17631875
rs1937726
rs10999898
rs7921347
rs7921365
rs7921498
rs10823793
rs1937725
rs7914384
rs6480535
rs7914093
rs10999909
rs7918321
rs10823798
rs145568751
rs10762460
rs10762461
rs10823801
rs17632107
rs7069812
rs7069974
rs12768953
rs7092679
rs10740387
rs6480538
rs17632249
rs10999927
rs10762464
rs10999930
rs6480539
rs7908692
rs7894564
rs6480540
rs7909767
rs10762466
rs6480541
rs6480542
rs6480543
rs10762467
rs72634651
rs10823817
rs10823818
rs10762468
rs10762469
rs10762470
rs9888077
rs10999944
rs10762471
rs77141583
rs10823822
rs10823823
rs6480545
rs4472881
rs6480546
rs61847433
rs75542131
rs4601716
rs10999963
rs6480547
rs7902467
rs7916936
rs7917075
rs12778212
rs7917191
rs117841957
rs7082269
rs7082594
rs10762472
rs76477339
rs34455409
rs10762473
rs77436895
rs1937671
rs1937670
rs10823833
rs6480550
rs1937669
rs7074579
rs117933784
rs1937668
rs1937667
rs72799495
rs79998275
rs73333484
rs67143320
rs12220804
rs1937666
rs67336648
rs1937665
rs1937664
rs10762479
rs11597034
rs10823846
rs1937663
rs34290619
rs79205766
rs1937662
rs74135022
rs75479055
rs35969600
rs117371355
rs36044537
rs117205885
rs7097348
rs35586048
rs72801406
rs11000027
rs11000028
rs12359282
rs11000029
rs1937672
rs75550618
rs11000031
rs116958697
rs75486003
rs10823860
rs11000040
rs7081919
rs7083138
rs34873454
rs6480564
rs6480565
rs6480566
rs7910288
rs28503602
rs7899527
rs7896865
rs11000060
rs7922170
rs11812230
rs7908238
rs7100489
rs12762744
rs11000063
rs6480572
rs6480573
rs6480574
rs7923342
rs6480575
rs77052000
rs2105442
rs1937677
rs35104604
rs10823881
rs6480581
rs4382850
rs6480583
rs6480585
rs4600154
rs4595495
rs7073470
rs115604554
rs2339891
rs75186447
rs1892367
rs10823885
rs1892368
rs11000111
rs6480587
rs11000112
rs11000113
rs11000115
rs11000119
rs12571679
rs11000121
rs4935290
rs1937678
rs140250958
rs10823893
rs2154281
rs1937679
rs1937680
rs2879630
rs17638356
rs147463124
rs1937682
rs1937683
rs10823896
rs2186146
rs10823897
rs17551404
rs1937684
rs12259464
rs12245197
rs1937685
rs1937686
rs56050528
rs10762499
rs11000130
rs11000132
rs190936716
rs4478938
rs72801430
rs11000137
rs2879629
rs2879628
rs2879627
rs12259383
rs114752369
rs72801432
rs76023547
rs79782488
rs117558615
rs12262767
rs10823900
rs7896346
rs115379018
rs6480593
rs7068324
rs76586644
rs11000160
rs10508955
rs4601717
rs11000162
rs2879632
rs117019866
rs7093999
rs2339893
rs74483423
rs10508954
rs7906991
rs7903101
rs7903366
rs80077465
rs75582758
rs7081864
rs61847456
rs7083358
rs7082609
rs10508953
rs7070958
rs7074476
rs2339895
rs11000178
rs11000179
rs185125502
rs17638883
rs61847480
rs7904729
rs7920008
rs10823903
rs4935292
rs4935293
rs75061647
rs74132820
rs7096762
rs12354723
rs11000189
rs11000191
rs11000193
rs4604821
rs35373694
rs11592770
rs11593309
rs11000200
rs7069853
rs7100138
rs11000203
rs76397226
rs2339902
rs79718241
rs58725405
rs10823905
rs12767618
rs74132825
rs74231958
rs58843599
rs10740395
rs17638971
rs4254021
rs1122615
rs9702459
rs11595790
rs140952602
rs11594339
rs186211198
rs138632606
rs11000239
rs4309107
rs6480606
rs6480607
rs56154780
rs148908354
rs145978349
rs7895298
rs7896226
rs59760939
rs151196156
rs55963015
rs7092969
rs16925100
rs74132829
rs16925106
rs117272781
rs2339899
rs2879635
rs77223524
rs2339898
rs17639165
rs11594267
rs79426890
rs16925131
rs74132831
rs74132832
rs16925132
rs7902101
rs12245187
rs11000255
rs7093940
rs7917469
rs7905683
rs7905946
rs7905966
rs11596918
rs10762512
rs10762513
rs10508952
rs78333499
rs74132837
rs12255275
rs11596469
rs10733889
rs77532039
rs143773635
rs11000263
rs11000264
rs144100540
rs7074329
rs7095482
rs74993021
rs10466028
rs7073794
rs16925235
rs2339897
rs10740402
rs10740403
rs10762514
rs10740404
rs2879634
rs2339896
rs11000271
rs4935294
rs4935295
rs12411770
rs114500910
rs80054115
rs150559352
rs80117039
rs77944580
rs74132860
rs1903955
rs11000285
rs4935296
rs72801443
rs1001771
rs1903957
rs2126758
rs1903960
rs7087653
rs1903961
rs188076640
rs79343325
rs2454575
rs76153012
rs7085893
rs10823927
rs2454574
rs183516618
rs75884457
rs74586695
rs2447653
rs2454572
rs11000315
rs12356995
rs10508951
rs16925327
rs16925331
rs2169681
rs2447650
rs11598381
rs28503173
rs1904033
rs1904034
rs1904035
rs2927516
rs11000333
rs9731091
rs16925357
rs2454570
rs11813874
rs11813875
rs2454569
rs2454568
rs61847499
rs75906666
rs2454567
rs2454566
rs34197920
rs11000345
rs74132869
rs12243731
rs1904036
rs61847500
rs76762140
rs73339256
rs80296314
rs57518294
rs73339259
rs1904037
rs1904039
rs74132871
rs2447649
rs2454564
rs2454563
rs11000351
rs11000352
rs2454562
rs11000355
rs2454561
rs75585932
rs118033238
rs2199584
rs2199585
rs2454559
rs2454558
rs12414809
rs1904042
rs1904043
rs76967727
rs4603250
rs1904044
rs2447648
rs115106596
rs11527417
rs11516536
rs3104567
rs3104566
rs1904045
rs11510890
rs7922286
rs1904046
rs11000373
rs4420207
rs11000375
rs74132873
rs74132874
rs74132876
rs74132877
rs7078910
rs74132878
rs80042449
rs72801466
rs117680093
rs11000383
rs11000384
rs12257861
rs74132880
rs2454554
rs79479794
rs75777234
rs2447647
rs1904047
rs2447646
rs10740406
rs2454553
rs2927515
rs2447645
rs1993859
rs1993860
rs2454552
rs60236713
rs2454551
rs76573637
rs117452832
rs1904048
rs7915024
rs77691306
rs11000395
rs188873068
rs7080748
rs60791951
rs59646669
rs2339892
rs11000400
rs11000402
rs11000403
rs78424353
rs117971315
rs11000404
rs61847549
rs6480638
rs1904050
rs148426142
rs12572546
rs11000409
rs150182892
rs2454549
rs2454548
rs3101704
rs2879633
rs7091177
rs2454547
rs2454546
rs2339894
rs4275567
rs2252101
rs1015620
rs1015619
rs16925532
rs76516521
rs2447644
rs2454543
rs78480376
rs2454542
rs72801477
rs2454541
rs1903981
rs2454540
rs117559227
rs2447643
rs4935024
rs2454539
rs2454538
rs74701075
rs2246585
rs12354901
rs10508950
rs73339273
rs2454536
rs2454535
rs7912562
rs7895502
rs7071412
rs2246714
rs77631414
rs2447640
rs10823946
rs10823947
rs11599067
rs2447639
rs10823948
rs79649724
rs78106202
rs1903982
rs2447638
rs61847551
rs2454534
rs2454533
rs1903983
rs11000432
rs77629034
rs10823950
rs7906084
rs7905155
rs1903985
rs11000434
rs1903986
rs4935302
rs11000436
rs11000438
rs12246992
rs78747026
rs7086280
rs10823951
rs117697956
rs10762521
rs4935303
rs7083409
rs1903987
rs1903988
rs1903989
rs4317937
rs1961742
rs726195
rs10823952
rs71508098
rs73339302
rs12571078
rs10762522
rs10762523
rs4935025
rs113118336
rs10823953
rs12780755
rs7893146
rs16925715
rs7908149
rs12217220
rs11000454
rs11000455
rs11000456
rs12217231
rs11000458
rs11000459
rs10823954
rs10823955
rs117127972
rs10762524
rs10762525
rs4495849
rs11000462
rs11000463
rs117678451
rs10823956
rs117618298
rs10823957
rs10762526
rs11596261
rs73341214
rs1903980
rs11814876
rs1903979
rs1903978
rs12570120
rs7093536
rs11000466
rs10733890
rs11000467
rs11000469
rs11000470
rs11000471
rs11000472
rs10762527
rs4631829
rs4935304
rs61656475
rs78211777
rs10762528
rs76574915
rs11000474
rs78637046
rs12572645
rs10823959
rs1903977
rs10823960
rs75511483
rs1903976
rs57404301
rs1903975
rs10823961
rs10823962
rs10823963
rs10823964
rs144238843
rs10740409
rs79143797
rs10823973
rs79702175
rs12780573
rs4279961
rs138952524
rs12776480
rs1903951
rs78219170
rs9664844
rs1903953
rs7920855
rs190528854
rs7921124
rs7893327
rs6480657
rs74778748
rs11816688
rs146659039
rs111390562
rs12218667
rs12359611
rs11000495
rs11000496
rs4517464
rs114158570
rs11819075
rs11000498
rs112197544
rs67373140
rs75219163
rs11000507
rs4935305
rs4935306
rs10762536
rs61849869
rs117356994
rs12243919
rs16913491
rs12774183
rs10823978
rs10762538
rs79523576
rs12763079
rs11000518
rs10823979
rs10762539
rs7901487
rs10762540
rs10733891
rs10762541
rs10740411
rs61849870
rs7898220
rs75309653
rs114403915
rs75857365
rs10823981
rs10740412
rs10762542
rs10762543
rs10762544
rs10740413
rs7918280
rs7904116
rs10762546
rs140589168
rs10823988
rs10823991
rs74400528
rs9651334
rs12768701
rs11598561
rs12357323
rs139759643
rs144848807
rs147629797
rs10762547
rs11591640
rs11000542
rs16926050
rs1903999
rs11593752
rs10823994
rs10823995
rs10823996
rs6480683
rs147853700
rs75340256
rs12356110
rs61849880
rs1904002
rs12240921
rs11000558
rs10823998
rs1904003
rs17560636
rs1904004
rs10823999
rs61849881
rs12252648
rs6480687
rs117084805
rs4256924
rs17641137
rs10762548
rs12768368
rs77227297
rs1871078
rs56181754
rs1871079
rs1871080
rs12256519
rs1904006
rs61849896
rs17641202
rs1904007
rs10824002
rs61849897
rs72803111
rs75062856
rs1904008
rs1904009
rs1904010
rs12778630
rs150765539
rs4457701
rs1903995
rs1903996
rs1903997
rs10762550
rs74911174
rs146355959
rs10824004
rs10824005
rs148119476
rs11813596
rs12268753
rs10824006
rs11000634
rs11594633
rs11597349
rs11000639
rs79798818
rs10443915
rs4411238
rs12765852
rs7070173
rs77974561
rs10824007
rs7077500
rs34997494
rs17560996
rs12772162
rs11000654
rs66543078
rs7917737
rs11000655
rs74981134
rs73342904
rs72803117
rs141606355
rs150519944
rs11000657
rs12244379
rs1903998
rs12781013
rs34229993
rs7900083
rs7900087
rs7900093
rs12782457
rs10824010
rs10824011
rs116889094
rs10824012
rs11000673
rs11000674
rs11000675
rs11000677
rs11000678
rs11000679
rs11000680
rs11000681
rs1947758
rs72803122
rs72803123
rs72803124
rs11000684
rs11000685
rs11000686
rs11000687
rs11000688
rs75497325
rs140631279
rs11000689
rs11000690
rs11000691
rs11000692
rs1903954
rs10824014
rs11000693
rs11000694
rs10824015
rs11000697
rs12217828
rs10824016
rs10762551
rs78740100
rs5013005
rs10824017
rs146800892
rs72803130
rs1904031
rs1904030
rs17641540
rs10824018
rs11000703
rs10824019
rs10762552
rs11000704
rs10824020
rs11000705
rs34848107
rs11000710
rs34544599
rs11000712
rs11000713
rs117613303
rs10824022
rs10824023
rs1904029
rs12413063
rs1904028
rs1904027
rs1904026
rs35135891
rs12218769
rs12220039
rs4935027
rs4935028
rs117010856
rs34801364
rs1993857
rs10824024
rs79508132
rs34094323
rs35180056
rs12774871
rs12253790
rs1904025
rs12252380
rs10762553
rs12255651
rs1904024
rs11000722
rs146459733
rs113246478
rs10740416
rs61849900
rs7090393
rs7072999
rs7071997
rs1904023
rs1904022
rs61849901
rs74664873
rs57233855
rs10762554
rs142349372
rs77418773
rs7476880
rs138085948
rs7477297
rs7902726
rs61849904
rs72634654
rs7477839
rs12219130
rs12571672
rs74562893
rs1904019
rs74512770
rs76300014
rs1904018
rs1904017
rs1871082
rs1904016
rs80247712
rs74135140
rs10508969
rs12573665
rs10762562
rs12772466
rs74930159
rs10824033
rs10824034
rs10762564
rs181943415
rs111346273
rs16926521
rs1904013
rs10824035
rs16926524
rs12776375
rs35345199
rs12774141
rs34310643
rs4935029
rs73342945
rs76895253
rs1904011
rs4526728
rs12414927
rs12412155
rs78213193
rs10824038
rs72803136
rs11000791
rs34733197
rs11000792
rs191559463
rs9804211
rs11000794
rs57548635
rs17561995
rs35049692
rs11000798
rs60830257
rs11000800
rs11591515
rs34178098
rs116896704
rs17562140
rs34389565
rs721854
rs75283112
rs3862583
rs11592210
rs11594206
rs80152380
rs2219749
rs58339586
rs56907141
rs2169679
rs77884003
rs10762567
rs11000815
rs61847260
rs75319075
rs61448551
rs117757955
rs79298577
rs79980042
rs10824046
rs11000825
rs10762569
rs34447589
rs9651311
rs10824048
rs10824050
rs10762570
rs17642500
rs143793333
rs1903974
rs10824053
rs11592264
rs146197095
rs11000840
rs11000841
rs10466032
rs11000846
rs11592846
rs12253829
rs61847264
rs16926978
rs150570779
rs2134772
rs17642530
rs34242410
rs12268930
rs16927026
rs16927030
rs10824067
rs12259288
rs12260890
rs4935031
rs2126759
rs2134767
rs9971269
rs9971270
rs9971185
rs9971354
rs12255973
rs11000875
rs11598071
rs12256196
rs7912141
rs7898110
rs9971340
rs10430472
rs12267384
rs17562565
rs12269042
rs76887198
rs16927132
rs77138124
rs34582712
rs17642863
rs58118931
rs35786754
rs12766089
rs12785193
rs7922368
rs7911524
rs77255750
rs2001283
rs4082299
rs78065157
rs12413303
rs10824089
rs79531500
rs11000904
rs71490904
rs4935310
rs17643002
rs4935032
rs4935311
rs117552759
rs10824093
rs10762578
rs10762579
rs10762580
rs12782150
rs11000908
rs4935313
rs10508968
rs3886884
rs4561153
rs10508967
rs1871075
rs1871076
rs1875790
rs1875791
rs1903991
rs1903992
rs7918479
rs1903993
rs12268003
rs12247971
rs12249497
rs12248031
rs6480725
rs11000938
rs7910428
rs10824126
rs10824127
rs111246513
rs7911263
rs10824131
rs35222522
rs10508966
rs112422532
rs10762590
rs1948837
rs57169351
rs2134768
rs12763968
rs2134769
rs11000953
rs1995490
rs80079691
rs71490905
rs4310560
rs4564282
rs72803144
rs12570780
rs11000969
rs7074088
rs11000970
rs7902837
rs1910534
rs10824145
rs34173878
rs34261122
rs1995491
rs1995492
rs10740424
rs10762597
rs11001000
rs1948838
rs1910536
rs1910537
rs147205184
rs10733896
rs10733897
rs10824155
rs2174258
rs2174259
rs10740425
rs10740426
rs10740427
rs10824158
rs72803147
rs10733900
rs10740429
rs118124520
rs10733901
rs10762604
rs10740430
rs10733902
rs10824162
rs75810540
rs117872193
rs79037340
rs191979346
rs10824173
rs10740435
rs10824176
rs10437352
rs10437353
rs11001035
rs10824178
rs10824179
rs11001036
rs10437383
rs10824180
rs12217323
rs34999724
rs10824187
rs10762623
rs35468151
rs7902533
rs79106132
rs10762625
rs10824189
rs10824191
rs12218222
rs80062613
rs7084335
rs61847297
rs117919450
rs10762627
rs11001056
rs12762538
rs60995569
rs7910470
rs61847298
rs117593103
rs150158460
rs61847299
rs61847300
rs7902949
rs7095803
rs10824201
rs35979919
rs11001067
rs7903745
rs10762628
rs12358639
rs10824204
rs10824205
rs10824206
rs1910544
rs10824207
rs7476725
rs76972076
rs1910545
rs2134770
rs61847303
rs2174261
rs7082443
rs10824213
rs10824214
rs117159593
rs10762634
rs1910546
rs955779
rs61847307
rs10128363
rs1910548
rs10128399
rs10824217
rs7921595
rs7905525
rs7904720
rs11001097
rs11001098
rs9415080
rs11001100
rs12258629
rs12267781
rs75411997
rs12358626
rs7067880
rs1910549
rs1910550
rs59013085
rs7089983
rs10824222
rs10824223
rs117415077
rs10824227
rs10824229
rs7091337
rs11001130
rs2134760
rs1125148
rs11001157
rs71490907
rs9416044
rs2174257
rs11001164
rs2202314
rs4935317
rs72787305
rs9416046
rs9415087
rs2339952
rs7087753
rs11527238
rs7900521
rs2134762
rs117958631
rs1910532
rs77781442
rs6480761
rs11001183
rs7068267
rs67024255
rs1194491
rs1210449
rs12355173
rs1194492
rs12359674
rs180785023
rs7898960
rs59549474
rs72787311
rs117156291
rs1194495
rs61277906
rs11001190
rs10508965
rs11001195
rs10508964
rs72787313
rs7917121
rs73346917
rs1875789
rs10824246
rs11001209
rs11001210
rs11001213
rs12256137
rs2339953
rs11001215
rs76575242
rs61847352
rs148761407
rs1406476
rs116995989
rs1194498
rs72787319
rs35166304
rs10824254
rs141073018
rs11001232
rs10824256
rs11001241
rs1699304
rs147330997
rs12777614
rs58826461
rs12770079
rs41375848
rs1729581
rs113854545
rs111738450
rs77397272
rs1729578
rs7070276
rs79926301
rs11598203
rs72787323
rs7918883
rs113341787
rs144700848
rs150049686
rs1919462
rs1194522
rs11001263
rs1194520
rs10824262
rs7909343
rs10508963
rs72787326
rs1194518
rs10508962
rs10824270
rs1609539
rs41280428
rs140688116
rs12269357
rs12269427
rs9416051
rs11001298
rs72787330
rs2339954
rs871995
rs111930855
rs555567038
rs2463879
rs12355958
rs1194499
rs7909144
rs1194500
rs72787333
rs1194501
rs1194502
rs10824291
rs1875792
rs1875793
rs1875794
rs150572890
rs16928359
rs11001339
rs1213068
rs12218397
rs11001343
rs7074246
rs1194505
rs10824295
rs4041235
rs1201585
rs7907681
rs1194513
rs1194512
rs1194511
rs10824297
rs78239292
rs10824300
rs7086430
rs10824303
rs11001376
rs1194510
rs1194509
rs1194508
rs1194507
rs73346996
rs7907343
rs12569472
rs139359771
rs117761286
rs1534628
rs11001389
rs12768182
rs1910542
rs61849210
rs58198087
rs1194514
rs144937001
rs11001394
rs140358050
rs72787341
rs57497780
rs1194515
rs77908423
rs10824310
rs1194516
rs16928725
rs1406473
rs7905077
rs73348710
rs11001416
rs7085534
rs12243664
rs10762671
rs11001421
rs1528880
rs79864356
rs1919460
rs1919461
rs11001431
rs7083967
rs3898630
rs7912782
rs10824321
rs11001441
rs11001444
rs16928871
rs11001445
rs11001447
rs3829169
rs3793783
rs11597314
rs11001452
rs11001453
rs11001455
rs11001456
rs10128309
rs11001457
rs11001460
rs61849212
rs7916242
rs11001472
rs73348739
rs7101052
rs16928983
rs41281544
rs10762675
rs57197814
rs10762676
rs72789107
rs7075923
rs7091481
rs12244698
rs10824336
rs1881597
rs12255069
rs13499
rs147213572
rs34276440
rs16929121
rs7916906
rs11815205
rs60568834
rs145165847
rs35377666
rs41305699
rs10128457
rs34480544
rs10128415
rs11001508
rs1569197
rs151061012
rs12771371
rs12773082
rs79372821
rs45506496
rs1896370
rs1896369
rs11001522
rs7100461
rs1896368
rs1896367
rs7917225
rs78626098
rs150064210
rs7906360
rs77658989
rs10733905
rs1528877
rs11001548
rs11001553
rs41281546
rs2241529
rs11001560
rs11815201
rs112910014
rs1569198
rs74711339
rs59544809
rs2288335
rs1569199
rs11001570
rs138262681
rs7087520
rs10824351
rs11001580
rs10762689
rs1590105
rs7910446
rs112973792
rs7073197
rs114362758
rs7081342
rs61849226
rs11001604
rs7083441
rs1991394
rs1991393
rs1991392
rs12780421
rs11001609
rs60133922
rs75242872
rs7097211
rs145689181
rs117869268
rs145078520
rs113765090
rs1863730
rs11001630
rs1406475
rs1896373
rs7908091
rs12354645
rs1528874
rs11001643
rs12767827
rs117477141
rs80252573
rs1406474
rs10824381
rs12356251
rs78985554
rs1149785
rs111720738
rs11001679
rs16929547
rs1441121
rs1441123
rs10508971
rs118126359
rs111366836
rs1528873
rs11001697
rs11001698
rs12778940
rs11815399
rs11001702
rs73331254
rs148512850
rs12413224
rs12776422
rs138345619
rs12775601
rs894104
rs1194750
rs10762708
rs11001719
rs11814479
rs11812118
rs11001721
rs11001723
rs150328356
rs10824390
rs35369086
rs56065519
rs11001726
rs7079513
rs7075951
rs11001728
rs7904997
rs11001729
rs10762712
rs10740457
rs1372107
rs1441124
rs144057603
rs16929708
rs10762715
rs10762716
rs12768209
rs16929715
rs76120120
rs72789121
rs7097068
rs1194687
rs146295628
rs139471321
rs61850361
rs151093108
rs7092403
rs12266721
rs56265462
rs192291618
rs188803107
rs150533883
rs7905480
rs1194683
rs1194682
rs7093925
rs12260399
rs1194681
rs112125027
rs10824420
rs4576763
rs4471369
rs147916309
rs138374901
rs117710881
rs1194614
rs72789122
rs4935035
rs72789124
rs76638381
rs1441126
rs1441127
rs1149782
rs117894042
rs61850362
rs112841970
rs1149781
rs186577138
rs1149780
rs193136574
rs113105131
rs1149779
rs66885131
rs11001839
rs1194673
rs1149778
rs61850364
rs1149777
rs1149776
rs1149775
rs80310784
rs1649142
rs1733738
rs1149774
rs1149773
rs1149772
rs1149771
rs1149769
rs74884305
rs1194615
rs75937797
rs1194671
rs116848227
rs1194670
rs55913530
rs1194669
rs1194668
rs1194667
rs1194666
rs34548532
rs6480837
rs1211574
rs7069178
rs12761186
rs12761187
rs1209265
rs1194665
rs1194664
rs1194663
rs142856535
rs1194662
rs1194661
rs1194659
rs12769610
rs147140416
rs16913607
rs1441110
rs1660760
rs1660793
rs1621210
rs1660792
rs1660791
rs1649140
rs1733704
rs1660790
rs1733705
rs1649139
rs1733706
rs79487603
rs1733707
rs1733708
rs1660788
rs77599405
rs1660787
rs1194658
rs1194657
rs1031015
rs80183922
rs12414584
rs7912860
rs10824452
rs11001897
rs56070900
rs12779931
rs11497804
rs7082640
rs10824455
rs10824457
rs56905947
rs11001907
rs11001908
rs11001909
rs1194651
rs7912151
rs117675608
rs10824461
rs11001916
rs11001917
rs147829656
rs12268522
rs7079951
rs7078945
rs7080375
rs7080407
rs7097935
rs1441115
rs10824464
rs1194649
rs11001924
rs1194648
rs60500959
rs80248116
rs1194647
rs11001929
rs7893873
rs12413194
rs60903912
rs7897513
rs10824469
rs7074149
rs7073271
rs10824470
rs11813600
rs139248020
rs7902382
rs73335052
rs73335054
rs10824471
rs1441114
rs1441113
rs78642809
rs12251753
rs75757260
rs12250292
rs11001943
rs78983952
rs7916369
rs10824476
rs11001954
rs147236274
rs10824480
rs1194744
rs12249036
rs1194745
rs76898247
rs147561634
rs113631183
rs1194746
rs7079154
rs12246138
rs7100700
rs10824485
rs10824486
rs11002001
rs6480851
rs12241225
rs146243736
rs112353502
rs1194738
rs11002010
rs7914644
rs1194737
rs1194735
rs1194733
rs1194732
rs7899556
rs1194731
rs61850387
rs1963243
rs1963907
rs1194729
rs1194728
rs150058505
rs1194727
rs1194726
rs1194725
rs1194724
rs1649131
rs1649130
rs1194723
rs1194722
rs149327804
rs1201590
rs140408131
rs1194721
rs1194720
rs1194719
rs1194718
rs1194717
rs34255015
rs1194716
rs1194715
rs1212764
rs1194714
rs1194713
rs1194712
rs1194711
rs1194710
rs1194709
rs1194707
rs1194706
rs1194705
rs1194704
rs11002084
rs10160070
rs142452558
rs146892462
rs1194703
rs11002107
rs12355839
rs10824513
rs12255949
rs12241707
rs11002114
rs80017461
rs12570796
rs76585477
rs1194743
rs1194742
rs11002129
rs1194741
rs150287902
rs12415766
rs150238625
rs11002152
rs16930418
rs1612115
rs1733724
rs12411572
rs117632012
rs80235069
rs12412098
rs878870
rs11002177
rs11002178
rs78070813
rs1031014
rs2464637
rs12411541
rs150403122
rs138710866
rs77784159
rs2439579
rs10824551
rs7906127
rs150513777
rs76099073
rs145840832
rs10824553
rs117578811
rs1660800
rs1618625
rs57636498
rs150071220
rs78238320
rs1733731
rs4935325
rs1441118
rs1561662
rs1733730
rs1441117
rs2218224
rs1561661
rs147354175
rs117932182
rs117426820
rs10824558
rs1615575
rs72789161
rs11002230
rs1730475
rs117109427
rs1660797
rs75410713
rs72789164
rs1630401
rs1730477
rs1730478
rs1730479
rs554333363
rs1660795
rs1733709
rs7897075
rs1733710
rs1625119
rs143930609
rs1660794
rs140995308
rs2439578
rs2439577
rs1733741
rs10762762
rs2463962
rs1620449
rs1730471
rs1660779
rs1660771
rs184585694
rs10824572
rs11002295
rs11002296
rs7077082
rs1660761
rs1660756
rs1441125
rs1733732
rs1730463
rs10824580
rs1730462
rs112622195
rs1660801
rs10762766
rs1733733
rs1730461
rs1660798
rs1837723
rs111442290
rs1733734
rs1660769
rs56360408
rs117013175
rs1730460
rs1733735
rs1441122
rs1628654
rs139832802
rs1950066
rs1950065
rs79608640
rs1660808
rs117196468
rs1733702
rs76729706
rs2463961
rs117993127
rs1919778
rs11002340
rs1733701
rs1730469
rs74927449
rs72789185
rs1733721
rs16930890
rs1730470
rs1733722
rs1730472
rs2951095
rs138089801
rs116857224
rs1730464
rs143557302
rs142745758
rs7087509
rs1733723
rs183666740
rs1733720
rs1733719
rs1733718
rs77358238
rs1730465
rs1733717
rs117481736
rs117692737
rs1733716
rs1730466
rs1730467
rs1730468
rs144691355
rs7094470
rs2951093
rs1730474
rs1730473
rs1733715
rs75028114
rs1730483
rs1733725
rs1730484
rs1730485
rs1730486
rs1733726
rs1631922
rs1733727
rs1733728
rs11002430
rs1730458
rs76590763
rs1733729
rs111812916
rs113920486
rs1730459
rs72789190
rs1730482
rs61848103
rs7085224
rs1624478
rs1627040
rs1733703
rs10762771
rs7900164
rs1730480
rs2463963
rs11002487
rs1733713
rs184965322
rs1733714
rs147947692
rs138805758
rs11002517
rs141152762
rs1919736
rs1950067
rs2178341
rs61738418
rs7895713
rs2141522
rs10733908
rs118103285
rs7350418
rs181927251
rs7072039
rs143523662
rs1919759
rs7919488
rs10762788
rs7100624
rs117492260
rs1881747
rs2384011
rs117859588
rs7905367
rs11002600
rs2204757
rs6480894
rs2204758
rs12249555
rs10762792
rs11002604
rs145820547
rs189269936
rs10824621
rs10824622
rs12412382
rs10824623
rs10740481
rs77023401
rs7903981
rs12246770
rs1919760
rs1919761
rs4935329
rs7076120
rs7072648
rs111664099
rs11524762
rs2222800
rs7477768
rs1919762
rs10740482
rs10762793
rs10762794
rs1919763
rs117487688
rs12414455
rs73343102
rs59494731
rs117138059
rs11002617
rs1919764
rs72791012
rs76434005
rs1919765
rs1919766
rs57197191
rs11818474
rs11816039
rs118120885
rs73345010
rs3952507
rs1919743
rs11002632
rs1919742
rs117713340
rs9629901
rs72791014
rs2384010
rs73345018
rs9629902
rs11002639
rs1919738
rs4007338
rs73345024
rs12415172
rs4617536
rs4444025
rs4331036
rs79982742
rs10824634
rs12412978
rs4620668
rs4492770
rs4539262
rs10762799
rs111805713
rs10762800
rs11002666
rs10762804
rs12415510
rs10762809
rs117257033
rs2384013
rs10824650
rs7904811
rs7894203
rs2891387
rs72791025
rs10762811
rs1919767
rs1919768
rs74550188
rs12416370
rs10824654
rs10762812
rs10762813
rs117480889
rs139326003
rs73345060
rs7901289
rs11002722
rs16931600
rs2136892
rs58516697
rs59310030
rs59922207
rs1919757
rs11002730
rs2384015
rs76849086
rs12411687
rs1919754
rs12264214
rs10824668
rs11002735
rs10824669
rs10824670
rs73345079
rs10824672
rs117018729
rs10824673
rs2221791
rs2203037
rs10824674
rs10740487
rs10733910
rs10824676
rs10824677
rs10762815
rs10762816
rs2384019
rs1919752
rs1919751
rs1919750
rs76692844
rs116872743
rs73345099
rs12248821
rs10762817
rs10824678
rs10824679
rs73347004
rs10824681
rs10824682
rs10824683
rs73347006
rs10824684
rs1919749
rs1919748
rs1919747
rs1919746
rs11002757
rs11002760
rs4477394
rs4447119
rs9702282
rs10762819
rs10762820
rs10762821
rs59864242
rs10762822
rs10824687
rs59960052
rs10824688
rs10508973
rs10508974
rs1912611
rs16931746
rs11594861
rs1912610
rs1912609
rs1912608
rs10824697
rs1912607
rs113386981
rs117106417
rs2141521
rs2141520
rs12414162
rs1919774
rs1919773
rs16931759
rs16931762
rs117954664
rs1919772
rs11002795
rs10733912
rs1919771
rs1919770
rs16931779
rs11002799
rs2891394
rs2136893
rs1919769
rs10824712
rs12220324
rs12416327
rs12416338
rs12415428
rs28584912
rs7908137
rs16931807
rs1919775
rs2222801
rs112600460
rs73347071
rs73347073
rs74400171
rs76463570
rs1919776
rs10762843
rs145818574
rs16931817
rs1919777
rs12414500
rs56039733
rs2141523
rs2136894
rs10762847
rs11598427
rs1949096
rs11002822
rs11002823
rs7076591
rs7097730
rs1919779
rs1919780
rs17585131
rs1919781
rs1919782
rs11002850
rs11002853
rs991054
rs73331831
rs117400692
rs73331836
rs10824727
rs7073460
rs768650
rs959781
rs957208
rs73331842
rs11002878
rs11002880
rs113717374
rs112591454
rs112675028
rs78967058
rs2218332
rs2218331
rs7908438
rs16931953
rs7907873
rs61843853
rs7897096
rs12218308
rs7909247
rs10740495
rs12415267
rs10824738
rs117809268
rs10824739
rs1348351
rs1348350
rs17662737
rs11002917
rs11002918
rs11002920
rs7071467
rs10762857
rs35281099
rs10824741
rs1838064
rs17662822
rs1159798
rs1912619
rs1912618
rs79979441
rs74394067
rs991681
rs11817585
rs11002936
rs73331888
rs145064177
rs12251299
rs11002943
rs11002945
rs6480933
rs1160630
rs7900044
rs11002954
rs7908619
rs7923017
rs187829833
rs7924102
rs12250150
rs11002958
rs7070913
rs141084424
rs7920998
rs12268596
rs143759812
rs10762864
rs118033743
rs12256387
rs11002979
rs7895388
rs7898709
rs77510270
rs12258451
rs12258467
rs12266233
rs74133652
rs73333526
rs11002987
rs11002989
rs10824760
rs7095115
rs7095383
rs7095538
rs7099953
rs76584268
rs61846067
rs11003015
rs1949095
rs1373004
rs10824766
rs11003035
rs11003037
rs10762869
rs5028563
rs71459458
rs12416665
rs12262178
rs12247120
rs12262251
rs1373003
rs1443131
rs7092106
rs11003038
rs11003040
rs11003043
rs11003044
rs11003045
rs11003047
rs11003048
rs7067581
rs7071681
rs117173686
rs6480949
rs11003049
rs11003050
rs11003051
rs7097953
rs7919753
rs7902708
rs146182128
rs2218330
rs12768580
rs4935335
rs12768073
rs546908012
rs1000218
rs1000219
rs7917747
rs7897358
rs140879968
rs147529673
rs10824767
rs111335597
rs1443136
rs4935336
rs72791082
rs10824768
rs73333548
rs12359859
rs11003057
rs57730813
rs61846070
rs970664
rs12357772
rs61274710
rs12258303
rs191040400
rs7917895
rs73333562
rs61846073
rs150305246
rs10824769
rs138442063
rs7915845
rs10824770
rs11003058
rs11003059
rs10733916
rs10733917
rs10733918
rs10732419
rs117271698
rs57701947
rs78216697
rs61846075
rs2099901
rs61846076
rs1912617
rs10824771
rs11003062
rs12218358
rs4935338
rs4935339
rs4935340
rs72791087
rs72791088
rs61846078
rs72791089
rs61846079
rs7088220
rs117307282
rs10824772
rs138491068
rs12259121
rs61846080
rs72791090
rs11814440
rs72791091
rs4597018
rs72791092
rs72791093
rs9633601
rs61846081
rs144391332
rs141353407
rs72791095
rs7917266
rs10824773
rs78937532
rs11003064
rs10740509
rs16932605
rs72791096
rs72791097
rs72791098
rs10824774
rs10824775
rs61174067
rs11003065
rs10454467
rs10454468
rs10454469
rs11003066
rs55941518
rs7092396
rs7096136
rs146486782
rs148870671
rs12268965
rs4935341
rs10762872
rs10740510
rs61844265
rs61844266
rs77763285
rs7068340
rs7905663
rs11003067
rs61844267
rs7086340
rs12242987
rs7090014
rs11003071
rs7899575
rs11003072
rs11003073
rs34236926
rs11003074
rs149088290
rs2120126
rs12242001
rs11003077
rs10740511
rs141509501
rs10740512
rs10740513
rs10762874
rs145282785
rs12355238
rs10740514
rs10740515
rs1838062
rs10762875
rs1838063
rs10762876
rs10762877
rs11003079
rs10762878
rs10762879
rs11003080
rs10762880
rs2120128
rs3948177
rs2165808
rs188690382
rs11003081
rs148509179
rs11003082
rs11003083
rs10824778
rs35392865
rs11003084
rs10824779
rs7081821
rs1992526
rs1992527
rs113801574
rs9665335
rs9665336
rs28869538
rs11003095
rs10824782
rs138035140
rs191295679
rs4370881
rs141729746
rs55979213
rs12261525
rs79861996
rs10740516
rs10762882
rs1304008
rs12572174
rs1867203
rs11816856
rs10824783
rs61844271
rs12385777
rs12385778
rs12385771
rs12385766
rs12385764
rs12385751
rs61844272
rs2165809
rs11003099
rs11003100
rs75821842
rs1992528
rs12571712
rs12571494
rs1975458
rs1975459
rs11003102
rs12573117
rs12573118
rs996233
rs996232
rs117473115
rs996231
rs996230
rs996229
rs1992529
rs4935342
rs4935044
rs10824784
rs4935343
rs4935045
rs4935344
rs4935345
rs61844274
rs12357420
rs12359294
rs117971068
rs12262240
rs10824785
rs10824786
rs34297717
rs12255023
rs1808917
rs11003103
rs2891402
rs11003104
rs11003105
rs57018990
rs59941498
rs72792746
rs35760997
rs2010199
rs2010200
rs2010363
rs117132368
rs4356174
rs7091534
rs11003108
rs11003109
rs11003110
rs1443138
rs10824787
rs12354496
rs60113183
rs59104157
rs16932851
rs145682498
rs12146335
rs12146336
rs184700398
rs11818061
rs4403759
rs1912614
rs11599622
rs17587336
rs7909320
rs17587392
rs11003112
rs10824788
rs11003113
rs7475890
rs11599879
rs1017525
rs1017526
rs2165812
rs11817837
rs11003115
rs1877134
rs1561933
rs117629250
rs79852255
rs3829168
rs10508975
rs72792762
rs61844298
rs59892663
rs61844299
rs7098284
rs10740519
rs11003117
rs10824789
rs72792767
rs920727
rs920728
rs141163450
rs11003118
rs12784736
rs61844300
rs10824790
rs10824791
rs10762883
rs16933062
rs16933073
rs12771266
rs139677308
rs11003120
rs10740521
rs1899556
rs1899557
rs10450309
rs10450310
rs55716129
rs2506
rs2083771
rs2099902
rs2099903
rs2165813
rs2120131
rs2120132
rs10824792
rs10082466
rs11595876
rs55714260
rs35805975
rs930507
rs930508
rs930509
rs34650082
rs1838065
rs35260458
rs1838066
rs10824793
rs72792773
rs4935046
rs4935047
rs1982266
rs17334270
rs13312736
rs4647964
rs1800451
rs1800450
rs5030737
rs7095891
rs45602536
rs11003123
rs7096206
rs7084554
rs35615810
rs11003124
rs11003125
rs920724
rs7916582
rs920725
rs10824794
rs10824795
rs1031101
rs11003126
rs12264958
rs7071882
rs7094151
rs3925313
rs11003127
rs2165810
rs16933417
rs10824796
rs57334637
rs11003128
rs12782244
rs2165811
rs60709250
rs11003129
rs2384046
rs2384045
rs2384044
rs73337313
rs138793678
rs930506
rs11003131
rs10824797
rs7899547
rs16933458
rs7902756
rs10824798
rs10824799
rs78842654
rs11003132
rs35736518
rs11003134
rs10824800
rs11003135
rs61844328
rs11003136
rs146594159
rs72792785
rs7916786
rs11003137
rs72794742
rs72794743
rs4935347
rs10762884
rs72794746
rs10824801
rs6480954
rs7477069
rs6480955
rs10824802
rs7902821
rs7917280
rs7917554
rs7083840
rs12247509
rs7474747
rs10824803
rs10762885
rs10443949
rs7093304
rs12775695
rs10762886
rs12248290
rs11003138
rs12570371
rs117822856
rs72794751
rs4935348
rs7899656
rs7919302
rs117617879
rs11003139
rs10740523
rs12569426
rs7474613
rs139276170
rs7475554
rs7475141
rs10824804
rs4935349
rs4935351
rs7474608
rs7474724
rs116920068
rs11598260
rs11813066
rs10762887
rs7903495
rs6480957
rs7923443
rs11003144
rs61844343
rs6480959
rs7476376
rs7474983
rs7474560
rs7475006
rs7476453
rs7476479
rs10824805
rs67021530
rs12360344
rs11003151
rs11003152
rs11003154
rs11003155
rs35634275
rs11003156
rs11003157
rs35975369
rs35960424
rs35404288
rs34227331
rs12412781
rs6480962
rs67207881
rs67093032
rs68003298
rs112854269
rs111727081
rs35637793
rs35661593
rs35850074
rs12771335
rs12769896
rs35055020
rs12771797
rs12772543
rs12770359
rs11003158
rs12772757
rs35967208
rs34599733
rs139176088
rs34183564
rs75513642
rs72794794
rs35191943
rs6480963
rs6480965
rs6480967
rs12254353
rs7478412
rs7476170
```
