## Supplementary material for "Characterization of shared and ancestry-specific signals driving complex traits using multi-ancestry fine-mapping": s2.afreq

```
#CHROM	ID	REF	ALT	ALT_FREQS	OBS_CT
10	rs10999561	A	G	0.0644841	1008
10	rs117886054	A	G	0.0367063	1008
10	rs1937652	G	A	0.545635	1008
10	rs10762409	A	G	0.550595	1008
10	rs11814234	A	G	0.484127	1008
10	rs2154278	G	A	0.547619	1008
10	rs12217413	C	T	0.118056	1008
10	rs12217424	C	A	0.128968	1008
10	rs1937651	G	A	0.65377	1008
10	rs1937650	C	G	0.66369	1008
10	rs1937649	G	A	0.66369	1008
10	rs72799431	C	T	0.0644841	1008
10	rs12248420	G	A	0.0644841	1008
10	rs12263551	C	G	0.0644841	1008
10	rs12241757	A	C	0.0644841	1008
10	rs7910526	A	T	0.193452	1008
10	rs9787480	T	C	0.470238	1008
10	rs10999575	G	T	0.128968	1008
10	rs10823636	T	C	0.193452	1008
10	rs78195031	G	A	0.0277778	1008
10	rs12245684	T	C	0.0644841	1008
10	rs10999577	T	C	0.0644841	1008
10	rs10999579	G	A	0.0644841	1008
10	rs10999580	A	G	0.0644841	1008
10	rs12245812	A	G	0.0644841	1008
10	rs2339856	A	G	0.0644841	1008
10	rs4367894	C	G	0.0644841	1008
10	rs2339855	C	G	0.0644841	1008
10	rs2879611	T	G	0.0654762	1008
10	rs2339854	G	A	0.0664683	1008
10	rs10823637	G	A	0.194444	1008
10	rs61850003	C	T	0.393849	1008
10	rs1937688	T	C	0.59127	1008
10	rs2186147	C	T	0.0654762	1008
10	rs10999594	A	C	0.128968	1008
10	rs2226253	C	T	0.128968	1008
10	rs1343809	A	C	0.194444	1008
10	rs10823640	G	A	0.194444	1008
10	rs10999597	A	G	0.194444	1008
10	rs10999600	T	C	0.194444	1008
10	rs74751532	A	G	0.128968	1008
10	rs10999602	A	G	0.194444	1008
10	rs10823641	A	G	0.195437	1008
10	rs10823642	T	C	0.194444	1008
10	rs1937715	C	A	0.194444	1008
10	rs1937716	G	A	0.194444	1008
10	rs1937717	A	G	0.194444	1008
10	rs1937718	C	T	0.194444	1008
10	rs1937719	C	T	0.194444	1008
10	rs1937720	C	T	0.194444	1008
10	rs1937721	C	T	0.194444	1008
10	rs7913235	T	A	0.128968	1008
10	rs7913499	T	A	0.194444	1008
10	rs4935282	C	T	0.194444	1008
10	rs10823647	C	A	0.130952	1008
10	rs4935283	C	T	0.194444	1008
10	rs10999629	T	A	0.128968	1008
10	rs1937705	G	A	0.467262	1008
10	rs61296484	A	G	0.0654762	1008
10	rs7903427	T	G	0.19246	1008
10	rs58030929	T	C	0.0654762	1008
10	rs7915353	C	A	0.19246	1008
10	rs7918563	C	T	0.126984	1008
10	rs7917644	G	A	0.126984	1008
10	rs7917762	G	A	0.193452	1008
10	rs60429788	C	T	0.0664683	1008
10	rs58429551	G	A	0.0664683	1008
10	rs7918039	G	A	0.194444	1008
10	rs6480471	C	T	0.128968	1008
10	rs10508960	G	A	0.0674603	1008
10	rs6480472	C	T	0.127976	1008
10	rs7083566	A	G	0.193452	1008
10	rs2226254	A	G	0.469246	1008
10	rs10999634	C	G	0.193452	1008
10	rs16923587	T	C	0.0654762	1008
10	rs16923591	T	C	0.0654762	1008
10	rs1937689	T	C	0.469246	1008
10	rs12262614	G	A	0.191468	1008
10	rs60285660	A	C	0.191468	1008
10	rs79492015	A	C	0.125992	1008
10	rs57786924	G	A	0.191468	1008
10	rs59533985	T	C	0.191468	1008
10	rs58618242	C	T	0.191468	1008
10	rs16923603	T	C	0.125992	1008
10	rs2879615	A	G	0.0654762	1008
10	rs2879614	C	G	0.191468	1008
10	rs1937690	A	G	0.659722	1008
10	rs2339859	C	G	0.19246	1008
10	rs2339858	T	G	0.0654762	1008
10	rs77416323	G	A	0.125992	1008
10	rs2879613	T	A	0.191468	1008
10	rs60461309	T	C	0.0654762	1008
10	rs10999647	T	C	0.191468	1008
10	rs10999649	C	T	0.191468	1008
10	rs12569525	G	A	0.464286	1008
10	rs4935284	C	T	0.0644841	1008
10	rs10999655	A	G	0.126984	1008
10	rs12265938	A	G	0.191468	1008
10	rs16923721	T	A	0.0644841	1008
10	rs12258521	C	T	0.191468	1008
10	rs10999660	G	A	0.191468	1008
10	rs10999662	T	C	0.19246	1008
10	rs10508959	A	T	0.19246	1008
10	rs10999663	G	T	0.126984	1008
10	rs2068270	C	A	0.191468	1008
10	rs2068271	T	A	0.191468	1008
10	rs10508958	A	C	0.469246	1008
10	rs16923777	C	T	0.0644841	1008
10	rs61850005	A	G	0.467262	1008
10	rs10823671	G	T	0.191468	1008
10	rs10823672	A	G	0.191468	1008
10	rs10823673	A	C	0.191468	1008
10	rs10823674	T	C	0.191468	1008
10	rs10823675	T	C	0.191468	1008
10	rs1937691	A	G	0.191468	1008
10	rs1937692	A	G	0.191468	1008
10	rs1937693	A	T	0.191468	1008
10	rs1937694	T	C	0.126984	1008
10	rs1937695	T	A	0.126984	1008
10	rs72799454	T	C	0.0644841	1008
10	rs16923817	G	A	0.191468	1008
10	rs16923827	C	T	0.119048	1008
10	rs10823682	G	A	0.18254	1008
10	rs10999683	C	A	0.118056	1008
10	rs10823683	T	A	0.18254	1008
10	rs10999686	A	C	0.118056	1008
10	rs10823685	C	T	0.18254	1008
10	rs2186148	C	G	0.656746	1008
10	rs7077502	A	G	0.18254	1008
10	rs76320604	C	T	0.118056	1008
10	rs79576085	C	G	0.118056	1008
10	rs1937696	T	C	0.191468	1008
10	rs1937697	A	G	0.18254	1008
10	rs58289711	G	A	0.462302	1008
10	rs10508957	T	C	0.0644841	1008
10	rs6480493	T	C	0.19246	1008
10	rs7920824	G	T	0.18254	1008
10	rs1937698	C	A	0.463294	1008
10	rs10823688	A	C	0.137897	1008
10	rs72799460	G	A	0.0644841	1008
10	rs10823689	A	G	0.127976	1008
10	rs60680159	C	T	0.0644841	1008
10	rs10823690	A	G	0.19246	1008
10	rs72799462	A	G	0.0634921	1008
10	rs10823692	C	T	0.183532	1008
10	rs6480499	C	T	0.464286	1008
10	rs72799463	A	C	0.0644841	1008
10	rs7087122	A	G	0.118056	1008
10	rs10999699	G	A	0.117063	1008
10	rs7477477	A	G	0.688492	1008
10	rs10823697	A	C	0.127976	1008
10	rs11592926	A	G	0.483135	1008
10	rs11599504	C	A	0.47123	1008
10	rs17630940	T	C	0.0684524	1008
10	rs12250422	A	G	0.131944	1008
10	rs12765252	A	G	0.0128968	1008
10	rs77033460	T	C	0.0664683	1008
10	rs12771623	C	T	0.00595238	1008
10	rs118168873	G	A	0.00198413	1008
10	rs111810869	C	T	0.00694444	1008
10	rs16923985	A	G	0.00793651	1008
10	rs12247820	A	G	0.00694444	1008
10	rs16923997	G	C	0.00694444	1008
10	rs1937699	A	G	0.318452	1008
10	rs12779926	T	C	0.00694444	1008
10	rs10823710	T	A	0.490079	1008
10	rs10823711	C	T	0.134921	1008
10	rs141083050	C	T	0.0257937	1008
10	rs7100647	G	A	0.493056	1008
10	rs16924047	A	C	0.00694444	1008
10	rs1937701	C	T	0.015873	1008
10	rs17549153	G	A	0.105159	1008
10	rs12255169	T	C	0.0128968	1008
10	rs1937702	G	A	0.015873	1008
10	rs6480508	T	G	0.0168651	1008
10	rs1937703	A	G	0.00396825	1008
10	rs7088201	A	T	0.0168651	1008
10	rs79680406	T	C	0.094246	1008
10	rs7917364	A	G	0.0168651	1008
10	rs7080306	C	T	0.0119048	1008
10	rs17631340	G	A	0.0208333	1008
10	rs1937707	A	G	0.0793651	1008
10	rs1937708	C	T	0.0376984	1008
10	rs1937709	A	G	0.0793651	1008
10	rs1937710	T	C	0.0615079	1008
10	rs1937711	C	G	0.474206	1008
10	rs10999787	C	A	0.128968	1008
10	rs79279251	T	C	0.00496032	1008
10	rs10823724	T	A	0.266865	1008
10	rs76270651	A	C	0.00496032	1008
10	rs10999799	T	C	0.421627	1008
10	rs74584524	C	T	0.0257937	1008
10	rs7096733	A	G	0.529762	1008
10	rs61464441	A	G	0.0535714	1008
10	rs12261238	A	G	0.0654762	1008
10	rs79554353	C	T	0.0267857	1008
10	rs1937713	C	A	0.0595238	1008
10	rs1937714	C	G	0.0892857	1008
10	rs138033668	A	G	0.0367063	1008
10	rs12764113	A	G	0.0972222	1008
10	rs149518022	G	A	0.0168651	1008
10	rs10823734	A	G	0.506944	1008
10	rs6480518	T	C	0.943452	1008
10	rs7083683	G	A	0.0119048	1008
10	rs7071872	T	C	0.0119048	1008
10	rs4935286	T	C	0.0882937	1008
10	rs2154282	T	C	0.0119048	1008
10	rs2154284	T	C	0.630952	1008
10	rs10823736	A	G	0.416667	1008
10	rs2186149	T	C	0.0119048	1008
10	rs10823739	A	T	0.188492	1008
10	rs10823742	T	C	0.60119	1008
10	rs118065179	G	T	0.031746	1008
10	rs74654208	A	G	0.0119048	1008
10	rs78470881	A	G	0.0119048	1008
10	rs75826843	C	T	0.0119048	1008
10	rs75497471	C	G	0.0119048	1008
10	rs79036653	A	G	0.0119048	1008
10	rs10999808	A	G	0.416667	1008
10	rs75785977	T	A	0.0119048	1008
10	rs78984266	A	G	0.0119048	1008
10	rs10823750	A	G	0.419643	1008
10	rs77090503	G	A	0.0119048	1008
10	rs34707821	C	T	0.0803571	1008
10	rs79701593	C	T	0.0119048	1008
10	rs74547297	T	C	0.0119048	1008
10	rs80071126	C	T	0.0119048	1008
10	rs78519223	A	G	0.0119048	1008
10	rs4935287	A	G	0.417659	1008
10	rs76809814	G	A	0.0119048	1008
10	rs78816626	T	A	0.0119048	1008
10	rs76684438	G	A	0.0119048	1008
10	rs72799473	A	T	0.0882937	1008
10	rs7095967	T	C	0.0119048	1008
10	rs7073949	G	A	0.0119048	1008
10	rs11592904	T	A	0.415675	1008
10	rs7096128	T	C	0.597222	1008
10	rs10999824	G	A	0.0882937	1008
10	rs72799476	A	G	0.0744048	1008
10	rs79146755	A	G	0.0119048	1008
10	rs7100082	T	C	0.0119048	1008
10	rs6480523	A	G	0.0119048	1008
10	rs12570531	T	A	0.415675	1008
10	rs6480524	A	G	0.102183	1008
10	rs7924294	A	G	0.606151	1008
10	rs7071831	T	C	0.0813492	1008
10	rs16924372	T	A	0.0119048	1008
10	rs10999848	T	C	0.0823413	1008
10	rs10823769	A	G	0.418651	1008
10	rs7085855	A	G	0.0119048	1008
10	rs10999850	G	A	0.0873016	1008
10	rs7917131	T	C	0.0813492	1008
10	rs141315530	C	T	0.0277778	1008
10	rs10999855	G	T	0.414683	1008
10	rs16924411	A	T	0.0376984	1008
10	rs66922902	C	T	0.416667	1008
10	rs7094997	A	G	0.494048	1008
10	rs10999857	C	G	0.0882937	1008
10	rs12783313	G	A	0.0753968	1008
10	rs12761620	A	C	0.0744048	1008
10	rs6480529	A	G	0.0873016	1008
10	rs12784373	G	C	0.0753968	1008
10	rs16924426	T	C	0.0119048	1008
10	rs4935288	A	G	0.0873016	1008
10	rs4935289	T	C	0.094246	1008
10	rs10999872	G	A	0.0863095	1008
10	rs16924439	C	A	0.0119048	1008
10	rs2339888	T	C	0.605159	1008
10	rs12780759	T	C	0.0823413	1008
10	rs876131	G	A	0.0744048	1008
10	rs876129	G	C	0.0128968	1008
10	rs12765057	C	T	0.0734127	1008
10	rs10999883	G	A	0.0863095	1008
10	rs10999888	C	T	0.0843254	1008
10	rs17631875	C	T	0.0734127	1008
10	rs1937726	A	G	0.606151	1008
10	rs10999898	C	T	0.0853175	1008
10	rs7921347	T	C	0.605159	1008
10	rs7921365	T	C	0.605159	1008
10	rs7921498	T	C	0.605159	1008
10	rs1937725	C	A	0.43254	1008
10	rs7914384	C	T	0.43254	1008
10	rs6480535	T	A	0.603175	1008
10	rs10999909	G	T	0.522817	1008
10	rs10823798	G	T	0.517857	1008
10	rs151201823	C	T	0.00396825	1008
10	rs10762460	G	T	0.43254	1008
10	rs10762461	C	T	0.429563	1008
10	rs10823801	C	T	0.429563	1008
10	rs7069812	G	C	0.595238	1008
10	rs7069974	G	T	0.595238	1008
10	rs12768953	C	T	0.0734127	1008
10	rs7092679	T	C	0.595238	1008
10	rs10740387	A	G	0.59623	1008
10	rs6480538	T	A	0.597222	1008
10	rs10762464	A	G	0.597222	1008
10	rs6480539	G	A	0.59623	1008
10	rs7908692	G	A	0.595238	1008
10	rs7894564	A	G	0.59623	1008
10	rs6480540	T	C	0.59623	1008
10	rs7909767	C	T	0.595238	1008
10	rs10762466	A	C	0.595238	1008
10	rs10762467	T	C	0.603175	1008
10	rs72634651	T	C	0.434524	1008
10	rs10823817	T	A	0.595238	1008
10	rs10823818	T	G	0.59623	1008
10	rs10762468	G	A	0.597222	1008
10	rs10762469	G	T	0.597222	1008
10	rs10762470	G	A	0.597222	1008
10	rs10999944	C	T	0.59623	1008
10	rs10762471	A	C	0.597222	1008
10	rs10823823	G	A	0.59623	1008
10	rs6480545	A	G	0.597222	1008
10	rs4472881	C	G	0.59623	1008
10	rs75542131	G	A	0.0734127	1008
10	rs4601716	C	T	0.598214	1008
10	rs10999963	A	T	0.160714	1008
10	rs6480547	A	C	0.598214	1008
10	rs7902467	A	G	0.438492	1008
10	rs7916936	G	A	0.597222	1008
10	rs7917075	G	A	0.436508	1008
10	rs12778212	C	T	0.160714	1008
10	rs7917191	G	C	0.436508	1008
10	rs7082269	A	G	0.597222	1008
10	rs7082594	A	C	0.59623	1008
10	rs10762472	G	C	0.435516	1008
10	rs34455409	T	C	0.160714	1008
10	rs10762473	A	G	0.436508	1008
10	rs1937671	C	T	0.16369	1008
10	rs79799361	G	C	0.115079	1008
10	rs1937670	G	T	0.165675	1008
10	rs10823833	C	T	0.431548	1008
10	rs6480550	A	G	0.435516	1008
10	rs1937669	T	A	0.59623	1008
10	rs7074579	C	T	0.431548	1008
10	rs1937668	T	A	0.164683	1008
10	rs1937667	G	A	0.603175	1008
10	rs72799495	G	A	0.0902778	1008
10	rs190651343	G	A	0.0396825	1008
10	rs67143320	T	C	0.44246	1008
10	rs55984500	C	T	0.0188492	1008
10	rs142824710	C	T	0.0327381	1008
10	rs12220804	A	C	0.603175	1008
10	rs1937666	G	A	0.602183	1008
10	rs67336648	G	A	0.441468	1008
10	rs1937665	A	T	0.160714	1008
10	rs1937664	G	A	0.602183	1008
10	rs10762479	A	G	0.602183	1008
10	rs11597034	C	T	0.441468	1008
10	rs10823846	G	A	0.60119	1008
10	rs1937663	T	A	0.160714	1008
10	rs34290619	A	T	0.160714	1008
10	rs1937662	T	C	0.443452	1008
10	rs35969600	T	C	0.160714	1008
10	rs36044537	T	C	0.0734127	1008
10	rs7097348	C	T	0.603175	1008
10	rs35586048	T	A	0.239087	1008
10	rs11000027	T	C	0.160714	1008
10	rs12359282	C	T	0.160714	1008
10	rs1937672	C	A	0.578373	1008
10	rs11000031	A	G	0.160714	1008
10	rs117941101	G	A	0.0188492	1008
10	rs10823860	C	T	0.602183	1008
10	rs11000040	A	G	0.156746	1008
10	rs7081919	G	A	0.602183	1008
10	rs7083138	C	A	0.602183	1008
10	rs34873454	G	T	0.156746	1008
10	rs6480564	C	T	0.602183	1008
10	rs6480565	G	A	0.602183	1008
10	rs6480566	C	T	0.602183	1008
10	rs28503602	A	G	0.419643	1008
10	rs7899527	T	A	0.602183	1008
10	rs7896865	A	G	0.603175	1008
10	rs11000060	T	C	0.445437	1008
10	rs7922170	G	A	0.603175	1008
10	rs11812230	A	T	0.445437	1008
10	rs7908238	A	T	0.603175	1008
10	rs7100489	C	G	0.603175	1008
10	rs117065651	T	A	0.0119048	1008
10	rs11000063	G	A	0.445437	1008
10	rs6480572	G	C	0.603175	1008
10	rs6480573	C	T	0.603175	1008
10	rs6480574	G	A	0.603175	1008
10	rs7923342	G	A	0.603175	1008
10	rs6480575	A	G	0.603175	1008
10	rs2105442	C	T	0.603175	1008
10	rs148503325	G	A	0.0257937	1008
10	rs1937677	G	A	0.603175	1008
10	rs12412587	A	G	0.0416667	1008
10	rs6480581	T	C	0.452381	1008
10	rs4382850	G	T	0.453373	1008
10	rs6480583	C	T	0.449405	1008
10	rs6480585	G	T	0.444444	1008
10	rs4600154	A	G	0.537698	1008
10	rs4595495	A	G	0.0892857	1008
10	rs7073470	T	C	0.539683	1008
10	rs78479405	A	G	0.0188492	1008
10	rs2339891	C	T	0.456349	1008
10	rs1892367	A	G	0.456349	1008
10	rs10823885	T	A	0.0833333	1008
10	rs1892368	G	A	0.539683	1008
10	rs80044542	G	T	0.046627	1008
10	rs11000111	C	T	0.456349	1008
10	rs11000112	T	C	0.0833333	1008
10	rs11000113	T	C	0.0833333	1008
10	rs11000119	A	G	0.0833333	1008
10	rs12571679	T	G	0.456349	1008
10	rs4935290	T	C	0.540675	1008
10	rs1937678	A	G	0.457341	1008
10	rs10823893	G	A	0.0823413	1008
10	rs149488878	T	C	0.0248016	1008
10	rs2154281	A	G	0.458333	1008
10	rs1937679	A	G	0.0813492	1008
10	rs1937680	C	A	0.540675	1008
10	rs2879630	G	A	0.459325	1008
10	rs17638356	C	T	0.0833333	1008
10	rs1937682	A	T	0.456349	1008
10	rs1937683	C	T	0.540675	1008
10	rs2186146	C	G	0.456349	1008
10	rs10823897	T	A	0.0843254	1008
10	rs17551404	A	G	0.0833333	1008
10	rs1937684	T	A	0.541667	1008
10	rs12259464	G	A	0.0843254	1008
10	rs12245197	C	T	0.0843254	1008
10	rs1937685	G	C	0.456349	1008
10	rs1937686	A	T	0.457341	1008
10	rs10762499	C	T	0.541667	1008
10	rs11000132	C	T	0.0833333	1008
10	rs4478938	C	G	0.457341	1008
10	rs11000137	G	T	0.463294	1008
10	rs2879629	C	T	0.46131	1008
10	rs2879628	T	A	0.481151	1008
10	rs2879627	C	A	0.479167	1008
10	rs75281469	C	T	0.0704365	1008
10	rs10823900	G	T	0.478175	1008
10	rs7068324	A	G	0.478175	1008
10	rs4601717	C	A	0.479167	1008
10	rs11000163	G	A	0.0496032	1008
10	rs2879632	A	T	0.477183	1008
10	rs7093999	C	A	0.477183	1008
10	rs2339893	A	C	0.478175	1008
10	rs7903101	C	A	0.479167	1008
10	rs7903366	C	T	0.477183	1008
10	rs7081864	G	A	0.477183	1008
10	rs7082609	G	C	0.479167	1008
10	rs7070958	A	G	0.477183	1008
10	rs11000178	C	T	0.47123	1008
10	rs11000179	G	C	0.47123	1008
10	rs17638883	T	C	0.107143	1008
10	rs61847480	A	G	0.093254	1008
10	rs7904729	A	G	0.475198	1008
10	rs7920008	C	T	0.470238	1008
10	rs10823903	A	G	0.094246	1008
10	rs4935292	G	A	0.753968	1008
10	rs4935293	G	T	0.662698	1008
10	rs7096762	G	A	0.0952381	1008
10	rs12354723	A	G	0.0952381	1008
10	rs11000189	G	T	0.295635	1008
10	rs11000191	A	G	0.0952381	1008
10	rs11000193	C	A	0.295635	1008
10	rs4604821	T	A	0.0952381	1008
10	rs11592770	A	T	0.215278	1008
10	rs11593309	T	G	0.204365	1008
10	rs149323493	T	C	0.015873	1008
10	rs11000200	A	C	0.300595	1008
10	rs7069853	T	G	0.75	1008
10	rs11000203	C	T	0.300595	1008
10	rs2339902	A	C	0.644841	1008
10	rs79466381	C	T	0.0515873	1008
10	rs58725405	A	G	0.343254	1008
10	rs10823905	T	C	0.300595	1008
10	rs12767618	T	C	0.0952381	1008
10	rs80356153	T	A	0.133929	1008
10	rs74132825	C	T	0.133929	1008
10	rs74231958	G	A	0.210317	1008
10	rs58843599	A	G	0.300595	1008
10	rs10740395	T	C	0.740079	1008
10	rs4254021	T	G	0.735119	1008
10	rs1122615	A	G	0.344246	1008
10	rs9702459	G	A	0.344246	1008
10	rs11595790	G	C	0.210317	1008
10	rs11594339	T	C	0.344246	1008
10	rs138632606	C	T	0.344246	1008
10	rs11000239	C	T	0.0952381	1008
10	rs4309107	G	A	0.644841	1008
10	rs6480606	A	C	0.740079	1008
10	rs6480607	G	A	0.740079	1008
10	rs148908354	A	G	0.344246	1008
10	rs11000246	C	T	0.0615079	1008
10	rs7092969	T	A	0.740079	1008
10	rs16925100	T	C	0.344246	1008
10	rs16925106	C	A	0.344246	1008
10	rs2339899	A	G	0.300595	1008
10	rs2879635	T	A	0.300595	1008
10	rs77223524	C	A	0.344246	1008
10	rs2339898	T	C	0.644841	1008
10	rs11594267	A	G	0.344246	1008
10	rs16925131	T	C	0.344246	1008
10	rs16925132	C	T	0.344246	1008
10	rs7902101	A	T	0.344246	1008
10	rs12245187	C	A	0.210317	1008
10	rs11000255	G	A	0.0952381	1008
10	rs7093940	C	T	0.300595	1008
10	rs7905683	T	C	0.344246	1008
10	rs7905966	T	G	0.132937	1008
10	rs11596918	G	T	0.344246	1008
10	rs10762512	G	C	0.740079	1008
10	rs10762513	T	C	0.644841	1008
10	rs10508952	T	C	0.344246	1008
10	rs78333499	T	C	0.344246	1008
10	rs12255275	A	G	0.344246	1008
10	rs11596469	T	A	0.344246	1008
10	rs11000260	T	A	0.0357143	1008
10	rs10733889	T	C	0.644841	1008
10	rs11000263	C	T	0.300595	1008
10	rs11000264	C	T	0.644841	1008
10	rs7074329	C	T	0.644841	1008
10	rs7095482	T	C	0.644841	1008
10	rs10466028	A	G	0.644841	1008
10	rs7073794	G	A	0.644841	1008
10	rs16925235	A	G	0.644841	1008
10	rs2339897	A	T	0.741071	1008
10	rs10740402	C	T	0.644841	1008
10	rs10740403	T	C	0.644841	1008
10	rs10762514	C	T	0.644841	1008
10	rs10740404	A	G	0.644841	1008
10	rs2879634	C	T	0.644841	1008
10	rs2339896	A	G	0.644841	1008
10	rs11000271	G	A	0.644841	1008
10	rs4935294	A	G	0.644841	1008
10	rs4935295	T	A	0.644841	1008
10	rs12411770	G	A	0.299603	1008
10	rs1903955	T	C	0.260913	1008
10	rs11000285	G	T	0.0972222	1008
10	rs4935296	T	G	0.638889	1008
10	rs1001771	A	G	0.24504	1008
10	rs1903957	G	T	0.296627	1008
10	rs1903960	T	G	0.25	1008
10	rs190460017	T	G	0.0168651	1008
10	rs10823927	A	G	0.503968	1008
10	rs2454574	C	T	0.352183	1008
10	rs2447653	G	A	0.352183	1008
10	rs78391224	G	A	0.0267857	1008
10	rs2454572	C	T	0.352183	1008
10	rs11000315	C	A	0.292659	1008
10	rs12356995	G	A	0.100198	1008
10	rs138056665	A	G	0.0446429	1008
10	rs16925327	C	G	0.328373	1008
10	rs2169681	G	A	0.670635	1008
10	rs2447650	A	G	0.342262	1008
10	rs1904033	C	T	0.670635	1008
10	rs1904034	C	T	0.670635	1008
10	rs2927516	T	G	0.670635	1008
10	rs11000333	T	C	0.100198	1008
10	rs9731091	T	C	0.329365	1008
10	rs16925357	A	G	0.128968	1008
10	rs2454570	T	A	0.242063	1008
10	rs11813874	T	A	0.128968	1008
10	rs11813875	T	C	0.128968	1008
10	rs2454568	C	T	0.669643	1008
10	rs16925362	T	C	0.128968	1008
10	rs2454567	T	C	0.242063	1008
10	rs2454566	C	A	0.251984	1008
10	rs11000345	C	T	0.100198	1008
10	rs149165514	T	A	0.0138889	1008
10	rs12243731	C	T	0.100198	1008
10	rs1904036	T	C	0.569444	1008
10	rs61847500	A	G	0.328373	1008
10	rs76762140	C	T	0.327381	1008
10	rs73339256	T	C	0.128968	1008
10	rs80296314	G	C	0.201389	1008
10	rs57518294	A	G	0.128968	1008
10	rs73339259	A	C	0.128968	1008
10	rs1904037	C	T	0.698413	1008
10	rs1904039	A	C	0.128968	1008
10	rs2447649	A	G	0.569444	1008
10	rs2454564	G	T	0.669643	1008
10	rs2454563	C	T	0.243056	1008
10	rs11000351	C	T	0.100198	1008
10	rs11000352	A	G	0.100198	1008
10	rs2454562	G	C	0.570437	1008
10	rs11000355	G	C	0.327381	1008
10	rs2454561	G	A	0.570437	1008
10	rs75585932	G	T	0.327381	1008
10	rs2199584	C	T	0.670635	1008
10	rs2199585	C	T	0.328373	1008
10	rs2454559	G	C	0.243056	1008
10	rs2454558	C	T	0.243056	1008
10	rs12414809	G	T	0.327381	1008
10	rs1904042	G	A	0.570437	1008
10	rs1904043	G	T	0.327381	1008
10	rs4603250	A	C	0.100198	1008
10	rs1904044	G	A	0.200397	1008
10	rs2447648	C	A	0.243056	1008
10	rs60538976	C	A	0.0386905	1008
10	rs11527417	G	A	0.327381	1008
10	rs11516536	A	T	0.100198	1008
10	rs3104567	C	T	0.243056	1008
10	rs3104566	C	T	0.670635	1008
10	rs11510890	T	C	0.100198	1008
10	rs1904046	C	T	0.672619	1008
10	rs11000373	G	A	0.327381	1008
10	rs4420207	C	T	0.100198	1008
10	rs11000375	G	A	0.328373	1008
10	rs74132873	G	A	0.127976	1008
10	rs74132874	A	G	0.127976	1008
10	rs74132876	G	A	0.127976	1008
10	rs74132877	A	C	0.127976	1008
10	rs7078910	C	T	0.100198	1008
10	rs74132878	A	T	0.127976	1008
10	rs11000383	G	A	0.329365	1008
10	rs11000384	G	A	0.329365	1008
10	rs12257861	C	T	0.10119	1008
10	rs74132880	A	G	0.127976	1008
10	rs2454554	G	A	0.240079	1008
10	rs77201536	A	G	0.0396825	1008
10	rs10740406	C	T	0.759921	1008
10	rs2927515	A	G	0.240079	1008
10	rs2447645	C	A	0.240079	1008
10	rs78369557	T	C	0.127976	1008
10	rs2454552	G	A	0.240079	1008
10	rs60236713	G	T	0.34127	1008
10	rs76573637	A	G	0.212302	1008
10	rs1904048	T	A	0.440476	1008
10	rs7915024	G	A	0.00396825	1008
10	rs11000395	G	T	0.319444	1008
10	rs7080748	T	C	0.340278	1008
10	rs117798124	T	C	0.0277778	1008
10	rs60791951	T	A	0.319444	1008
10	rs2339892	C	T	0.240079	1008
10	rs11000400	A	C	0.339286	1008
10	rs11000402	G	A	0.100198	1008
10	rs11000403	C	G	0.319444	1008
10	rs11000404	C	T	0.319444	1008
10	rs61847549	T	C	0.100198	1008
10	rs6480638	C	T	0.659722	1008
10	rs1904050	G	A	0.659722	1008
10	rs12572546	A	G	0.213294	1008
10	rs11000409	A	G	0.100198	1008
10	rs2879633	G	A	0.239087	1008
10	rs7091177	G	A	0.342262	1008
10	rs2454547	C	G	0.899802	1008
10	rs2454546	C	T	0.238095	1008
10	rs2339894	T	G	0.662698	1008
10	rs4275567	A	C	0.342262	1008
10	rs2252101	T	C	0.237103	1008
10	rs1015620	T	C	0.237103	1008
10	rs1015619	A	G	0.343254	1008
10	rs117186641	A	G	0.077381	1008
10	rs2447644	G	A	0.237103	1008
10	rs2454543	A	C	0.236111	1008
10	rs2454542	C	T	0.237103	1008
10	rs72801477	A	G	0.237103	1008
10	rs2454541	C	A	0.237103	1008
10	rs1903981	G	T	0.237103	1008
10	rs2454540	A	T	0.899802	1008
10	rs2447643	G	A	0.580357	1008
10	rs4935024	T	C	0.319444	1008
10	rs2454539	C	T	0.230159	1008
10	rs2454538	A	C	0.338294	1008
10	rs2246585	G	A	0.271825	1008
10	rs12354901	T	G	0.0882937	1008
10	rs10508950	T	A	0.0892857	1008
10	rs2454536	T	C	0.266865	1008
10	rs2454535	C	T	0.266865	1008
10	rs7912562	A	G	0.643849	1008
10	rs7895502	G	A	0.0892857	1008
10	rs2246714	G	A	0.910714	1008
10	rs2447640	A	G	0.909722	1008
10	rs10823946	C	G	0.0882937	1008
10	rs10823947	A	G	0.0892857	1008
10	rs11599067	C	T	0.16369	1008
10	rs2447639	T	A	0.266865	1008
10	rs10823948	T	A	0.0892857	1008
10	rs1903982	A	G	0.338294	1008
10	rs2447638	A	G	0.266865	1008
10	rs79512545	G	A	0.141865	1008
10	rs2454534	T	C	0.910714	1008
10	rs2454533	T	A	0.910714	1008
10	rs1903983	T	C	0.910714	1008
10	rs11000432	T	G	0.0892857	1008
10	rs10823950	T	C	0.338294	1008
10	rs7906084	C	T	0.643849	1008
10	rs7905155	G	C	0.642857	1008
10	rs1903985	T	C	0.910714	1008
10	rs11000434	C	A	0.0892857	1008
10	rs1903986	A	G	0.266865	1008
10	rs4935302	T	G	0.643849	1008
10	rs11000436	G	A	0.0892857	1008
10	rs11000438	T	C	0.266865	1008
10	rs12246992	G	A	0.305556	1008
10	rs7086280	T	G	0.643849	1008
10	rs10823951	T	C	0.266865	1008
10	rs10762521	C	G	0.643849	1008
10	rs7083409	A	G	0.643849	1008
10	rs1903987	G	A	0.643849	1008
10	rs1903988	C	T	0.642857	1008
10	rs1903989	C	A	0.643849	1008
10	rs4317937	C	T	0.643849	1008
10	rs1961742	G	C	0.643849	1008
10	rs726195	A	G	0.339286	1008
10	rs10823952	G	A	0.266865	1008
10	rs71508098	G	A	0.305556	1008
10	rs12571078	G	C	0.306548	1008
10	rs10762522	A	G	0.265873	1008
10	rs10762523	T	G	0.605159	1008
10	rs4935025	C	T	0.0892857	1008
10	rs10823953	T	C	0.338294	1008
10	rs12780755	G	A	0.305556	1008
10	rs7893146	T	C	0.733135	1008
10	rs16925715	T	C	0.266865	1008
10	rs7908149	C	G	0.694444	1008
10	rs12217220	C	T	0.266865	1008
10	rs11000454	A	G	0.337302	1008
10	rs11000455	A	C	0.337302	1008
10	rs11000456	A	C	0.338294	1008
10	rs12217231	C	T	0.266865	1008
10	rs11000458	C	T	0.338294	1008
10	rs11000459	G	A	0.338294	1008
10	rs10823954	G	A	0.266865	1008
10	rs10823955	T	A	0.266865	1008
10	rs10762524	T	G	0.608135	1008
10	rs10762525	C	T	0.607143	1008
10	rs4495849	G	A	0.164683	1008
10	rs11000462	A	C	0.34127	1008
10	rs11000463	T	C	0.34127	1008
10	rs10823956	A	C	0.34127	1008
10	rs10823957	G	T	0.34127	1008
10	rs10762526	G	A	0.266865	1008
10	rs73341214	T	G	0.34127	1008
10	rs1903980	A	G	0.608135	1008
10	rs11814876	A	G	0.34127	1008
10	rs1903979	C	T	0.266865	1008
10	rs1903978	A	G	0.266865	1008
10	rs12570120	C	T	0.302579	1008
10	rs7093536	C	T	0.302579	1008
10	rs11000466	A	T	0.34127	1008
10	rs10733890	T	G	0.697421	1008
10	rs11000467	G	C	0.34127	1008
10	rs11000469	C	A	0.342262	1008
10	rs11000470	T	C	0.342262	1008
10	rs11000471	C	T	0.34127	1008
10	rs11000472	C	A	0.0892857	1008
10	rs10762527	T	C	0.0892857	1008
10	rs4631829	G	A	0.608135	1008
10	rs4935304	G	A	0.0892857	1008
10	rs61656475	A	T	0.34127	1008
10	rs10762528	G	A	0.0892857	1008
10	rs11000474	A	T	0.0892857	1008
10	rs12572645	G	T	0.302579	1008
10	rs10823959	G	A	0.266865	1008
10	rs1903977	T	A	0.266865	1008
10	rs10823960	A	C	0.34127	1008
10	rs1903976	G	A	0.266865	1008
10	rs1903975	A	T	0.266865	1008
10	rs10823961	A	T	0.34127	1008
10	rs10823962	C	T	0.0892857	1008
10	rs10823963	C	T	0.0892857	1008
10	rs10823964	T	G	0.608135	1008
10	rs10740409	T	C	0.610119	1008
10	rs12573303	G	A	0.0327381	1008
10	rs10823973	C	G	0.611111	1008
10	rs12780573	T	C	0.299603	1008
10	rs4279961	T	C	0.702381	1008
10	rs12776480	C	T	0.0892857	1008
10	rs1903951	C	T	0.34127	1008
10	rs9664844	G	A	0.569444	1008
10	rs1903953	T	C	0.430556	1008
10	rs7920855	C	T	0.569444	1008
10	rs7921124	C	T	0.299603	1008
10	rs7893327	C	T	0.569444	1008
10	rs6480657	C	A	0.569444	1008
10	rs11816688	A	G	0.430556	1008
10	rs12218667	C	T	0.430556	1008
10	rs74321112	C	T	0.108135	1008
10	rs12359611	G	A	0.269841	1008
10	rs11000495	T	C	0.0902778	1008
10	rs11000496	A	T	0.340278	1008
10	rs4517464	C	G	0.430556	1008
10	rs11000498	T	C	0.340278	1008
10	rs112197544	C	A	0.340278	1008
10	rs67373140	T	C	0.569444	1008
10	rs75219163	T	C	0.340278	1008
10	rs11000507	G	C	0.570437	1008
10	rs118100357	G	C	0.0515873	1008
10	rs4935305	T	C	0.909722	1008
10	rs4935306	T	G	0.910714	1008
10	rs10762536	C	T	0.909722	1008
10	rs12243919	G	A	0.299603	1008
10	rs117832417	C	G	0.0109127	1008
10	rs12774183	G	C	0.0912698	1008
10	rs10823978	G	A	0.239087	1008
10	rs10762538	A	T	0.907738	1008
10	rs12763079	T	G	0.0922619	1008
10	rs11000518	G	T	0.318452	1008
10	rs10823979	A	G	0.31746	1008
10	rs76647762	A	G	0.0277778	1008
10	rs10762539	T	G	0.558532	1008
10	rs7901487	C	T	0.558532	1008
10	rs10762540	A	C	0.559524	1008
10	rs10733891	C	T	0.559524	1008
10	rs10762541	C	T	0.758929	1008
10	rs10740411	C	A	0.619048	1008
10	rs7898220	T	C	0.582341	1008
10	rs117199497	G	A	0.0218254	1008
10	rs75857365	G	A	0.12004	1008
10	rs10823981	A	T	0.385913	1008
10	rs10740412	T	C	0.59623	1008
10	rs10762542	G	A	0.59623	1008
10	rs10762543	A	C	0.733135	1008
10	rs10762544	A	G	0.733135	1008
10	rs10740413	C	G	0.733135	1008
10	rs7918280	G	A	0.294643	1008
10	rs7904116	A	G	0.292659	1008
10	rs10762546	A	T	0.733135	1008
10	rs10823988	G	A	0.295635	1008
10	rs10823991	A	T	0.733135	1008
10	rs74400528	A	G	0.733135	1008
10	rs9651334	G	A	0.436508	1008
10	rs189128123	G	A	0.0248016	1008
10	rs12768701	G	T	0.144841	1008
10	rs11598561	C	T	0.0446429	1008
10	rs12357323	G	A	0.4375	1008
10	rs139759643	A	G	0.260913	1008
10	rs144848807	G	A	0.145833	1008
10	rs11000542	G	A	0.261905	1008
10	rs16926050	T	C	0.4375	1008
10	rs10823994	G	C	0.260913	1008
10	rs10823995	G	A	0.260913	1008
10	rs10823996	C	G	0.260913	1008
10	rs12356110	T	A	0.438492	1008
10	rs12240921	C	A	0.4375	1008
10	rs11000558	G	A	0.111111	1008
10	rs10823998	A	G	0.262897	1008
10	rs1904003	G	A	0.565476	1008
10	rs17560636	A	C	0.111111	1008
10	rs1904004	C	A	0.434524	1008
10	rs10823999	G	A	0.262897	1008
10	rs12252648	T	G	0.10119	1008
10	rs6480687	G	A	0.897817	1008
10	rs4256924	C	G	0.266865	1008
10	rs17641137	C	T	0.0446429	1008
10	rs12571881	T	C	0.0664683	1008
10	rs74657138	A	T	0.0605159	1008
10	rs10762548	G	A	0.260913	1008
10	rs12768368	A	G	0.146825	1008
10	rs1871078	C	A	0.261905	1008
10	rs56181754	C	T	0.0446429	1008
10	rs1871079	G	A	0.261905	1008
10	rs1871080	G	A	0.261905	1008
10	rs12256519	G	A	0.10119	1008
10	rs1904006	T	C	0.14881	1008
10	rs61849896	A	T	0.00496032	1008
10	rs17641202	A	G	0.047619	1008
10	rs1904007	C	T	0.0426587	1008
10	rs10824002	A	G	0.715278	1008
10	rs75062856	A	C	0.103175	1008
10	rs1904008	A	G	0.261905	1008
10	rs1904009	A	C	0.261905	1008
10	rs1904010	G	T	0.257937	1008
10	rs184082408	G	C	0.0138889	1008
10	rs12778630	C	T	0.257937	1008
10	rs4457701	C	T	0.255952	1008
10	rs1903995	C	A	0.155754	1008
10	rs1903996	C	G	0.157738	1008
10	rs1903997	C	A	0.157738	1008
10	rs10762550	A	G	0.156746	1008
10	rs74911174	C	G	0.0248016	1008
10	rs146355959	C	T	0.00198413	1008
10	rs10824004	A	G	0.613095	1008
10	rs10824005	T	C	0.613095	1008
10	rs12268753	A	C	0.0863095	1008
10	rs10824006	C	T	0.250992	1008
10	rs11000634	G	A	0.335317	1008
10	rs11594633	C	G	0.135913	1008
10	rs11597349	T	C	0.135913	1008
10	rs11000639	T	C	0.255952	1008
10	rs79798818	G	A	0.0813492	1008
10	rs10443915	T	A	0.134921	1008
10	rs4411238	T	C	0.616071	1008
10	rs12765852	C	T	0.131944	1008
10	rs7070173	A	T	0.251984	1008
10	rs77974561	C	A	0.0515873	1008
10	rs10824007	A	C	0.616071	1008
10	rs7077500	T	C	0.134921	1008
10	rs188663701	T	C	0.00892857	1008
10	rs34997494	A	G	0.0515873	1008
10	rs11000654	G	A	0.251984	1008
10	rs66543078	G	A	0.133929	1008
10	rs7917737	G	T	0.331349	1008
10	rs11000655	C	G	0.252976	1008
10	rs74981134	C	A	0.252976	1008
10	rs73342904	G	T	0.252976	1008
10	rs72803117	G	A	0.00297619	1008
10	rs11000657	A	T	0.252976	1008
10	rs12244379	T	A	0.477183	1008
10	rs1903998	A	G	0.558532	1008
10	rs34229993	C	T	0.127976	1008
10	rs7900083	G	A	0.127976	1008
10	rs7900087	G	A	0.127976	1008
10	rs7900093	G	A	0.128968	1008
10	rs12782457	T	A	0.128968	1008
10	rs10824010	T	C	0.666667	1008
10	rs10824011	T	C	0.128968	1008
10	rs10824012	C	T	0.126984	1008
10	rs11000673	T	C	0.128968	1008
10	rs11000674	T	A	0.128968	1008
10	rs11000675	T	C	0.128968	1008
10	rs11000677	T	C	0.128968	1008
10	rs11000678	A	C	0.128968	1008
10	rs11000679	G	A	0.128968	1008
10	rs11000680	G	C	0.128968	1008
10	rs11000681	T	C	0.128968	1008
10	rs1947758	T	C	0.0962302	1008
10	rs72803122	A	G	0.127976	1008
10	rs72803123	A	G	0.127976	1008
10	rs72803124	T	C	0.127976	1008
10	rs139409224	T	G	0.0654762	1008
10	rs11000684	G	T	0.128968	1008
10	rs11000685	C	G	0.128968	1008
10	rs11000686	C	G	0.128968	1008
10	rs11000687	C	T	0.128968	1008
10	rs11000688	A	G	0.128968	1008
10	rs11000689	A	G	0.128968	1008
10	rs11000690	A	T	0.128968	1008
10	rs11000691	G	A	0.128968	1008
10	rs11000692	C	T	0.128968	1008
10	rs1903954	G	A	0.128968	1008
10	rs10824014	G	A	0.128968	1008
10	rs11000693	C	T	0.125992	1008
10	rs11000694	C	A	0.128968	1008
10	rs10824015	G	A	0.127976	1008
10	rs11000697	T	C	0.0922619	1008
10	rs12217828	T	G	0.242063	1008
10	rs10824016	G	A	0.128968	1008
10	rs10762551	G	A	0.128968	1008
10	rs5013005	C	G	0.128968	1008
10	rs10824017	G	A	0.128968	1008
10	rs1904031	T	G	0.128968	1008
10	rs1904030	G	C	0.128968	1008
10	rs10824018	A	G	0.128968	1008
10	rs11000702	C	T	0.0853175	1008
10	rs11000703	G	A	0.240079	1008
10	rs10824019	T	C	0.128968	1008
10	rs10762552	T	A	0.128968	1008
10	rs11000704	C	G	0.128968	1008
10	rs10824020	T	C	0.128968	1008
10	rs11000705	G	A	0.128968	1008
10	rs11000710	A	T	0.135913	1008
10	rs11000712	C	T	0.128968	1008
10	rs11000713	A	G	0.128968	1008
10	rs10824022	G	A	0.128968	1008
10	rs10824023	T	C	0.128968	1008
10	rs1904029	G	A	0.246032	1008
10	rs12413063	C	T	0.126984	1008
10	rs1904028	A	G	0.128968	1008
10	rs1904027	G	C	0.753968	1008
10	rs1904026	G	A	0.128968	1008
10	rs12218769	C	T	0.127976	1008
10	rs12220039	T	G	0.127976	1008
10	rs4935027	G	A	0.625	1008
10	rs4935028	A	G	0.625	1008
10	rs1993857	A	G	0.625992	1008
10	rs10824024	T	C	0.118056	1008
10	rs35180056	C	T	0.250992	1008
10	rs12774871	A	G	0.250992	1008
10	rs12253790	T	C	0.635913	1008
10	rs1904025	T	C	0.252976	1008
10	rs11000720	C	T	0.00892857	1008
10	rs10762553	C	T	0.820437	1008
10	rs1904024	A	G	0.825397	1008
10	rs11000722	T	C	0.282738	1008
10	rs150187713	A	G	0.014881	1008
10	rs10740416	C	T	0.564484	1008
10	rs77767964	T	A	0.0664683	1008
10	rs61849900	G	A	0.214286	1008
10	rs7090393	A	G	0.28869	1008
10	rs7072999	C	T	0.287698	1008
10	rs7071997	G	A	0.314484	1008
10	rs11000724	C	T	0.0287698	1008
10	rs1904023	A	G	0.293651	1008
10	rs1904022	T	C	0.262897	1008
10	rs76499128	A	G	0.0248016	1008
10	rs74664873	A	T	0.0178571	1008
10	rs57233855	C	T	0.319444	1008
10	rs10762554	A	G	0.666667	1008
10	rs139550466	G	A	0.0188492	1008
10	rs61849903	A	G	0.00793651	1008
10	rs142349372	T	C	0.306548	1008
10	rs77418773	G	A	0.310516	1008
10	rs7476880	C	T	0.310516	1008
10	rs141235814	C	T	0.0327381	1008
10	rs7477297	C	T	0.303571	1008
10	rs72634654	G	A	0.319444	1008
10	rs7477839	G	A	0.30754	1008
10	rs12219130	A	G	0.319444	1008
10	rs12571672	T	A	0.302579	1008
10	rs74562893	G	A	0.0178571	1008
10	rs1904019	A	G	0.318452	1008
10	rs74512770	A	G	0.0178571	1008
10	rs76300014	C	G	0.0178571	1008
10	rs1904018	A	G	0.660714	1008
10	rs1904017	A	G	0.309524	1008
10	rs1871082	A	C	0.315476	1008
10	rs1904016	T	C	0.320437	1008
10	rs150197565	C	T	0.0198413	1008
10	rs74135140	C	T	0.303571	1008
10	rs10508969	A	G	0.320437	1008
10	rs79069509	A	G	0.0178571	1008
10	rs12573665	G	A	0.303571	1008
10	rs10762562	A	C	0.361111	1008
10	rs74949467	G	A	0.0367063	1008
10	rs10824033	G	T	0.329365	1008
10	rs10824034	G	A	0.329365	1008
10	rs10762564	C	G	0.339286	1008
10	rs61849907	G	C	0.00694444	1008
10	rs16926521	T	A	0.315476	1008
10	rs1904013	G	T	0.310516	1008
10	rs10824035	G	A	0.343254	1008
10	rs16926524	A	G	0.316468	1008
10	rs12776375	A	C	0.0178571	1008
10	rs35345199	G	T	0.240079	1008
10	rs12774141	G	T	0.0178571	1008
10	rs34310643	A	G	0.334325	1008
10	rs4935029	T	C	0.310516	1008
10	rs73342945	G	T	0.310516	1008
10	rs76895253	T	C	0.310516	1008
10	rs1904011	T	C	0.315476	1008
10	rs4526728	C	A	0.314484	1008
10	rs117390747	G	A	0.030754	1008
10	rs12414927	C	T	0.306548	1008
10	rs12412155	G	A	0.306548	1008
10	rs78213193	A	G	0.310516	1008
10	rs10824038	T	C	0.343254	1008
10	rs11000791	A	G	0.348214	1008
10	rs34733197	C	A	0.0138889	1008
10	rs75438302	G	T	0.0744048	1008
10	rs11000792	G	A	0.342262	1008
10	rs9804211	T	C	0.342262	1008
10	rs11000794	T	C	0.344246	1008
10	rs35049692	C	G	0.0198413	1008
10	rs16926627	C	T	0.0724206	1008
10	rs11000798	G	A	0.242063	1008
10	rs60830257	G	A	0.322421	1008
10	rs11000800	G	A	0.324405	1008
10	rs11591515	T	G	0.0138889	1008
10	rs34178098	A	C	0.0188492	1008
10	rs17562140	C	T	0.0138889	1008
10	rs34389565	C	T	0.0138889	1008
10	rs721854	A	G	0.333333	1008
10	rs3862583	G	A	0.318452	1008
10	rs11592210	A	T	0.337302	1008
10	rs11594206	G	A	0.0128968	1008
10	rs145003118	A	G	0.00892857	1008
10	rs58339586	A	G	0.334325	1008
10	rs56907141	G	A	0.3125	1008
10	rs2169679	C	T	0.661706	1008
10	rs77884003	G	A	0.0128968	1008
10	rs10762567	A	G	0.334325	1008
10	rs11000815	G	A	0.328373	1008
10	rs61448551	T	C	0.326389	1008
10	rs10824046	A	G	0.337302	1008
10	rs151011738	C	T	0.0357143	1008
10	rs11000825	A	T	0.014881	1008
10	rs10762569	A	C	0.331349	1008
10	rs34447589	C	T	0.0128968	1008
10	rs9651311	A	G	0.338294	1008
10	rs10824048	A	C	0.326389	1008
10	rs4935030	A	G	0.0416667	1008
10	rs10824050	G	A	0.324405	1008
10	rs10762570	C	T	0.660714	1008
10	rs150202052	A	C	0.014881	1008
10	rs1903974	G	A	0.314484	1008
10	rs10824053	A	T	0.332341	1008
10	rs11592264	C	T	0.00496032	1008
10	rs11000840	C	T	0.31746	1008
10	rs11000841	C	T	0.34623	1008
10	rs10466032	G	A	0.322421	1008
10	rs11000846	G	C	0.331349	1008
10	rs12253829	A	G	0.350198	1008
10	rs16926978	C	T	0.309524	1008
10	rs2134772	T	C	0.686508	1008
10	rs34242410	A	G	0.289683	1008
10	rs12268930	G	C	0.340278	1008
10	rs76114512	C	G	0.0525794	1008
10	rs74347602	T	C	0.015873	1008
10	rs74843020	G	A	0.0525794	1008
10	rs16927021	T	C	0.212302	1008
10	rs16927026	A	G	0.276786	1008
10	rs16927030	C	T	0.340278	1008
10	rs149177837	G	A	0.0347222	1008
10	rs10824067	G	T	0.709325	1008
10	rs16927044	G	C	0.0734127	1008
10	rs59396422	G	A	0.0525794	1008
10	rs77535306	G	T	0.0525794	1008
10	rs79705433	T	C	0.0525794	1008
10	rs12259288	A	G	0.690476	1008
10	rs76320751	C	A	0.0525794	1008
10	rs80266555	C	A	0.0525794	1008
10	rs12260890	T	C	0.277778	1008
10	rs4935031	G	T	0.309524	1008
10	rs79177150	G	C	0.0525794	1008
10	rs2126759	T	C	0.0128968	1008
10	rs2134767	G	A	0.308532	1008
10	rs9971269	A	G	0.345238	1008
10	rs9971270	A	G	0.344246	1008
10	rs9971185	C	T	0.343254	1008
10	rs9971354	G	C	0.344246	1008
10	rs16927099	C	T	0.0515873	1008
10	rs12255973	C	T	0.318452	1008
10	rs11000875	G	T	0.337302	1008
10	rs11598071	A	G	0.344246	1008
10	rs12256196	C	T	0.337302	1008
10	rs7912141	G	A	0.337302	1008
10	rs7898110	A	C	0.337302	1008
10	rs9971340	T	G	0.344246	1008
10	rs10430472	A	T	0.345238	1008
10	rs12267384	T	G	0.331349	1008
10	rs17562565	G	A	0.0128968	1008
10	rs12269042	T	C	0.344246	1008
10	rs76887198	G	A	0.0128968	1008
10	rs16927132	T	C	0.344246	1008
10	rs34582712	C	T	0.344246	1008
10	rs17642863	A	T	0.0128968	1008
10	rs79969716	G	A	0.0525794	1008
10	rs58118931	T	C	0.27877	1008
10	rs35786754	T	G	0.344246	1008
10	rs143190027	T	G	0.0198413	1008
10	rs12766089	T	C	0.345238	1008
10	rs12785193	A	G	0.344246	1008
10	rs7922368	C	T	0.344246	1008
10	rs7911524	A	C	0.280754	1008
10	rs77255750	G	A	0.0128968	1008
10	rs2001283	A	G	0.946429	1008
10	rs4082299	T	C	0.637897	1008
10	rs78065157	G	C	0.279762	1008
10	rs12413303	G	A	0.626984	1008
10	rs10824089	G	C	0.633929	1008
10	rs71490904	C	T	0.0128968	1008
10	rs4935310	A	G	0.633929	1008
10	rs17643002	A	G	0.0128968	1008
10	rs4935032	T	C	0.633929	1008
10	rs4935311	G	T	0.633929	1008
10	rs10824093	C	T	0.313492	1008
10	rs10762578	C	G	0.632937	1008
10	rs10762579	G	A	0.338294	1008
10	rs10762580	C	T	0.624008	1008
10	rs12782150	A	G	0.0128968	1008
10	rs11000908	T	C	0.322421	1008
10	rs4935313	A	G	0.272817	1008
10	rs10508968	T	C	0.0128968	1008
10	rs3886884	A	G	0.627976	1008
10	rs118031128	T	C	0.0188492	1008
10	rs61046355	G	A	0.0525794	1008
10	rs10508967	G	A	0.626984	1008
10	rs1871074	G	A	0.00892857	1008
10	rs1871075	A	G	0.303571	1008
10	rs1871076	A	G	0.303571	1008
10	rs1875791	G	A	0.233135	1008
10	rs16927199	C	T	0.0535714	1008
10	rs1903991	T	C	0.233135	1008
10	rs1903992	C	A	0.233135	1008
10	rs7918479	T	A	0.444444	1008
10	rs1903993	G	A	0.765873	1008
10	rs12268003	C	T	0.233135	1008
10	rs12247971	A	C	0.234127	1008
10	rs12249497	T	G	0.234127	1008
10	rs12248031	A	G	0.234127	1008
10	rs6480725	T	A	0.234127	1008
10	rs11000938	G	C	0.338294	1008
10	rs7910428	G	A	0.234127	1008
10	rs10824126	G	A	0.323413	1008
10	rs10824127	A	G	0.377976	1008
10	rs7911263	G	A	0.765873	1008
10	rs10824131	A	G	0.338294	1008
10	rs35222522	G	A	0.0505952	1008
10	rs10508966	A	G	0.327381	1008
10	rs10762590	T	C	0.327381	1008
10	rs116861623	G	A	0.0535714	1008
10	rs1948837	G	T	0.672619	1008
10	rs78316371	T	C	0.0605159	1008
10	rs57169351	A	C	0.111111	1008
10	rs2134768	G	A	0.390873	1008
10	rs2134769	A	G	0.383929	1008
10	rs11000953	A	G	0.444444	1008
10	rs79022061	C	T	0.0535714	1008
10	rs79234233	T	C	0.0605159	1008
10	rs1995490	A	G	0.444444	1008
10	rs117606812	A	C	0.0168651	1008
10	rs80079691	C	T	0.0545635	1008
10	rs71490905	C	T	0.0545635	1008
10	rs79538772	C	T	0.0605159	1008
10	rs114591830	A	G	0.0605159	1008
10	rs4310560	T	C	0.389881	1008
10	rs4564282	T	C	0.443452	1008
10	rs12570780	A	T	0.108135	1008
10	rs11000969	C	G	0.438492	1008
10	rs140640176	G	C	0.0704365	1008
10	rs7074088	A	G	0.233135	1008
10	rs11000970	A	C	0.327381	1008
10	rs7902837	T	C	0.332341	1008
10	rs1910534	A	G	0.438492	1008
10	rs10824145	C	G	0.438492	1008
10	rs34173878	C	T	0.0545635	1008
10	rs34261122	C	T	0.0545635	1008
10	rs78830790	C	T	0.113095	1008
10	rs79082927	T	A	0.0674603	1008
10	rs1995491	G	A	0.33631	1008
10	rs1995492	A	G	0.33631	1008
10	rs10740424	A	C	0.65873	1008
10	rs10762597	G	A	0.430556	1008
10	rs11001000	C	A	0.33631	1008
10	rs75181362	T	C	0.0605159	1008
10	rs1948838	T	A	0.376984	1008
10	rs75276233	A	G	0.0605159	1008
10	rs1910536	G	C	0.380952	1008
10	rs1910537	G	C	0.706349	1008
10	rs143606033	G	A	0.0188492	1008
10	rs10733896	A	G	0.766865	1008
10	rs10733897	C	T	0.706349	1008
10	rs10824155	T	A	0.322421	1008
10	rs12572940	T	A	0.0605159	1008
10	rs12571523	C	T	0.0605159	1008
10	rs2174258	A	G	0.767857	1008
10	rs2174259	G	A	0.706349	1008
10	rs10740425	T	A	0.706349	1008
10	rs10740426	G	A	0.707341	1008
10	rs10740427	T	G	0.706349	1008
10	rs10824158	G	T	0.322421	1008
10	rs10733900	C	T	0.706349	1008
10	rs10740429	G	A	0.706349	1008
10	rs10733901	T	A	0.706349	1008
10	rs10762604	T	C	0.706349	1008
10	rs10740430	G	A	0.706349	1008
10	rs10733902	G	T	0.706349	1008
10	rs10824162	G	A	0.326389	1008
10	rs75810540	C	G	0.0545635	1008
10	rs80335852	A	G	0.0605159	1008
10	rs7917514	G	T	0.0605159	1008
10	rs35478928	C	T	0.0605159	1008
10	rs7919497	C	A	0.0605159	1008
10	rs7899204	C	G	0.0605159	1008
10	rs7918889	T	C	0.0605159	1008
10	rs1910538	A	T	0.0615079	1008
10	rs1910539	T	C	0.0605159	1008
10	rs1910540	A	C	0.0605159	1008
10	rs11817519	A	G	0.0605159	1008
10	rs11817529	A	C	0.0605159	1008
10	rs11817532	A	C	0.0605159	1008
10	rs11817971	T	C	0.0605159	1008
10	rs11817972	T	C	0.0605159	1008
10	rs11817564	A	G	0.0605159	1008
10	rs11819297	G	A	0.0605159	1008
10	rs79687353	C	A	0.0605159	1008
10	rs11819346	G	T	0.0605159	1008
10	rs73344942	C	T	0.0605159	1008
10	rs79033872	A	G	0.0605159	1008
10	rs77823497	C	T	0.0605159	1008
10	rs143222896	T	C	0.0119048	1008
10	rs41436851	C	T	0.100198	1008
10	rs73344945	C	T	0.0605159	1008
10	rs56047641	T	C	0.0605159	1008
10	rs10824173	C	A	0.759921	1008
10	rs10824176	C	G	0.571429	1008
10	rs10437352	T	C	0.486111	1008
10	rs10437353	T	C	0.501984	1008
10	rs11001035	C	T	0.297619	1008
10	rs10824178	G	A	0.0724206	1008
10	rs10824179	A	G	0.0724206	1008
10	rs11001036	C	T	0.313492	1008
10	rs75274356	G	A	0.0426587	1008
10	rs10437383	G	A	0.426587	1008
10	rs10824180	C	G	0.0734127	1008
10	rs148076482	T	A	0.0446429	1008
10	rs12217323	T	G	0.0714286	1008
10	rs34999724	G	A	0.383929	1008
10	rs10824184	G	A	0.0257937	1008
10	rs10824187	A	T	0.0714286	1008
10	rs10762623	G	A	0.322421	1008
10	rs35468151	G	A	0.114087	1008
10	rs7902533	G	T	0.590278	1008
10	rs79106132	A	G	0.114087	1008
10	rs10762625	A	G	0.224206	1008
10	rs10824189	T	C	0.0714286	1008
10	rs10824191	T	C	0.321429	1008
10	rs12218222	T	C	0.223214	1008
10	rs80062613	G	T	0.114087	1008
10	rs80019424	T	G	0.0446429	1008
10	rs75992764	C	T	0.14881	1008
10	rs7084335	T	G	0.276786	1008
10	rs61847297	G	A	0.27381	1008
10	rs10762627	A	G	0.410714	1008
10	rs11001056	T	C	0.225198	1008
10	rs12762538	G	T	0.114087	1008
10	rs60995569	G	T	0.313492	1008
10	rs79242525	G	A	0.0753968	1008
10	rs7910470	A	G	0.387897	1008
10	rs61847298	G	A	0.272817	1008
10	rs61847299	C	T	0.270833	1008
10	rs61847300	G	A	0.271825	1008
10	rs7902949	C	T	0.883929	1008
10	rs7095803	A	G	0.225198	1008
10	rs10824201	T	G	0.217262	1008
10	rs35979919	T	A	0.00198413	1008
10	rs11001067	T	C	0.310516	1008
10	rs7903745	T	C	0.119048	1008
10	rs10762628	G	A	0.196429	1008
10	rs12358639	G	T	0.0972222	1008
10	rs10824204	A	G	0.474206	1008
10	rs10824205	A	G	0.463294	1008
10	rs10824206	C	T	0.360119	1008
10	rs1910544	G	A	0.195437	1008
10	rs10824207	C	A	0.360119	1008
10	rs7476725	G	A	0.195437	1008
10	rs76972076	G	A	0.30754	1008
10	rs1910545	C	T	0.200397	1008
10	rs2134770	T	G	0.364087	1008
10	rs61847303	C	T	0.0972222	1008
10	rs2174261	A	G	0.364087	1008
10	rs7082443	T	C	0.232143	1008
10	rs10824213	A	G	0.364087	1008
10	rs10824214	G	A	0.364087	1008
10	rs10762634	G	A	0.364087	1008
10	rs1910546	A	C	0.364087	1008
10	rs955779	A	C	0.364087	1008
10	rs61847307	C	T	0.0972222	1008
10	rs10128363	A	C	0.200397	1008
10	rs1910548	A	C	0.364087	1008
10	rs75442678	C	T	0.0208333	1008
10	rs10128399	A	G	0.200397	1008
10	rs10824217	C	T	0.197421	1008
10	rs7921595	A	G	0.197421	1008
10	rs7905525	C	G	0.197421	1008
10	rs7904720	G	A	0.197421	1008
10	rs11001097	A	G	0.200397	1008
10	rs11001098	C	T	0.197421	1008
10	rs9415080	A	T	0.232143	1008
10	rs11001100	A	G	0.197421	1008
10	rs12258629	C	T	0.202381	1008
10	rs12267781	T	C	0.202381	1008
10	rs75411997	T	G	0.282738	1008
10	rs12358626	C	T	0.197421	1008
10	rs11001110	C	G	0.0456349	1008
10	rs7067880	A	G	0.200397	1008
10	rs1910549	G	C	0.200397	1008
10	rs1910550	A	G	0.200397	1008
10	rs59013085	A	G	0.200397	1008
10	rs7089983	C	T	0.798611	1008
10	rs10824222	T	G	0.201389	1008
10	rs10824223	G	A	0.201389	1008
10	rs77244200	G	C	0.0357143	1008
10	rs10824227	T	C	0.201389	1008
10	rs10824229	A	G	0.157738	1008
10	rs7091337	T	C	0.201389	1008
10	rs11001130	A	G	0.568452	1008
10	rs182763225	T	C	0.0248016	1008
10	rs2134760	A	G	0.241071	1008
10	rs1125148	T	C	0.240079	1008
10	rs11001157	G	T	0.164683	1008
10	rs9416044	A	T	0.230159	1008
10	rs2174257	G	A	0.563492	1008
10	rs11001164	A	T	0.206349	1008
10	rs2202314	G	A	0.164683	1008
10	rs4935317	A	G	0.3125	1008
10	rs72787305	T	C	0.203373	1008
10	rs9416046	T	C	0.227183	1008
10	rs9415087	G	A	0.227183	1008
10	rs2339952	C	T	0.796627	1008
10	rs7087753	C	T	0.796627	1008
10	rs11527238	C	T	0.164683	1008
10	rs7900521	T	A	0.796627	1008
10	rs2134762	A	G	0.203373	1008
10	rs1910532	A	G	0.203373	1008
10	rs149366437	G	T	0.0615079	1008
10	rs6480761	A	C	0.680556	1008
10	rs11001183	G	T	0.164683	1008
10	rs7068267	C	A	0.196429	1008
10	rs67024255	T	C	0.199405	1008
10	rs1194491	C	A	0.707341	1008
10	rs1210449	A	T	0.800595	1008
10	rs12355173	A	T	0.199405	1008
10	rs1194492	G	A	0.229167	1008
10	rs12359674	C	T	0.199405	1008
10	rs7898960	C	A	0.196429	1008
10	rs59549474	C	G	0.196429	1008
10	rs1194495	G	A	0.229167	1008
10	rs61277906	A	G	0.199405	1008
10	rs11001190	G	T	0.196429	1008
10	rs10508964	C	T	0.246032	1008
10	rs72787313	C	T	0.196429	1008
10	rs7917121	T	C	0.455357	1008
10	rs145875655	G	A	0.014881	1008
10	rs73346917	C	A	0.299603	1008
10	rs1875789	A	G	0.470238	1008
10	rs12413824	G	A	0.333333	1008
10	rs10824246	A	G	0.496032	1008
10	rs11001209	A	G	0.496032	1008
10	rs11001213	T	C	0.496032	1008
10	rs12411588	C	A	0.330357	1008
10	rs12256137	G	A	0.0436508	1008
10	rs2339953	A	G	0.496032	1008
10	rs11001215	G	A	0.154762	1008
10	rs118063054	A	T	0.116071	1008
10	rs16927970	G	C	0.33631	1008
10	rs1406476	A	G	0.941468	1008
10	rs117659232	G	A	0.0178571	1008
10	rs77913993	T	C	0.0257937	1008
10	rs12414969	G	T	0.311508	1008
10	rs1194498	C	G	0.0595238	1008
10	rs72787319	C	T	0.197421	1008
10	rs10824254	C	T	0.25496	1008
10	rs16927986	G	A	0.344246	1008
10	rs11001232	G	C	0.196429	1008
10	rs10824256	G	A	0.328373	1008
10	rs11001241	A	T	0.662698	1008
10	rs1699304	C	A	0.156746	1008
10	rs147330997	T	C	0.0297619	1008
10	rs12777614	T	G	0.349206	1008
10	rs58826461	G	T	0.0436508	1008
10	rs12770079	G	A	0.00396825	1008
10	rs41375848	T	G	0.0426587	1008
10	rs1729581	T	C	0.162698	1008
10	rs113854545	A	G	0.0287698	1008
10	rs111738450	C	T	0.0287698	1008
10	rs146472767	C	A	0.00595238	1008
10	rs1729578	T	C	0.16369	1008
10	rs72787323	T	C	0.0684524	1008
10	rs7918883	T	C	0.931548	1008
10	rs76972382	G	T	0.333333	1008
10	rs1919462	G	T	0.43254	1008
10	rs1194522	G	A	0.929563	1008
10	rs1194520	A	T	0.165675	1008
10	rs10824262	G	T	0.764881	1008
10	rs16928074	T	C	0.339286	1008
10	rs74436398	C	T	0.331349	1008
10	rs16928095	G	A	0.334325	1008
10	rs72787326	T	C	0.0684524	1008
10	rs1194518	C	T	0.931548	1008
10	rs10824270	G	T	0.0674603	1008
10	rs1609539	T	A	0.164683	1008
10	rs9416051	A	C	0.164683	1008
10	rs1110341	G	A	0.333333	1008
10	rs72787330	C	A	0.0674603	1008
10	rs2339954	G	A	0.766865	1008
10	rs871995	C	T	0.162698	1008
10	rs12355958	G	A	0.0684524	1008
10	rs1194499	G	A	0.161706	1008
10	rs7909144	A	G	0.767857	1008
10	rs72787333	T	A	0.0684524	1008
10	rs1194501	A	C	0.162698	1008
10	rs10824291	C	G	0.767857	1008
10	rs1875792	A	G	0.766865	1008
10	rs1875793	G	T	0.0684524	1008
10	rs1875794	A	G	0.420635	1008
10	rs16928359	A	T	0.0684524	1008
10	rs11001339	A	G	0.767857	1008
10	rs1213068	G	A	0.161706	1008
10	rs12218397	A	C	0.766865	1008
10	rs11001343	A	G	0.766865	1008
10	rs7074246	A	G	0.763889	1008
10	rs1194505	G	T	0.231151	1008
10	rs10824295	G	T	0.766865	1008
10	rs4041235	C	T	0.766865	1008
10	rs7907681	G	A	0.397817	1008
10	rs1194513	G	A	0.186508	1008
10	rs1194512	T	G	0.1875	1008
10	rs1194511	A	T	0.0823413	1008
10	rs10824297	C	T	0.0873016	1008
10	rs79602183	G	A	0.0376984	1008
10	rs79543394	C	A	0.316468	1008
10	rs77530078	T	A	0.316468	1008
10	rs10824300	A	G	0.511905	1008
10	rs77510299	C	T	0.316468	1008
10	rs7086430	T	C	0.0892857	1008
10	rs10824303	G	C	0.512897	1008
10	rs11001376	T	C	0.0892857	1008
10	rs74372057	G	A	0.316468	1008
10	rs1194510	A	G	0.592262	1008
10	rs2339955	T	C	0.323413	1008
10	rs1194509	C	T	0.681548	1008
10	rs1194508	C	T	0.0813492	1008
10	rs1194507	A	C	0.588294	1008
10	rs12569472	G	A	0.0882937	1008
10	rs75553839	G	T	0.0416667	1008
10	rs1406477	A	G	0.31746	1008
10	rs1534628	G	A	0.58631	1008
10	rs11001389	G	A	0.0873016	1008
10	rs1910541	T	C	0.324405	1008
10	rs12768182	A	G	0.399802	1008
10	rs75228735	T	C	0.331349	1008
10	rs58198087	C	A	0.0863095	1008
10	rs1194514	G	T	0.580357	1008
10	rs16913596	T	C	0.330357	1008
10	rs1358588	A	G	0.330357	1008
10	rs11001394	C	T	0.0873016	1008
10	rs140358050	C	T	0.0238095	1008
10	rs72787341	A	G	0.0873016	1008
10	rs74886501	G	A	0.219246	1008
10	rs117881485	T	C	0.218254	1008
10	rs79370901	A	G	0.218254	1008
10	rs7073274	C	A	0.218254	1008
10	rs2339982	C	T	0.218254	1008
10	rs2339983	T	C	0.218254	1008
10	rs2339984	C	T	0.218254	1008
10	rs7098705	T	C	0.220238	1008
10	rs57497780	G	A	0.0882937	1008
10	rs7095356	A	G	0.218254	1008
10	rs7077931	C	T	0.218254	1008
10	rs77225183	C	T	0.218254	1008
10	rs80318665	C	G	0.218254	1008
10	rs16928656	T	A	0.218254	1008
10	rs16928660	G	A	0.218254	1008
10	rs10824310	C	T	0.0882937	1008
10	rs4935321	C	A	0.22619	1008
10	rs4935033	G	A	0.22619	1008
10	rs4935322	A	C	0.22619	1008
10	rs4935034	G	A	0.22619	1008
10	rs16928683	C	T	0.218254	1008
10	rs16928684	G	C	0.218254	1008
10	rs74349227	C	A	0.218254	1008
10	rs16928710	C	T	0.22619	1008
10	rs16928715	C	G	0.22619	1008
10	rs16928725	C	T	0.0882937	1008
10	rs76977136	A	G	0.22619	1008
10	rs79637161	A	C	0.227183	1008
10	rs1406473	G	T	0.228175	1008
10	rs12412591	A	G	0.22619	1008
10	rs7905077	G	T	0.820437	1008
10	rs7894343	A	T	0.218254	1008
10	rs11001416	T	G	0.220238	1008
10	rs7085534	G	A	0.0882937	1008
10	rs189862990	A	C	0.0119048	1008
10	rs12243664	C	A	0.220238	1008
10	rs10762671	C	T	0.820437	1008
10	rs117428254	G	A	0.218254	1008
10	rs11001421	C	A	0.0882937	1008
10	rs1528880	T	A	0.228175	1008
10	rs1919460	A	G	0.510913	1008
10	rs1919461	A	G	0.511905	1008
10	rs117710868	C	A	0.0406746	1008
10	rs11001431	G	A	0.0882937	1008
10	rs60307380	C	T	0.0297619	1008
10	rs78807770	G	T	0.0138889	1008
10	rs7083967	G	A	0.510913	1008
10	rs79287620	A	T	0.218254	1008
10	rs3898630	T	G	0.0882937	1008
10	rs78346962	G	C	0.218254	1008
10	rs139646798	C	T	0.0178571	1008
10	rs10824321	T	G	0.0882937	1008
10	rs11001444	A	G	0.315476	1008
10	rs16928871	C	T	0.0873016	1008
10	rs11001447	G	T	0.50496	1008
10	rs3829169	G	A	0.0882937	1008
10	rs3793783	G	A	0.0882937	1008
10	rs11001455	A	T	0.0882937	1008
10	rs11001456	A	T	0.502976	1008
10	rs138216567	G	T	0.0208333	1008
10	rs117271768	G	C	0.227183	1008
10	rs11001457	A	C	0.0882937	1008
10	rs11001460	T	G	0.0882937	1008
10	rs7916242	G	A	0.605159	1008
10	rs11001464	A	G	0.0188492	1008
10	rs142704437	C	T	0.0128968	1008
10	rs11001472	A	G	0.517857	1008
10	rs7101052	A	G	0.0882937	1008
10	rs10762675	G	A	0.499008	1008
10	rs10508970	A	G	0.015873	1008
10	rs57197814	A	T	0.0882937	1008
10	rs10762676	C	T	0.600198	1008
10	rs10824336	G	A	0.5	1008
10	rs1881597	C	T	0.296627	1008
10	rs12255069	C	T	0.00198413	1008
10	rs13499	A	C	0.280754	1008
10	rs34276440	A	G	0.196429	1008
10	rs16929121	A	G	0.0753968	1008
10	rs7916906	T	G	0.280754	1008
10	rs60568834	C	T	0.0833333	1008
10	rs35377666	C	T	0.196429	1008
10	rs10128457	T	C	0.281746	1008
10	rs34480544	A	G	0.196429	1008
10	rs10128415	A	G	0.00198413	1008
10	rs11001508	G	A	0.00297619	1008
10	rs192363474	T	C	0.0297619	1008
10	rs183749421	C	T	0.0297619	1008
10	rs1569197	G	A	0.0853175	1008
10	rs151061012	C	A	0.0753968	1008
10	rs12771371	G	A	0.195437	1008
10	rs12773082	C	T	0.196429	1008
10	rs56753448	G	T	0.0168651	1008
10	rs79372821	T	C	0.200397	1008
10	rs45506496	C	T	0.194444	1008
10	rs1896370	C	T	0.194444	1008
10	rs1896369	T	C	0.0753968	1008
10	rs11001522	G	A	0.00198413	1008
10	rs7100461	G	A	0.00198413	1008
10	rs184591740	C	A	0.00793651	1008
10	rs76649861	T	C	0.109127	1008
10	rs11001528	T	C	0.00992063	1008
10	rs11001529	C	T	0.00892857	1008
10	rs1528875	T	C	0.00892857	1008
10	rs1528876	G	A	0.00892857	1008
10	rs1896368	C	T	0.389881	1008
10	rs1896367	C	T	0.297619	1008
10	rs7917225	G	A	0.304563	1008
10	rs7906360	T	C	0.399802	1008
10	rs11001542	G	T	0.0625	1008
10	rs147910511	C	T	0.00793651	1008
10	rs10733905	C	T	0.385913	1008
10	rs1528877	A	G	0.284722	1008
10	rs75382810	A	C	0.00793651	1008
10	rs7069912	G	A	0.00793651	1008
10	rs75869144	T	C	0.00793651	1008
10	rs11001548	C	T	0.094246	1008
10	rs11001553	C	T	0.102183	1008
10	rs41281546	C	T	0.0892857	1008
10	rs2241529	A	G	0.268849	1008
10	rs11001560	T	C	0.266865	1008
10	rs11815201	T	C	0.169643	1008
10	rs1569198	A	G	0.168651	1008
10	rs116111098	T	C	0.00793651	1008
10	rs79759877	G	A	0.00793651	1008
10	rs2288335	G	A	0.0892857	1008
10	rs1569199	T	C	0.167659	1008
10	rs11001570	C	T	0.0892857	1008
10	rs7087520	G	T	0.265873	1008
10	rs10824351	C	T	0.0902778	1008
10	rs115793678	C	T	0.00793651	1008
10	rs11001580	G	A	0.0902778	1008
10	rs74339223	G	A	0.00793651	1008
10	rs10762689	G	C	0.0892857	1008
10	rs1590105	C	A	0.0972222	1008
10	rs7910446	A	G	0.0992063	1008
10	rs7073197	C	G	0.0982143	1008
10	rs143707212	A	G	0.00793651	1008
10	rs7081342	G	A	0.0892857	1008
10	rs11001604	C	T	0.0892857	1008
10	rs7083441	C	A	0.0892857	1008
10	rs1991394	A	G	0.0912698	1008
10	rs1991393	G	A	0.0902778	1008
10	rs1991392	A	C	0.0982143	1008
10	rs138723504	T	C	0.094246	1008
10	rs74915053	T	C	0.00793651	1008
10	rs12780421	T	C	0.167659	1008
10	rs11001609	C	T	0.0902778	1008
10	rs7097211	T	A	0.0892857	1008
10	rs145689181	G	A	0.0882937	1008
10	rs150549767	G	A	0.00793651	1008
10	rs139429432	G	T	0.0178571	1008
10	rs1863730	T	C	0.171627	1008
10	rs11001630	C	T	0.0892857	1008
10	rs1406475	G	A	0.261905	1008
10	rs116396362	G	A	0.00793651	1008
10	rs1896373	T	C	0.271825	1008
10	rs7908091	A	T	0.172619	1008
10	rs12354645	A	G	0.0892857	1008
10	rs1528874	A	C	0.173611	1008
10	rs11001643	T	G	0.0892857	1008
10	rs181517537	A	G	0.00793651	1008
10	rs12767827	G	T	0.173611	1008
10	rs80252573	C	A	0.0892857	1008
10	rs1406474	C	A	0.270833	1008
10	rs115632083	G	A	0.00793651	1008
10	rs148764793	T	C	0.00793651	1008
10	rs78556086	G	C	0.0486111	1008
10	rs10824381	A	G	0.271825	1008
10	rs12356251	T	C	0.0902778	1008
10	rs76536710	G	A	0.0446429	1008
10	rs1149785	A	C	0.0902778	1008
10	rs11001679	T	A	0.382937	1008
10	rs1441121	A	T	0.558532	1008
10	rs139071114	G	T	0.00793651	1008
10	rs146355450	G	C	0.00793651	1008
10	rs1441123	T	G	0.564484	1008
10	rs10508971	G	C	0.171627	1008
10	rs1528873	A	C	0.171627	1008
10	rs11001697	G	A	0.383929	1008
10	rs11001698	G	A	0.171627	1008
10	rs12778940	G	A	0.172619	1008
10	rs11815399	G	C	0.171627	1008
10	rs11001702	T	C	0.384921	1008
10	rs12413224	A	C	0.388889	1008
10	rs12776422	T	C	0.171627	1008
10	rs12775601	G	C	0.172619	1008
10	rs894104	T	C	0.700397	1008
10	rs117589328	G	A	0.0436508	1008
10	rs10762708	C	G	0.697421	1008
10	rs11001719	C	T	0.697421	1008
10	rs11814479	T	G	0.701389	1008
10	rs11812118	C	T	0.213294	1008
10	rs11001721	A	G	0.702381	1008
10	rs11001723	C	T	0.697421	1008
10	rs10824390	A	T	0.701389	1008
10	rs77129293	C	T	0.0406746	1008
10	rs11001726	A	G	0.174603	1008
10	rs7079513	T	G	0.698413	1008
10	rs7075951	A	G	0.702381	1008
10	rs11001728	A	G	0.174603	1008
10	rs7904997	A	T	0.703373	1008
10	rs11001729	A	G	0.174603	1008
10	rs75876275	G	A	0.0436508	1008
10	rs10762712	T	C	0.679563	1008
10	rs10740457	A	G	0.703373	1008
10	rs76387862	T	A	0.0436508	1008
10	rs16929696	A	G	0.415675	1008
10	rs1372107	G	C	0.657738	1008
10	rs140546574	T	C	0.00992063	1008
10	rs1441124	G	A	0.700397	1008
10	rs79937064	A	G	0.0109127	1008
10	rs10762715	T	C	0.722222	1008
10	rs10762716	C	T	0.720238	1008
10	rs12768209	A	G	0.170635	1008
10	rs16929715	A	G	0.100198	1008
10	rs72789121	A	G	0.103175	1008
10	rs7097068	T	G	0.212302	1008
10	rs201777470	A	G	0.12004	1008
10	rs552440606	C	T	0.00793651	1008
10	rs1194687	G	C	0.366071	1008
10	rs146295628	G	T	0.12996	1008
10	rs7092403	T	C	0.161706	1008
10	rs12266721	C	T	0.161706	1008
10	rs56265462	A	T	0.197421	1008
10	rs192291618	T	C	0.00694444	1008
10	rs377711926	G	T	0.031746	1008
10	rs7905480	C	T	0.161706	1008
10	rs1194683	A	C	0.372024	1008
10	rs1194682	A	G	0.366071	1008
10	rs180872781	G	C	0.0198413	1008
10	rs7093925	G	A	0.197421	1008
10	rs12260399	C	T	0.161706	1008
10	rs1194681	C	T	0.161706	1008
10	rs112125027	A	G	0.126984	1008
10	rs10824420	C	T	0.292659	1008
10	rs4576763	C	G	0.161706	1008
10	rs138374901	G	T	0.114087	1008
10	rs1194614	C	T	0.363095	1008
10	rs118062697	T	C	0.0178571	1008
10	rs4935035	C	T	0.077381	1008
10	rs1441126	C	T	0.649802	1008
10	rs1441127	T	C	0.319444	1008
10	rs1149782	A	G	0.844246	1008
10	rs1149781	T	C	0.844246	1008
10	rs1149780	C	T	0.838294	1008
10	rs1149779	G	A	0.831349	1008
10	rs66885131	A	T	0.0952381	1008
10	rs11001839	A	G	0.35119	1008
10	rs1194673	G	A	0.925595	1008
10	rs1149778	C	A	0.831349	1008
10	rs1149777	G	A	0.925595	1008
10	rs1149776	A	G	0.926587	1008
10	rs1149775	C	T	0.831349	1008
10	rs1649142	C	T	0.838294	1008
10	rs1733738	A	G	0.933532	1008
10	rs1149774	G	A	0.838294	1008
10	rs1149773	T	C	0.933532	1008
10	rs1149772	T	C	0.933532	1008
10	rs1149771	A	G	0.844246	1008
10	rs1149769	G	C	0.933532	1008
10	rs1194615	G	A	0.933532	1008
10	rs1194671	C	T	0.933532	1008
10	rs1194670	A	C	0.933532	1008
10	rs55913530	T	G	0.0952381	1008
10	rs1194669	A	T	0.838294	1008
10	rs1194668	G	A	0.933532	1008
10	rs1194667	C	A	0.933532	1008
10	rs1194666	G	A	0.933532	1008
10	rs34548532	A	G	0.0952381	1008
10	rs6480837	A	C	0.933532	1008
10	rs1211574	C	G	0.933532	1008
10	rs7069178	T	C	0.933532	1008
10	rs12761186	A	T	0.0952381	1008
10	rs12761187	A	T	0.0952381	1008
10	rs1209265	C	A	0.838294	1008
10	rs1194665	G	A	0.933532	1008
10	rs1194664	C	T	0.933532	1008
10	rs1194663	G	A	0.838294	1008
10	rs16929971	T	A	0.0446429	1008
10	rs116993243	C	T	0.159722	1008
10	rs1194662	T	C	0.933532	1008
10	rs1194661	A	G	0.933532	1008
10	rs1194659	C	T	0.933532	1008
10	rs12769610	T	G	0.094246	1008
10	rs1441110	A	G	0.93254	1008
10	rs1660760	T	A	0.844246	1008
10	rs1660793	C	T	0.93254	1008
10	rs1621210	T	C	0.93254	1008
10	rs1660792	C	A	0.93254	1008
10	rs1660791	G	T	0.93254	1008
10	rs1649140	C	G	0.93254	1008
10	rs1733704	T	C	0.93254	1008
10	rs1660790	C	T	0.931548	1008
10	rs1733705	A	T	0.93254	1008
10	rs1649139	T	C	0.93254	1008
10	rs1733706	A	G	0.93254	1008
10	rs1733707	C	G	0.93254	1008
10	rs1733708	C	G	0.93254	1008
10	rs1660788	C	T	0.935516	1008
10	rs1660787	C	T	0.578373	1008
10	rs147225790	G	T	0.0515873	1008
10	rs1194658	C	T	0.56746	1008
10	rs1194657	G	T	0.568452	1008
10	rs12414584	C	G	0.188492	1008
10	rs7912860	G	C	0.21131	1008
10	rs10824452	A	G	0.21131	1008
10	rs11001897	T	A	0.21131	1008
10	rs56070900	A	T	0.21131	1008
10	rs12779931	A	C	0.21131	1008
10	rs11497804	C	G	0.21131	1008
10	rs7082640	A	C	0.155754	1008
10	rs10824455	T	G	0.21131	1008
10	rs10824457	T	C	0.21131	1008
10	rs56905947	C	T	0.21131	1008
10	rs11001907	T	A	0.21131	1008
10	rs11001908	C	T	0.21131	1008
10	rs11001909	G	A	0.21131	1008
10	rs1194651	T	G	0.635913	1008
10	rs7912151	A	G	0.248016	1008
10	rs10824461	A	T	0.248016	1008
10	rs11001916	C	A	0.248016	1008
10	rs11001917	A	T	0.248016	1008
10	rs181453576	C	T	0.0138889	1008
10	rs12268522	C	T	0.248016	1008
10	rs16930059	A	G	0.00992063	1008
10	rs7079951	C	G	0.248016	1008
10	rs7078945	G	C	0.248016	1008
10	rs7080375	C	T	0.249008	1008
10	rs7080407	C	T	0.21131	1008
10	rs7097935	A	T	0.248016	1008
10	rs1441115	C	T	0.21131	1008
10	rs10824464	T	C	0.248016	1008
10	rs1194649	G	A	0.602183	1008
10	rs11001924	A	T	0.210317	1008
10	rs1194648	G	A	0.848214	1008
10	rs60500959	G	A	0.152778	1008
10	rs80248116	T	C	0.190476	1008
10	rs1194647	C	T	0.637897	1008
10	rs11001929	A	T	0.220238	1008
10	rs7893873	G	T	0.634921	1008
10	rs12413194	G	A	0.219246	1008
10	rs60903912	C	T	0.220238	1008
10	rs7897513	G	A	0.627976	1008
10	rs10824469	C	T	0.854167	1008
10	rs7074149	C	T	0.227183	1008
10	rs7073271	G	A	0.854167	1008
10	rs10824470	C	A	0.628968	1008
10	rs11813600	A	G	0.151786	1008
10	rs7902382	G	A	0.854167	1008
10	rs73335052	G	T	0.227183	1008
10	rs73335054	C	A	0.227183	1008
10	rs10824471	G	A	0.627976	1008
10	rs1441114	G	T	0.227183	1008
10	rs1441113	C	T	0.227183	1008
10	rs12251753	T	A	0.227183	1008
10	rs12250292	A	G	0.263889	1008
10	rs11001943	G	A	0.227183	1008
10	rs78983952	T	G	0.238095	1008
10	rs7916369	C	T	0.592262	1008
10	rs10824476	A	G	0.263889	1008
10	rs138538929	A	T	0.0744048	1008
10	rs11001954	T	C	0.238095	1008
10	rs10824480	C	A	0.856151	1008
10	rs1194744	G	C	0.859127	1008
10	rs12249036	T	C	0.262897	1008
10	rs147495906	A	T	0.014881	1008
10	rs1194745	G	A	0.856151	1008
10	rs76898247	G	A	0.201389	1008
10	rs113631183	C	T	0.0605159	1008
10	rs1194746	T	C	0.856151	1008
10	rs7079154	A	G	0.262897	1008
10	rs12246138	C	T	0.261905	1008
10	rs7100700	C	A	0.856151	1008
10	rs10824485	C	G	0.857143	1008
10	rs10824486	C	T	0.261905	1008
10	rs143955306	A	T	0.0168651	1008
10	rs61850386	G	T	0.295635	1008
10	rs6480851	G	A	0.855159	1008
10	rs12241225	G	A	0.22619	1008
10	rs117801020	G	T	0.149802	1008
10	rs1194738	A	G	0.858135	1008
10	rs73337112	T	C	0.0248016	1008
10	rs12263668	G	A	0.0248016	1008
10	rs7914644	T	A	0.201389	1008
10	rs12263811	G	A	0.0248016	1008
10	rs1194737	A	G	0.858135	1008
10	rs1194735	A	G	0.858135	1008
10	rs1194733	T	A	0.833333	1008
10	rs73337124	T	C	0.0248016	1008
10	rs2053469	G	A	0.0248016	1008
10	rs1194732	G	A	0.858135	1008
10	rs2053468	A	G	0.0248016	1008
10	rs7899556	C	T	0.631944	1008
10	rs2053467	C	T	0.0248016	1008
10	rs2053466	A	G	0.0248016	1008
10	rs2053465	A	G	0.0248016	1008
10	rs1194731	A	C	0.858135	1008
10	rs74133343	T	A	0.0248016	1008
10	rs2053464	A	C	0.0248016	1008
10	rs11002016	C	T	0.0248016	1008
10	rs11002017	G	A	0.0248016	1008
10	rs11002018	A	G	0.0248016	1008
10	rs11002019	T	C	0.0248016	1008
10	rs1963243	T	C	0.631944	1008
10	rs1963907	C	T	0.595238	1008
10	rs1194729	A	G	0.858135	1008
10	rs73337140	G	C	0.0248016	1008
10	rs1194728	T	A	0.833333	1008
10	rs1194727	A	T	0.833333	1008
10	rs1194726	C	T	0.832341	1008
10	rs1194725	G	A	0.834325	1008
10	rs12255836	C	A	0.0248016	1008
10	rs1194724	C	T	0.857143	1008
10	rs111435039	T	C	0.0248016	1008
10	rs111939254	C	T	0.0248016	1008
10	rs113135993	A	T	0.0248016	1008
10	rs12265353	T	C	0.0248016	1008
10	rs12263786	A	T	0.0248016	1008
10	rs12265416	T	C	0.0248016	1008
10	rs1649131	C	A	0.858135	1008
10	rs1649130	C	T	0.858135	1008
10	rs1194723	C	T	0.832341	1008
10	rs12243020	G	A	0.0248016	1008
10	rs1194722	T	G	0.857143	1008
10	rs12267453	A	G	0.0248016	1008
10	rs12269071	T	C	0.0248016	1008
10	rs12267531	A	G	0.0248016	1008
10	rs12259981	C	T	0.0248016	1008
10	rs1201590	A	G	0.858135	1008
10	rs11002045	T	C	0.0248016	1008
10	rs11002046	A	G	0.0248016	1008
10	rs1194721	G	A	0.832341	1008
10	rs12240603	A	C	0.0248016	1008
10	rs12240612	A	C	0.0248016	1008
10	rs1194720	T	C	0.832341	1008
10	rs1194719	A	G	0.858135	1008
10	rs1194718	G	A	0.832341	1008
10	rs1194717	G	T	0.857143	1008
10	rs34255015	C	T	0.0634921	1008
10	rs1194716	T	C	0.832341	1008
10	rs1194715	T	C	0.857143	1008
10	rs1212764	T	C	0.857143	1008
10	rs1194713	G	A	0.832341	1008
10	rs1194712	G	A	0.857143	1008
10	rs1194711	T	C	0.832341	1008
10	rs1194710	G	A	0.833333	1008
10	rs1194709	C	T	0.832341	1008
10	rs7904700	T	A	0.0248016	1008
10	rs61377487	A	G	0.0248016	1008
10	rs12268968	A	G	0.0248016	1008
10	rs12246298	G	A	0.0248016	1008
10	rs1194707	C	T	0.831349	1008
10	rs1194706	C	G	0.831349	1008
10	rs1194705	C	T	0.856151	1008
10	rs78320335	A	G	0.0535714	1008
10	rs1194704	C	T	0.857143	1008
10	rs12243106	T	C	0.0248016	1008
10	rs11002084	T	C	0.631944	1008
10	rs10160070	C	T	0.630952	1008
10	rs73337186	T	A	0.0248016	1008
10	rs73337187	A	G	0.0248016	1008
10	rs73337189	G	A	0.0248016	1008
10	rs138172050	C	T	0.0119048	1008
10	rs76473525	A	G	0.0198413	1008
10	rs12250301	A	G	0.0248016	1008
10	rs12257131	G	A	0.0267857	1008
10	rs12244791	C	T	0.0267857	1008
10	rs1194703	C	A	0.195437	1008
10	rs11002107	C	T	0.628968	1008
10	rs12355839	C	G	0.10119	1008
10	rs12247086	C	T	0.0267857	1008
10	rs12269101	C	A	0.0267857	1008
10	rs10824513	C	A	0.630952	1008
10	rs12255949	G	C	0.634921	1008
10	rs12241707	C	T	0.633929	1008
10	rs11002114	C	A	0.10119	1008
10	rs113695096	C	T	0.0238095	1008
10	rs112945515	A	G	0.0238095	1008
10	rs12570796	A	G	0.634921	1008
10	rs118045914	A	C	0.0218254	1008
10	rs145481108	C	T	0.0178571	1008
10	rs1194743	T	C	0.954365	1008
10	rs7080050	A	T	0.0238095	1008
10	rs7080337	A	G	0.0238095	1008
10	rs7083821	A	G	0.0238095	1008
10	rs1194742	A	G	0.195437	1008
10	rs73337201	C	T	0.0238095	1008
10	rs1194741	T	C	0.856151	1008
10	rs73339006	C	G	0.0238095	1008
10	rs144706680	T	A	0.0198413	1008
10	rs73339008	C	T	0.0238095	1008
10	rs77188673	C	T	0.0188492	1008
10	rs12260092	A	G	0.0238095	1008
10	rs73339014	C	T	0.0238095	1008
10	rs12415766	A	G	0.195437	1008
10	rs11002152	G	A	0.632937	1008
10	rs56746730	T	C	0.0238095	1008
10	rs73339022	T	A	0.0238095	1008
10	rs12253753	C	T	0.0238095	1008
10	rs1441120	A	G	0.0238095	1008
10	rs7072401	T	C	0.0238095	1008
10	rs16930418	A	T	0.195437	1008
10	rs12257964	C	T	0.0238095	1008
10	rs11002164	A	C	0.0238095	1008
10	rs1733724	A	G	0.954365	1008
10	rs73339028	G	T	0.0238095	1008
10	rs58093562	T	C	0.0238095	1008
10	rs58249278	C	T	0.0238095	1008
10	rs12260347	C	T	0.0238095	1008
10	rs12411572	T	G	0.191468	1008
10	rs12241876	T	C	0.0238095	1008
10	rs1441119	G	A	0.0238095	1008
10	rs77302765	C	T	0.0238095	1008
10	rs61848073	T	C	0.0416667	1008
10	rs76357324	T	C	0.0238095	1008
10	rs12412098	A	G	0.191468	1008
10	rs878870	G	A	0.191468	1008
10	rs56111620	C	T	0.0238095	1008
10	rs146001849	T	A	0.0218254	1008
10	rs11002177	T	C	0.482143	1008
10	rs78954317	G	T	0.15377	1008
10	rs11002178	A	G	0.638889	1008
10	rs12267357	A	G	0.0208333	1008
10	rs117614761	T	C	0.152778	1008
10	rs11002185	G	A	0.0208333	1008
10	rs11002186	T	C	0.0208333	1008
10	rs12411541	A	G	0.642857	1008
10	rs11002187	C	G	0.0208333	1008
10	rs11002188	G	A	0.0208333	1008
10	rs12248550	G	A	0.0208333	1008
10	rs7910657	A	G	0.0208333	1008
10	rs11002190	G	A	0.0208333	1008
10	rs7898055	C	A	0.0208333	1008
10	rs11002191	G	A	0.0208333	1008
10	rs11002193	A	T	0.0208333	1008
10	rs10824550	C	T	0.126984	1008
10	rs11002196	A	G	0.0208333	1008
10	rs10824551	G	T	0.635913	1008
10	rs7906127	G	T	0.637897	1008
10	rs7896415	A	T	0.0208333	1008
10	rs7910782	G	A	0.0208333	1008
10	rs10824553	A	C	0.657738	1008
10	rs1660800	A	G	0.231151	1008
10	rs1618625	G	A	0.14881	1008
10	rs12219812	G	A	0.00595238	1008
10	rs57636498	A	C	0.164683	1008
10	rs1733731	G	A	0.87996	1008
10	rs4935325	T	C	0.197421	1008
10	rs10824555	C	T	0.00892857	1008
10	rs1561662	C	T	0.683532	1008
10	rs2218224	C	A	0.680556	1008
10	rs10824558	A	G	0.681548	1008
10	rs11002230	G	A	0.185516	1008
10	rs117109427	G	A	0.031746	1008
10	rs146793740	A	G	0.0287698	1008
10	rs138885126	A	G	0.0178571	1008
10	rs376332879	G	A	0.0525794	1008
10	rs7897075	T	C	0.681548	1008
10	rs1660794	G	T	0.118056	1008
10	rs189691674	G	A	0.0347222	1008
10	rs11002267	T	C	0.0843254	1008
10	rs147631430	G	A	0.0555556	1008
10	rs140893110	G	A	0.0357143	1008
10	rs10824572	T	C	0.493056	1008
10	rs145805382	G	C	0.047619	1008
10	rs11002295	G	T	0.223214	1008
10	rs7077082	T	C	0.880952	1008
10	rs10824580	C	A	0.915675	1008
10	rs1660801	T	C	0.0833333	1008
10	rs10762766	C	T	0.916667	1008
10	rs76652763	G	A	0.047619	1008
10	rs2099796	G	T	0.159722	1008
10	rs1837723	G	A	0.916667	1008
10	rs77344852	T	G	0.149802	1008
10	rs12412318	G	T	0.00892857	1008
10	rs12416461	A	T	0.00892857	1008
10	rs1733721	A	C	0.0833333	1008
10	rs149860859	T	C	0.0257937	1008
10	rs2951095	T	C	0.0833333	1008
10	rs140370606	C	T	0.0208333	1008
10	rs16930948	T	C	0.161706	1008
10	rs7087509	A	G	0.920635	1008
10	rs148580575	T	G	0.0248016	1008
10	rs1733716	G	T	0.0823413	1008
10	rs61594896	T	A	0.046627	1008
10	rs1730466	C	A	0.0823413	1008
10	rs7094470	T	C	0.916667	1008
10	rs2951093	A	G	0.0823413	1008
10	rs1733725	A	G	0.0406746	1008
10	rs12412036	G	T	0.188492	1008
10	rs1733726	C	A	0.0763889	1008
10	rs1733728	A	G	0.0833333	1008
10	rs11002430	T	G	0.0416667	1008
10	rs76590763	G	A	0.0376984	1008
10	rs74715418	A	G	0.0228175	1008
10	rs1730459	T	C	0.0823413	1008
10	rs75433219	T	G	0.0228175	1008
10	rs147249488	C	T	0.00992063	1008
10	rs144101449	C	G	0.0238095	1008
10	rs61848103	C	T	0.00198413	1008
10	rs7085224	A	G	0.923611	1008
10	rs185464517	C	T	0.0327381	1008
10	rs10762771	G	T	0.917659	1008
10	rs77176067	A	G	0.0972222	1008
10	rs139611892	G	A	0.030754	1008
10	rs7900164	A	G	0.923611	1008
10	rs1730480	G	A	0.0763889	1008
10	rs79665151	C	T	0.0228175	1008
10	rs2463963	A	G	0.0763889	1008
10	rs11002487	G	A	0.516865	1008
10	rs74317489	T	A	0.0793651	1008
10	rs75895639	C	T	0.0128968	1008
10	rs11002517	A	G	0.218254	1008
10	rs2178341	G	A	0.917659	1008
10	rs117279434	T	C	0.0982143	1008
10	rs151264571	A	G	0.0228175	1008
10	rs7895713	T	C	0.707341	1008
10	rs10762788	T	C	0.917659	1008
10	rs141918193	C	G	0.0228175	1008
10	rs10458663	A	G	0.0347222	1008
10	rs1881747	T	C	0.915675	1008
10	rs75897126	C	T	0.0753968	1008
10	rs7905367	G	C	0.0634921	1008
10	rs2204757	G	A	0.100198	1008
10	rs6480894	G	A	0.168651	1008
10	rs2204758	A	G	0.239087	1008
10	rs12249555	A	T	0.0367063	1008
10	rs10762792	T	G	0.805556	1008
10	rs77020363	G	A	0.0178571	1008
10	rs11002604	A	G	0.0436508	1008
10	rs10824621	C	T	0.385913	1008
10	rs10824622	G	A	0.380952	1008
10	rs12412382	C	G	0.0436508	1008
10	rs10824623	A	T	0.337302	1008
10	rs10740481	C	G	0.52877	1008
10	rs7903981	C	A	0.355159	1008
10	rs12246770	A	T	0.320437	1008
10	rs1919760	T	G	0.573413	1008
10	rs1919761	A	G	0.0456349	1008
10	rs4935329	G	C	0.563492	1008
10	rs141397823	C	A	0.0367063	1008
10	rs7076120	T	C	0.592262	1008
10	rs7072648	A	G	0.0634921	1008
10	rs7073235	A	C	0.0287698	1008
10	rs147189766	T	A	0.0287698	1008
10	rs11524762	A	T	0.52877	1008
10	rs2222800	A	C	0.592262	1008
10	rs7477768	C	A	0.37004	1008
10	rs1919762	A	C	0.0426587	1008
10	rs10740482	T	C	0.529762	1008
10	rs10762793	T	C	0.55754	1008
10	rs10762794	A	C	0.60119	1008
10	rs1919763	G	T	0.519841	1008
10	rs12414455	A	G	0.549603	1008
10	rs73343102	C	T	0.0337302	1008
10	rs59494731	T	C	0.584325	1008
10	rs11002617	G	T	0.325397	1008
10	rs116943313	G	A	0.0486111	1008
10	rs1919764	C	T	0.546627	1008
10	rs185849951	G	A	0.0218254	1008
10	rs76434005	T	A	0.0347222	1008
10	rs1919765	T	G	0.580357	1008
10	rs1919766	C	G	0.551587	1008
10	rs57197191	C	G	0.0347222	1008
10	rs11818474	T	C	0.0337302	1008
10	rs11816039	C	T	0.0337302	1008
10	rs73345010	C	G	0.0347222	1008
10	rs3952507	T	C	0.599206	1008
10	rs118162108	T	C	0.0515873	1008
10	rs1919743	C	T	0.584325	1008
10	rs11002632	T	C	0.0347222	1008
10	rs1919742	T	G	0.584325	1008
10	rs117713340	A	G	0.0337302	1008
10	rs9629901	A	G	0.595238	1008
10	rs72791014	G	T	0.00595238	1008
10	rs2384010	A	G	0.583333	1008
10	rs73345018	G	C	0.0347222	1008
10	rs9629902	G	T	0.518849	1008
10	rs1919738	T	C	0.584325	1008
10	rs4007338	G	C	0.584325	1008
10	rs73345024	C	T	0.0347222	1008
10	rs12415172	G	A	0.0337302	1008
10	rs4617536	T	C	0.0347222	1008
10	rs4444025	C	T	0.349206	1008
10	rs4331036	C	T	0.349206	1008
10	rs10824634	C	G	0.356151	1008
10	rs12412978	C	T	0.0337302	1008
10	rs4620668	G	T	0.352183	1008
10	rs4492770	A	T	0.352183	1008
10	rs4539262	A	G	0.350198	1008
10	rs10762799	C	T	0.35119	1008
10	rs111805713	C	T	0.0337302	1008
10	rs2204759	A	C	0.987103	1008
10	rs10762800	A	G	0.58631	1008
10	rs11002666	A	T	0.0337302	1008
10	rs10762804	G	A	0.357143	1008
10	rs79900707	T	A	0.0128968	1008
10	rs117816742	G	A	0.0188492	1008
10	rs12415510	G	A	0.0337302	1008
10	rs10762809	A	G	0.548611	1008
10	rs2384013	A	G	0.513889	1008
10	rs10824650	A	G	0.522817	1008
10	rs7904811	G	T	0.359127	1008
10	rs7905857	C	T	0.0287698	1008
10	rs7894203	T	C	0.547619	1008
10	rs2891387	C	T	0.581349	1008
10	rs72791025	G	T	0.00198413	1008
10	rs10762811	A	G	0.547619	1008
10	rs1919767	C	T	0.352183	1008
10	rs1919768	G	A	0.352183	1008
10	rs12416370	T	C	0.0337302	1008
10	rs10824654	T	A	0.355159	1008
10	rs10762812	A	G	0.355159	1008
10	rs10762813	A	G	0.355159	1008
10	rs117480889	G	A	0.0337302	1008
10	rs139326003	G	A	0.190476	1008
10	rs73345060	C	T	0.0337302	1008
10	rs7901289	C	G	0.355159	1008
10	rs11002722	A	G	0.320437	1008
10	rs16931600	C	G	0.320437	1008
10	rs2136892	A	T	0.388889	1008
10	rs58516697	T	G	0.0337302	1008
10	rs59310030	G	T	0.0327381	1008
10	rs59922207	C	G	0.0327381	1008
10	rs1919757	T	G	0.355159	1008
10	rs11002730	A	C	0.598214	1008
10	rs2384015	T	C	0.355159	1008
10	rs78253529	A	C	0.0287698	1008
10	rs12411687	T	C	0.0337302	1008
10	rs1919754	T	G	0.361111	1008
10	rs12264214	C	T	0.355159	1008
10	rs61848127	T	C	0.0396825	1008
10	rs10824668	A	C	0.356151	1008
10	rs10824669	A	G	0.388889	1008
10	rs10824670	A	G	0.355159	1008
10	rs73345079	G	C	0.0337302	1008
10	rs10824672	C	G	0.355159	1008
10	rs10824673	T	C	0.355159	1008
10	rs2221791	G	A	0.0337302	1008
10	rs2203037	C	T	0.0337302	1008
10	rs10824674	C	T	0.355159	1008
10	rs10740487	C	A	0.356151	1008
10	rs10733910	G	A	0.388889	1008
10	rs10824676	G	A	0.355159	1008
10	rs10824677	T	C	0.355159	1008
10	rs10762815	C	A	0.355159	1008
10	rs10762816	C	T	0.391865	1008
10	rs2384019	A	G	0.391865	1008
10	rs1919752	C	A	0.404762	1008
10	rs1919751	G	A	0.358135	1008
10	rs1919750	T	A	0.359127	1008
10	rs76692844	A	G	0.0337302	1008
10	rs73345099	T	C	0.0337302	1008
10	rs12248821	A	G	0.359127	1008
10	rs10762817	C	T	0.359127	1008
10	rs10824678	G	C	0.359127	1008
10	rs10824679	T	C	0.359127	1008
10	rs73347004	T	C	0.0337302	1008
10	rs10824681	C	T	0.359127	1008
10	rs10824682	A	G	0.359127	1008
10	rs10824683	T	C	0.359127	1008
10	rs73347006	A	G	0.0337302	1008
10	rs10824684	G	A	0.359127	1008
10	rs1919749	C	T	0.359127	1008
10	rs1919748	T	C	0.359127	1008
10	rs1919747	G	C	0.359127	1008
10	rs1919746	G	T	0.359127	1008
10	rs11002757	C	T	0.324405	1008
10	rs142892396	C	A	0.0426587	1008
10	rs4477394	T	A	0.359127	1008
10	rs4447119	A	G	0.359127	1008
10	rs9702282	C	T	0.324405	1008
10	rs10762819	G	A	0.359127	1008
10	rs10762820	G	A	0.359127	1008
10	rs10762821	T	C	0.359127	1008
10	rs59864242	T	C	0.0337302	1008
10	rs10762822	T	C	0.359127	1008
10	rs141466378	A	G	0.0376984	1008
10	rs10824687	G	C	0.359127	1008
10	rs59960052	T	C	0.0337302	1008
10	rs10824688	A	G	0.359127	1008
10	rs10508973	C	T	0.359127	1008
10	rs10508974	G	A	0.359127	1008
10	rs1912611	A	G	0.359127	1008
10	rs16931746	A	G	0.0337302	1008
10	rs146926294	G	T	0.0535714	1008
10	rs11594861	G	T	0.0337302	1008
10	rs1912610	G	A	0.359127	1008
10	rs1912609	A	G	0.392857	1008
10	rs1912608	T	A	0.359127	1008
10	rs10824697	T	C	0.359127	1008
10	rs1912607	G	A	0.359127	1008
10	rs145320307	G	A	0.0367063	1008
10	rs2141521	C	G	0.359127	1008
10	rs2141520	A	G	0.359127	1008
10	rs12414162	T	C	0.047619	1008
10	rs1919774	A	G	0.356151	1008
10	rs1919773	T	C	0.406746	1008
10	rs16931759	C	T	0.0525794	1008
10	rs16931762	C	T	0.0525794	1008
10	rs1919772	C	T	0.0525794	1008
10	rs11002795	A	G	0.0813492	1008
10	rs10733912	A	C	0.369048	1008
10	rs1919771	A	C	0.0823413	1008
10	rs1919770	G	T	0.0525794	1008
10	rs16931779	C	T	0.0525794	1008
10	rs11002799	C	T	0.0357143	1008
10	rs2891394	A	G	0.0823413	1008
10	rs2136893	C	T	0.0525794	1008
10	rs1919769	G	A	0.0525794	1008
10	rs10824712	A	G	0.0357143	1008
10	rs12220324	T	C	0.332341	1008
10	rs12416327	G	C	0.0525794	1008
10	rs12416338	G	A	0.0525794	1008
10	rs12415428	T	A	0.0525794	1008
10	rs28584912	G	A	0.0525794	1008
10	rs7895861	T	C	0.0297619	1008
10	rs7908137	C	T	0.0525794	1008
10	rs16931807	A	C	0.0525794	1008
10	rs1919775	G	C	0.366071	1008
10	rs2222801	G	A	0.581349	1008
10	rs73347071	G	A	0.0525794	1008
10	rs2204760	T	C	0.0863095	1008
10	rs73347073	G	A	0.0525794	1008
10	rs74400171	G	T	0.0525794	1008
10	rs76463570	C	T	0.0525794	1008
10	rs1919776	A	T	0.417659	1008
10	rs10762843	T	C	0.417659	1008
10	rs16931817	G	A	0.0525794	1008
10	rs1919777	A	G	0.390873	1008
10	rs12414500	T	C	0.417659	1008
10	rs56039733	A	G	0.365079	1008
10	rs2141523	T	C	0.417659	1008
10	rs2136894	A	G	0.417659	1008
10	rs10762847	C	G	0.634921	1008
10	rs1949096	C	T	0.569444	1008
10	rs11002822	C	T	0.387897	1008
10	rs7076591	C	A	0.419643	1008
10	rs7097730	T	A	0.431548	1008
10	rs1919779	T	G	0.417659	1008
10	rs1919780	G	T	0.387897	1008
10	rs1919781	C	A	0.0525794	1008
10	rs1919782	C	G	0.947421	1008
10	rs7895025	A	G	0.0297619	1008
10	rs143127316	T	A	0.0376984	1008
10	rs11002850	C	T	0.00595238	1008
10	rs7900535	A	G	0.0297619	1008
10	rs11002853	A	C	0.0525794	1008
10	rs991054	C	A	0.418651	1008
10	rs73331831	A	C	0.0853175	1008
10	rs7913798	A	G	0.0297619	1008
10	rs7901314	C	T	0.0297619	1008
10	rs12573483	C	T	0.0297619	1008
10	rs73331836	T	C	0.0525794	1008
10	rs10824727	T	C	0.335317	1008
10	rs7073460	A	G	0.947421	1008
10	rs768650	G	A	0.0515873	1008
10	rs959781	C	T	0.948413	1008
10	rs957208	C	T	0.0525794	1008
10	rs1561932	G	A	0.967262	1008
10	rs73331842	G	T	0.0525794	1008
10	rs1561930	G	A	0.965278	1008
10	rs11002878	C	T	0.581349	1008
10	rs11002880	G	A	0.581349	1008
10	rs7895654	C	T	0.965278	1008
10	rs113717374	C	T	0.0525794	1008
10	rs112591454	A	G	0.0525794	1008
10	rs112675028	G	A	0.0525794	1008
10	rs12221284	C	T	0.28373	1008
10	rs2218332	G	A	0.581349	1008
10	rs2218331	G	T	0.581349	1008
10	rs7908438	C	T	0.946429	1008
10	rs16931953	C	T	0.330357	1008
10	rs7907873	G	A	0.947421	1008
10	rs61843853	G	C	0.0406746	1008
10	rs7897096	T	C	0.947421	1008
10	rs12218308	A	G	0.330357	1008
10	rs7909247	C	T	0.911706	1008
10	rs4007323	T	G	0.96627	1008
10	rs10740495	A	G	0.425595	1008
10	rs12415267	G	A	0.0535714	1008
10	rs10824738	G	A	0.333333	1008
10	rs10824739	A	T	0.522817	1008
10	rs1348351	A	C	0.875992	1008
10	rs1348350	C	A	0.952381	1008
10	rs17662737	T	C	0.162698	1008
10	rs11002917	G	C	0.297619	1008
10	rs11002918	C	T	0.297619	1008
10	rs11002920	A	C	0.299603	1008
10	rs7071467	A	G	0.0376984	1008
10	rs10762857	C	A	0.589286	1008
10	rs35281099	G	T	0.213294	1008
10	rs10824741	G	C	0.689484	1008
10	rs1838064	G	A	0.275794	1008
10	rs17662822	C	A	0.303571	1008
10	rs1159798	A	C	0.749008	1008
10	rs1912619	C	T	0.440476	1008
10	rs1912618	A	T	0.44246	1008
10	rs991681	G	A	0.431548	1008
10	rs11002936	A	G	0.3125	1008
10	rs79144611	G	T	0.0416667	1008
10	rs74331230	G	A	0.0367063	1008
10	rs12251299	C	T	0.194444	1008
10	rs11002943	T	A	0.40377	1008
10	rs11002945	T	C	0.405754	1008
10	rs6480933	T	C	0.805556	1008
10	rs1160630	C	T	0.593254	1008
10	rs7900044	T	A	0.197421	1008
10	rs11002954	G	T	0.195437	1008
10	rs7908619	A	G	0.193452	1008
10	rs7923017	G	C	0.194444	1008
10	rs7924102	C	G	0.194444	1008
10	rs12250150	C	T	0.194444	1008
10	rs11002958	G	C	0.194444	1008
10	rs7070913	G	A	0.193452	1008
10	rs7920998	T	C	0.194444	1008
10	rs12268596	G	A	0.193452	1008
10	rs10762864	C	T	0.209325	1008
10	rs118033743	G	A	0.0337302	1008
10	rs116973085	G	A	0.0188492	1008
10	rs12256387	C	A	0.193452	1008
10	rs11002979	T	A	0.210317	1008
10	rs7895388	A	G	0.193452	1008
10	rs7898709	T	G	0.195437	1008
10	rs77510270	T	C	0.0337302	1008
10	rs12258451	C	G	0.193452	1008
10	rs12258467	C	T	0.193452	1008
10	rs12266233	A	G	0.193452	1008
10	rs74133652	G	C	0.193452	1008
10	rs73333526	A	G	0.193452	1008
10	rs11002987	G	A	0.193452	1008
10	rs11002989	C	T	0.193452	1008
10	rs10824760	C	T	0.806548	1008
10	rs7095115	G	A	0.193452	1008
10	rs7095383	G	T	0.194444	1008
10	rs7095538	G	A	0.193452	1008
10	rs7099953	G	T	0.194444	1008
10	rs117643953	T	C	0.106151	1008
10	rs61846067	T	A	0.250992	1008
10	rs11003015	T	G	0.195437	1008
10	rs1949095	T	C	0.150794	1008
10	rs1373004	T	G	0.804563	1008
10	rs10824766	C	T	0.195437	1008
10	rs11003035	G	A	0.196429	1008
10	rs11003037	G	A	0.196429	1008
10	rs10762869	C	T	0.804563	1008
10	rs5028563	T	A	0.804563	1008
10	rs12416665	T	C	0.194444	1008
10	rs12262178	C	T	0.194444	1008
10	rs12247120	G	T	0.194444	1008
10	rs12262251	C	T	0.194444	1008
10	rs1373003	A	G	0.195437	1008
10	rs1443131	A	T	0.804563	1008
10	rs7092106	A	G	0.195437	1008
10	rs11003038	T	C	0.195437	1008
10	rs11003040	G	A	0.195437	1008
10	rs11003043	A	G	0.195437	1008
10	rs11003044	A	G	0.197421	1008
10	rs11003045	A	G	0.197421	1008
10	rs11003047	T	G	0.195437	1008
10	rs11003048	C	G	0.195437	1008
10	rs7067581	A	G	0.195437	1008
10	rs7071681	T	C	0.195437	1008
10	rs6480949	C	T	0.202381	1008
10	rs11003049	G	A	0.193452	1008
10	rs11003050	G	A	0.193452	1008
10	rs11003051	G	T	0.193452	1008
10	rs7097953	G	A	0.194444	1008
10	rs7919753	A	G	0.198413	1008
10	rs7902708	G	C	0.195437	1008
10	rs2218330	C	T	0.66369	1008
10	rs12768580	A	G	0.0565476	1008
10	rs4935335	T	G	0.455357	1008
10	rs12768073	C	T	0.436508	1008
10	rs546908012	C	T	0.0128968	1008
10	rs1000218	T	C	0.545635	1008
10	rs1000219	G	T	0.539683	1008
10	rs7917747	T	C	0.224206	1008
10	rs7897358	G	C	0.21131	1008
10	rs140879968	T	G	0.0456349	1008
10	rs10824767	G	A	0.552579	1008
10	rs1443136	G	T	0.218254	1008
10	rs4935336	A	G	0.56746	1008
10	rs72791082	G	A	0.177579	1008
10	rs10824768	A	G	0.202381	1008
10	rs73333548	C	T	0.125992	1008
10	rs12359859	G	C	0.717262	1008
10	rs11003057	A	G	0.176587	1008
10	rs57730813	C	T	0.0525794	1008
10	rs61846070	G	C	0.00198413	1008
10	rs191392416	A	G	0.0109127	1008
10	rs970664	C	T	0.71131	1008
10	rs12357772	C	T	0.232143	1008
10	rs61274710	A	G	0.00198413	1008
10	rs12258303	C	A	0.0525794	1008
10	rs7917895	G	A	0.234127	1008
10	rs73333562	A	G	0.00198413	1008
10	rs61846073	A	G	0.00198413	1008
10	rs10824769	G	C	0.546627	1008
10	rs12249203	G	A	0.0505952	1008
10	rs12249215	G	A	0.0505952	1008
10	rs7915845	T	C	0.236111	1008
10	rs10824770	T	G	0.171627	1008
10	rs11003058	C	G	0.236111	1008
10	rs11003059	T	G	0.172619	1008
10	rs10733916	G	A	0.947421	1008
10	rs10733917	C	G	0.71131	1008
10	rs10733918	C	T	0.71131	1008
10	rs10732419	G	A	0.71131	1008
10	rs57701947	C	A	0.0525794	1008
10	rs75278207	A	T	0.0238095	1008
10	rs78216697	A	G	0.16369	1008
10	rs2099901	C	G	0.547619	1008
10	rs61846076	T	C	0.0525794	1008
10	rs1912617	G	T	0.276786	1008
10	rs10824771	C	T	0.167659	1008
10	rs11003062	A	G	0.174603	1008
10	rs12218358	G	C	0.540675	1008
10	rs4935338	A	G	0.0525794	1008
10	rs72791087	C	T	0.232143	1008
10	rs72791088	A	C	0.233135	1008
10	rs61846078	A	G	0.0525794	1008
10	rs72791089	A	G	0.014881	1008
10	rs7088220	C	A	0.597222	1008
10	rs10824772	G	C	0.765873	1008
10	rs72791090	G	A	0.014881	1008
10	rs11814440	C	A	0.542659	1008
10	rs72791091	C	A	0.233135	1008
10	rs4597018	C	A	0.541667	1008
10	rs147202688	A	C	0.0367063	1008
10	rs72791092	C	G	0.234127	1008
10	rs72791093	C	T	0.014881	1008
10	rs9633601	G	A	0.760913	1008
10	rs72791095	C	T	0.0168651	1008
10	rs7917266	T	A	0.758929	1008
10	rs10824773	C	T	0.170635	1008
10	rs11003064	T	C	0.239087	1008
10	rs10740509	G	T	0.758929	1008
10	rs72791096	G	T	0.236111	1008
10	rs72791097	C	A	0.236111	1008
10	rs10824774	G	T	0.172619	1008
10	rs10824775	G	A	0.169643	1008
10	rs11003065	T	C	0.239087	1008
10	rs10454467	A	T	0.169643	1008
10	rs10454468	C	T	0.758929	1008
10	rs11003066	T	C	0.239087	1008
10	rs7092396	C	T	0.236111	1008
10	rs7096136	C	T	0.758929	1008
10	rs146486782	G	A	0.0545635	1008
10	rs12268965	A	G	0.172619	1008
10	rs10762872	C	T	0.589286	1008
10	rs10740510	A	C	0.589286	1008
10	rs78352367	T	A	0.0753968	1008
10	rs7068340	T	G	0.238095	1008
10	rs7905663	C	T	0.58631	1008
10	rs76503805	T	A	0.015873	1008
10	rs7086340	C	T	0.594246	1008
10	rs12242987	G	T	0.167659	1008
10	rs7090014	C	T	0.594246	1008
10	rs11003071	G	A	0.597222	1008
10	rs7899575	A	C	0.829365	1008
10	rs11003072	T	C	0.597222	1008
10	rs11003073	A	T	0.168651	1008
10	rs34236926	T	C	0.597222	1008
10	rs11003074	C	A	0.829365	1008
10	rs2120126	A	G	0.829365	1008
10	rs12242001	T	C	0.829365	1008
10	rs11003077	C	T	0.00892857	1008
10	rs10740511	C	T	0.829365	1008
10	rs10740512	C	T	0.829365	1008
10	rs10740513	T	C	0.829365	1008
10	rs10762874	G	A	0.829365	1008
10	rs12355238	T	A	0.829365	1008
10	rs10740514	G	A	0.829365	1008
10	rs1838062	A	G	0.829365	1008
10	rs10762875	A	G	0.829365	1008
10	rs1838063	T	C	0.829365	1008
10	rs10762876	A	T	0.829365	1008
10	rs10762877	A	C	0.829365	1008
10	rs11003079	G	A	0.168651	1008
10	rs10762878	G	A	0.168651	1008
10	rs10762879	T	C	0.168651	1008
10	rs11003080	G	A	0.169643	1008
10	rs10762880	A	G	0.169643	1008
10	rs2120128	A	T	0.169643	1008
10	rs3948177	T	C	0.169643	1008
10	rs2165808	T	C	0.169643	1008
10	rs11003081	T	C	0.169643	1008
10	rs11003082	T	C	0.233135	1008
10	rs11003083	G	T	0.168651	1008
10	rs10824778	A	C	0.168651	1008
10	rs35392865	A	G	0.168651	1008
10	rs11003084	T	C	0.59623	1008
10	rs10824779	A	G	0.59623	1008
10	rs1992526	C	T	0.169643	1008
10	rs1992527	T	C	0.169643	1008
10	rs9665335	C	T	0.232143	1008
10	rs9665336	C	T	0.232143	1008
10	rs28869538	G	A	0.232143	1008
10	rs11003095	C	T	0.169643	1008
10	rs10824782	A	G	0.521825	1008
10	rs138035140	G	T	0.169643	1008
10	rs4370881	T	C	0.169643	1008
10	rs55979213	C	T	0.168651	1008
10	rs12261525	G	T	0.169643	1008
10	rs79861996	A	G	0.160714	1008
10	rs10762882	G	A	0.59623	1008
10	rs12572174	A	G	0.286706	1008
10	rs1867203	A	G	0.232143	1008
10	rs11816856	A	G	0.0138889	1008
10	rs10824783	T	C	0.174603	1008
10	rs12385777	G	T	0.00992063	1008
10	rs12385778	G	A	0.0109127	1008
10	rs12385771	T	C	0.00992063	1008
10	rs12385766	G	T	0.141865	1008
10	rs12385764	T	G	0.147817	1008
10	rs12385751	C	T	0.14881	1008
10	rs2165809	T	C	0.320437	1008
10	rs11003099	G	A	0.173611	1008
10	rs11003100	C	T	0.140873	1008
10	rs1992528	A	G	0.940476	1008
10	rs12571712	T	C	0.536706	1008
10	rs12571494	A	G	0.535714	1008
10	rs1975458	C	T	0.516865	1008
10	rs1975459	C	A	0.576389	1008
10	rs12573117	G	C	0.58631	1008
10	rs12573118	G	A	0.587302	1008
10	rs996233	A	C	0.58631	1008
10	rs996232	A	G	0.58631	1008
10	rs996231	T	G	0.58631	1008
10	rs996230	A	G	0.58631	1008
10	rs75898254	C	T	0.100198	1008
10	rs996229	A	C	0.587302	1008
10	rs1992529	C	T	0.58631	1008
10	rs4935342	G	A	0.58631	1008
10	rs4935044	C	T	0.587302	1008
10	rs10824784	C	T	0.58631	1008
10	rs4935343	G	A	0.58631	1008
10	rs4935045	C	T	0.58631	1008
10	rs4935344	A	C	0.58631	1008
10	rs4935345	A	G	0.58631	1008
10	rs7918791	A	G	0.093254	1008
10	rs12357420	C	T	0.587302	1008
10	rs12359294	T	C	0.587302	1008
10	rs12262240	A	G	0.160714	1008
10	rs10824785	G	A	0.58631	1008
10	rs10824786	C	A	0.58631	1008
10	rs34297717	T	G	0.159722	1008
10	rs1808917	G	C	0.748016	1008
10	rs2891402	G	A	0.161706	1008
10	rs11003104	A	C	0.161706	1008
10	rs11003105	A	G	0.161706	1008
10	rs57018990	A	T	0.161706	1008
10	rs59941498	T	C	0.161706	1008
10	rs72792746	T	C	0.154762	1008
10	rs35760997	T	G	0.161706	1008
10	rs2010199	A	G	0.161706	1008
10	rs2010200	G	A	0.161706	1008
10	rs2010363	C	T	0.161706	1008
10	rs4356174	T	C	0.164683	1008
10	rs7091534	C	T	0.261905	1008
10	rs11003107	C	T	0.147817	1008
10	rs149241963	G	C	0.0248016	1008
10	rs11003108	T	A	0.164683	1008
10	rs11003109	G	A	0.164683	1008
10	rs11003110	G	A	0.164683	1008
10	rs1443138	C	G	0.578373	1008
10	rs10824787	T	G	0.164683	1008
10	rs12354496	T	G	0.164683	1008
10	rs60113183	A	C	0.164683	1008
10	rs59104157	G	A	0.164683	1008
10	rs16932851	A	G	0.164683	1008
10	rs75938523	G	C	0.0972222	1008
10	rs12146335	T	C	0.164683	1008
10	rs12146336	T	A	0.164683	1008
10	rs143151788	C	T	0.0972222	1008
10	rs11818061	T	C	0.164683	1008
10	rs4403759	C	T	0.164683	1008
10	rs1912614	A	T	0.164683	1008
10	rs11599622	G	A	0.00198413	1008
10	rs75322496	T	A	0.0972222	1008
10	rs11003112	G	A	0.164683	1008
10	rs10824788	A	T	0.164683	1008
10	rs11003113	T	C	0.164683	1008
10	rs12258510	C	T	0.0972222	1008
10	rs12243391	G	A	0.0972222	1008
10	rs7475890	A	G	0.164683	1008
10	rs11599879	T	G	0.165675	1008
10	rs79013371	A	G	0.0972222	1008
10	rs1017526	C	T	0.164683	1008
10	rs2165812	G	A	0.164683	1008
10	rs11817837	C	A	0.164683	1008
10	rs12242286	T	C	0.0972222	1008
10	rs11003115	T	C	0.164683	1008
10	rs1877134	G	A	0.571429	1008
10	rs1561933	G	A	0.738095	1008
10	rs3829168	A	G	0.164683	1008
10	rs10508975	A	G	0.579365	1008
10	rs76263164	G	T	0.0972222	1008
10	rs72792762	C	T	0.164683	1008
10	rs61844298	A	G	0.170635	1008
10	rs139849416	C	A	0.0218254	1008
10	rs11003116	G	A	0.0972222	1008
10	rs10740519	A	G	0.74504	1008
10	rs11003117	T	A	0.25496	1008
10	rs10824789	C	G	0.25496	1008
10	rs72792767	C	T	0.15873	1008
10	rs920727	C	T	0.737103	1008
10	rs920728	G	C	0.834325	1008
10	rs11003118	T	C	0.316468	1008
10	rs61844300	C	A	0.157738	1008
10	rs10824790	C	T	0.834325	1008
10	rs10824791	G	A	0.834325	1008
10	rs10762883	C	G	0.737103	1008
10	rs16933062	G	A	0.15873	1008
10	rs16933073	C	T	0.15873	1008
10	rs12771266	G	A	0.00297619	1008
10	rs11003119	C	T	0.0992063	1008
10	rs11003120	C	T	0.156746	1008
10	rs10740521	C	T	0.835317	1008
10	rs12240887	C	T	0.0972222	1008
10	rs1899556	G	A	0.164683	1008
10	rs1899557	G	C	0.262897	1008
10	rs10450309	T	G	0.164683	1008
10	rs12250522	A	T	0.0982143	1008
10	rs10450310	G	A	0.164683	1008
10	rs2506	A	C	0.262897	1008
10	rs2083771	T	G	0.262897	1008
10	rs2099902	T	C	0.261905	1008
10	rs2099903	C	A	0.16369	1008
10	rs2165813	G	A	0.164683	1008
10	rs2120131	T	G	0.164683	1008
10	rs2120132	T	C	0.16369	1008
10	rs12254557	A	C	0.0982143	1008
10	rs10824792	C	T	0.570437	1008
10	rs10082466	A	G	0.164683	1008
10	rs11595876	T	C	0.00396825	1008
10	rs930507	G	C	0.730159	1008
10	rs930508	G	C	0.724206	1008
10	rs930509	C	G	0.820437	1008
10	rs35137523	A	G	0.0952381	1008
10	rs34800386	G	A	0.0376984	1008
10	rs1838065	A	G	0.453373	1008
10	rs1838066	A	G	0.453373	1008
10	rs10824793	G	A	0.606151	1008
10	rs4935046	C	T	0.598214	1008
10	rs4935047	A	G	0.606151	1008
10	rs1982266	A	G	0.606151	1008
10	rs17334270	A	G	0.137897	1008
10	rs13312736	C	T	0.137897	1008
10	rs4647964	C	T	0.137897	1008
10	rs1800450	C	T	0.147817	1008
10	rs7095891	G	A	0.137897	1008
10	rs11003123	G	A	0.137897	1008
10	rs7096206	G	C	0.814484	1008
10	rs7084554	T	C	0.137897	1008
10	rs11003124	T	G	0.135913	1008
10	rs7100749	C	T	0.078373	1008
10	rs11003125	G	C	0.446429	1008
10	rs35668665	T	C	0.078373	1008
10	rs920724	G	A	0.864087	1008
10	rs7916582	T	C	0.135913	1008
10	rs10824794	A	T	0.135913	1008
10	rs10824795	G	T	0.135913	1008
10	rs1031101	A	G	0.147817	1008
10	rs11003126	A	G	0.135913	1008
10	rs12264958	G	A	0.135913	1008
10	rs7071882	G	T	0.135913	1008
10	rs7094151	T	C	0.136905	1008
10	rs3925313	A	G	0.744048	1008
10	rs11003127	G	C	0.136905	1008
10	rs2165810	T	A	0.136905	1008
10	rs16933417	C	T	0.136905	1008
10	rs10824796	A	G	0.744048	1008
10	rs79225706	G	A	0.0704365	1008
10	rs11003128	A	T	0.147817	1008
10	rs144198879	G	A	0.0704365	1008
10	rs12782244	G	A	0.361111	1008
10	rs2165811	T	C	0.822421	1008
10	rs75733817	C	A	0.0704365	1008
10	rs60709250	G	A	0.361111	1008
10	rs11003129	G	A	0.225198	1008
10	rs12263867	T	C	0.0704365	1008
10	rs2384046	T	G	0.815476	1008
10	rs2384045	A	G	0.659722	1008
10	rs2384044	G	C	0.815476	1008
10	rs76611086	A	G	0.0218254	1008
10	rs11003130	T	C	0.0684524	1008
10	rs930506	T	C	0.136905	1008
10	rs11003131	G	T	0.149802	1008
10	rs10824797	C	T	0.458333	1008
10	rs7899547	T	G	0.662698	1008
10	rs7902756	T	C	0.136905	1008
10	rs10824798	C	T	0.136905	1008
10	rs10824799	T	C	0.136905	1008
10	rs11003132	C	T	0.191468	1008
10	rs35736518	T	C	0.12996	1008
10	rs11003134	C	A	0.103175	1008
10	rs10824800	C	A	0.553571	1008
10	rs11003135	G	T	0.302579	1008
10	rs61844328	C	T	0.189484	1008
10	rs11003136	C	T	0.302579	1008
10	rs7916786	A	G	0.362103	1008
10	rs11003137	G	A	0.183532	1008
10	rs143845314	T	C	0.00892857	1008
10	rs4935347	T	C	0.811508	1008
10	rs10762884	C	T	0.373016	1008
10	rs10824801	T	A	0.374008	1008
10	rs6480954	T	G	0.81746	1008
10	rs7477069	G	A	0.366071	1008
10	rs6480955	T	C	0.818452	1008
10	rs148060510	C	G	0.00198413	1008
10	rs10824802	G	T	0.366071	1008
10	rs7902821	A	T	0.369048	1008
10	rs7917280	G	T	0.816468	1008
10	rs7917554	G	A	0.816468	1008
10	rs7083840	A	C	0.0833333	1008
10	rs12247509	G	A	0.0833333	1008
10	rs7474747	G	A	0.81746	1008
10	rs10824803	G	A	0.734127	1008
10	rs10762885	G	A	0.734127	1008
10	rs10443949	T	C	0.81746	1008
10	rs7093304	A	T	0.81746	1008
10	rs10762886	A	G	0.81746	1008
10	rs12248290	T	C	0.0833333	1008
10	rs11003138	T	C	0.65873	1008
10	rs12570371	A	G	0.819444	1008
10	rs72794751	G	A	0.0823413	1008
10	rs74525164	T	A	0.00892857	1008
10	rs4935348	G	A	0.736111	1008
10	rs7899656	C	T	0.160714	1008
10	rs78179969	C	A	0.0128968	1008
10	rs7919302	T	C	0.838294	1008
10	rs76512194	T	A	0.0228175	1008
10	rs183273269	G	C	0.0128968	1008
10	rs140332882	T	C	0.0436508	1008
10	rs11003139	C	T	0.31746	1008
10	rs10740523	T	C	0.916667	1008
10	rs12569426	G	T	0.299603	1008
10	rs7474613	A	G	0.916667	1008
10	rs7475554	T	C	0.587302	1008
10	rs7475141	A	T	0.37004	1008
10	rs77262429	A	G	0.0128968	1008
10	rs10824804	A	C	0.531746	1008
10	rs73337344	C	T	0.0416667	1008
10	rs75806165	G	C	0.0128968	1008
10	rs80170160	A	G	0.0128968	1008
10	rs4935349	G	A	0.90377	1008
10	rs188885506	T	C	0.00396825	1008
10	rs141842330	G	A	0.0128968	1008
10	rs4935351	G	A	0.31746	1008
10	rs114910611	G	A	0.0128968	1008
10	rs7474608	G	A	0.58631	1008
10	rs7474724	C	A	0.917659	1008
10	rs116317619	C	G	0.0128968	1008
10	rs115636424	G	A	0.0128968	1008
10	rs114148661	G	A	0.0128968	1008
10	rs144078471	C	T	0.0128968	1008
10	rs11598260	C	A	0.316468	1008
10	rs11813066	T	C	0.0823413	1008
10	rs10762887	A	C	0.918651	1008
10	rs142217755	A	G	0.0128968	1008
10	rs7903495	C	T	0.904762	1008
10	rs6480957	G	A	0.917659	1008
10	rs7923443	T	C	0.917659	1008
10	rs11003144	A	T	0.311508	1008
10	rs61844343	T	G	0.174603	1008
10	rs6480959	G	A	0.917659	1008
10	rs7476376	G	A	0.916667	1008
10	rs73337358	C	G	0.0367063	1008
10	rs7474983	T	C	0.917659	1008
10	rs7474560	A	G	0.686508	1008
10	rs7475006	T	C	0.606151	1008
10	rs7476453	G	T	0.606151	1008
10	rs7476479	G	A	0.590278	1008
10	rs10824805	T	C	0.604167	1008
10	rs67021530	T	C	0.325397	1008
10	rs12360344	A	G	0.678571	1008
10	rs11003151	G	A	0.318452	1008
10	rs11003152	C	T	0.31746	1008
10	rs11003154	C	T	0.31746	1008
10	rs11003155	C	G	0.31746	1008
10	rs35634275	C	T	0.318452	1008
10	rs11003156	T	C	0.318452	1008
10	rs6480960	G	A	0.986111	1008
10	rs11003157	G	C	0.318452	1008
10	rs35975369	C	T	0.319444	1008
10	rs35960424	C	A	0.319444	1008
10	rs35404288	C	T	0.316468	1008
10	rs34227331	A	C	0.316468	1008
10	rs12412781	G	A	0.316468	1008
10	rs6480961	C	T	0.986111	1008
10	rs6480962	T	C	0.666667	1008
10	rs67207881	G	A	0.395833	1008
10	rs67093032	C	T	0.321429	1008
10	rs68003298	A	T	0.320437	1008
10	rs112854269	G	C	0.0753968	1008
10	rs111727081	C	G	0.320437	1008
10	rs113000477	G	T	0.0396825	1008
10	rs35637793	G	T	0.321429	1008
10	rs35661593	C	A	0.323413	1008
10	rs35850074	G	A	0.325397	1008
10	rs12771335	C	G	0.325397	1008
10	rs12769896	G	A	0.325397	1008
10	rs35055020	A	G	0.324405	1008
10	rs12771797	C	T	0.324405	1008
10	rs12772543	A	G	0.325397	1008
10	rs12770359	G	A	0.325397	1008
10	rs11003158	A	C	0.402778	1008
10	rs12772757	A	T	0.320437	1008
10	rs35967208	G	A	0.320437	1008
10	rs34599733	T	C	0.320437	1008
10	rs34183564	G	A	0.320437	1008
10	rs75513642	G	A	0.319444	1008
10	rs72794794	C	T	0.318452	1008
10	rs35191943	A	T	0.322421	1008
10	rs6480963	C	T	0.320437	1008
10	rs6480964	C	T	0.986111	1008
10	rs6480965	G	A	0.320437	1008
10	rs6480966	G	A	0.986111	1008
10	rs6480967	C	T	0.320437	1008
10	rs12254353	G	A	0.265873	1008
10	rs7478412	A	G	0.319444	1008
10	rs7476170	G	T	0.320437	1008
```
