## Supplementary material for "Characterization of shared and ancestry-specific signals driving complex traits using multi-ancestry fine-mapping": s2_ref.bim

```
10	rs10999561	0	53563270	A	G
10	rs117886054	0	53564848	A	G
10	rs1937652	0	53565318	G	A
10	rs10762409	0	53566533	A	G
10	rs11814234	0	53567124	A	G
10	rs2154278	0	53567324	G	A
10	rs12217413	0	53567881	C	T
10	rs12217424	0	53568016	C	A
10	rs1937651	0	53568083	G	A
10	rs1937650	0	53568550	C	G
10	rs1937649	0	53568553	G	A
10	rs72799431	0	53568943	C	T
10	rs12248420	0	53569381	G	A
10	rs12263551	0	53569390	C	G
10	rs12241757	0	53569398	A	C
10	rs7910526	0	53569784	A	T
10	rs9787480	0	53570093	T	C
10	rs10999575	0	53570386	G	T
10	rs10823636	0	53570441	T	C
10	rs78195031	0	53570578	G	A
10	rs12245684	0	53570805	T	C
10	rs10999577	0	53570816	T	C
10	rs10999579	0	53571015	G	A
10	rs10999580	0	53571035	A	G
10	rs12245812	0	53571197	A	G
10	rs2339856	0	53571502	A	G
10	rs4367894	0	53571517	C	G
10	rs2339855	0	53571522	C	G
10	rs2879611	0	53571652	T	G
10	rs2339854	0	53571734	G	A
10	rs10823637	0	53572335	G	A
10	rs61850003	0	53572426	C	T
10	rs1937688	0	53572544	T	C
10	rs2186147	0	53572676	C	T
10	rs10999594	0	53573930	A	C
10	rs2226253	0	53573969	C	T
10	rs1343809	0	53574152	A	C
10	rs10823640	0	53574335	G	A
10	rs10999597	0	53574527	A	G
10	rs10999600	0	53574614	T	C
10	rs74751532	0	53574625	A	G
10	rs10999602	0	53574775	A	G
10	rs10823641	0	53574885	A	G
10	rs10823642	0	53574981	T	C
10	rs1937715	0	53575287	C	A
10	rs1937716	0	53575335	G	A
10	rs1937717	0	53575421	A	G
10	rs1937718	0	53575513	C	T
10	rs1937719	0	53575902	C	T
10	rs1937720	0	53576031	C	T
10	rs1937721	0	53576150	C	T
10	rs7913235	0	53576523	T	A
10	rs7913499	0	53576743	T	A
10	rs4935282	0	53576845	C	T
10	rs10823647	0	53577116	C	A
10	rs4935283	0	53577207	C	T
10	rs10999629	0	53578887	T	A
10	rs1937705	0	53578991	G	A
10	rs61296484	0	53579678	A	G
10	rs7903427	0	53579765	T	G
10	rs58030929	0	53579774	T	C
10	rs7915353	0	53579821	C	A
10	rs7918563	0	53579924	C	T
10	rs7917644	0	53579926	G	A
10	rs7917762	0	53579999	G	A
10	rs60429788	0	53580080	C	T
10	rs58429551	0	53580138	G	A
10	rs7918039	0	53580219	G	A
10	rs6480471	0	53580293	C	T
10	rs10508960	0	53580382	G	A
10	rs6480472	0	53580508	C	T
10	rs7083566	0	53580919	A	G
10	rs2226254	0	53580980	A	G
10	rs10999634	0	53581087	C	G
10	rs16923587	0	53581387	T	C
10	rs16923591	0	53581519	T	C
10	rs1937689	0	53581636	T	C
10	rs12262614	0	53581796	G	A
10	rs60285660	0	53582042	A	C
10	rs79492015	0	53582089	A	C
10	rs57786924	0	53582152	G	A
10	rs59533985	0	53582208	T	C
10	rs58618242	0	53582211	C	T
10	rs16923603	0	53582248	T	C
10	rs2879615	0	53583243	A	G
10	rs2879614	0	53583300	C	G
10	rs1937690	0	53584234	A	G
10	rs2339859	0	53584737	C	G
10	rs2339858	0	53584764	T	G
10	rs77416323	0	53584780	G	A
10	rs2879613	0	53584787	T	A
10	rs60461309	0	53585117	T	C
10	rs10999647	0	53585126	T	C
10	rs10999649	0	53585241	C	T
10	rs12569525	0	53585249	G	A
10	rs4935284	0	53585343	C	T
10	rs10999655	0	53585762	A	G
10	rs12265938	0	53586166	A	G
10	rs16923721	0	53586366	T	A
10	rs12258521	0	53586382	C	T
10	rs10999660	0	53586582	G	A
10	rs10999662	0	53587305	T	C
10	rs10508959	0	53587375	A	T
10	rs10999663	0	53587412	G	T
10	rs2068270	0	53587500	C	A
10	rs2068271	0	53587696	T	A
10	rs10508958	0	53588040	A	C
10	rs16923777	0	53588339	C	T
10	rs61850005	0	53588707	A	G
10	rs10823671	0	53588903	G	T
10	rs10823672	0	53588957	A	G
10	rs10823673	0	53588990	A	C
10	rs10823674	0	53589026	T	C
10	rs10823675	0	53589162	T	C
10	rs1937691	0	53589364	A	G
10	rs1937692	0	53589683	A	G
10	rs1937693	0	53589770	A	T
10	rs1937694	0	53589801	T	C
10	rs1937695	0	53590017	T	A
10	rs72799454	0	53590165	T	C
10	rs16923817	0	53590171	G	A
10	rs16923827	0	53591012	C	T
10	rs10823682	0	53591234	G	A
10	rs10999683	0	53591259	C	A
10	rs10823683	0	53591581	T	A
10	rs10999686	0	53591693	A	C
10	rs10823685	0	53591813	C	T
10	rs2186148	0	53592294	C	G
10	rs7077502	0	53592302	A	G
10	rs76320604	0	53592326	C	T
10	rs79576085	0	53592327	C	G
10	rs1937696	0	53592503	T	C
10	rs1937697	0	53592537	A	G
10	rs58289711	0	53592821	G	A
10	rs10508957	0	53592823	T	C
10	rs6480493	0	53592931	T	C
10	rs7920824	0	53593265	G	T
10	rs1937698	0	53593305	C	A
10	rs10823688	0	53593433	A	C
10	rs72799460	0	53593454	G	A
10	rs10823689	0	53593470	A	G
10	rs60680159	0	53593613	C	T
10	rs10823690	0	53593726	A	G
10	rs72799462	0	53593861	A	G
10	rs10823692	0	53593864	C	T
10	rs6480499	0	53593979	C	T
10	rs72799463	0	53594168	A	C
10	rs7087122	0	53594327	A	G
10	rs10999699	0	53595266	G	A
10	rs7477477	0	53595503	A	G
10	rs10823697	0	53595882	A	C
10	rs11592926	0	53595946	A	G
10	rs11599504	0	53596241	C	A
10	rs17630940	0	53597363	T	C
10	rs12250422	0	53598123	A	G
10	rs12765252	0	53599222	A	G
10	rs77033460	0	53599351	T	C
10	rs12771623	0	53600367	C	T
10	rs118168873	0	53600495	G	A
10	rs111810869	0	53601644	C	T
10	rs16923985	0	53601984	A	G
10	rs12247820	0	53602190	A	G
10	rs16923997	0	53602201	G	C
10	rs1937699	0	53603011	A	G
10	rs12779926	0	53603930	T	C
10	rs10823710	0	53605414	T	A
10	rs10823711	0	53605463	C	T
10	rs141083050	0	53606194	C	T
10	rs7100647	0	53606288	G	A
10	rs16924047	0	53606437	A	C
10	rs1937701	0	53608977	C	T
10	rs17549153	0	53609086	G	A
10	rs12255169	0	53610354	T	C
10	rs1937702	0	53610833	G	A
10	rs6480508	0	53610844	T	G
10	rs1937703	0	53610863	A	G
10	rs7088201	0	53611887	A	T
10	rs79680406	0	53613342	T	C
10	rs7917364	0	53613501	A	G
10	rs7080306	0	53613913	C	T
10	rs17631340	0	53614762	G	A
10	rs1937707	0	53614863	A	G
10	rs1937708	0	53614932	C	T
10	rs1937709	0	53614940	A	G
10	rs1937710	0	53615000	T	C
10	rs1937711	0	53615279	C	G
10	rs10999787	0	53616629	C	A
10	rs79279251	0	53616977	T	C
10	rs10823724	0	53617162	T	A
10	rs76270651	0	53617424	A	C
10	rs10999799	0	53618316	T	C
10	rs74584524	0	53618932	C	T
10	rs7096733	0	53619147	A	G
10	rs61464441	0	53619210	A	G
10	rs12261238	0	53619366	A	G
10	rs79554353	0	53619618	C	T
10	rs1937713	0	53619852	C	A
10	rs1937714	0	53619992	C	G
10	rs138033668	0	53620108	A	G
10	rs12764113	0	53620251	A	G
10	rs149518022	0	53620275	G	A
10	rs10823734	0	53620386	A	G
10	rs6480518	0	53620400	T	C
10	rs7083683	0	53620545	G	A
10	rs7071872	0	53620588	T	C
10	rs4935286	0	53621104	T	C
10	rs2154282	0	53621199	T	C
10	rs2154284	0	53621259	T	C
10	rs10823736	0	53621420	A	G
10	rs2186149	0	53621449	T	C
10	rs10823739	0	53621520	A	T
10	rs10823742	0	53621802	T	C
10	rs118065179	0	53621977	G	T
10	rs74654208	0	53622128	A	G
10	rs78470881	0	53622246	A	G
10	rs75826843	0	53622773	C	T
10	rs75497471	0	53622796	C	G
10	rs79036653	0	53623056	A	G
10	rs10999808	0	53623115	A	G
10	rs75785977	0	53623249	T	A
10	rs78984266	0	53623681	A	G
10	rs10823750	0	53623686	A	G
10	rs77090503	0	53623781	G	A
10	rs34707821	0	53623818	C	T
10	rs79701593	0	53624246	C	T
10	rs74547297	0	53624333	T	C
10	rs80071126	0	53624468	C	T
10	rs78519223	0	53624510	A	G
10	rs4935287	0	53625117	A	G
10	rs76809814	0	53625196	G	A
10	rs78816626	0	53625199	T	A
10	rs76684438	0	53625340	G	A
10	rs72799473	0	53625669	A	T
10	rs7095967	0	53625704	T	C
10	rs7073949	0	53625750	G	A
10	rs11592904	0	53625795	T	A
10	rs7096128	0	53625806	T	C
10	rs10999824	0	53625859	G	A
10	rs72799476	0	53626097	A	G
10	rs79146755	0	53626251	A	G
10	rs7100082	0	53626301	T	C
10	rs6480523	0	53626484	A	G
10	rs12570531	0	53626494	T	A
10	rs6480524	0	53626998	A	G
10	rs7924294	0	53627348	A	G
10	rs7071831	0	53627833	T	C
10	rs16924372	0	53627849	T	A
10	rs10999848	0	53629116	T	C
10	rs10823769	0	53629464	A	G
10	rs7085855	0	53629486	A	G
10	rs10999850	0	53629867	G	A
10	rs7917131	0	53629958	T	C
10	rs141315530	0	53630438	C	T
10	rs10999855	0	53630652	G	T
10	rs16924411	0	53630860	A	T
10	rs66922902	0	53630948	C	T
10	rs7094997	0	53631230	A	G
10	rs10999857	0	53631280	C	G
10	rs12783313	0	53632141	G	A
10	rs12761620	0	53632314	A	C
10	rs6480529	0	53632537	A	G
10	rs12784373	0	53632642	G	C
10	rs16924426	0	53633230	T	C
10	rs4935288	0	53633357	A	G
10	rs4935289	0	53633432	T	C
10	rs10999872	0	53633871	G	A
10	rs16924439	0	53633984	C	A
10	rs2339888	0	53634357	T	C
10	rs12780759	0	53634398	T	C
10	rs876131	0	53635908	G	A
10	rs876129	0	53636236	G	C
10	rs12765057	0	53636800	C	T
10	rs10999883	0	53636854	G	A
10	rs10999888	0	53637163	C	T
10	rs17631875	0	53637549	C	T
10	rs1937726	0	53637871	A	G
10	rs10999898	0	53638096	C	T
10	rs7921347	0	53638204	T	C
10	rs7921365	0	53638238	T	C
10	rs7921498	0	53638306	T	C
10	rs1937725	0	53639063	C	A
10	rs7914384	0	53639321	C	T
10	rs6480535	0	53639509	T	A
10	rs10999909	0	53639926	G	T
10	rs10823798	0	53640416	G	T
10	rs151201823	0	53640582	C	T
10	rs10762460	0	53640843	G	T
10	rs10762461	0	53641637	C	T
10	rs10823801	0	53641642	C	T
10	rs7069812	0	53642057	G	C
10	rs7069974	0	53642170	G	T
10	rs12768953	0	53642377	C	T
10	rs7092679	0	53642638	T	C
10	rs10740387	0	53643439	A	G
10	rs6480538	0	53643655	T	A
10	rs10762464	0	53644650	A	G
10	rs6480539	0	53645157	G	A
10	rs7908692	0	53645308	G	A
10	rs7894564	0	53645352	A	G
10	rs6480540	0	53645365	T	C
10	rs7909767	0	53645408	C	T
10	rs10762466	0	53645530	A	C
10	rs10762467	0	53646245	T	C
10	rs72634651	0	53646659	T	C
10	rs10823817	0	53646674	T	A
10	rs10823818	0	53646690	T	G
10	rs10762468	0	53647111	G	A
10	rs10762469	0	53647122	G	T
10	rs10762470	0	53647129	G	A
10	rs10999944	0	53647339	C	T
10	rs10762471	0	53647423	A	C
10	rs10823823	0	53648014	G	A
10	rs6480545	0	53648350	A	G
10	rs4472881	0	53648496	C	G
10	rs75542131	0	53649139	G	A
10	rs4601716	0	53650023	C	T
10	rs10999963	0	53650085	A	T
10	rs6480547	0	53650135	A	C
10	rs7902467	0	53650204	A	G
10	rs7916936	0	53650331	G	A
10	rs7917075	0	53650406	G	A
10	rs12778212	0	53650453	C	T
10	rs7917191	0	53650484	G	C
10	rs7082269	0	53650963	A	G
10	rs7082594	0	53651197	A	C
10	rs10762472	0	53651389	G	C
10	rs34455409	0	53651460	T	C
10	rs10762473	0	53651544	A	G
10	rs1937671	0	53651912	C	T
10	rs79799361	0	53651921	G	C
10	rs1937670	0	53652218	G	T
10	rs10823833	0	53652237	C	T
10	rs6480550	0	53652672	A	G
10	rs1937669	0	53652746	T	A
10	rs7074579	0	53653179	C	T
10	rs1937668	0	53653513	T	A
10	rs1937667	0	53653999	G	A
10	rs72799495	0	53654149	G	A
10	rs190651343	0	53655276	G	A
10	rs67143320	0	53655716	T	C
10	rs55984500	0	53655792	C	T
10	rs142824710	0	53655852	C	T
10	rs12220804	0	53656314	A	C
10	rs1937666	0	53656624	G	A
10	rs67336648	0	53656861	G	A
10	rs1937665	0	53656952	A	T
10	rs1937664	0	53657085	G	A
10	rs10762479	0	53657648	A	G
10	rs11597034	0	53657784	C	T
10	rs10823846	0	53658904	G	A
10	rs1937663	0	53660078	T	A
10	rs34290619	0	53660698	A	T
10	rs1937662	0	53660836	T	C
10	rs35969600	0	53662118	T	C
10	rs36044537	0	53663274	T	C
10	rs7097348	0	53663315	C	T
10	rs35586048	0	53663360	T	A
10	rs11000027	0	53664400	T	C
10	rs12359282	0	53664580	C	T
10	rs1937672	0	53664992	C	A
10	rs11000031	0	53665737	A	G
10	rs117941101	0	53665928	G	A
10	rs10823860	0	53667443	C	T
10	rs11000040	0	53667462	A	G
10	rs7081919	0	53667476	G	A
10	rs7083138	0	53667586	C	A
10	rs34873454	0	53667604	G	T
10	rs6480564	0	53667867	C	T
10	rs6480565	0	53667885	G	A
10	rs6480566	0	53667975	C	T
10	rs28503602	0	53668302	A	G
10	rs7899527	0	53668314	T	A
10	rs7896865	0	53668770	A	G
10	rs11000060	0	53668890	T	C
10	rs7922170	0	53668933	G	A
10	rs11812230	0	53668937	A	T
10	rs7908238	0	53669058	A	T
10	rs7100489	0	53669171	C	G
10	rs117065651	0	53669262	T	A
10	rs11000063	0	53669346	G	A
10	rs6480572	0	53669644	G	C
10	rs6480573	0	53669680	C	T
10	rs6480574	0	53669770	G	A
10	rs7923342	0	53669773	G	A
10	rs6480575	0	53669806	A	G
10	rs2105442	0	53670280	C	T
10	rs148503325	0	53670489	G	A
10	rs1937677	0	53671765	G	A
10	rs12412587	0	53672118	A	G
10	rs6480581	0	53672743	T	C
10	rs4382850	0	53672913	G	T
10	rs6480583	0	53673125	C	T
10	rs6480585	0	53673192	G	T
10	rs4600154	0	53673232	A	G
10	rs4595495	0	53673286	A	G
10	rs7073470	0	53673462	T	C
10	rs78479405	0	53673884	A	G
10	rs2339891	0	53674181	C	T
10	rs1892367	0	53674581	A	G
10	rs10823885	0	53674590	T	A
10	rs1892368	0	53674795	G	A
10	rs80044542	0	53674947	G	T
10	rs11000111	0	53675030	C	T
10	rs11000112	0	53675164	T	C
10	rs11000113	0	53675243	T	C
10	rs11000119	0	53675594	A	G
10	rs12571679	0	53675769	T	G
10	rs4935290	0	53676045	T	C
10	rs1937678	0	53676051	A	G
10	rs10823893	0	53677313	G	A
10	rs149488878	0	53677369	T	C
10	rs2154281	0	53677635	A	G
10	rs1937679	0	53677838	A	G
10	rs1937680	0	53678026	C	A
10	rs2879630	0	53678344	G	A
10	rs17638356	0	53678819	C	T
10	rs1937682	0	53678982	A	T
10	rs1937683	0	53679060	C	T
10	rs2186146	0	53679200	C	G
10	rs10823897	0	53679340	T	A
10	rs17551404	0	53679978	A	G
10	rs1937684	0	53680085	T	A
10	rs12259464	0	53680099	G	A
10	rs12245197	0	53680107	C	T
10	rs1937685	0	53680114	G	C
10	rs1937686	0	53680124	A	T
10	rs10762499	0	53680563	C	T
10	rs11000132	0	53680796	C	T
10	rs4478938	0	53681166	C	G
10	rs11000137	0	53681794	G	T
10	rs2879629	0	53682131	C	T
10	rs2879628	0	53682854	T	A
10	rs2879627	0	53683347	C	A
10	rs75281469	0	53684467	C	T
10	rs10823900	0	53684498	G	T
10	rs7068324	0	53685715	A	G
10	rs4601717	0	53686382	C	A
10	rs11000163	0	53687020	G	A
10	rs2879632	0	53687163	A	T
10	rs7093999	0	53687380	C	A
10	rs2339893	0	53688297	A	C
10	rs7903101	0	53689566	C	A
10	rs7903366	0	53689774	C	T
10	rs7081864	0	53690331	G	A
10	rs7082609	0	53690799	G	C
10	rs7070958	0	53691116	A	G
10	rs11000178	0	53692081	C	T
10	rs11000179	0	53692157	G	C
10	rs17638883	0	53692726	T	C
10	rs61847480	0	53692824	A	G
10	rs7904729	0	53692910	A	G
10	rs7920008	0	53692969	C	T
10	rs10823903	0	53693075	A	G
10	rs4935292	0	53693513	G	A
10	rs4935293	0	53693565	G	T
10	rs7096762	0	53693667	G	A
10	rs12354723	0	53694400	A	G
10	rs11000189	0	53694448	G	T
10	rs11000191	0	53694967	A	G
10	rs11000193	0	53695204	C	A
10	rs4604821	0	53695690	T	A
10	rs11592770	0	53696237	A	T
10	rs11593309	0	53696483	T	G
10	rs149323493	0	53696761	T	C
10	rs11000200	0	53696861	A	C
10	rs7069853	0	53697407	T	G
10	rs11000203	0	53697549	C	T
10	rs2339902	0	53697836	A	C
10	rs79466381	0	53698167	C	T
10	rs58725405	0	53698708	A	G
10	rs10823905	0	53698772	T	C
10	rs12767618	0	53698921	T	C
10	rs80356153	0	53699145	T	A
10	rs74132825	0	53699182	C	T
10	rs74231958	0	53699223	G	A
10	rs58843599	0	53699555	A	G
10	rs10740395	0	53699753	T	C
10	rs4254021	0	53700983	T	G
10	rs1122615	0	53701052	A	G
10	rs9702459	0	53701370	G	A
10	rs11595790	0	53703614	G	C
10	rs11594339	0	53703661	T	C
10	rs138632606	0	53704083	C	T
10	rs11000239	0	53705854	C	T
10	rs4309107	0	53705866	G	A
10	rs6480606	0	53706267	A	C
10	rs6480607	0	53706388	G	A
10	rs148908354	0	53706542	A	G
10	rs11000246	0	53707128	C	T
10	rs7092969	0	53707749	T	A
10	rs16925100	0	53708131	T	C
10	rs16925106	0	53708386	C	A
10	rs2339899	0	53708732	A	G
10	rs2879635	0	53708876	T	A
10	rs77223524	0	53709198	C	A
10	rs2339898	0	53709352	T	C
10	rs11594267	0	53709536	A	G
10	rs16925131	0	53709700	T	C
10	rs16925132	0	53709902	C	T
10	rs7902101	0	53710143	A	T
10	rs12245187	0	53710157	C	A
10	rs11000255	0	53710176	G	A
10	rs7093940	0	53710220	C	T
10	rs7905683	0	53710325	T	C
10	rs7905966	0	53710540	T	G
10	rs11596918	0	53710787	G	T
10	rs10762512	0	53710979	G	C
10	rs10762513	0	53711005	T	C
10	rs10508952	0	53711220	T	C
10	rs78333499	0	53711307	T	C
10	rs12255275	0	53711836	A	G
10	rs11596469	0	53711967	T	A
10	rs11000260	0	53712343	T	A
10	rs10733889	0	53712508	T	C
10	rs11000263	0	53712689	C	T
10	rs11000264	0	53712759	C	T
10	rs7074329	0	53713175	C	T
10	rs7095482	0	53713209	T	C
10	rs10466028	0	53713462	A	G
10	rs7073794	0	53713519	G	A
10	rs16925235	0	53713806	A	G
10	rs2339897	0	53714149	A	T
10	rs10740402	0	53714391	C	T
10	rs10740403	0	53714654	T	C
10	rs10762514	0	53714687	C	T
10	rs10740404	0	53714787	A	G
10	rs2879634	0	53715070	C	T
10	rs2339896	0	53715185	A	G
10	rs11000271	0	53715419	G	A
10	rs4935294	0	53716180	A	G
10	rs4935295	0	53716463	T	A
10	rs12411770	0	53716542	G	A
10	rs1903955	0	53719172	T	C
10	rs11000285	0	53719255	G	T
10	rs4935296	0	53719628	T	G
10	rs1001771	0	53720176	A	G
10	rs1903957	0	53720212	G	T
10	rs1903960	0	53721176	T	G
10	rs190460017	0	53723009	T	G
10	rs10823927	0	53724813	A	G
10	rs2454574	0	53724892	C	T
10	rs2447653	0	53725905	G	A
10	rs78391224	0	53726243	G	A
10	rs2454572	0	53726271	C	T
10	rs11000315	0	53726335	C	A
10	rs12356995	0	53726384	G	A
10	rs138056665	0	53727249	A	G
10	rs16925327	0	53729016	C	G
10	rs2169681	0	53729451	G	A
10	rs2447650	0	53729657	A	G
10	rs1904033	0	53730294	C	T
10	rs1904034	0	53730326	C	T
10	rs2927516	0	53730498	T	G
10	rs11000333	0	53730670	T	C
10	rs9731091	0	53730762	T	C
10	rs16925357	0	53731491	A	G
10	rs2454570	0	53731500	T	A
10	rs11813874	0	53731776	T	A
10	rs11813875	0	53731785	T	C
10	rs2454568	0	53732919	C	T
10	rs16925362	0	53733296	T	C
10	rs2454567	0	53733476	T	C
10	rs2454566	0	53733545	C	A
10	rs11000345	0	53733771	C	T
10	rs149165514	0	53733903	T	A
10	rs12243731	0	53734430	C	T
10	rs1904036	0	53734733	T	C
10	rs61847500	0	53735069	A	G
10	rs76762140	0	53735149	C	T
10	rs73339256	0	53735227	T	C
10	rs80296314	0	53735350	G	C
10	rs57518294	0	53735430	A	G
10	rs73339259	0	53735628	A	C
10	rs1904037	0	53735755	C	T
10	rs1904039	0	53736082	A	C
10	rs2447649	0	53736231	A	G
10	rs2454564	0	53736306	G	T
10	rs2454563	0	53737192	C	T
10	rs11000351	0	53737194	C	T
10	rs11000352	0	53737195	A	G
10	rs2454562	0	53737212	G	C
10	rs11000355	0	53737792	G	C
10	rs2454561	0	53738296	G	A
10	rs75585932	0	53738335	G	T
10	rs2199584	0	53739016	C	T
10	rs2199585	0	53739087	C	T
10	rs2454559	0	53739654	G	C
10	rs2454558	0	53739872	C	T
10	rs12414809	0	53739962	G	T
10	rs1904042	0	53740094	G	A
10	rs1904043	0	53740102	G	T
10	rs4603250	0	53740204	A	C
10	rs1904044	0	53740262	G	A
10	rs2447648	0	53740604	C	A
10	rs60538976	0	53740610	C	A
10	rs11527417	0	53740887	G	A
10	rs11516536	0	53740902	A	T
10	rs3104567	0	53740980	C	T
10	rs3104566	0	53741021	C	T
10	rs11510890	0	53741538	T	C
10	rs1904046	0	53742120	C	T
10	rs11000373	0	53742151	G	A
10	rs4420207	0	53742681	C	T
10	rs11000375	0	53742685	G	A
10	rs74132873	0	53742862	G	A
10	rs74132874	0	53743032	A	G
10	rs74132876	0	53743114	G	A
10	rs74132877	0	53743272	A	C
10	rs7078910	0	53744132	C	T
10	rs74132878	0	53744373	A	T
10	rs11000383	0	53746559	G	A
10	rs11000384	0	53746612	G	A
10	rs12257861	0	53746627	C	T
10	rs74132880	0	53746634	A	G
10	rs2454554	0	53746968	G	A
10	rs77201536	0	53747445	A	G
10	rs10740406	0	53747846	C	T
10	rs2927515	0	53748001	A	G
10	rs2447645	0	53748089	C	A
10	rs78369557	0	53748388	T	C
10	rs2454552	0	53748522	G	A
10	rs60236713	0	53748538	G	T
10	rs76573637	0	53749378	A	G
10	rs1904048	0	53749547	T	A
10	rs7915024	0	53749956	G	A
10	rs11000395	0	53750205	G	T
10	rs7080748	0	53750811	T	C
10	rs117798124	0	53750911	T	C
10	rs60791951	0	53750939	T	A
10	rs2339892	0	53751217	C	T
10	rs11000400	0	53752475	A	C
10	rs11000402	0	53752661	G	A
10	rs11000403	0	53752851	C	G
10	rs11000404	0	53753066	C	T
10	rs61847549	0	53753299	T	C
10	rs6480638	0	53753582	C	T
10	rs1904050	0	53754335	G	A
10	rs12572546	0	53754763	A	G
10	rs11000409	0	53755377	A	G
10	rs2879633	0	53757050	G	A
10	rs7091177	0	53757095	G	A
10	rs2454547	0	53757107	C	G
10	rs2454546	0	53757162	C	T
10	rs2339894	0	53757485	T	G
10	rs4275567	0	53758289	A	C
10	rs2252101	0	53758887	T	C
10	rs1015620	0	53759431	T	C
10	rs1015619	0	53759526	A	G
10	rs117186641	0	53759558	A	G
10	rs2447644	0	53760302	G	A
10	rs2454543	0	53760409	A	C
10	rs2454542	0	53760996	C	T
10	rs72801477	0	53761138	A	G
10	rs2454541	0	53761208	C	A
10	rs1903981	0	53761364	G	T
10	rs2454540	0	53761688	A	T
10	rs2447643	0	53762669	G	A
10	rs4935024	0	53762747	T	C
10	rs2454539	0	53762921	C	T
10	rs2454538	0	53763127	A	C
10	rs2246585	0	53763998	G	A
10	rs12354901	0	53764150	T	G
10	rs10508950	0	53764489	T	A
10	rs2454536	0	53764740	T	C
10	rs2454535	0	53764919	C	T
10	rs7912562	0	53765057	A	G
10	rs7895502	0	53765095	G	A
10	rs2246714	0	53765301	G	A
10	rs2447640	0	53765826	A	G
10	rs10823946	0	53765843	C	G
10	rs10823947	0	53765871	A	G
10	rs11599067	0	53765913	C	T
10	rs2447639	0	53766143	T	A
10	rs10823948	0	53766166	T	A
10	rs1903982	0	53766290	A	G
10	rs2447638	0	53766407	A	G
10	rs79512545	0	53766634	G	A
10	rs2454534	0	53766643	T	C
10	rs2454533	0	53766735	T	A
10	rs1903983	0	53767109	T	C
10	rs11000432	0	53767465	T	G
10	rs10823950	0	53767627	T	C
10	rs7906084	0	53767679	C	T
10	rs7905155	0	53767693	G	C
10	rs1903985	0	53767771	T	C
10	rs11000434	0	53767777	C	A
10	rs1903986	0	53767820	A	G
10	rs4935302	0	53767963	T	G
10	rs11000436	0	53768064	G	A
10	rs11000438	0	53768913	T	C
10	rs12246992	0	53769053	G	A
10	rs7086280	0	53769192	T	G
10	rs10823951	0	53769351	T	C
10	rs10762521	0	53769514	C	G
10	rs7083409	0	53769653	A	G
10	rs1903987	0	53770056	G	A
10	rs1903988	0	53770197	C	T
10	rs1903989	0	53770239	C	A
10	rs4317937	0	53770493	C	T
10	rs1961742	0	53770626	G	C
10	rs726195	0	53771085	A	G
10	rs10823952	0	53771139	G	A
10	rs71508098	0	53771572	G	A
10	rs12571078	0	53771832	G	C
10	rs10762522	0	53771852	A	G
10	rs10762523	0	53771905	T	G
10	rs4935025	0	53772293	C	T
10	rs10823953	0	53772319	T	C
10	rs12780755	0	53772765	G	A
10	rs7893146	0	53772799	T	C
10	rs16925715	0	53772842	T	C
10	rs7908149	0	53772875	C	G
10	rs12217220	0	53772916	C	T
10	rs11000454	0	53772945	A	G
10	rs11000455	0	53772953	A	C
10	rs11000456	0	53773061	A	C
10	rs12217231	0	53773081	C	T
10	rs11000458	0	53773110	C	T
10	rs11000459	0	53773284	G	A
10	rs10823954	0	53773365	G	A
10	rs10823955	0	53773545	T	A
10	rs10762524	0	53773912	T	G
10	rs10762525	0	53773987	C	T
10	rs4495849	0	53773995	G	A
10	rs11000462	0	53774116	A	C
10	rs11000463	0	53774119	T	C
10	rs10823956	0	53774411	A	C
10	rs10823957	0	53774492	G	T
10	rs10762526	0	53774493	G	A
10	rs73341214	0	53774778	T	G
10	rs1903980	0	53774789	A	G
10	rs11814876	0	53774792	A	G
10	rs1903979	0	53774826	C	T
10	rs1903978	0	53774855	A	G
10	rs12570120	0	53774878	C	T
10	rs7093536	0	53774883	C	T
10	rs11000466	0	53774901	A	T
10	rs10733890	0	53774913	T	G
10	rs11000467	0	53775072	G	C
10	rs11000469	0	53775156	C	A
10	rs11000470	0	53775165	T	C
10	rs11000471	0	53775213	C	T
10	rs11000472	0	53775220	C	A
10	rs10762527	0	53775485	T	C
10	rs4631829	0	53775595	G	A
10	rs4935304	0	53775626	G	A
10	rs61656475	0	53775680	A	T
10	rs10762528	0	53775829	G	A
10	rs11000474	0	53775951	A	T
10	rs12572645	0	53776058	G	T
10	rs10823959	0	53776070	G	A
10	rs1903977	0	53776286	T	A
10	rs10823960	0	53776364	A	C
10	rs1903976	0	53776532	G	A
10	rs1903975	0	53776579	A	T
10	rs10823961	0	53776594	A	T
10	rs10823962	0	53776666	C	T
10	rs10823963	0	53776770	C	T
10	rs10823964	0	53777043	T	G
10	rs10740409	0	53778213	T	C
10	rs12573303	0	53778713	G	A
10	rs10823973	0	53779480	C	G
10	rs12780573	0	53779846	T	C
10	rs4279961	0	53780219	T	C
10	rs12776480	0	53780802	C	T
10	rs1903951	0	53781097	C	T
10	rs9664844	0	53781310	G	A
10	rs1903953	0	53781397	T	C
10	rs7920855	0	53781507	C	T
10	rs7921124	0	53781725	C	T
10	rs7893327	0	53781937	C	T
10	rs6480657	0	53782360	C	A
10	rs11816688	0	53782897	A	G
10	rs12218667	0	53783293	C	T
10	rs74321112	0	53783502	C	T
10	rs12359611	0	53783503	G	A
10	rs11000495	0	53783556	T	C
10	rs11000496	0	53783775	A	T
10	rs4517464	0	53783998	C	G
10	rs11000498	0	53784341	T	C
10	rs112197544	0	53785472	C	A
10	rs67373140	0	53785617	T	C
10	rs75219163	0	53785678	T	C
10	rs11000507	0	53785735	G	C
10	rs118100357	0	53786041	G	C
10	rs4935305	0	53786225	T	C
10	rs4935306	0	53786295	T	G
10	rs10762536	0	53786501	C	T
10	rs12243919	0	53787149	G	A
10	rs117832417	0	53787440	C	G
10	rs12774183	0	53787652	G	C
10	rs10823978	0	53787957	G	A
10	rs10762538	0	53788061	A	T
10	rs12763079	0	53788132	T	G
10	rs11000518	0	53788654	G	T
10	rs10823979	0	53788706	A	G
10	rs76647762	0	53788853	A	G
10	rs10762539	0	53788881	T	G
10	rs7901487	0	53789388	C	T
10	rs10762540	0	53789667	A	C
10	rs10733891	0	53790034	C	T
10	rs10762541	0	53790461	C	T
10	rs10740411	0	53790625	C	A
10	rs7898220	0	53791217	T	C
10	rs117199497	0	53791679	G	A
10	rs75857365	0	53791956	G	A
10	rs10823981	0	53792294	A	T
10	rs10740412	0	53792445	T	C
10	rs10762542	0	53792463	G	A
10	rs10762543	0	53792576	A	C
10	rs10762544	0	53792671	A	G
10	rs10740413	0	53792916	C	G
10	rs7918280	0	53793416	G	A
10	rs7904116	0	53793523	A	G
10	rs10762546	0	53794227	A	T
10	rs10823988	0	53794276	G	A
10	rs10823991	0	53794532	A	T
10	rs74400528	0	53794766	A	G
10	rs9651334	0	53795411	G	A
10	rs189128123	0	53795496	G	A
10	rs12768701	0	53795780	G	T
10	rs11598561	0	53795802	C	T
10	rs12357323	0	53797468	G	A
10	rs139759643	0	53798112	A	G
10	rs144848807	0	53798120	G	A
10	rs11000542	0	53799265	G	A
10	rs16926050	0	53799331	T	C
10	rs10823994	0	53800497	G	C
10	rs10823995	0	53800548	G	A
10	rs10823996	0	53800879	C	G
10	rs12356110	0	53802489	T	A
10	rs12240921	0	53803067	C	A
10	rs11000558	0	53803367	G	A
10	rs10823998	0	53803586	A	G
10	rs1904003	0	53803610	G	A
10	rs17560636	0	53803755	A	C
10	rs1904004	0	53803865	C	A
10	rs10823999	0	53804712	G	A
10	rs12252648	0	53804759	T	G
10	rs6480687	0	53805360	G	A
10	rs4256924	0	53806174	C	G
10	rs17641137	0	53806602	C	T
10	rs12571881	0	53806791	T	C
10	rs74657138	0	53807260	A	T
10	rs10762548	0	53807749	G	A
10	rs12768368	0	53807751	A	G
10	rs1871078	0	53808365	C	A
10	rs56181754	0	53808482	C	T
10	rs1871079	0	53808519	G	A
10	rs1871080	0	53808598	G	A
10	rs12256519	0	53808859	G	A
10	rs1904006	0	53809027	T	C
10	rs61849896	0	53809800	A	T
10	rs17641202	0	53809894	A	G
10	rs1904007	0	53810877	C	T
10	rs10824002	0	53811431	A	G
10	rs75062856	0	53813181	A	C
10	rs1904008	0	53813948	A	G
10	rs1904009	0	53813953	A	C
10	rs1904010	0	53814229	G	T
10	rs184082408	0	53814365	G	C
10	rs12778630	0	53814383	C	T
10	rs4457701	0	53814940	C	T
10	rs1903995	0	53815674	C	A
10	rs1903996	0	53816077	C	G
10	rs1903997	0	53816171	C	A
10	rs10762550	0	53816380	A	G
10	rs74911174	0	53817290	C	G
10	rs146355959	0	53817479	C	T
10	rs10824004	0	53817829	A	G
10	rs10824005	0	53817928	T	C
10	rs12268753	0	53818149	A	C
10	rs10824006	0	53818156	C	T
10	rs11000634	0	53818497	G	A
10	rs11594633	0	53818997	C	G
10	rs11597349	0	53819067	T	C
10	rs11000639	0	53819101	T	C
10	rs79798818	0	53819826	G	A
10	rs10443915	0	53820579	T	A
10	rs4411238	0	53821238	T	C
10	rs12765852	0	53821327	C	T
10	rs7070173	0	53821741	A	T
10	rs77974561	0	53821851	C	A
10	rs10824007	0	53821898	A	C
10	rs7077500	0	53821988	T	C
10	rs188663701	0	53822127	T	C
10	rs34997494	0	53822301	A	G
10	rs11000654	0	53822980	G	A
10	rs66543078	0	53823006	G	A
10	rs7917737	0	53823048	G	T
10	rs11000655	0	53823220	C	G
10	rs74981134	0	53823841	C	A
10	rs73342904	0	53824007	G	T
10	rs72803117	0	53824034	G	A
10	rs11000657	0	53824612	A	T
10	rs12244379	0	53825188	T	A
10	rs1903998	0	53825576	A	G
10	rs34229993	0	53826337	C	T
10	rs7900083	0	53826396	G	A
10	rs7900087	0	53826408	G	A
10	rs7900093	0	53826429	G	A
10	rs12782457	0	53826549	T	A
10	rs10824010	0	53826682	T	C
10	rs10824011	0	53827152	T	C
10	rs10824012	0	53827643	C	T
10	rs11000673	0	53828146	T	C
10	rs11000674	0	53828161	T	A
10	rs11000675	0	53828283	T	C
10	rs11000677	0	53828560	T	C
10	rs11000678	0	53828590	A	C
10	rs11000679	0	53828605	G	A
10	rs11000680	0	53828621	G	C
10	rs11000681	0	53828658	T	C
10	rs1947758	0	53828856	T	C
10	rs72803122	0	53828866	A	G
10	rs72803123	0	53828893	A	G
10	rs72803124	0	53828912	T	C
10	rs139409224	0	53829032	T	G
10	rs11000684	0	53829046	G	T
10	rs11000685	0	53829061	C	G
10	rs11000686	0	53829124	C	G
10	rs11000687	0	53829153	C	T
10	rs11000688	0	53829206	A	G
10	rs11000689	0	53829385	A	G
10	rs11000690	0	53829398	A	T
10	rs11000691	0	53829451	G	A
10	rs11000692	0	53829468	C	T
10	rs1903954	0	53830257	G	A
10	rs10824014	0	53830337	G	A
10	rs11000693	0	53830380	C	T
10	rs11000694	0	53830496	C	A
10	rs10824015	0	53830669	G	A
10	rs11000697	0	53830789	T	C
10	rs12217828	0	53830914	T	G
10	rs10824016	0	53830973	G	A
10	rs10762551	0	53830999	G	A
10	rs5013005	0	53832090	C	G
10	rs10824017	0	53832210	G	A
10	rs1904031	0	53832902	T	G
10	rs1904030	0	53832977	G	C
10	rs10824018	0	53833223	A	G
10	rs11000702	0	53833505	C	T
10	rs11000703	0	53833671	G	A
10	rs10824019	0	53834086	T	C
10	rs10762552	0	53834553	T	A
10	rs11000704	0	53834996	C	G
10	rs10824020	0	53835408	T	C
10	rs11000705	0	53835460	G	A
10	rs11000710	0	53836769	A	T
10	rs11000712	0	53837039	C	T
10	rs11000713	0	53837291	A	G
10	rs10824022	0	53837456	G	A
10	rs10824023	0	53837557	T	C
10	rs1904029	0	53837763	G	A
10	rs12413063	0	53837820	C	T
10	rs1904028	0	53838118	A	G
10	rs1904027	0	53838330	G	C
10	rs1904026	0	53838336	G	A
10	rs12218769	0	53838534	C	T
10	rs12220039	0	53838576	T	G
10	rs4935027	0	53838761	G	A
10	rs4935028	0	53838811	A	G
10	rs1993857	0	53839570	A	G
10	rs10824024	0	53839712	T	C
10	rs35180056	0	53839842	C	T
10	rs12774871	0	53839929	A	G
10	rs12253790	0	53840346	T	C
10	rs1904025	0	53840487	T	C
10	rs11000720	0	53840622	C	T
10	rs10762553	0	53840971	C	T
10	rs1904024	0	53841337	A	G
10	rs11000722	0	53841626	T	C
10	rs150187713	0	53842059	A	G
10	rs10740416	0	53842549	C	T
10	rs77767964	0	53842610	T	A
10	rs61849900	0	53842970	G	A
10	rs7090393	0	53843314	A	G
10	rs7072999	0	53843374	C	T
10	rs7071997	0	53843375	G	A
10	rs11000724	0	53843851	C	T
10	rs1904023	0	53843882	A	G
10	rs1904022	0	53843929	T	C
10	rs76499128	0	53844045	A	G
10	rs74664873	0	53845983	A	T
10	rs57233855	0	53846279	C	T
10	rs10762554	0	53846743	A	G
10	rs139550466	0	53846922	G	A
10	rs61849903	0	53848305	A	G
10	rs142349372	0	53849660	T	C
10	rs77418773	0	53849717	G	A
10	rs7476880	0	53849746	C	T
10	rs141235814	0	53849808	C	T
10	rs7477297	0	53849852	C	T
10	rs72634654	0	53850876	G	A
10	rs7477839	0	53851164	G	A
10	rs12219130	0	53851287	A	G
10	rs12571672	0	53851356	T	A
10	rs74562893	0	53851731	G	A
10	rs1904019	0	53852736	A	G
10	rs74512770	0	53852920	A	G
10	rs76300014	0	53852943	C	G
10	rs1904018	0	53853246	A	G
10	rs1904017	0	53853542	A	G
10	rs1871082	0	53853616	A	C
10	rs1904016	0	53853732	T	C
10	rs150197565	0	53853762	C	T
10	rs74135140	0	53854192	C	T
10	rs10508969	0	53854255	A	G
10	rs79069509	0	53854844	A	G
10	rs12573665	0	53854980	G	A
10	rs10762562	0	53855492	A	C
10	rs74949467	0	53855795	G	A
10	rs10824033	0	53857640	G	T
10	rs10824034	0	53857848	G	A
10	rs10762564	0	53858296	C	G
10	rs61849907	0	53858299	G	C
10	rs16926521	0	53859305	T	A
10	rs1904013	0	53859440	G	T
10	rs10824035	0	53859544	G	A
10	rs16926524	0	53859626	A	G
10	rs12776375	0	53859805	A	C
10	rs35345199	0	53859822	G	T
10	rs12774141	0	53859836	G	T
10	rs34310643	0	53859910	A	G
10	rs4935029	0	53860488	T	C
10	rs73342945	0	53861423	G	T
10	rs76895253	0	53861471	T	C
10	rs1904011	0	53861860	T	C
10	rs4526728	0	53862108	C	A
10	rs117390747	0	53862791	G	A
10	rs12414927	0	53862934	C	T
10	rs12412155	0	53862970	G	A
10	rs78213193	0	53863199	A	G
10	rs10824038	0	53863292	T	C
10	rs11000791	0	53863539	A	G
10	rs34733197	0	53863803	C	A
10	rs75438302	0	53864236	G	T
10	rs11000792	0	53864402	G	A
10	rs9804211	0	53865680	T	C
10	rs11000794	0	53865984	T	C
10	rs35049692	0	53866669	C	G
10	rs16926627	0	53866833	C	T
10	rs11000798	0	53867207	G	A
10	rs60830257	0	53867534	G	A
10	rs11000800	0	53868139	G	A
10	rs11591515	0	53869310	T	G
10	rs34178098	0	53869470	A	C
10	rs17562140	0	53869707	C	T
10	rs34389565	0	53869771	C	T
10	rs721854	0	53870241	A	G
10	rs3862583	0	53870575	G	A
10	rs11592210	0	53871308	A	T
10	rs11594206	0	53871455	G	A
10	rs145003118	0	53872175	A	G
10	rs58339586	0	53872951	A	G
10	rs56907141	0	53873202	G	A
10	rs2169679	0	53873323	C	T
10	rs77884003	0	53874141	G	A
10	rs10762567	0	53874157	A	G
10	rs11000815	0	53874249	G	A
10	rs61448551	0	53874705	T	C
10	rs10824046	0	53875669	A	G
10	rs151011738	0	53876171	C	T
10	rs11000825	0	53876608	A	T
10	rs10762569	0	53877006	A	C
10	rs34447589	0	53877215	C	T
10	rs9651311	0	53877294	A	G
10	rs10824048	0	53877816	A	C
10	rs4935030	0	53877863	A	G
10	rs10824050	0	53878047	G	A
10	rs10762570	0	53878170	C	T
10	rs150202052	0	53878991	A	C
10	rs1903974	0	53879077	G	A
10	rs10824053	0	53880279	A	T
10	rs11592264	0	53880358	C	T
10	rs11000840	0	53880426	C	T
10	rs11000841	0	53880513	C	T
10	rs10466032	0	53880565	G	A
10	rs11000846	0	53881005	G	C
10	rs12253829	0	53881541	A	G
10	rs16926978	0	53882484	C	T
10	rs2134772	0	53884663	T	C
10	rs34242410	0	53885537	A	G
10	rs12268930	0	53885739	G	C
10	rs76114512	0	53885778	C	G
10	rs74347602	0	53885811	T	C
10	rs74843020	0	53885938	G	A
10	rs16927021	0	53886747	T	C
10	rs16927026	0	53887029	A	G
10	rs16927030	0	53887179	C	T
10	rs149177837	0	53887211	G	A
10	rs10824067	0	53887870	G	T
10	rs16927044	0	53888234	G	C
10	rs59396422	0	53888312	G	A
10	rs77535306	0	53888901	G	T
10	rs79705433	0	53889023	T	C
10	rs12259288	0	53889255	A	G
10	rs76320751	0	53889336	C	A
10	rs80266555	0	53889340	C	A
10	rs12260890	0	53889409	T	C
10	rs4935031	0	53889620	G	T
10	rs79177150	0	53889723	G	C
10	rs2126759	0	53890066	T	C
10	rs2134767	0	53890319	G	A
10	rs9971269	0	53890644	A	G
10	rs9971270	0	53890697	A	G
10	rs9971185	0	53890723	C	T
10	rs9971354	0	53890740	G	C
10	rs16927099	0	53890995	C	T
10	rs12255973	0	53891467	C	T
10	rs11000875	0	53891518	G	T
10	rs11598071	0	53891557	A	G
10	rs12256196	0	53891838	C	T
10	rs7912141	0	53892214	G	A
10	rs7898110	0	53892351	A	C
10	rs9971340	0	53892488	T	G
10	rs10430472	0	53892548	A	T
10	rs12267384	0	53892721	T	G
10	rs17562565	0	53892967	G	A
10	rs12269042	0	53893078	T	C
10	rs76887198	0	53893195	G	A
10	rs16927132	0	53893241	T	C
10	rs34582712	0	53893384	C	T
10	rs17642863	0	53893539	A	T
10	rs79969716	0	53893801	G	A
10	rs58118931	0	53893871	T	C
10	rs35786754	0	53894073	T	G
10	rs143190027	0	53894199	T	G
10	rs12766089	0	53894263	T	C
10	rs12785193	0	53894325	A	G
10	rs7922368	0	53894582	C	T
10	rs7911524	0	53895450	A	C
10	rs77255750	0	53895535	G	A
10	rs2001283	0	53895744	A	G
10	rs4082299	0	53896068	T	C
10	rs78065157	0	53896134	G	C
10	rs12413303	0	53896150	G	A
10	rs10824089	0	53896170	G	C
10	rs71490904	0	53896472	C	T
10	rs4935310	0	53896500	A	G
10	rs17643002	0	53896610	A	G
10	rs4935032	0	53896713	T	C
10	rs4935311	0	53896741	G	T
10	rs10824093	0	53897290	C	T
10	rs10762578	0	53897291	C	G
10	rs10762579	0	53897470	G	A
10	rs10762580	0	53897482	C	T
10	rs12782150	0	53897593	A	G
10	rs11000908	0	53897607	T	C
10	rs4935313	0	53897969	A	G
10	rs10508968	0	53898133	T	C
10	rs3886884	0	53898181	A	G
10	rs118031128	0	53898458	T	C
10	rs61046355	0	53898728	G	A
10	rs10508967	0	53898747	G	A
10	rs1871074	0	53899454	G	A
10	rs1871075	0	53899464	A	G
10	rs1871076	0	53899476	A	G
10	rs1875791	0	53899616	G	A
10	rs16927199	0	53900853	C	T
10	rs1903991	0	53900872	T	C
10	rs1903992	0	53901713	C	A
10	rs7918479	0	53901775	T	A
10	rs1903993	0	53902340	G	A
10	rs12268003	0	53902711	C	T
10	rs12247971	0	53903258	A	C
10	rs12249497	0	53903279	T	G
10	rs12248031	0	53903386	A	G
10	rs6480725	0	53903731	T	A
10	rs11000938	0	53904147	G	C
10	rs7910428	0	53904166	G	A
10	rs10824126	0	53904198	G	A
10	rs10824127	0	53904229	A	G
10	rs7911263	0	53904789	G	A
10	rs10824131	0	53904888	A	G
10	rs35222522	0	53905808	G	A
10	rs10508966	0	53906019	A	G
10	rs10762590	0	53906554	T	C
10	rs116861623	0	53906785	G	A
10	rs1948837	0	53906798	G	T
10	rs78316371	0	53906833	T	C
10	rs57169351	0	53907124	A	C
10	rs2134768	0	53907521	G	A
10	rs2134769	0	53907797	A	G
10	rs11000953	0	53907963	A	G
10	rs79022061	0	53907973	C	T
10	rs79234233	0	53908272	T	C
10	rs1995490	0	53908342	A	G
10	rs117606812	0	53908397	A	C
10	rs80079691	0	53908441	C	T
10	rs71490905	0	53908465	C	T
10	rs79538772	0	53908677	C	T
10	rs114591830	0	53908802	A	G
10	rs4310560	0	53909164	T	C
10	rs4564282	0	53909192	T	C
10	rs12570780	0	53909546	A	T
10	rs11000969	0	53909649	C	G
10	rs140640176	0	53909765	G	C
10	rs7074088	0	53909978	A	G
10	rs11000970	0	53910008	A	C
10	rs7902837	0	53910280	T	C
10	rs1910534	0	53910521	A	G
10	rs10824145	0	53911496	C	G
10	rs34173878	0	53911615	C	T
10	rs34261122	0	53911855	C	T
10	rs78830790	0	53912702	C	T
10	rs79082927	0	53912773	T	A
10	rs1995491	0	53913003	G	A
10	rs1995492	0	53913028	A	G
10	rs10740424	0	53913277	A	C
10	rs10762597	0	53913465	G	A
10	rs11001000	0	53913587	C	A
10	rs75181362	0	53913652	T	C
10	rs1948838	0	53913737	T	A
10	rs75276233	0	53913863	A	G
10	rs1910536	0	53914073	G	C
10	rs1910537	0	53914116	G	C
10	rs143606033	0	53914473	G	A
10	rs10733896	0	53914636	A	G
10	rs10733897	0	53914848	C	T
10	rs10824155	0	53915018	T	A
10	rs12572940	0	53915213	T	A
10	rs12571523	0	53915276	C	T
10	rs2174258	0	53915389	A	G
10	rs2174259	0	53915397	G	A
10	rs10740425	0	53915557	T	A
10	rs10740426	0	53915614	G	A
10	rs10740427	0	53915692	T	G
10	rs10824158	0	53915868	G	T
10	rs10733900	0	53916179	C	T
10	rs10740429	0	53916564	G	A
10	rs10733901	0	53916612	T	A
10	rs10762604	0	53916921	T	C
10	rs10740430	0	53917182	G	A
10	rs10733902	0	53917370	G	T
10	rs10824162	0	53917398	G	A
10	rs75810540	0	53917548	C	G
10	rs80335852	0	53917969	A	G
10	rs7917514	0	53917975	G	T
10	rs35478928	0	53918470	C	T
10	rs7919497	0	53918799	C	A
10	rs7899204	0	53918876	C	G
10	rs7918889	0	53919008	T	C
10	rs1910538	0	53919535	A	T
10	rs1910539	0	53919714	T	C
10	rs1910540	0	53919931	A	C
10	rs11817519	0	53920106	A	G
10	rs11817529	0	53920151	A	C
10	rs11817532	0	53920168	A	C
10	rs11817971	0	53920292	T	C
10	rs11817972	0	53920297	T	C
10	rs11817564	0	53920368	A	G
10	rs11819297	0	53920375	G	A
10	rs79687353	0	53920517	C	A
10	rs11819346	0	53920552	G	T
10	rs73344942	0	53921042	C	T
10	rs79033872	0	53921320	A	G
10	rs77823497	0	53921325	C	T
10	rs143222896	0	53921420	T	C
10	rs41436851	0	53921459	C	T
10	rs73344945	0	53921584	C	T
10	rs56047641	0	53921655	T	C
10	rs10824173	0	53921754	C	A
10	rs10824176	0	53923245	C	G
10	rs10437352	0	53923411	T	C
10	rs10437353	0	53923451	T	C
10	rs11001035	0	53923625	C	T
10	rs10824178	0	53923658	G	A
10	rs10824179	0	53923720	A	G
10	rs11001036	0	53923727	C	T
10	rs75274356	0	53923766	G	A
10	rs10437383	0	53923768	G	A
10	rs10824180	0	53923846	C	G
10	rs148076482	0	53924545	T	A
10	rs12217323	0	53924608	T	G
10	rs34999724	0	53925071	G	A
10	rs10824184	0	53925514	G	A
10	rs10824187	0	53926176	A	T
10	rs10762623	0	53926356	G	A
10	rs35468151	0	53926911	G	A
10	rs7902533	0	53926969	G	T
10	rs79106132	0	53927103	A	G
10	rs10762625	0	53927221	A	G
10	rs10824189	0	53927246	T	C
10	rs10824191	0	53927449	T	C
10	rs12218222	0	53927485	T	C
10	rs80062613	0	53927488	G	T
10	rs80019424	0	53928060	T	G
10	rs75992764	0	53928098	C	T
10	rs7084335	0	53929142	T	G
10	rs61847297	0	53929388	G	A
10	rs10762627	0	53929658	A	G
10	rs11001056	0	53929791	T	C
10	rs12762538	0	53929876	G	T
10	rs60995569	0	53930085	G	T
10	rs79242525	0	53930473	G	A
10	rs7910470	0	53930786	A	G
10	rs61847298	0	53930922	G	A
10	rs61847299	0	53931857	C	T
10	rs61847300	0	53932075	G	A
10	rs7902949	0	53932566	C	T
10	rs7095803	0	53932625	A	G
10	rs10824201	0	53934284	T	G
10	rs35979919	0	53934780	T	A
10	rs11001067	0	53934819	T	C
10	rs7903745	0	53935082	T	C
10	rs10762628	0	53935322	G	A
10	rs12358639	0	53935966	G	T
10	rs10824204	0	53936405	A	G
10	rs10824205	0	53937343	A	G
10	rs10824206	0	53938277	C	T
10	rs1910544	0	53938886	G	A
10	rs10824207	0	53939611	C	A
10	rs7476725	0	53939737	G	A
10	rs76972076	0	53939838	G	A
10	rs1910545	0	53939899	C	T
10	rs2134770	0	53940360	T	G
10	rs61847303	0	53940526	C	T
10	rs2174261	0	53940639	A	G
10	rs7082443	0	53940982	T	C
10	rs10824213	0	53943069	A	G
10	rs10824214	0	53943122	G	A
10	rs10762634	0	53943219	G	A
10	rs1910546	0	53943486	A	C
10	rs955779	0	53943887	A	C
10	rs61847307	0	53944442	C	T
10	rs10128363	0	53944635	A	C
10	rs1910548	0	53944660	A	C
10	rs75442678	0	53944729	C	T
10	rs10128399	0	53944877	A	G
10	rs10824217	0	53944991	C	T
10	rs7921595	0	53945382	A	G
10	rs7905525	0	53945437	C	G
10	rs7904720	0	53945511	G	A
10	rs11001097	0	53945700	A	G
10	rs11001098	0	53945807	C	T
10	rs9415080	0	53946014	A	T
10	rs11001100	0	53946150	A	G
10	rs12258629	0	53947587	C	T
10	rs12267781	0	53947588	T	C
10	rs75411997	0	53947764	T	G
10	rs12358626	0	53948360	C	T
10	rs11001110	0	53948747	C	G
10	rs7067880	0	53948854	A	G
10	rs1910549	0	53949199	G	C
10	rs1910550	0	53949512	A	G
10	rs59013085	0	53949611	A	G
10	rs7089983	0	53950350	C	T
10	rs10824222	0	53950973	T	G
10	rs10824223	0	53951066	G	A
10	rs77244200	0	53951400	G	C
10	rs10824227	0	53952414	T	C
10	rs10824229	0	53952682	A	G
10	rs7091337	0	53953256	T	C
10	rs11001130	0	53954192	A	G
10	rs182763225	0	53955290	T	C
10	rs2134760	0	53955401	A	G
10	rs1125148	0	53955517	T	C
10	rs11001157	0	53958511	G	T
10	rs9416044	0	53959055	A	T
10	rs2174257	0	53959455	G	A
10	rs11001164	0	53960063	A	T
10	rs2202314	0	53960359	G	A
10	rs4935317	0	53960696	A	G
10	rs72787305	0	53960769	T	C
10	rs9416046	0	53961851	T	C
10	rs9415087	0	53961906	G	A
10	rs2339952	0	53961940	C	T
10	rs7087753	0	53962124	C	T
10	rs11527238	0	53962491	C	T
10	rs7900521	0	53962604	T	A
10	rs2134762	0	53962842	A	G
10	rs1910532	0	53963429	A	G
10	rs149366437	0	53964204	G	T
10	rs6480761	0	53964805	A	C
10	rs11001183	0	53964806	G	T
10	rs7068267	0	53965223	C	A
10	rs67024255	0	53966026	T	C
10	rs1194491	0	53966124	C	A
10	rs1210449	0	53966267	A	T
10	rs12355173	0	53966295	A	T
10	rs1194492	0	53966300	G	A
10	rs12359674	0	53966307	C	T
10	rs7898960	0	53966802	C	A
10	rs59549474	0	53967349	C	G
10	rs1194495	0	53967538	G	A
10	rs61277906	0	53967561	A	G
10	rs11001190	0	53967731	G	T
10	rs10508964	0	53969988	C	T
10	rs72787313	0	53970172	C	T
10	rs7917121	0	53971671	T	C
10	rs145875655	0	53971991	G	A
10	rs73346917	0	53972149	C	A
10	rs1875789	0	53972465	A	G
10	rs12413824	0	53973129	G	A
10	rs10824246	0	53973439	A	G
10	rs11001209	0	53973687	A	G
10	rs11001213	0	53974062	T	C
10	rs12411588	0	53974219	C	A
10	rs12256137	0	53974269	G	A
10	rs2339953	0	53974619	A	G
10	rs11001215	0	53974705	G	A
10	rs118063054	0	53974849	A	T
10	rs16927970	0	53975648	G	C
10	rs1406476	0	53975769	A	G
10	rs117659232	0	53975814	G	A
10	rs77913993	0	53975844	T	C
10	rs12414969	0	53975883	G	T
10	rs1194498	0	53976101	C	G
10	rs72787319	0	53976957	C	T
10	rs10824254	0	53977250	C	T
10	rs16927986	0	53977377	G	A
10	rs11001232	0	53977867	G	C
10	rs10824256	0	53978920	G	A
10	rs11001241	0	53980187	A	T
10	rs1699304	0	53980212	C	A
10	rs147330997	0	53980455	T	C
10	rs12777614	0	53980577	T	G
10	rs58826461	0	53980627	G	T
10	rs12770079	0	53980632	G	A
10	rs41375848	0	53981270	T	G
10	rs1729581	0	53981353	T	C
10	rs113854545	0	53981733	A	G
10	rs111738450	0	53981805	C	T
10	rs146472767	0	53981975	C	A
10	rs1729578	0	53983258	T	C
10	rs72787323	0	53983697	T	C
10	rs7918883	0	53983948	T	C
10	rs76972382	0	53983967	G	T
10	rs1919462	0	53985639	G	T
10	rs1194522	0	53985646	G	A
10	rs1194520	0	53986453	A	T
10	rs10824262	0	53986505	G	T
10	rs16928074	0	53986526	T	C
10	rs74436398	0	53987202	C	T
10	rs16928095	0	53987629	G	A
10	rs72787326	0	53987758	T	C
10	rs1194518	0	53987824	C	T
10	rs10824270	0	53989335	G	T
10	rs1609539	0	53990587	T	A
10	rs9416051	0	53991816	A	C
10	rs1110341	0	53992105	G	A
10	rs72787330	0	53992331	C	A
10	rs2339954	0	53992507	G	A
10	rs871995	0	53992834	C	T
10	rs12355958	0	53999944	G	A
10	rs1194499	0	54000643	G	A
10	rs7909144	0	54000704	A	G
10	rs72787333	0	54001622	T	A
10	rs1194501	0	54002021	A	C
10	rs10824291	0	54002389	C	G
10	rs1875792	0	54002801	A	G
10	rs1875793	0	54002978	G	T
10	rs1875794	0	54003008	A	G
10	rs16928359	0	54003856	A	T
10	rs11001339	0	54004121	A	G
10	rs1213068	0	54004278	G	A
10	rs12218397	0	54004393	A	C
10	rs11001343	0	54004847	A	G
10	rs7074246	0	54005176	A	G
10	rs1194505	0	54005644	G	T
10	rs10824295	0	54006488	G	T
10	rs4041235	0	54007026	C	T
10	rs7907681	0	54009116	G	A
10	rs1194513	0	54009447	G	A
10	rs1194512	0	54009538	T	G
10	rs1194511	0	54009704	A	T
10	rs10824297	0	54010637	C	T
10	rs79602183	0	54011238	G	A
10	rs79543394	0	54011640	C	A
10	rs77530078	0	54011641	T	A
10	rs10824300	0	54011665	A	G
10	rs77510299	0	54012321	C	T
10	rs7086430	0	54012431	T	C
10	rs10824303	0	54012783	G	C
10	rs11001376	0	54012822	T	C
10	rs74372057	0	54012856	G	A
10	rs1194510	0	54012974	A	G
10	rs2339955	0	54013363	T	C
10	rs1194509	0	54013402	C	T
10	rs1194508	0	54014034	C	T
10	rs1194507	0	54014065	A	C
10	rs12569472	0	54016782	G	A
10	rs75553839	0	54019147	G	T
10	rs1406477	0	54019620	A	G
10	rs1534628	0	54021073	G	A
10	rs11001389	0	54021847	G	A
10	rs1910541	0	54021936	T	C
10	rs12768182	0	54021937	A	G
10	rs75228735	0	54022546	T	C
10	rs58198087	0	54023172	C	A
10	rs1194514	0	54023574	G	T
10	rs16913596	0	54023829	T	C
10	rs1358588	0	54024195	A	G
10	rs11001394	0	54024633	C	T
10	rs140358050	0	54024961	C	T
10	rs72787341	0	54025255	A	G
10	rs74886501	0	54025741	G	A
10	rs117881485	0	54026161	T	C
10	rs79370901	0	54026313	A	G
10	rs7073274	0	54026544	C	A
10	rs2339982	0	54026723	C	T
10	rs2339983	0	54026736	T	C
10	rs2339984	0	54026908	C	T
10	rs7098705	0	54027217	T	C
10	rs57497780	0	54027342	G	A
10	rs7095356	0	54027391	A	G
10	rs7077931	0	54027444	C	T
10	rs77225183	0	54027643	C	T
10	rs80318665	0	54027925	C	G
10	rs16928656	0	54028084	T	A
10	rs16928660	0	54028189	G	A
10	rs10824310	0	54028464	C	T
10	rs4935321	0	54029552	C	A
10	rs4935033	0	54029870	G	A
10	rs4935322	0	54030005	A	C
10	rs4935034	0	54030070	G	A
10	rs16928683	0	54030820	C	T
10	rs16928684	0	54030964	G	C
10	rs74349227	0	54031363	C	A
10	rs16928710	0	54031811	C	T
10	rs16928715	0	54031849	C	G
10	rs16928725	0	54031957	C	T
10	rs76977136	0	54032269	A	G
10	rs79637161	0	54032342	A	C
10	rs1406473	0	54032702	G	T
10	rs12412591	0	54033225	A	G
10	rs7905077	0	54033639	G	T
10	rs7894343	0	54033887	A	T
10	rs11001416	0	54034383	T	G
10	rs7085534	0	54034717	G	A
10	rs189862990	0	54034936	A	C
10	rs12243664	0	54035156	C	A
10	rs10762671	0	54035437	C	T
10	rs117428254	0	54035882	G	A
10	rs11001421	0	54035980	C	A
10	rs1528880	0	54036509	T	A
10	rs1919460	0	54037188	A	G
10	rs1919461	0	54037209	A	G
10	rs117710868	0	54038134	C	A
10	rs11001431	0	54038484	G	A
10	rs60307380	0	54038985	C	T
10	rs78807770	0	54039310	G	T
10	rs7083967	0	54039559	G	A
10	rs79287620	0	54039811	A	T
10	rs3898630	0	54040023	T	G
10	rs78346962	0	54040436	G	C
10	rs139646798	0	54040670	C	T
10	rs10824321	0	54041197	T	G
10	rs11001444	0	54042556	A	G
10	rs16928871	0	54042782	C	T
10	rs11001447	0	54043571	G	T
10	rs3829169	0	54044262	G	A
10	rs3793783	0	54044615	G	A
10	rs11001455	0	54046138	A	T
10	rs11001456	0	54046417	A	T
10	rs138216567	0	54046469	G	T
10	rs117271768	0	54046487	G	C
10	rs11001457	0	54046624	A	C
10	rs11001460	0	54047702	T	G
10	rs7916242	0	54048234	G	A
10	rs11001464	0	54048923	A	G
10	rs142704437	0	54049095	C	T
10	rs11001472	0	54049359	A	G
10	rs7101052	0	54049474	A	G
10	rs10762675	0	54050079	G	A
10	rs10508970	0	54050167	A	G
10	rs57197814	0	54050305	A	T
10	rs10762676	0	54050467	C	T
10	rs10824336	0	54051270	G	A
10	rs1881597	0	54053817	C	T
10	rs12255069	0	54055961	C	T
10	rs13499	0	54057725	A	C
10	rs34276440	0	54058375	A	G
10	rs16929121	0	54059193	A	G
10	rs7916906	0	54059350	T	G
10	rs60568834	0	54060581	C	T
10	rs35377666	0	54060894	C	T
10	rs10128457	0	54061438	T	C
10	rs34480544	0	54061483	A	G
10	rs10128415	0	54061826	A	G
10	rs11001508	0	54061894	G	A
10	rs192363474	0	54061937	T	C
10	rs183749421	0	54061941	C	T
10	rs1569197	0	54062308	G	A
10	rs151061012	0	54062883	C	A
10	rs12771371	0	54063083	G	A
10	rs12773082	0	54063162	C	T
10	rs56753448	0	54063190	G	T
10	rs79372821	0	54063913	T	C
10	rs45506496	0	54064088	C	T
10	rs1896370	0	54064531	C	T
10	rs1896369	0	54064917	T	C
10	rs11001522	0	54065175	G	A
10	rs7100461	0	54065821	G	A
10	rs184591740	0	54066100	C	A
10	rs76649861	0	54067090	T	C
10	rs11001528	0	54067241	T	C
10	rs11001529	0	54067419	C	T
10	rs1528875	0	54067512	T	C
10	rs1528876	0	54067530	G	A
10	rs1896368	0	54068904	C	T
10	rs1896367	0	54069186	C	T
10	rs7917225	0	54069336	G	A
10	rs7906360	0	54069403	T	C
10	rs11001542	0	54070262	G	T
10	rs147910511	0	54070344	C	T
10	rs10733905	0	54070569	C	T
10	rs1528877	0	54071342	A	G
10	rs75382810	0	54071698	A	C
10	rs7069912	0	54071719	G	A
10	rs75869144	0	54072346	T	C
10	rs11001548	0	54072560	C	T
10	rs11001553	0	54072901	C	T
10	rs41281546	0	54074660	C	T
10	rs2241529	0	54074757	A	G
10	rs11001560	0	54075127	T	C
10	rs11815201	0	54075240	T	C
10	rs1569198	0	54076271	A	G
10	rs116111098	0	54076311	T	C
10	rs79759877	0	54077322	G	A
10	rs2288335	0	54079054	G	A
10	rs1569199	0	54079716	T	C
10	rs11001570	0	54080034	C	T
10	rs7087520	0	54080579	G	T
10	rs10824351	0	54080807	C	T
10	rs115793678	0	54081059	C	T
10	rs11001580	0	54081480	G	A
10	rs74339223	0	54082026	G	A
10	rs10762689	0	54082194	G	C
10	rs1590105	0	54082535	C	A
10	rs7910446	0	54083614	A	G
10	rs7073197	0	54084185	C	G
10	rs143707212	0	54084908	A	G
10	rs7081342	0	54085899	G	A
10	rs11001604	0	54086453	C	T
10	rs7083441	0	54086574	C	A
10	rs1991394	0	54086988	A	G
10	rs1991393	0	54087105	G	A
10	rs1991392	0	54087203	A	C
10	rs138723504	0	54087413	T	C
10	rs74915053	0	54087678	T	C
10	rs12780421	0	54087932	T	C
10	rs11001609	0	54088086	C	T
10	rs7097211	0	54089870	T	A
10	rs145689181	0	54089912	G	A
10	rs150549767	0	54090863	G	A
10	rs139429432	0	54091573	G	T
10	rs1863730	0	54092652	T	C
10	rs11001630	0	54093852	C	T
10	rs1406475	0	54093946	G	A
10	rs116396362	0	54094006	G	A
10	rs1896373	0	54094359	T	C
10	rs7908091	0	54095002	A	T
10	rs12354645	0	54095703	A	G
10	rs1528874	0	54095773	A	C
10	rs11001643	0	54095902	T	G
10	rs181517537	0	54095965	A	G
10	rs12767827	0	54096200	G	T
10	rs80252573	0	54096834	C	A
10	rs1406474	0	54097073	C	A
10	rs115632083	0	54097604	G	A
10	rs148764793	0	54097864	T	C
10	rs78556086	0	54097941	G	C
10	rs10824381	0	54098259	A	G
10	rs12356251	0	54098435	T	C
10	rs76536710	0	54098758	G	A
10	rs1149785	0	54099162	A	C
10	rs11001679	0	54099990	T	A
10	rs1441121	0	54100345	A	T
10	rs139071114	0	54100695	G	T
10	rs146355450	0	54100849	G	C
10	rs1441123	0	54101139	T	G
10	rs10508971	0	54101613	G	C
10	rs1528873	0	54102005	A	C
10	rs11001697	0	54102498	G	A
10	rs11001698	0	54102663	G	A
10	rs12778940	0	54102851	G	A
10	rs11815399	0	54103001	G	C
10	rs11001702	0	54103425	T	C
10	rs12413224	0	54104958	A	C
10	rs12776422	0	54105216	T	C
10	rs12775601	0	54106060	G	C
10	rs894104	0	54106670	T	C
10	rs117589328	0	54106896	G	A
10	rs10762708	0	54108307	C	G
10	rs11001719	0	54108610	C	T
10	rs11814479	0	54108930	T	G
10	rs11812118	0	54109073	C	T
10	rs11001721	0	54109544	A	G
10	rs11001723	0	54110313	C	T
10	rs10824390	0	54110416	A	T
10	rs77129293	0	54110811	C	T
10	rs11001726	0	54110876	A	G
10	rs7079513	0	54110965	T	G
10	rs7075951	0	54111095	A	G
10	rs11001728	0	54111555	A	G
10	rs7904997	0	54111864	A	T
10	rs11001729	0	54111895	A	G
10	rs75876275	0	54111988	G	A
10	rs10762712	0	54112284	T	C
10	rs10740457	0	54112762	A	G
10	rs76387862	0	54113256	T	A
10	rs16929696	0	54113536	A	G
10	rs1372107	0	54114458	G	C
10	rs140546574	0	54114475	T	C
10	rs1441124	0	54114916	G	A
10	rs79937064	0	54115188	A	G
10	rs10762715	0	54116418	T	C
10	rs10762716	0	54116478	C	T
10	rs12768209	0	54117022	A	G
10	rs16929715	0	54117138	A	G
10	rs72789121	0	54118020	A	G
10	rs7097068	0	54119880	T	G
10	rs201777470	0	54122276	A	G
10	rs552440606	0	54124341	C	T
10	rs1194687	0	54125289	G	C
10	rs146295628	0	54125312	G	T
10	rs7092403	0	54126152	T	C
10	rs12266721	0	54126849	C	T
10	rs56265462	0	54127141	A	T
10	rs192291618	0	54127337	T	C
10	rs377711926	0	54127638	G	T
10	rs7905480	0	54128301	C	T
10	rs1194683	0	54128413	A	C
10	rs1194682	0	54128741	A	G
10	rs180872781	0	54128883	G	C
10	rs7093925	0	54129654	G	A
10	rs12260399	0	54129826	C	T
10	rs1194681	0	54129888	C	T
10	rs112125027	0	54130753	A	G
10	rs10824420	0	54130976	C	T
10	rs4576763	0	54131465	C	G
10	rs138374901	0	54133021	G	T
10	rs1194614	0	54134728	C	T
10	rs118062697	0	54135311	T	C
10	rs4935035	0	54136199	C	T
10	rs1441126	0	54138249	C	T
10	rs1441127	0	54138301	T	C
10	rs1149782	0	54138496	A	G
10	rs1149781	0	54139576	T	C
10	rs1149780	0	54139723	C	T
10	rs1149779	0	54141192	G	A
10	rs66885131	0	54141566	A	T
10	rs11001839	0	54141604	A	G
10	rs1194673	0	54141652	G	A
10	rs1149778	0	54141828	C	A
10	rs1149777	0	54142119	G	A
10	rs1149776	0	54142475	A	G
10	rs1149775	0	54142495	C	T
10	rs1649142	0	54143745	C	T
10	rs1733738	0	54143746	A	G
10	rs1149774	0	54143832	G	A
10	rs1149773	0	54144500	T	C
10	rs1149772	0	54145304	T	C
10	rs1149771	0	54145976	A	G
10	rs1149769	0	54146097	G	C
10	rs1194615	0	54146839	G	A
10	rs1194671	0	54147789	C	T
10	rs1194670	0	54148044	A	C
10	rs55913530	0	54148116	T	G
10	rs1194669	0	54148289	A	T
10	rs1194668	0	54148626	G	A
10	rs1194667	0	54148888	C	A
10	rs1194666	0	54148923	G	A
10	rs34548532	0	54149196	A	G
10	rs6480837	0	54149243	A	C
10	rs1211574	0	54149325	C	G
10	rs7069178	0	54149352	T	C
10	rs12761186	0	54149467	A	T
10	rs12761187	0	54149468	A	T
10	rs1209265	0	54149771	C	A
10	rs1194665	0	54150145	G	A
10	rs1194664	0	54150815	C	T
10	rs1194663	0	54151095	G	A
10	rs16929971	0	54152476	T	A
10	rs116993243	0	54152835	C	T
10	rs1194662	0	54153015	T	C
10	rs1194661	0	54153029	A	G
10	rs1194659	0	54153551	C	T
10	rs12769610	0	54153591	T	G
10	rs1441110	0	54154615	A	G
10	rs1660760	0	54154620	T	A
10	rs1660793	0	54157019	C	T
10	rs1621210	0	54157064	T	C
10	rs1660792	0	54157225	C	A
10	rs1660791	0	54157334	G	T
10	rs1649140	0	54157337	C	G
10	rs1733704	0	54157616	T	C
10	rs1660790	0	54157759	C	T
10	rs1733705	0	54158203	A	T
10	rs1649139	0	54158337	T	C
10	rs1733706	0	54158576	A	G
10	rs1733707	0	54158610	C	G
10	rs1733708	0	54158680	C	G
10	rs1660788	0	54158764	C	T
10	rs1660787	0	54160040	C	T
10	rs147225790	0	54160181	G	T
10	rs1194658	0	54160921	C	T
10	rs1194657	0	54161042	G	T
10	rs12414584	0	54163244	C	G
10	rs7912860	0	54163523	G	C
10	rs10824452	0	54163712	A	G
10	rs11001897	0	54164165	T	A
10	rs56070900	0	54164808	A	T
10	rs12779931	0	54164829	A	C
10	rs11497804	0	54165096	C	G
10	rs7082640	0	54165100	A	C
10	rs10824455	0	54165432	T	G
10	rs10824457	0	54165559	T	C
10	rs56905947	0	54165839	C	T
10	rs11001907	0	54165984	T	A
10	rs11001908	0	54166080	C	T
10	rs11001909	0	54166187	G	A
10	rs1194651	0	54166245	T	G
10	rs7912151	0	54166661	A	G
10	rs10824461	0	54167128	A	T
10	rs11001916	0	54167563	C	A
10	rs11001917	0	54167716	A	T
10	rs181453576	0	54168296	C	T
10	rs12268522	0	54168297	C	T
10	rs16930059	0	54168351	A	G
10	rs7079951	0	54168375	C	G
10	rs7078945	0	54168432	G	C
10	rs7080375	0	54168650	C	T
10	rs7080407	0	54168713	C	T
10	rs7097935	0	54168787	A	T
10	rs1441115	0	54169130	C	T
10	rs10824464	0	54169153	T	C
10	rs1194649	0	54169384	G	A
10	rs11001924	0	54169759	A	T
10	rs1194648	0	54170197	G	A
10	rs60500959	0	54170200	G	A
10	rs80248116	0	54171277	T	C
10	rs1194647	0	54171313	C	T
10	rs11001929	0	54171478	A	T
10	rs7893873	0	54171706	G	T
10	rs12413194	0	54171865	G	A
10	rs60903912	0	54171934	C	T
10	rs7897513	0	54172174	G	A
10	rs10824469	0	54172611	C	T
10	rs7074149	0	54172718	C	T
10	rs7073271	0	54172769	G	A
10	rs10824470	0	54172815	C	A
10	rs11813600	0	54173157	A	G
10	rs7902382	0	54173476	G	A
10	rs73335052	0	54173824	G	T
10	rs73335054	0	54173833	C	A
10	rs10824471	0	54174017	G	A
10	rs1441114	0	54174019	G	T
10	rs1441113	0	54174488	C	T
10	rs12251753	0	54175183	T	A
10	rs12250292	0	54175474	A	G
10	rs11001943	0	54175591	G	A
10	rs78983952	0	54176265	T	G
10	rs7916369	0	54176306	C	T
10	rs10824476	0	54176570	A	G
10	rs138538929	0	54176825	A	T
10	rs11001954	0	54177595	T	C
10	rs10824480	0	54178636	C	A
10	rs1194744	0	54179247	G	C
10	rs12249036	0	54179313	T	C
10	rs147495906	0	54179377	A	T
10	rs1194745	0	54179670	G	A
10	rs76898247	0	54180605	G	A
10	rs113631183	0	54181283	C	T
10	rs1194746	0	54181314	T	C
10	rs7079154	0	54181885	A	G
10	rs12246138	0	54182165	C	T
10	rs7100700	0	54183235	C	A
10	rs10824485	0	54183282	C	G
10	rs10824486	0	54184527	C	T
10	rs143955306	0	54184577	A	T
10	rs61850386	0	54184749	G	T
10	rs6480851	0	54186382	G	A
10	rs12241225	0	54186985	G	A
10	rs117801020	0	54187028	G	T
10	rs1194738	0	54188443	A	G
10	rs73337112	0	54188738	T	C
10	rs12263668	0	54188894	G	A
10	rs7914644	0	54188936	T	A
10	rs12263811	0	54189125	G	A
10	rs1194737	0	54189176	A	G
10	rs1194735	0	54189344	A	G
10	rs1194733	0	54189453	T	A
10	rs73337124	0	54189520	T	C
10	rs2053469	0	54189828	G	A
10	rs1194732	0	54189904	G	A
10	rs2053468	0	54189911	A	G
10	rs7899556	0	54189921	C	T
10	rs2053467	0	54190085	C	T
10	rs2053466	0	54190086	A	G
10	rs2053465	0	54190212	A	G
10	rs1194731	0	54190267	A	C
10	rs74133343	0	54190319	T	A
10	rs2053464	0	54190414	A	C
10	rs11002016	0	54190471	C	T
10	rs11002017	0	54190663	G	A
10	rs11002018	0	54190737	A	G
10	rs11002019	0	54190780	T	C
10	rs1963243	0	54191031	T	C
10	rs1963907	0	54191055	C	T
10	rs1194729	0	54191147	A	G
10	rs73337140	0	54191409	G	C
10	rs1194728	0	54191501	T	A
10	rs1194727	0	54191758	A	T
10	rs1194726	0	54191901	C	T
10	rs1194725	0	54192068	G	A
10	rs12255836	0	54192087	C	A
10	rs1194724	0	54192387	C	T
10	rs111435039	0	54192502	T	C
10	rs111939254	0	54192507	C	T
10	rs113135993	0	54192514	A	T
10	rs12265353	0	54192709	T	C
10	rs12263786	0	54192781	A	T
10	rs12265416	0	54192815	T	C
10	rs1649131	0	54193118	C	A
10	rs1649130	0	54193120	C	T
10	rs1194723	0	54193306	C	T
10	rs12243020	0	54193545	G	A
10	rs1194722	0	54193818	T	G
10	rs12267453	0	54193865	A	G
10	rs12269071	0	54193957	T	C
10	rs12267531	0	54194044	A	G
10	rs12259981	0	54194134	C	T
10	rs1201590	0	54194804	A	G
10	rs11002045	0	54195139	T	C
10	rs11002046	0	54195254	A	G
10	rs1194721	0	54195311	G	A
10	rs12240603	0	54195694	A	C
10	rs12240612	0	54195736	A	C
10	rs1194720	0	54196304	T	C
10	rs1194719	0	54196333	A	G
10	rs1194718	0	54196383	G	A
10	rs1194717	0	54196557	G	T
10	rs34255015	0	54196717	C	T
10	rs1194716	0	54196773	T	C
10	rs1194715	0	54196891	T	C
10	rs1212764	0	54197120	T	C
10	rs1194713	0	54197690	G	A
10	rs1194712	0	54197748	G	A
10	rs1194711	0	54198121	T	C
10	rs1194710	0	54198335	G	A
10	rs1194709	0	54198592	C	T
10	rs7904700	0	54199325	T	A
10	rs61377487	0	54199985	A	G
10	rs12268968	0	54200002	A	G
10	rs12246298	0	54200032	G	A
10	rs1194707	0	54200128	C	T
10	rs1194706	0	54200135	C	G
10	rs1194705	0	54200150	C	T
10	rs78320335	0	54200211	A	G
10	rs1194704	0	54200432	C	T
10	rs12243106	0	54200937	T	C
10	rs11002084	0	54200982	T	C
10	rs10160070	0	54201572	C	T
10	rs73337186	0	54202690	T	A
10	rs73337187	0	54202758	A	G
10	rs73337189	0	54203591	G	A
10	rs138172050	0	54203907	C	T
10	rs76473525	0	54204245	A	G
10	rs12250301	0	54205596	A	G
10	rs12257131	0	54205750	G	A
10	rs12244791	0	54206626	C	T
10	rs1194703	0	54206693	C	A
10	rs11002107	0	54207465	C	T
10	rs12355839	0	54207696	C	G
10	rs12247086	0	54207756	C	T
10	rs12269101	0	54208977	C	A
10	rs10824513	0	54209044	C	A
10	rs12255949	0	54209868	G	C
10	rs12241707	0	54209914	C	T
10	rs11002114	0	54209978	C	A
10	rs113695096	0	54210035	C	T
10	rs112945515	0	54210082	A	G
10	rs12570796	0	54210641	A	G
10	rs118045914	0	54210937	A	C
10	rs145481108	0	54212406	C	T
10	rs1194743	0	54212597	T	C
10	rs7080050	0	54212642	A	T
10	rs7080337	0	54212829	A	G
10	rs7083821	0	54212877	A	G
10	rs1194742	0	54213550	A	G
10	rs73337201	0	54213633	C	T
10	rs1194741	0	54213696	T	C
10	rs73339006	0	54213731	C	G
10	rs144706680	0	54213865	T	A
10	rs73339008	0	54214774	C	T
10	rs77188673	0	54214899	C	T
10	rs12260092	0	54215604	A	G
10	rs73339014	0	54216213	C	T
10	rs12415766	0	54217676	A	G
10	rs11002152	0	54219372	G	A
10	rs56746730	0	54219613	T	C
10	rs73339022	0	54220838	T	A
10	rs12253753	0	54221141	C	T
10	rs1441120	0	54221478	A	G
10	rs7072401	0	54222700	T	C
10	rs16930418	0	54222762	A	T
10	rs12257964	0	54223251	C	T
10	rs11002164	0	54223356	A	C
10	rs1733724	0	54223977	A	G
10	rs73339028	0	54224395	G	T
10	rs58093562	0	54224491	T	C
10	rs58249278	0	54224607	C	T
10	rs12260347	0	54224810	C	T
10	rs12411572	0	54225116	T	G
10	rs12241876	0	54225312	T	C
10	rs1441119	0	54225761	G	A
10	rs77302765	0	54226806	C	T
10	rs61848073	0	54227090	T	C
10	rs76357324	0	54227322	T	C
10	rs12412098	0	54227325	A	G
10	rs878870	0	54227657	G	A
10	rs56111620	0	54227988	C	T
10	rs146001849	0	54228160	T	A
10	rs11002177	0	54228212	T	C
10	rs78954317	0	54228504	G	T
10	rs11002178	0	54228515	A	G
10	rs12267357	0	54229748	A	G
10	rs117614761	0	54229790	T	C
10	rs11002185	0	54230508	G	A
10	rs11002186	0	54230565	T	C
10	rs12411541	0	54230988	A	G
10	rs11002187	0	54231020	C	G
10	rs11002188	0	54231037	G	A
10	rs12248550	0	54231500	G	A
10	rs7910657	0	54231802	A	G
10	rs11002190	0	54232010	G	A
10	rs7898055	0	54232069	C	A
10	rs11002191	0	54232130	G	A
10	rs11002193	0	54232492	A	T
10	rs10824550	0	54232745	C	T
10	rs11002196	0	54233370	A	G
10	rs10824551	0	54233718	G	T
10	rs7906127	0	54234187	G	T
10	rs7896415	0	54235252	A	T
10	rs7910782	0	54235428	G	A
10	rs10824553	0	54235798	A	C
10	rs1660800	0	54236651	A	G
10	rs1618625	0	54236752	G	A
10	rs12219812	0	54236760	G	A
10	rs57636498	0	54238028	A	C
10	rs1733731	0	54239646	G	A
10	rs4935325	0	54240004	T	C
10	rs10824555	0	54240709	C	T
10	rs1561662	0	54240712	C	T
10	rs2218224	0	54241219	C	A
10	rs10824558	0	54243993	A	G
10	rs11002230	0	54244585	G	A
10	rs117109427	0	54244794	G	A
10	rs146793740	0	54244901	A	G
10	rs138885126	0	54246924	A	G
10	rs376332879	0	54247379	G	A
10	rs7897075	0	54250028	T	C
10	rs1660794	0	54250983	G	T
10	rs189691674	0	54251257	G	A
10	rs11002267	0	54253520	T	C
10	rs147631430	0	54256093	G	A
10	rs140893110	0	54256358	G	A
10	rs10824572	0	54257465	T	C
10	rs145805382	0	54257690	G	C
10	rs11002295	0	54258384	G	T
10	rs7077082	0	54258510	T	C
10	rs10824580	0	54263266	C	A
10	rs1660801	0	54263577	T	C
10	rs10762766	0	54263795	C	T
10	rs76652763	0	54264282	G	A
10	rs2099796	0	54264867	G	T
10	rs1837723	0	54264966	G	A
10	rs77344852	0	54269344	T	G
10	rs12412318	0	54269897	G	T
10	rs12416461	0	54269898	A	T
10	rs1733721	0	54276543	A	C
10	rs149860859	0	54277067	T	C
10	rs2951095	0	54279024	T	C
10	rs140370606	0	54279982	C	T
10	rs16930948	0	54283768	T	C
10	rs7087509	0	54284118	A	G
10	rs148580575	0	54284343	T	G
10	rs1733716	0	54287396	G	T
10	rs61594896	0	54288338	T	A
10	rs1730466	0	54288555	C	A
10	rs7094470	0	54290065	T	C
10	rs2951093	0	54290439	A	G
10	rs1733725	0	54293603	A	G
10	rs12412036	0	54294077	G	T
10	rs1733726	0	54294831	C	A
10	rs1733728	0	54296830	A	G
10	rs11002430	0	54297027	T	G
10	rs76590763	0	54298439	G	A
10	rs74715418	0	54299296	A	G
10	rs1730459	0	54299877	T	C
10	rs75433219	0	54300132	T	G
10	rs147249488	0	54300238	C	T
10	rs144101449	0	54301307	C	G
10	rs61848103	0	54301504	C	T
10	rs7085224	0	54301740	A	G
10	rs185464517	0	54303304	C	T
10	rs10762771	0	54303449	G	T
10	rs77176067	0	54304121	A	G
10	rs139611892	0	54305859	G	A
10	rs7900164	0	54306700	A	G
10	rs1730480	0	54307933	G	A
10	rs79665151	0	54308036	C	T
10	rs2463963	0	54308039	A	G
10	rs11002487	0	54308340	G	A
10	rs74317489	0	54311676	T	A
10	rs75895639	0	54313269	C	T
10	rs11002517	0	54315112	A	G
10	rs2178341	0	54318909	G	A
10	rs117279434	0	54320045	T	C
10	rs151264571	0	54320516	A	G
10	rs7895713	0	54322385	T	C
10	rs10762788	0	54330064	T	C
10	rs141918193	0	54332270	C	G
10	rs10458663	0	54333219	A	G
10	rs1881747	0	54333575	T	C
10	rs75897126	0	54333849	C	T
10	rs7905367	0	54334653	G	C
10	rs2204757	0	54334943	G	A
10	rs6480894	0	54335093	G	A
10	rs2204758	0	54335375	A	G
10	rs12249555	0	54335565	A	T
10	rs10762792	0	54335920	T	G
10	rs77020363	0	54335936	G	A
10	rs11002604	0	54336509	A	G
10	rs10824621	0	54337021	C	T
10	rs10824622	0	54337106	G	A
10	rs12412382	0	54337310	C	G
10	rs10824623	0	54337611	A	T
10	rs10740481	0	54337754	C	G
10	rs7903981	0	54338940	C	A
10	rs12246770	0	54339278	A	T
10	rs1919760	0	54340275	T	G
10	rs1919761	0	54340428	A	G
10	rs4935329	0	54340773	G	C
10	rs141397823	0	54340902	C	A
10	rs7076120	0	54340942	T	C
10	rs7072648	0	54340976	A	G
10	rs7073235	0	54341380	A	C
10	rs147189766	0	54341602	T	A
10	rs11524762	0	54341837	A	T
10	rs2222800	0	54341873	A	C
10	rs7477768	0	54342251	C	A
10	rs1919762	0	54342522	A	C
10	rs10740482	0	54342573	T	C
10	rs10762793	0	54342738	T	C
10	rs10762794	0	54343080	A	C
10	rs1919763	0	54344288	G	T
10	rs12414455	0	54344808	A	G
10	rs73343102	0	54344819	C	T
10	rs59494731	0	54344962	T	C
10	rs11002617	0	54345602	G	T
10	rs116943313	0	54345708	G	A
10	rs1919764	0	54345990	C	T
10	rs185849951	0	54346264	G	A
10	rs76434005	0	54346614	T	A
10	rs1919765	0	54346781	T	G
10	rs1919766	0	54346853	C	G
10	rs57197191	0	54346964	C	G
10	rs11818474	0	54347218	T	C
10	rs11816039	0	54347228	C	T
10	rs73345010	0	54348070	C	G
10	rs3952507	0	54348152	T	C
10	rs118162108	0	54348307	T	C
10	rs1919743	0	54348688	C	T
10	rs11002632	0	54348708	T	C
10	rs1919742	0	54349105	T	G
10	rs117713340	0	54349214	A	G
10	rs9629901	0	54349425	A	G
10	rs72791014	0	54349451	G	T
10	rs2384010	0	54349763	A	G
10	rs73345018	0	54350350	G	C
10	rs9629902	0	54351061	G	T
10	rs1919738	0	54351105	T	C
10	rs4007338	0	54352080	G	C
10	rs73345024	0	54352391	C	T
10	rs12415172	0	54353042	G	A
10	rs4617536	0	54353199	T	C
10	rs4444025	0	54353248	C	T
10	rs4331036	0	54353261	C	T
10	rs10824634	0	54354487	C	G
10	rs12412978	0	54354587	C	T
10	rs4620668	0	54354784	G	T
10	rs4492770	0	54354998	A	T
10	rs4539262	0	54355111	A	G
10	rs10762799	0	54355982	C	T
10	rs111805713	0	54356889	C	T
10	rs2204759	0	54356915	A	C
10	rs10762800	0	54356980	A	G
10	rs11002666	0	54357183	A	T
10	rs10762804	0	54358549	G	A
10	rs79900707	0	54358788	T	A
10	rs117816742	0	54359611	G	A
10	rs12415510	0	54359761	G	A
10	rs10762809	0	54359970	A	G
10	rs2384013	0	54360560	A	G
10	rs10824650	0	54361898	A	G
10	rs7904811	0	54361923	G	T
10	rs7905857	0	54361964	C	T
10	rs7894203	0	54362073	T	C
10	rs2891387	0	54362563	C	T
10	rs72791025	0	54362582	G	T
10	rs10762811	0	54363306	A	G
10	rs1919767	0	54363383	C	T
10	rs1919768	0	54363515	G	A
10	rs12416370	0	54364082	T	C
10	rs10824654	0	54364182	T	A
10	rs10762812	0	54364614	A	G
10	rs10762813	0	54364704	A	G
10	rs117480889	0	54365111	G	A
10	rs139326003	0	54365958	G	A
10	rs73345060	0	54367034	C	T
10	rs7901289	0	54368091	C	G
10	rs11002722	0	54368513	A	G
10	rs16931600	0	54369027	C	G
10	rs2136892	0	54370006	A	T
10	rs58516697	0	54370302	T	G
10	rs59310030	0	54370454	G	T
10	rs59922207	0	54370466	C	G
10	rs1919757	0	54370690	T	G
10	rs11002730	0	54371261	A	C
10	rs2384015	0	54371294	T	C
10	rs78253529	0	54371468	A	C
10	rs12411687	0	54371707	T	C
10	rs1919754	0	54371765	T	G
10	rs12264214	0	54371908	C	T
10	rs61848127	0	54372217	T	C
10	rs10824668	0	54372284	A	C
10	rs10824669	0	54372399	A	G
10	rs10824670	0	54372503	A	G
10	rs73345079	0	54372515	G	C
10	rs10824672	0	54372598	C	G
10	rs10824673	0	54372629	T	C
10	rs2221791	0	54372895	G	A
10	rs2203037	0	54373048	C	T
10	rs10824674	0	54373084	C	T
10	rs10740487	0	54373291	C	A
10	rs10733910	0	54373493	G	A
10	rs10824676	0	54373862	G	A
10	rs10824677	0	54373889	T	C
10	rs10762815	0	54373957	C	A
10	rs10762816	0	54374170	C	T
10	rs2384019	0	54374214	A	G
10	rs1919752	0	54374272	C	A
10	rs1919751	0	54374303	G	A
10	rs1919750	0	54374365	T	A
10	rs76692844	0	54374370	A	G
10	rs73345099	0	54375101	T	C
10	rs12248821	0	54375283	A	G
10	rs10762817	0	54375355	C	T
10	rs10824678	0	54375378	G	C
10	rs10824679	0	54375404	T	C
10	rs73347004	0	54375489	T	C
10	rs10824681	0	54375591	C	T
10	rs10824682	0	54375592	A	G
10	rs10824683	0	54375598	T	C
10	rs73347006	0	54375895	A	G
10	rs10824684	0	54375973	G	A
10	rs1919749	0	54376294	C	T
10	rs1919748	0	54376431	T	C
10	rs1919747	0	54376443	G	C
10	rs1919746	0	54376507	G	T
10	rs11002757	0	54376693	C	T
10	rs142892396	0	54377085	C	A
10	rs4477394	0	54377602	T	A
10	rs4447119	0	54377870	A	G
10	rs9702282	0	54377928	C	T
10	rs10762819	0	54377988	G	A
10	rs10762820	0	54377994	G	A
10	rs10762821	0	54378124	T	C
10	rs59864242	0	54378172	T	C
10	rs10762822	0	54378193	T	C
10	rs141466378	0	54378360	A	G
10	rs10824687	0	54378412	G	C
10	rs59960052	0	54378419	T	C
10	rs10824688	0	54378521	A	G
10	rs10508973	0	54378641	C	T
10	rs10508974	0	54378678	G	A
10	rs1912611	0	54379059	A	G
10	rs16931746	0	54379087	A	G
10	rs146926294	0	54379128	G	T
10	rs11594861	0	54379451	G	T
10	rs1912610	0	54379615	G	A
10	rs1912609	0	54379638	A	G
10	rs1912608	0	54379879	T	A
10	rs10824697	0	54380104	T	C
10	rs1912607	0	54380429	G	A
10	rs145320307	0	54381880	G	A
10	rs2141521	0	54382414	C	G
10	rs2141520	0	54382602	A	G
10	rs12414162	0	54382898	T	C
10	rs1919774	0	54383174	A	G
10	rs1919773	0	54383237	T	C
10	rs16931759	0	54383889	C	T
10	rs16931762	0	54383916	C	T
10	rs1919772	0	54384207	C	T
10	rs11002795	0	54384630	A	G
10	rs10733912	0	54384757	A	C
10	rs1919771	0	54384800	A	C
10	rs1919770	0	54384810	G	T
10	rs16931779	0	54384929	C	T
10	rs11002799	0	54385382	C	T
10	rs2891394	0	54385512	A	G
10	rs2136893	0	54385713	C	T
10	rs1919769	0	54385911	G	A
10	rs10824712	0	54386277	A	G
10	rs12220324	0	54386443	T	C
10	rs12416327	0	54386579	G	C
10	rs12416338	0	54386713	G	A
10	rs12415428	0	54386807	T	A
10	rs28584912	0	54386980	G	A
10	rs7895861	0	54387471	T	C
10	rs7908137	0	54387788	C	T
10	rs16931807	0	54387958	A	C
10	rs1919775	0	54388026	G	C
10	rs2222801	0	54388248	G	A
10	rs73347071	0	54388543	G	A
10	rs2204760	0	54388573	T	C
10	rs73347073	0	54388700	G	A
10	rs74400171	0	54388741	G	T
10	rs76463570	0	54388742	C	T
10	rs1919776	0	54389057	A	T
10	rs10762843	0	54389066	T	C
10	rs16931817	0	54389202	G	A
10	rs1919777	0	54389373	A	G
10	rs12414500	0	54389414	T	C
10	rs56039733	0	54389646	A	G
10	rs2141523	0	54389888	T	C
10	rs2136894	0	54390050	A	G
10	rs10762847	0	54390120	C	G
10	rs1949096	0	54390641	C	T
10	rs11002822	0	54391014	C	T
10	rs7076591	0	54391091	C	A
10	rs7097730	0	54391102	T	A
10	rs1919779	0	54391718	T	G
10	rs1919780	0	54391792	G	T
10	rs1919781	0	54392357	C	A
10	rs1919782	0	54392630	C	G
10	rs7895025	0	54393039	A	G
10	rs143127316	0	54393819	T	A
10	rs11002850	0	54394298	C	T
10	rs7900535	0	54394823	A	G
10	rs11002853	0	54395629	A	C
10	rs991054	0	54395920	C	A
10	rs73331831	0	54396578	A	C
10	rs7913798	0	54397841	A	G
10	rs7901314	0	54398225	C	T
10	rs12573483	0	54398606	C	T
10	rs73331836	0	54399079	T	C
10	rs10824727	0	54399149	T	C
10	rs7073460	0	54399259	A	G
10	rs768650	0	54399799	G	A
10	rs959781	0	54399802	C	T
10	rs957208	0	54399835	C	T
10	rs1561932	0	54399999	G	A
10	rs73331842	0	54400242	G	T
10	rs1561930	0	54400640	G	A
10	rs11002878	0	54401864	C	T
10	rs11002880	0	54401949	G	A
10	rs7895654	0	54402267	C	T
10	rs113717374	0	54402963	C	T
10	rs112591454	0	54403047	A	G
10	rs112675028	0	54403071	G	A
10	rs12221284	0	54403978	C	T
10	rs2218332	0	54404431	G	A
10	rs2218331	0	54404438	G	T
10	rs7908438	0	54404900	C	T
10	rs16931953	0	54405092	C	T
10	rs7907873	0	54405190	G	A
10	rs61843853	0	54405205	G	C
10	rs7897096	0	54405286	T	C
10	rs12218308	0	54405322	A	G
10	rs7909247	0	54405487	C	T
10	rs4007323	0	54407062	T	G
10	rs10740495	0	54408006	A	G
10	rs12415267	0	54408185	G	A
10	rs10824738	0	54408633	G	A
10	rs10824739	0	54410000	A	T
10	rs1348351	0	54410153	A	C
10	rs1348350	0	54410202	C	A
10	rs17662737	0	54410645	T	C
10	rs11002917	0	54410830	G	C
10	rs11002918	0	54410905	C	T
10	rs11002920	0	54410927	A	C
10	rs7071467	0	54411117	A	G
10	rs10762857	0	54411308	C	A
10	rs35281099	0	54411631	G	T
10	rs10824741	0	54411654	G	C
10	rs1838064	0	54411723	G	A
10	rs17662822	0	54412481	C	A
10	rs1159798	0	54412493	A	C
10	rs1912619	0	54412870	C	T
10	rs1912618	0	54412916	A	T
10	rs991681	0	54413554	G	A
10	rs11002936	0	54413909	A	G
10	rs79144611	0	54414178	G	T
10	rs74331230	0	54415259	G	A
10	rs12251299	0	54415687	C	T
10	rs11002943	0	54416966	T	A
10	rs11002945	0	54417321	T	C
10	rs6480933	0	54417411	T	C
10	rs1160630	0	54417882	C	T
10	rs7900044	0	54418347	T	A
10	rs11002954	0	54418743	G	T
10	rs7908619	0	54419140	A	G
10	rs7923017	0	54419315	G	C
10	rs7924102	0	54419383	C	G
10	rs12250150	0	54419939	C	T
10	rs11002958	0	54420086	G	C
10	rs7070913	0	54420223	G	A
10	rs7920998	0	54421272	T	C
10	rs12268596	0	54421876	G	A
10	rs10762864	0	54422338	C	T
10	rs118033743	0	54422407	G	A
10	rs116973085	0	54422808	G	A
10	rs12256387	0	54422872	C	A
10	rs11002979	0	54423186	T	A
10	rs7895388	0	54423387	A	G
10	rs7898709	0	54423398	T	G
10	rs77510270	0	54423759	T	C
10	rs12258451	0	54423853	C	G
10	rs12258467	0	54423900	C	T
10	rs12266233	0	54424184	A	G
10	rs74133652	0	54424356	G	C
10	rs73333526	0	54424528	A	G
10	rs11002987	0	54425113	G	A
10	rs11002989	0	54425167	C	T
10	rs10824760	0	54425325	C	T
10	rs7095115	0	54425442	G	A
10	rs7095383	0	54425601	G	T
10	rs7095538	0	54425675	G	A
10	rs7099953	0	54426489	G	T
10	rs117643953	0	54426909	T	C
10	rs61846067	0	54427107	T	A
10	rs11003015	0	54427337	T	G
10	rs1949095	0	54427594	T	C
10	rs1373004	0	54427825	T	G
10	rs10824766	0	54428297	C	T
10	rs11003035	0	54428726	G	A
10	rs11003037	0	54428956	G	A
10	rs10762869	0	54429118	C	T
10	rs5028563	0	54429526	T	A
10	rs12416665	0	54430631	T	C
10	rs12262178	0	54431185	C	T
10	rs12247120	0	54431210	G	T
10	rs12262251	0	54431330	C	T
10	rs1373003	0	54431543	A	G
10	rs1443131	0	54432209	A	T
10	rs7092106	0	54432970	A	G
10	rs11003038	0	54433560	T	C
10	rs11003040	0	54433608	G	A
10	rs11003043	0	54433914	A	G
10	rs11003044	0	54433988	A	G
10	rs11003045	0	54433993	A	G
10	rs11003047	0	54434511	T	G
10	rs11003048	0	54434529	C	G
10	rs7067581	0	54434926	A	G
10	rs7071681	0	54435158	T	C
10	rs6480949	0	54435422	C	T
10	rs11003049	0	54437506	G	A
10	rs11003050	0	54437606	G	A
10	rs11003051	0	54437901	G	T
10	rs7097953	0	54438292	G	A
10	rs7919753	0	54439699	A	G
10	rs7902708	0	54439728	G	C
10	rs2218330	0	54440485	C	T
10	rs12768580	0	54440867	A	G
10	rs4935335	0	54440884	T	G
10	rs12768073	0	54440979	C	T
10	rs546908012	0	54441490	C	T
10	rs1000218	0	54442551	T	C
10	rs1000219	0	54442734	G	T
10	rs7917747	0	54445213	T	C
10	rs7897358	0	54445264	G	C
10	rs140879968	0	54446112	T	G
10	rs10824767	0	54446494	G	A
10	rs1443136	0	54446999	G	T
10	rs4935336	0	54447346	A	G
10	rs72791082	0	54447733	G	A
10	rs10824768	0	54448171	A	G
10	rs73333548	0	54448907	C	T
10	rs12359859	0	54449524	G	C
10	rs11003057	0	54450115	A	G
10	rs57730813	0	54450417	C	T
10	rs61846070	0	54450673	G	C
10	rs191392416	0	54450684	A	G
10	rs970664	0	54450716	C	T
10	rs12357772	0	54451048	C	T
10	rs61274710	0	54451879	A	G
10	rs12258303	0	54452070	C	A
10	rs7917895	0	54453387	G	A
10	rs73333562	0	54453600	A	G
10	rs61846073	0	54454187	A	G
10	rs10824769	0	54454705	G	C
10	rs12249203	0	54454881	G	A
10	rs12249215	0	54454920	G	A
10	rs7915845	0	54455399	T	C
10	rs10824770	0	54456249	T	G
10	rs11003058	0	54456310	C	G
10	rs11003059	0	54456417	T	G
10	rs10733916	0	54456713	G	A
10	rs10733917	0	54456966	C	G
10	rs10733918	0	54457041	C	T
10	rs10732419	0	54457118	G	A
10	rs57701947	0	54457746	C	A
10	rs75278207	0	54458088	A	T
10	rs78216697	0	54458178	A	G
10	rs2099901	0	54458381	C	G
10	rs61846076	0	54459163	T	C
10	rs1912617	0	54459349	G	T
10	rs10824771	0	54460120	C	T
10	rs11003062	0	54460460	A	G
10	rs12218358	0	54460783	G	C
10	rs4935338	0	54461088	A	G
10	rs72791087	0	54461557	C	T
10	rs72791088	0	54461781	A	C
10	rs61846078	0	54461879	A	G
10	rs72791089	0	54462292	A	G
10	rs7088220	0	54463900	C	A
10	rs10824772	0	54464398	G	C
10	rs72791090	0	54467023	G	A
10	rs11814440	0	54467459	C	A
10	rs72791091	0	54468032	C	A
10	rs4597018	0	54469155	C	A
10	rs147202688	0	54469345	A	C
10	rs72791092	0	54470020	C	G
10	rs72791093	0	54470724	C	T
10	rs9633601	0	54471148	G	A
10	rs72791095	0	54472899	C	T
10	rs7917266	0	54473303	T	A
10	rs10824773	0	54473501	C	T
10	rs11003064	0	54474519	T	C
10	rs10740509	0	54474626	G	T
10	rs72791096	0	54475428	G	T
10	rs72791097	0	54475467	C	A
10	rs10824774	0	54475551	G	T
10	rs10824775	0	54476016	G	A
10	rs11003065	0	54477048	T	C
10	rs10454467	0	54477117	A	T
10	rs10454468	0	54477232	C	T
10	rs11003066	0	54477356	T	C
10	rs7092396	0	54477741	C	T
10	rs7096136	0	54477975	C	T
10	rs146486782	0	54477976	G	A
10	rs12268965	0	54478832	A	G
10	rs10762872	0	54479680	C	T
10	rs10740510	0	54479759	A	C
10	rs78352367	0	54480218	T	A
10	rs7068340	0	54480622	T	G
10	rs7905663	0	54480623	C	T
10	rs76503805	0	54480913	T	A
10	rs7086340	0	54481839	C	T
10	rs12242987	0	54481955	G	T
10	rs7090014	0	54481959	C	T
10	rs11003071	0	54482802	G	A
10	rs7899575	0	54482816	A	C
10	rs11003072	0	54482922	T	C
10	rs11003073	0	54483011	A	T
10	rs34236926	0	54483465	T	C
10	rs11003074	0	54483538	C	A
10	rs2120126	0	54483827	A	G
10	rs12242001	0	54483923	T	C
10	rs11003077	0	54483975	C	T
10	rs10740511	0	54484198	C	T
10	rs10740512	0	54484399	C	T
10	rs10740513	0	54484469	T	C
10	rs10762874	0	54484507	G	A
10	rs12355238	0	54484907	T	A
10	rs10740514	0	54485116	G	A
10	rs1838062	0	54485449	A	G
10	rs10762875	0	54485469	A	G
10	rs1838063	0	54485633	T	C
10	rs10762876	0	54485796	A	T
10	rs10762877	0	54485842	A	C
10	rs11003079	0	54485937	G	A
10	rs10762878	0	54486219	G	A
10	rs10762879	0	54486255	T	C
10	rs11003080	0	54486387	G	A
10	rs10762880	0	54486403	A	G
10	rs2120128	0	54486565	A	T
10	rs3948177	0	54486571	T	C
10	rs2165808	0	54486639	T	C
10	rs11003081	0	54486719	T	C
10	rs11003082	0	54487379	T	C
10	rs11003083	0	54487444	G	T
10	rs10824778	0	54487635	A	C
10	rs35392865	0	54488203	A	G
10	rs11003084	0	54488686	T	C
10	rs10824779	0	54488855	A	G
10	rs1992526	0	54489680	C	T
10	rs1992527	0	54489881	T	C
10	rs9665335	0	54490686	C	T
10	rs9665336	0	54490688	C	T
10	rs28869538	0	54494268	G	A
10	rs11003095	0	54494547	C	T
10	rs10824782	0	54495289	A	G
10	rs138035140	0	54495617	G	T
10	rs4370881	0	54495883	T	C
10	rs55979213	0	54496641	C	T
10	rs12261525	0	54496648	G	T
10	rs79861996	0	54496744	A	G
10	rs10762882	0	54496983	G	A
10	rs12572174	0	54497881	A	G
10	rs1867203	0	54498251	A	G
10	rs11816856	0	54498390	A	G
10	rs10824783	0	54498496	T	C
10	rs12385777	0	54498728	G	T
10	rs12385778	0	54498737	G	A
10	rs12385771	0	54498752	T	C
10	rs12385766	0	54498900	G	T
10	rs12385764	0	54498983	T	G
10	rs12385751	0	54499040	C	T
10	rs2165809	0	54499436	T	C
10	rs11003099	0	54499502	G	A
10	rs11003100	0	54499639	C	T
10	rs1992528	0	54500275	A	G
10	rs12571712	0	54501332	T	C
10	rs12571494	0	54501465	A	G
10	rs1975458	0	54501717	C	T
10	rs1975459	0	54501892	C	A
10	rs12573117	0	54503069	G	C
10	rs12573118	0	54503092	G	A
10	rs996233	0	54503288	A	C
10	rs996232	0	54503320	A	G
10	rs996231	0	54503368	T	G
10	rs996230	0	54503398	A	G
10	rs75898254	0	54503399	C	T
10	rs996229	0	54503518	A	C
10	rs1992529	0	54504049	C	T
10	rs4935342	0	54504352	G	A
10	rs4935044	0	54504396	C	T
10	rs10824784	0	54504437	C	T
10	rs4935343	0	54504587	G	A
10	rs4935045	0	54504600	C	T
10	rs4935344	0	54504652	A	C
10	rs4935345	0	54504663	A	G
10	rs7918791	0	54504748	A	G
10	rs12357420	0	54504950	C	T
10	rs12359294	0	54504989	T	C
10	rs12262240	0	54505190	A	G
10	rs10824785	0	54505260	G	A
10	rs10824786	0	54505265	C	A
10	rs34297717	0	54505446	T	G
10	rs1808917	0	54505769	G	C
10	rs2891402	0	54505972	G	A
10	rs11003104	0	54506078	A	C
10	rs11003105	0	54506129	A	G
10	rs57018990	0	54506197	A	T
10	rs59941498	0	54506235	T	C
10	rs72792746	0	54506266	T	C
10	rs35760997	0	54506389	T	G
10	rs2010199	0	54506600	A	G
10	rs2010200	0	54506609	G	A
10	rs2010363	0	54506654	C	T
10	rs4356174	0	54506871	T	C
10	rs7091534	0	54507218	C	T
10	rs11003107	0	54507327	C	T
10	rs149241963	0	54507433	G	C
10	rs11003108	0	54507484	T	A
10	rs11003109	0	54507581	G	A
10	rs11003110	0	54507652	G	A
10	rs1443138	0	54507837	C	G
10	rs10824787	0	54507871	T	G
10	rs12354496	0	54508188	T	G
10	rs60113183	0	54508759	A	C
10	rs59104157	0	54508779	G	A
10	rs16932851	0	54508788	A	G
10	rs75938523	0	54509165	G	C
10	rs12146335	0	54509721	T	C
10	rs12146336	0	54509726	T	A
10	rs143151788	0	54509947	C	T
10	rs11818061	0	54510155	T	C
10	rs4403759	0	54510463	C	T
10	rs1912614	0	54510562	A	T
10	rs11599622	0	54510601	G	A
10	rs75322496	0	54511773	T	A
10	rs11003112	0	54511776	G	A
10	rs10824788	0	54511778	A	T
10	rs11003113	0	54511920	T	C
10	rs12258510	0	54512633	C	T
10	rs12243391	0	54512780	G	A
10	rs7475890	0	54513280	A	G
10	rs11599879	0	54513282	T	G
10	rs79013371	0	54513416	A	G
10	rs1017526	0	54513819	C	T
10	rs2165812	0	54513893	G	A
10	rs11817837	0	54514050	C	A
10	rs12242286	0	54514529	T	C
10	rs11003115	0	54514544	T	C
10	rs1877134	0	54514763	G	A
10	rs1561933	0	54514851	G	A
10	rs3829168	0	54515590	A	G
10	rs10508975	0	54516331	A	G
10	rs76263164	0	54516482	G	T
10	rs72792762	0	54516505	C	T
10	rs61844298	0	54516758	A	G
10	rs139849416	0	54517035	C	A
10	rs11003116	0	54517227	G	A
10	rs10740519	0	54517687	A	G
10	rs11003117	0	54518083	T	A
10	rs10824789	0	54518282	C	G
10	rs72792767	0	54518687	C	T
10	rs920727	0	54518968	C	T
10	rs920728	0	54519066	G	C
10	rs11003118	0	54519150	T	C
10	rs61844300	0	54520160	C	A
10	rs10824790	0	54520603	C	T
10	rs10824791	0	54520612	G	A
10	rs10762883	0	54520749	C	G
10	rs16933062	0	54520871	G	A
10	rs16933073	0	54521090	C	T
10	rs12771266	0	54521176	G	A
10	rs11003119	0	54522005	C	T
10	rs11003120	0	54522634	C	T
10	rs10740521	0	54522882	C	T
10	rs12240887	0	54523485	C	T
10	rs1899556	0	54523621	G	A
10	rs1899557	0	54523698	G	C
10	rs10450309	0	54524013	T	G
10	rs12250522	0	54524462	A	T
10	rs10450310	0	54524658	G	A
10	rs2506	0	54525509	A	C
10	rs2083771	0	54525678	T	G
10	rs2099902	0	54525849	T	C
10	rs2099903	0	54525857	C	A
10	rs2165813	0	54525984	G	A
10	rs2120131	0	54526018	T	G
10	rs2120132	0	54526040	T	C
10	rs12254557	0	54526186	A	C
10	rs10824792	0	54526206	C	T
10	rs10082466	0	54526622	A	G
10	rs11595876	0	54526762	T	C
10	rs930507	0	54528266	G	C
10	rs930508	0	54528298	G	C
10	rs930509	0	54528353	C	G
10	rs35137523	0	54528664	A	G
10	rs34800386	0	54528760	G	A
10	rs1838065	0	54529257	A	G
10	rs1838066	0	54529325	A	G
10	rs10824793	0	54529480	G	A
10	rs4935046	0	54529705	C	T
10	rs4935047	0	54530067	A	G
10	rs1982266	0	54530636	A	G
10	rs17334270	0	54530843	A	G
10	rs13312736	0	54530981	C	T
10	rs4647964	0	54531099	C	T
10	rs1800450	0	54531235	C	T
10	rs7095891	0	54531461	G	A
10	rs11003123	0	54531534	G	A
10	rs7096206	0	54531685	G	C
10	rs7084554	0	54531813	T	C
10	rs11003124	0	54531891	T	G
10	rs7100749	0	54531899	C	T
10	rs11003125	0	54532014	G	C
10	rs35668665	0	54532497	T	C
10	rs920724	0	54532797	G	A
10	rs7916582	0	54532995	T	C
10	rs10824794	0	54533189	A	T
10	rs10824795	0	54533293	G	T
10	rs1031101	0	54533360	A	G
10	rs11003126	0	54533518	A	G
10	rs12264958	0	54533596	G	A
10	rs7071882	0	54533652	G	T
10	rs7094151	0	54533787	T	C
10	rs3925313	0	54533873	A	G
10	rs11003127	0	54533962	G	C
10	rs2165810	0	54534097	T	A
10	rs16933417	0	54534597	C	T
10	rs10824796	0	54534613	A	G
10	rs79225706	0	54534735	G	A
10	rs11003128	0	54534837	A	T
10	rs144198879	0	54534941	G	A
10	rs12782244	0	54534993	G	A
10	rs2165811	0	54535020	T	C
10	rs75733817	0	54535260	C	A
10	rs60709250	0	54535301	G	A
10	rs11003129	0	54535379	G	A
10	rs12263867	0	54535433	T	C
10	rs2384046	0	54535840	T	G
10	rs2384045	0	54535862	A	G
10	rs2384044	0	54536083	G	C
10	rs76611086	0	54536152	A	G
10	rs11003130	0	54536318	T	C
10	rs930506	0	54536551	T	C
10	rs11003131	0	54536641	G	T
10	rs10824797	0	54536680	C	T
10	rs7899547	0	54536839	T	G
10	rs7902756	0	54536859	T	C
10	rs10824798	0	54537046	C	T
10	rs10824799	0	54537089	T	C
10	rs11003132	0	54537447	C	T
10	rs35736518	0	54537987	T	C
10	rs11003134	0	54538159	C	A
10	rs10824800	0	54538310	C	A
10	rs11003135	0	54538413	G	T
10	rs61844328	0	54538421	C	T
10	rs11003136	0	54538540	C	T
10	rs7916786	0	54539329	A	G
10	rs11003137	0	54539897	G	A
10	rs143845314	0	54540453	T	C
10	rs4935347	0	54540783	T	C
10	rs10762884	0	54540791	C	T
10	rs10824801	0	54541066	T	A
10	rs6480954	0	54542011	T	G
10	rs7477069	0	54542138	G	A
10	rs6480955	0	54542186	T	C
10	rs148060510	0	54542624	C	G
10	rs10824802	0	54542777	G	T
10	rs7902821	0	54543141	A	T
10	rs7917280	0	54543189	G	T
10	rs7917554	0	54543444	G	A
10	rs7083840	0	54544665	A	C
10	rs12247509	0	54544685	G	A
10	rs7474747	0	54545202	G	A
10	rs10824803	0	54545305	G	A
10	rs10762885	0	54545590	G	A
10	rs10443949	0	54546182	T	C
10	rs7093304	0	54546586	A	T
10	rs10762886	0	54547088	A	G
10	rs12248290	0	54547156	T	C
10	rs11003138	0	54547173	T	C
10	rs12570371	0	54547457	A	G
10	rs72794751	0	54547790	G	A
10	rs74525164	0	54547941	T	A
10	rs4935348	0	54548084	G	A
10	rs7899656	0	54549368	C	T
10	rs78179969	0	54549382	C	A
10	rs7919302	0	54549508	T	C
10	rs76512194	0	54549944	T	A
10	rs183273269	0	54550874	G	C
10	rs140332882	0	54551054	T	C
10	rs11003139	0	54551311	C	T
10	rs10740523	0	54551456	T	C
10	rs12569426	0	54551531	G	T
10	rs7474613	0	54551607	A	G
10	rs7475554	0	54552204	T	C
10	rs7475141	0	54552278	A	T
10	rs77262429	0	54552761	A	G
10	rs10824804	0	54552805	A	C
10	rs73337344	0	54552979	C	T
10	rs75806165	0	54553023	G	C
10	rs80170160	0	54553756	A	G
10	rs4935349	0	54554024	G	A
10	rs188885506	0	54554352	T	C
10	rs141842330	0	54554652	G	A
10	rs4935351	0	54555012	G	A
10	rs114910611	0	54555059	G	A
10	rs7474608	0	54555071	G	A
10	rs7474724	0	54555089	C	A
10	rs116317619	0	54555229	C	G
10	rs115636424	0	54555459	G	A
10	rs114148661	0	54555470	G	A
10	rs144078471	0	54555509	C	T
10	rs11598260	0	54555612	C	A
10	rs11813066	0	54555811	T	C
10	rs10762887	0	54556210	A	C
10	rs142217755	0	54556374	A	G
10	rs7903495	0	54557203	C	T
10	rs6480957	0	54557399	G	A
10	rs7923443	0	54557568	T	C
10	rs11003144	0	54557577	A	T
10	rs61844343	0	54557687	T	G
10	rs6480959	0	54557770	G	A
10	rs7476376	0	54558210	G	A
10	rs73337358	0	54558445	C	G
10	rs7474983	0	54558533	T	C
10	rs7474560	0	54558553	A	G
10	rs7475006	0	54558610	T	C
10	rs7476453	0	54558622	G	T
10	rs7476479	0	54558677	G	A
10	rs10824805	0	54558748	T	C
10	rs67021530	0	54558882	T	C
10	rs12360344	0	54559073	A	G
10	rs11003151	0	54559679	G	A
10	rs11003152	0	54559751	C	T
10	rs11003154	0	54559813	C	T
10	rs11003155	0	54559818	C	G
10	rs35634275	0	54559891	C	T
10	rs11003156	0	54559910	T	C
10	rs6480960	0	54559963	G	A
10	rs11003157	0	54559967	G	C
10	rs35975369	0	54560052	C	T
10	rs35960424	0	54560085	C	A
10	rs35404288	0	54560175	C	T
10	rs34227331	0	54560193	A	C
10	rs12412781	0	54560250	G	A
10	rs6480961	0	54560436	C	T
10	rs6480962	0	54560518	T	C
10	rs67207881	0	54560624	G	A
10	rs67093032	0	54560690	C	T
10	rs68003298	0	54560807	A	T
10	rs112854269	0	54560895	G	C
10	rs111727081	0	54560930	C	G
10	rs113000477	0	54560956	G	T
10	rs35637793	0	54561034	G	T
10	rs35661593	0	54561208	C	A
10	rs35850074	0	54561285	G	A
10	rs12771335	0	54561347	C	G
10	rs12769896	0	54561386	G	A
10	rs35055020	0	54561422	A	G
10	rs12771797	0	54561593	C	T
10	rs12772543	0	54561614	A	G
10	rs12770359	0	54561621	G	A
10	rs11003158	0	54561643	A	C
10	rs12772757	0	54561699	A	T
10	rs35967208	0	54561819	G	A
10	rs34599733	0	54561866	T	C
10	rs34183564	0	54562021	G	A
10	rs75513642	0	54562117	G	A
10	rs72794794	0	54562306	C	T
10	rs35191943	0	54562356	A	T
10	rs6480963	0	54562639	C	T
10	rs6480964	0	54562710	C	T
10	rs6480965	0	54562894	G	A
10	rs6480966	0	54562943	G	A
10	rs6480967	0	54562961	C	T
10	rs12254353	0	54563015	G	A
10	rs7478412	0	54563025	A	G
10	rs7476170	0	54563060	G	T
```
