## Supplementary material for "Characterization of shared and ancestry-specific signals driving complex traits using multi-ancestry fine-mapping": susiex_nc3.cs80.cs

```
CS_ID	SNP	BP	REF_ALLELE	ALT_ALLELE	REF_FRQ	BETA	SE	-LOG10P	CS_PIP	OVRL_PIP
1	rs12771371	54063083	A,A	G,G	0.696819,0.804563	-0.0242381,-0.00367157	0.00430159,0.01078	7.75605,0.134652	0.234472	0.234517
1	rs45506496	54064088	T,T	C,C	0.696819,0.805556	-0.0240977,-0.00327087	0.00430159,0.0108009	7.67398,0.118036	0.192654	0.192701
1	rs12773082	54063162	T,T	C,C	0.696819,0.803571	-0.0240537,-0.00305343	0.00430159,0.0107594	7.64842,0.10982	0.180749	0.180796
1	rs1896370	54064531	T,T	C,C	0.696819,0.805556	-0.0239803,-0.00294574	0.00430159,0.0108009	7.60576,0.105098	0.164005	0.164053
1	rs34276440	54058375	G,G	A,A	0.695825,0.803571	-0.0231533,-0.00411718	0.00429762,0.0107594	7.14599,0.15368	0.0609798	0.0610322
2	rs75062856	53813181	C,C	A,A	0.947316,0.896825	-0.0379141,-0.0108082	0.0088502,0.0140528	4.73618,0.354748	0.223285	0.225863
2	rs74911174	53817290	G,G	C,C	0.947316,0.975198	-0.0359193,-9.19183e-05	0.0088502,0.0274863	4.30654,0.00116035	0.0666691	0.0680726
2	rs34997494	53822301	G,G	A,A	0.95328,0.948413	-0.0334737,-0.00294514	0.0093687,0.0193256	3.45221,0.056073	0.0144267	0.0150428
2	rs77974561	53821851	A,A	C,C	0.95328,0.948413	-0.032956,-0.00428052	0.0093687,0.0193256	3.36116,0.0837003	0.0120465	0.0125939
2	rs12411588	53974219	NA,A	NA,C	NA,0.669643	NA,-0.0278577	NA,0.00908845	NA,2.66246	0.00573947	0.0160672
2	rs4935032	53896713	C,C	T,T	0.706759,0.366071	-0.0107161,-0.0192405	0.00434302,0.00887361	1.86619,1.5209	0.00568193	0.013498
2	rs10762578	53897291	G,G	C,C	0.706759,0.367063	-0.0107622,-0.0189323	0.00434302,0.00886855	1.8791,1.48439	0.0054258	0.0129007
2	rs4935310	53896500	G,G	A,A	0.706759,0.366071	-0.0105269,-0.019301	0.00434302,0.00887361	1.81371,1.52838	0.00509162	0.0121056
2	rs4935311	53896741	T,T	G,G	0.707753,0.366071	-0.0107268,-0.0188522	0.00434734,0.00887361	1.86619,1.47332	0.00503769	0.0119456
2	rs10458663	54333219	NA,G	NA,A	NA,0.965278	NA,-0.067626	NA,0.0233493	NA,2.42295	0.00476756	0.0116819
2	rs4082299	53896068	C,C	T,T	0.707753,0.362103	-0.0106806,-0.0185911	0.00434734,0.0088943	1.85332,1.43655	0.00458382	0.0108755
2	rs10824089	53896170	C,C	G,G	0.707753,0.366071	-0.0106344,-0.018601	0.00434734,0.00887361	1.8405,1.44294	0.00453027	0.0107424
2	rs12413303	53896150	A,A	G,G	0.707753,0.373016	-0.0106344,-0.0184278	0.00434734,0.00883916	1.8405,1.43076	0.0044314	0.0104857
2	rs10762580	53897482	T,T	C,C	0.707753,0.375992	-0.0106806,-0.0179513	0.00434734,0.00882508	1.85332,1.37738	0.00416902	0.00984631
2	rs67021530	54558882	C,C	T,T	0.814115,0.674603	0.0145607,-0.008798	0.00508247,0.00912373	2.37971,0.47509	0.00412784	0.0124037
2	rs11003139	54551311	T,T	C,C	0.813121,0.68254	0.013984,-0.0114894	0.00507203,0.00918321	2.23418,0.675949	0.00407149	0.0124415
2	rs3886884	53898181	G,G	A,A	0.707753,0.372024	-0.0105657,-0.0175866	0.00434734,0.00884395	1.82152,1.3302	0.00358411	0.00847063
2	rs74949467	53855795	NA,A	NA,G	NA,0.963294	NA,-0.0605237	NA,0.0227328	NA,2.11021	0.00352912	0.00838817
2	rs12413824	53973129	NA,A	NA,G	NA,0.666667	NA,-0.0257689	NA,0.00906796	NA,2.34808	0.00329962	0.00915087
2	rs10508967	53898747	A,A	G,G	0.707753,0.373016	-0.0105657,-0.0168336	0.00434734,0.00883916	1.82152,1.24524	0.00312875	0.0073756
2	rs12414969	53975883	NA,T	NA,G	NA,0.688492	NA,-0.0260628	NA,0.00923037	NA,2.32341	0.00312512	0.0086287
2	rs16927970	53975648	NA,C	NA,G	NA,0.66369	NA,-0.0251543	NA,0.00904796	NA,2.26488	0.00286391	0.00793727
2	rs12259288	53889255	G,G	A,A	0.699801,0.309524	-0.0104779,-0.0167228	0.00431368,0.00924659	1.81986,1.15167	0.00269178	0.00565461
2	rs61850005	53588707	G,G	A,A	0.554672,0.532738	-0.0125379,-0.0120411	0.00397815,0.00856774	2.7896,0.79615	0.00231216	0.00596275
2	rs10824303	54012783	C,C	G,G	0.413519,0.487103	0.0135484,0.0254593	0.00401481,0.0085522	3.13124,2.53589	0.00226768	0.00652905
2	rs61847307	53944442	T,T	C,C	0.699801,0.902778	-0.0195033,-0.0227037	0.00431368,0.0144288	5.21135,0.937029	0.00214327	0.00612661
2	rs191040400	54452630	C,NA	T,NA	0.99503,NA	0.0784592,NA	0.0281148,NA	2.27902,NA	0.00202439	0.00457966
2	rs10824300	54011665	G,G	A,A	0.411531,0.488095	0.0135158,0.0250183	0.00401769,0.00855178	3.11464,2.46358	0.00189561	0.00542696
2	rs151264571	54320516	NA,G	NA,A	NA,0.977182	NA,-0.0689208	NA,0.0286274	NA,1.79421	0.00180126	0.00439801
2	rs140358050	54024961	T,T	C,C	0.988072,0.97619	0.0498789,0.0602608	0.0182119,0.0280389	2.20999,1.50004	0.00177164	0.00395557
2	rs60995569	53930085	T,T	G,G	0.910537,0.686508	-0.0175228,0.0105294	0.00692737,0.0092144	1.94224,0.596605	0.00174915	0.00361123
2	rs16927986	53977377	NA,A	NA,G	NA,0.655754	NA,-0.0229359	NA,0.00899701	NA,1.96679	0.00168658	0.00462553
2	rs61847303	53940526	T,T	C,C	0.700795,0.902778	-0.0194745,-0.0216415	0.00431777,0.0144288	5.18886,0.874048	0.0016656	0.0048416
2	rs10762570	53878170	T,T	C,C	0.701789,0.339286	-0.0101633,-0.0140951	0.0043219,0.00902845	1.7283,0.926359	0.00144682	0.00307276
2	rs9651311	53877294	G,G	A,A	0.300199,0.661706	0.010143,0.0139554	0.00431368,0.0090349	1.72803,0.912073	0.00142002	0.00302873
2	rs59013085	53949611	G,G	A,A	0.895626,0.799603	-0.00706821,0.0289903	0.00646666,0.0106787	0.561642,2.17834	0.0013843	0.00343688
2	rs16928074	53986526	NA,C	NA,T	NA,0.660714	NA,-0.0220253	NA,0.00902845	NA,1.8325	0.00137826	0.0037487
2	rs201777470	54122276	NA,G	NA,A	NA,0.87996	NA,-0.0304477	NA,0.0131525	NA,1.68583	0.00134563	0.00333545
2	rs74436398	53987202	NA,T	NA,C	NA,0.668651	NA,-0.0220068	NA,0.00908156	NA,1.81297	0.00132699	0.00360487
2	rs16929696	54113536	NA,G	NA,A	NA,0.584325	NA,-0.0203556	NA,0.00867359	NA,1.72278	0.00131752	0.00325768
2	rs79531500	53896193	C,NA	A,NA	0.971173,NA	0.0325721,NA	0.0118166,NA	2.23339,NA	0.00131745	0.00307765
2	rs2169679	53873323	T,T	C,C	0.701789,0.338294	-0.0100068,-0.0138282	0.0043219,0.0090349	1.6863,0.90003	0.00127344	0.00270883
2	rs117629782	53613028	C,NA	A,NA	0.974155,NA	0.0308449,NA	0.0124606,NA	1.87586,NA	0.00126936	0.00293777
2	rs7067880	53948854	G,G	A,A	0.885686,0.799603	-0.0051082,0.0297972	0.0062137,0.0106787	0.38613,2.27856	0.00126425	0.00322808
2	rs10824205	53937343	G,G	A,A	0.33499,0.536706	-0.0112629,0.0154793	0.00418899,0.00857248	2.14427,1.14895	0.00126274	0.0029983
2	rs76972382	53983967	NA,T	NA,G	NA,0.666667	NA,-0.0216024	NA,0.00906796	NA,1.76433	0.00122298	0.00331873
2	rs2339955	54013363	NA,C	NA,T	NA,0.676587	NA,-0.0215212	NA,0.00913824	NA,1.73238	0.00121552	0.00329486
2	rs1194509	54013402	T,T	C,C	0.078529,0.318452	0.0083323,0.0213619	0.00734994,0.00917557	0.59017,1.70104	0.00121445	0.00336628
2	rs1910550	53949512	G,G	A,A	0.885686,0.799603	-0.00547676,0.0292355	0.0062137,0.0106787	0.422393,2.20855	0.0011885	0.00302347
2	rs10824222	53950973	G,G	T,T	0.884692,0.798611	-0.00495293,0.0294688	0.00619033,0.010659	0.372994,2.24428	0.00118838	0.00304433
2	rs1910549	53949199	C,C	G,G	0.885686,0.799603	-0.0052948,0.029366	0.0062137,0.0106787	0.404339,2.22472	0.00118395	0.00301603
2	rs147330997	53980455	C,C	T,T	0.984095,0.970238	0.0438158,0.0480523	0.0158037,0.0251555	2.25471,1.25099	0.0011596	0.00256227
2	rs10824227	53952414	C,C	T,T	0.884692,0.798611	-0.00472153,0.0295142	0.00619033,0.010659	0.351029,2.24996	0.00115344	0.00295871
2	rs73337344	54552979	NA,T	NA,C	NA,0.958333	NA,0.0475406	NA,0.0213919	NA,1.58072	0.00113611	0.002712
2	rs77530078	54011641	NA,A	NA,T	NA,0.683532	NA,-0.0211638	NA,0.00919092	NA,1.67169	0.00109322	0.00295502
2	rs10762623	53926356	A,A	G,G	0.910537,0.677579	-0.0164489,0.0107051	0.00692737,0.00914559	1.75513,0.616557	0.00109146	0.0022774
2	rs10824223	53951066	A,A	G,G	0.884692,0.798611	-0.00463075,0.0293226	0.00619033,0.010659	0.34254,2.22607	0.00108683	0.00278745
2	rs79543394	54011640	NA,A	NA,C	NA,0.683532	NA,-0.0211161	NA,0.00919092	NA,1.66574	0.00108219	0.0029244
2	rs1110341	53992105	NA,A	NA,G	NA,0.666667	NA,-0.0210242	NA,0.00906796	NA,1.68992	0.00107763	0.00291424
2	rs16928095	53987629	NA,A	NA,G	NA,0.665675	NA,-0.0210087	NA,0.00906124	NA,1.68992	0.00107562	0.00290414
2	rs72789164	54247087	A,NA	T,NA	0.980119,NA	-0.0223589,NA	0.0141639,NA	0.941447,NA	0.00104787	0.00238079
2	rs77510299	54012321	NA,T	NA,C	NA,0.683532	NA,-0.0209292	NA,0.00919092	NA,1.64251	0.0010402	0.00280789
2	rs10824191	53927449	C,C	T,T	0.910537,0.678571	-0.0164646,0.0101417	0.00692737,0.00915299	1.7578,0.572101	0.00102716	0.00214305
2	rs7091337	53953256	C,C	T,T	0.884692,0.798611	-0.00453995,0.0290858	0.00619033,0.010659	0.334121,2.19671	0.00101409	0.00260011
2	rs7089983	53950350	T,T	C,C	0.115308,0.201389	0.00431217,-0.0291835	0.00619033,0.010659	0.313315,2.20879	0.000998923	0.00256498
2	rs74372057	54012856	NA,A	NA,G	NA,0.683532	NA,-0.020728	NA,0.00919092	NA,1.61769	0.000997222	0.00268876
2	rs113854545	53981733	G,G	A,A	0.984095,0.97123	0.0432056,0.0476972	0.0158037,0.0255725	2.20349,1.20651	0.000989763	0.00218703
2	rs7902533	53926969	T,T	G,G	0.890656,0.409722	-0.0175563,-0.00279127	0.00633559,0.00869221	2.25278,0.126031	0.000985403	0.00210279
2	rs10824127	53904229	G,G	A,A	0.781312,0.622024	-0.00889477,-0.0164086	0.00478316,0.00881592	1.20106,1.20267	0.000983999	0.00224696
2	rs10128399	53944877	G,G	A,A	0.885686,0.799603	-0.00483501,0.0288896	0.0062137,0.0106787	0.360018,2.166	0.000980086	0.00249909
2	rs1528880	54036509	A,A	T,T	0.927435,0.771825	-0.010435,-0.0197146	0.00762141,0.0101861	0.767137,1.27624	0.000971839	0.00257226
2	rs10824804	54552805	C,C	A,A	0.522863,0.468254	0.00777824,-0.00530566	0.00395844,0.00856664	1.30612,0.271084	0.000957517	0.00239569
2	rs61850003	53572426	T,T	C,C	0.447316,0.606151	-0.00885512,-0.0166491	0.00397643,0.00874879	1.5858,1.24383	0.000957339	0.00218359
2	rs111738450	53981805	T,T	C,C	0.984095,0.97123	0.0429673,0.047618	0.0158037,0.0255725	2.18364,1.20348	0.000953971	0.00210929
2	rs9787480	53570093	C,C	T,T	0.428429,0.529762	-0.0106704,-0.0130925	0.00399544,0.00856454	2.12087,0.898448	0.000943796	0.00219178
2	rs138442063	54455183	A,NA	G,NA	0.99006,NA	0.0457543,NA	0.01993,NA	1.66373,NA	0.000939552	0.00262872
2	rs10128309	54046554	T,NA	C,NA	0.935388,NA	-0.0124319,NA	0.00804241,NA	0.91309,NA	0.000939443	0.00230334
2	rs11001452	54045395	C,NA	A,NA	0.935388,NA	-0.0124319,NA	0.00804241,NA	0.91309,NA	0.000939443	0.00230334
2	rs11001453	54045674	T,NA	C,NA	0.935388,NA	-0.0123897,NA	0.00804241,NA	0.908584,NA	0.000928549	0.00227655
2	rs7904720	53945511	A,A	G,G	0.885686,0.802579	-0.00519923,0.028574	0.0062137,0.010739	0.394975,2.10812	0.00092513	0.00235233
2	rs12358626	53948360	T,T	C,C	0.88668,0.802579	-0.00523056,0.0286541	0.00623739,0.010739	0.396094,2.11776	0.000923199	0.00234634
2	rs73348739	54049418	G,NA	C,NA	0.935388,NA	-0.0123474,NA	0.00804241,NA	0.904086,NA	0.000917806	0.00225012
2	rs41281544	54049835	A,NA	G,NA	0.935388,NA	-0.0123474,NA	0.00804241,NA	0.904086,NA	0.000917806	0.00225012
2	rs7075923	54050883	G,NA	A,NA	0.935388,NA	-0.012323,NA	0.00804241,NA	0.901499,NA	0.00091168	0.00223506
2	rs16928983	54049721	A,NA	G,NA	0.935388,NA	-0.012323,NA	0.00804241,NA	0.901499,NA	0.00091168	0.00223506
2	rs1910532	53963429	G,G	A,A	0.885686,0.796627	-0.00488055,0.0283534	0.0062137,0.0106201	0.364326,2.11975	0.000909946	0.00231493
2	rs11597314	54045289	T,NA	A,NA	0.935388,NA	-0.0122587,NA	0.00804241,NA	0.894674,NA	0.000895721	0.00219581
2	rs1194507	54014065	C,C	A,A	0.117296,0.411706	0.00207904,0.021594	0.00614455,0.00868585	0.133656,1.88891	0.000894947	0.00232946
2	rs11001098	53945807	T,T	C,C	0.885686,0.802579	-0.00488055,0.0286707	0.0062137,0.010739	0.364326,2.11975	0.000893485	0.00227638
2	rs7905525	53945437	G,G	C,C	0.885686,0.802579	-0.00492609,0.0286198	0.0062137,0.010739	0.368651,2.11363	0.000890519	0.00226792
2	rs7087753	53962124	T,T	C,C	0.114314,0.203373	0.00487703,-0.0282562	0.0062137,0.0106201	0.363992,2.10794	0.00089004	0.00226364
2	rs2339952	53961940	T,T	C,C	0.114314,0.203373	0.00487703,-0.0282562	0.0062137,0.0106201	0.363992,2.10794	0.00089004	0.00226364
2	rs12244698	54051243	A,NA	C,NA	0.935388,NA	-0.0122153,NA	0.00804241,NA	0.890097,NA	0.000885174	0.00216987
2	rs11814234	53567124	G,G	A,A	0.435388,0.515873	-0.0108755,-0.011811	0.00398773,0.00855366	2.19472,0.776409	0.000878419	0.00203491
2	rs11001100	53946150	G,G	A,A	0.885686,0.802579	-0.00501716,0.028447	0.0062137,0.010739	0.377355,2.0929	0.000871199	0.00221645
2	rs1406477	54019620	NA,G	NA,A	NA,0.68254	NA,-0.020024	NA,0.00918321	NA,1.53431	0.000866404	0.00232362
2	rs10128363	53944635	C,C	A,A	0.885686,0.799603	-0.00460266,0.0285099	0.0062137,0.0106787	0.338322,2.11975	0.00086608	0.00220847
2	rs1910541	54021936	NA,C	NA,T	NA,0.675595	NA,-0.0199101	NA,0.00913095	NA,1.53431	0.000865787	0.00232017
2	rs7091481	54050935	A,NA	G,NA	0.935388,NA	-0.0121275,NA	0.00804241,NA	0.880851,NA	0.00086425	0.00211842
2	rs7900521	53962604	A,A	T,T	0.114314,0.203373	0.00455617,-0.0283054	0.0062137,0.0106201	0.334037,2.11391	0.000851409	0.00216931
2	rs12358639	53935966	T,T	G,G	0.691849,0.902778	-0.0184197,-0.0181651	0.00428205,0.0144288	4.77068,0.681832	0.00083214	0.00230445
2	rs1948838	53913737	A,A	T,T	0.782306,0.623016	-0.00877461,-0.015485	0.00479102,0.00882048	1.17373,1.10149	0.00081732	0.00189113
2	rs11001097	53945700	G,G	A,A	0.885686,0.799603	-0.00460266,0.0282215	0.0062137,0.0106787	0.338322,2.08497	0.000812744	0.00207059
2	rs72787305	53960769	C,C	T,T	0.88668,0.796627	-0.00512768,0.0277347	0.00623739,0.0106201	0.38613,2.04508	0.000809685	0.00205205
2	rs67024255	53966026	C,C	T,T	0.88668,0.800595	-0.00503629,0.0279114	0.00623739,0.0106986	0.377355,2.04172	0.000808212	0.00204572
2	rs72789161	54244257	T,NA	C,NA	0.974155,NA	-0.0215289,NA	0.0124606,NA	1.07556,NA	0.000804619	0.00174491
2	rs12243664	54035156	A,A	C,C	0.927435,0.779762	-0.0105237,-0.0185382	0.00762141,0.0103152	0.776409,1.14082	0.000799692	0.00210122
2	rs11001416	54034383	G,G	T,T	0.927435,0.779762	-0.010566,-0.0184348	0.00762141,0.0103152	0.78084,1.13128	0.00079678	0.00209273
2	rs10824217	53944991	T,T	C,C	0.885686,0.802579	-0.00543128,0.0276826	0.0062137,0.010739	0.417853,2.00244	0.000796518	0.00201718
2	rs10999575	53570386	NA,T	NA,G	NA,0.871032	NA,0.0260601	NA,0.012754	NA,1.38697	0.000789297	0.00194468
2	rs12413224	54104958	C,C	A,A	0.909543,0.611111	0.0116653,-0.0232413	0.00689297,0.0087686	1.04296,2.09491	0.000787417	0.00207538
2	rs10824336	54051270	A,A	G,G	0.407555,0.5	0.0145122,0.0215683	0.00402367,0.00854935	3.50849,1.93396	0.00078673	0.00215795
2	rs7903745	53935082	C,C	T,T	0.691849,0.880952	-0.0181115,-0.0181426	0.00428205,0.0131998	4.63063,0.771352	0.000778321	0.00212708
2	rs2174257	53959455	A,A	G,G	0.43837,0.436508	-0.00801336,-0.0214247	0.00398468,0.00861912	1.35339,1.88843	0.000773557	0.00201283
2	rs10437383	53923768	A,A	G,G	0.661034,0.573413	-0.0142202,0.0135314	0.00417686,0.00864302	3.1786,0.930162	0.000765427	0.00188146
2	rs138479940	53608066	T,NA	C,NA	0.988072,NA	0.0408066,NA	0.0182119,NA	1.60123,NA	0.000765073	0.00171343
2	rs1910548	53944660	C,C	A,A	0.643141,0.635913	0.006189,0.0256287	0.00412703,0.00888386	0.873831,2.40718	0.000764063	0.00204375
2	rs72789185	54276358	T,NA	C,NA	0.970179,NA	-0.0180141,NA	0.0116239,NA	0.916489,NA	0.000762011	0.00168328
2	rs1910536	53914073	C,C	G,G	0.7833,0.619048	-0.00861058,-0.0156896	0.00479895,0.0088025	1.13804,1.12678	0.000759641	0.00175927
2	rs7921595	53945382	G,G	A,A	0.885686,0.802579	-0.00473935,0.0280166	0.0062137,0.010739	0.351029,2.04172	0.000756778	0.00192554
2	rs12217413	53567881	NA,T	NA,C	NA,0.881944	NA,0.0267475	NA,0.0132476	NA,1.36168	0.000755492	0.0018509
2	rs12355173	53966295	T,T	A,A	0.88668,0.800595	-0.00480315,0.0277702	0.00623739,0.0106986	0.3553,2.02501	0.000753026	0.00190757
2	rs12359674	53966307	T,T	C,C	0.88668,0.800595	-0.00480315,0.0277702	0.00623739,0.0106986	0.3553,2.02501	0.000753026	0.00190757
2	rs72803111	53812394	A,NA	C,NA	0.991054,NA	0.0375465,NA	0.0209976,NA	1.13221,NA	0.000746692	0.00181955
2	rs10762627	53929658	G,G	A,A	0.10835,0.589286	0.0169618,0.00418205	0.00636104,0.00868901	2.11554,0.200452	0.000741535	0.00158827
2	rs1194510	54012974	G,G	A,A	0.117296,0.407738	0.00193983,0.0209844	0.00614455,0.00869873	0.123649,1.79998	0.00073371	0.001903
2	rs2134762	53962842	G,G	A,A	0.88668,0.796627	-0.00452872,0.0277515	0.00623739,0.0106201	0.329938,2.0471	0.000733625	0.00186531
2	rs955779	53943887	C,C	A,A	0.643141,0.635913	0.00637912,0.0254333	0.00412703,0.00888386	0.913004,2.37693	0.000727796	0.00194746
2	rs1210449	53966267	T,T	A,A	0.11332,0.199405	0.00457355,-0.0277694	0.00623739,0.0106986	0.334037,2.02491	0.000724516	0.00183759
2	rs61277906	53967561	G,G	A,A	0.88668,0.800595	-0.00458624,0.0277427	0.00623739,0.0106986	0.3352,2.02176	0.000721888	0.00183065
2	rs11001679	54099990	A,A	T,T	0.917495,0.617063	0.0108262,-0.023418	0.00718617,0.00879376	0.879658,2.11103	0.00071426	0.00189833
2	rs10762675	54050079	A,A	G,G	0.407555,0.500992	0.0142415,0.0215184	0.00402367,0.00854937	3.39688,1.92675	0.000710121	0.001928
2	rs1534628	54021073	A,A	G,G	0.11829,0.41369	0.00170169,0.0210111	0.00612213,0.00867965	0.107324,1.80997	0.000702476	0.00182817
2	rs77344852	54269344	NA,G	NA,T	NA,0.850198	NA,-0.02365	NA,0.011978	NA,1.31578	0.00070132	0.00172311
2	rs138723504	54087413	NA,C	NA,T	NA,0.905754	NA,0.0300991	NA,0.0146307	NA,1.40162	0.000699382	0.00174289
2	rs11001036	53923727	T,T	C,C	0.909543,0.686508	-0.0161442,0.00854767	0.00689297,0.0092144	1.71729,0.451496	0.000693396	0.00145285
2	rs73348710	54033682	C,NA	T,NA	0.9334,NA	-0.0114449,NA	0.00792989,NA	0.826969,NA	0.000692593	0.00170374
2	rs118065179	53621977	NA,T	NA,G	NA,0.968254	NA,0.0476325	NA,0.0243817	NA,1.29459	0.000691822	0.00165719
2	rs2174261	53940639	G,G	A,A	0.640159,0.635913	0.00631997,0.0252535	0.00411946,0.00888386	0.903135,2.34927	0.000688739	0.00183953
2	rs1910546	53943486	C,C	A,A	0.642147,0.635913	0.0064227,0.0251865	0.00412449,0.00888386	0.922922,2.33901	0.000684725	0.00183193
2	rs2134770	53940360	G,G	T,T	0.641153,0.635913	0.00637128,0.0252131	0.00412196,0.00888386	0.913004,2.34309	0.000683947	0.00182779
2	rs34242410	53885537	G,G	A,A	0.739563,0.710317	-0.0110476,-0.00892084	0.00450506,0.00942357	1.84783,0.463673	0.000681094	0.00171986
2	rs16913491	53787161	T,NA	A,NA	0.976143,NA	-0.0282793,NA	0.0129561,NA	1.53673,NA	0.000680307	0.0017348
2	rs12217424	53568016	NA,A	NA,C	NA,0.871032	NA,0.02496	NA,0.012754	NA,1.29806	0.000677861	0.00166855
2	rs7068267	53965223	A,A	C,C	0.88668,0.803571	-0.00503629,0.0273048	0.00623739,0.0107594	0.377355,1.95247	0.000677203	0.0017111
2	rs16925532	53759757	A,NA	G,NA	0.977137,NA	-0.0274629,NA	0.0132281,NA	1.42154,NA	0.000676938	0.00172062
2	rs16923603	53582248	NA,C	NA,T	NA,0.874008	NA,0.0251483	NA,0.0128817	NA,1.29321	0.000674899	0.00165935
2	rs7912782	54040717	T,NA	G,NA	0.934394,NA	-0.0112645,NA	0.00798549,NA	0.800365,NA	0.000672637	0.00165153
2	rs191799816	53591732	G,NA	A,NA	0.981113,NA	0.0284733,NA	0.0145245,NA	1.30143,NA	0.000671054	0.00190367
2	rs74715418	54299296	NA,G	NA,A	NA,0.977182	NA,-0.0542574	NA,0.0286274	NA,1.23618	0.000664559	0.00161858
2	rs77416323	53584780	NA,A	NA,G	NA,0.874008	NA,0.0250214	NA,0.0128817	NA,1.28326	0.00066357	0.00163133
2	rs117617879	54549774	G,NA	A,NA	0.993042,NA	0.0543141,NA	0.0237851,NA	1.64977,NA	0.000660457	0.00150286
2	rs10508958	53588040	C,C	A,A	0.418489,0.530754	-0.00972489,-0.0143264	0.00400792,0.00856557	1.81677,1.02496	0.000653378	0.00156509
2	rs1910545	53939899	T,T	C,C	0.887674,0.799603	-0.00502709,0.0270225	0.00626142,0.0106787	0.374635,1.94347	0.0006505	0.00164971
2	rs11497804	54165096	G,G	C,C	0.983101,0.78869	0.04174,-0.00397514	0.0153396,0.010471	2.1866,0.152292	0.00064943	0.00191875
2	rs2226253	53573969	NA,T	NA,C	NA,0.871032	NA,0.0245993	NA,0.012754	NA,1.26954	0.000646371	0.00158724
2	rs118063054	53974849	NA,T	NA,A	NA,0.883929	NA,0.0239215	NA,0.0133454	NA,1.13635	0.000645776	0.00163527
2	rs111390562	53783246	A,NA	G,NA	0.976143,NA	-0.0279198,NA	0.0129561,NA	1.50632,NA	0.000642449	0.00163707
2	rs4539262	54355111	G,G	A,A	0.553678,0.649802	-0.00859557,-0.0152322	0.00397729,0.00896099	1.51311,1.04982	0.000639444	0.00171491
2	rs4492770	54354998	T,T	A,A	0.553678,0.647817	-0.00864043,-0.015063	0.00397729,0.00894938	1.52546,1.03457	0.000639408	0.00171639
2	rs11001164	53960063	T,T	A,A	0.88668,0.793651	-0.00521906,0.02624	0.00623739,0.010563	0.394975,1.88652	0.000636593	0.00160843
2	rs77629034	53767569	A,NA	G,NA	0.977137,NA	-0.0270372,NA	0.0132281,NA	1.38763,NA	0.000633531	0.00160901
2	rs11001035	53923625	T,T	C,C	0.909543,0.702381	-0.0160113,0.00805962	0.00689297,0.00934946	1.69491,0.410425	0.000630741	0.0013233
2	rs75433219	54300132	NA,G	NA,T	NA,0.977182	NA,-0.0532455	NA,0.0286274	NA,1.2014	0.00062582	0.00152393
2	rs72787313	53970172	T,T	C,C	0.857853,0.803571	-0.00413055,0.021974	0.00566193,0.0107594	0.331915,1.38594	0.000624735	0.00145751
2	rs78747026	53769054	A,NA	T,NA	0.977137,NA	-0.026942,NA	0.0132281,NA	1.3801,NA	0.000624295	0.00158527
2	rs11001445	54042858	T,NA	C,NA	0.934394,NA	-0.0109658,NA	0.00798549,NA	0.770359,NA	0.000622901	0.00152892
2	rs7898960	53966802	A,A	C,C	0.88668,0.803571	-0.00471169,0.027163	0.00623739,0.0107594	0.346776,1.93616	0.000621888	0.00157335
2	rs6480472	53580508	NA,T	NA,C	NA,0.872024	NA,0.0243638	NA,0.012796	NA,1.24483	0.00061855	0.00152378
2	rs10762634	53943219	A,A	G,G	0.643141,0.635913	0.00633159,0.0248474	0.00412703,0.00888386	0.903135,2.28741	0.000617388	0.00164762
2	rs1194743	54212597	C,C	T,T	0.247515,0.045635	0.0108962,-0.0103947	0.00458131,0.0204832	1.75976,0.213375	0.000615582	0.00137019
2	rs59549474	53967349	G,G	C,C	0.88668,0.803571	-0.00508199,0.026801	0.00623739,0.0107594	0.381734,1.89481	0.000615402	0.00155216
2	rs10999655	53585762	NA,G	NA,A	NA,0.873016	NA,0.0243351	NA,0.0128386	NA,1.23634	0.000614072	0.00150929
2	rs142824710	53655852	NA,T	NA,C	NA,0.967262	NA,0.0452504	NA,0.0240217	NA,1.22474	0.000613252	0.00146476
2	rs139849416	54517035	NA,A	NA,C	NA,0.978175	NA,-0.0541195	NA,0.0292559	NA,1.19157	0.000613098	0.00145823
2	rs79492015	53582089	NA,C	NA,A	NA,0.874008	NA,0.0244168	NA,0.0128817	NA,1.23634	0.000612875	0.00150596
2	rs12768182	54021937	G,G	A,A	0.412525,0.600198	0.0137367,0.0216926	0.00401624,0.00872637	3.20372,1.88862	0.000610962	0.00167472
2	rs10999594	53573930	NA,C	NA,A	NA,0.871032	NA,0.0241287	NA,0.012754	NA,1.23277	0.000607431	0.00149107
2	rs10824634	54354487	G,G	C,C	0.55169,0.643849	-0.00877575,-0.0147795	0.0039756,0.00892676	1.56406,1.00968	0.000606706	0.0016321
2	rs6480471	53580293	NA,T	NA,C	NA,0.871032	NA,0.0241083	NA,0.012754	NA,1.23119	0.000606607	0.00149123
2	rs76516521	53760157	T,NA	G,NA	0.977137,NA	-0.0267482,NA	0.0132281,NA	1.36484,NA	0.000606012	0.00153828
2	rs12255275	53711836	G,G	A,A	0.862823,0.655754	-0.0131372,0.00634357	0.00574696,0.00899701	1.65253,0.318069	0.000602458	0.00138803
2	rs10999663	53587412	NA,T	NA,G	NA,0.873016	NA,0.0241659	NA,0.0128386	NA,1.22332	0.00060073	0.00147629
2	rs4620668	54354784	T,T	G,G	0.55169,0.647817	-0.00854708,-0.0151643	0.0039756,0.00894938	1.5008,1.04489	0.000600381	0.00159044
2	rs7917644	53579926	NA,A	NA,G	NA,0.873016	NA,0.02418	NA,0.0128386	NA,1.2244	0.000599728	0.00146777
2	rs7918563	53579924	NA,T	NA,C	NA,0.873016	NA,0.02418	NA,0.0128386	NA,1.2244	0.000599728	0.00146777
2	rs7913235	53576523	NA,A	NA,T	NA,0.871032	NA,0.0239957	NA,0.012754	NA,1.22247	0.000596987	0.00146528
2	rs12258629	53947587	T,T	C,C	0.885686,0.797619	-0.00469379,0.0266937	0.0062137,0.0106395	0.346776,1.91687	0.000595602	0.00151136
2	rs12267781	53947588	C,C	T,T	0.885686,0.797619	-0.00469379,0.0266937	0.0062137,0.0106395	0.346776,1.91687	0.000595602	0.00151136
2	rs10762799	54355982	T,T	C,C	0.553678,0.64881	-0.00859557,-0.0147782	0.00397729,0.00895516	1.51311,1.00484	0.000595226	0.00159579
2	rs79702175	53779556	C,NA	T,NA	0.976143,NA	-0.0273977,NA	0.0129561,NA	1.46268,NA	0.00059196	0.00150682
2	rs76503805	54480913	NA,A	NA,T	NA,0.984127	NA,0.0609703	NA,0.0342017	NA,1.12703	0.000590907	0.00141235
2	rs10824213	53943069	G,G	A,A	0.643141,0.635913	0.00647422,0.0246606	0.00412703,0.00888386	0.932891,2.25923	0.000590099	0.00157498
2	rs10999629	53578887	NA,A	NA,T	NA,0.871032	NA,0.0238914	NA,0.012754	NA,1.21444	0.000588972	0.00144549
2	rs1372107	54114458	C,C	G,G	0.440358,0.342262	-0.00292959,-0.022457	0.00398274,0.00900943	0.335366,1.89685	0.000588251	0.00146692
2	rs7902101	53710143	T,T	A,A	0.861829,0.655754	-0.0130975,0.00640322	0.00572955,0.00899701	1.65253,0.321803	0.000588022	0.00135783
2	rs7905683	53710325	C,C	T,T	0.861829,0.655754	-0.0130975,0.00640322	0.00572955,0.00899701	1.65253,0.321803	0.000588022	0.00135783
2	rs11001130	53954192	G,G	A,A	0.436382,0.431548	-0.00788231,-0.0206168	0.0039867,0.00863061	1.31854,1.77202	0.000585564	0.00152328
2	rs1937694	53589801	NA,C	NA,T	NA,0.873016	NA,0.0239465	NA,0.0128386	NA,1.20654	0.000583996	0.00143491
2	rs1937695	53590017	NA,A	NA,T	NA,0.873016	NA,0.0239465	NA,0.0128386	NA,1.20654	0.000583996	0.00143491
2	rs78637046	53776040	A,NA	G,NA	0.977137,NA	-0.0264871,NA	0.0132281,NA	1.3444,NA	0.000582406	0.00147764
2	rs76574915	53775941	G,NA	A,NA	0.977137,NA	-0.0264574,NA	0.0132281,NA	1.34208,NA	0.000579792	0.00147092
2	rs78211777	53775746	G,NA	A,NA	0.977137,NA	-0.0264574,NA	0.0132281,NA	1.34208,NA	0.000579792	0.00147092
2	rs79143797	53778640	A,NA	G,NA	0.976143,NA	-0.0272383,NA	0.0129561,NA	1.44949,NA	0.000577534	0.00146962
2	rs147236274	54177809	G,NA	A,NA	0.988072,NA	-0.0354012,NA	0.0182119,NA	1.28472,NA	0.000574324	0.0012554
2	rs114158570	53784042	C,NA	T,NA	0.976143,NA	-0.0271986,NA	0.0129561,NA	1.44622,NA	0.000574018	0.00146055
2	rs9971269	53890644	G,G	A,A	0.736581,0.654762	-0.0111963,-0.00338296	0.00448855,0.00899088	1.89907,0.150753	0.000573206	0.00139684
2	rs9971185	53890723	T,T	C,C	0.736581,0.656746	-0.0111963,-0.00338759	0.00448855,0.00900319	1.89907,0.150753	0.000572894	0.00139629
2	rs9971354	53890740	C,C	G,G	0.736581,0.655754	-0.0111963,-0.00338526	0.00448855,0.00899701	1.89907,0.150753	0.000572843	0.00139634
2	rs56905947	54165839	T,T	C,C	0.983101,0.78869	0.0410102,-0.00375546	0.0153396,0.010471	2.12454,0.142755	0.000572623	0.00168548
2	rs187829833	54419371	T,NA	C,NA	0.991054,NA	-0.0348711,NA	0.0209976,NA	1.01426,NA	0.000572239	0.0012863
2	rs10824214	53943122	A,A	G,G	0.643141,0.635913	0.00628405,0.0245635	0.00412703,0.00888386	0.893317,2.24466	0.000570423	0.00152009
2	rs75511483	53776394	T,NA	A,NA	0.976143,NA	-0.0271479,NA	0.0129561,NA	1.44203,NA	0.000569549	0.00144903
2	rs11000840	53880426	T,T	C,C	0.740557,0.68254	-0.0112306,-0.0042673	0.00451065,0.00918321	1.89342,0.192359	0.000569496	0.00140632
2	rs189269936	54336779	G,NA	C,NA	0.970179,NA	0.0219449,NA	0.0116239,NA	1.22887,NA	0.000568748	0.00148892
2	rs56360408	54265906	G,NA	A,NA	0.976143,NA	-0.0201631,NA	0.0129561,NA	0.922099,NA	0.000568408	0.0012265
2	rs1441123	54101139	G,G	T,T	0.4334,0.435516	-0.000824745,-0.0157221	0.00398985,0.00862135	0.0776712,1.16616	0.000565428	0.00140108
2	rs7082443	53940982	C,C	T,T	0.668986,0.767857	0.0123812,0.000925739	0.00420153,0.0101248	2.49342,0.0328507	0.000563907	0.00124067
2	rs10823689	53593470	NA,G	NA,A	NA,0.872024	NA,0.0235949	NA,0.012796	NA,1.18579	0.000561415	0.00137917
2	rs77532039	53712581	G,NA	A,NA	0.969185,NA	-0.024413,NA	0.0114407,NA	1.48341,NA	0.00056107	0.00145671
2	rs7922368	53894582	T,T	C,C	0.737575,0.655754	-0.011307,-0.00221171	0.00449401,0.00899701	1.92557,0.0937641	0.000560946	0.00136422
2	rs12785193	53894325	G,G	A,A	0.737575,0.655754	-0.011307,-0.00221171	0.00449401,0.00899701	1.92557,0.0937641	0.000560946	0.00136422
2	rs10466032	53880565	A,A	G,G	0.737575,0.677579	-0.0112099,-0.00376969	0.00449401,0.00914559	1.89907,0.167362	0.000557411	0.00135715
2	rs117971315	53753017	G,NA	T,NA	0.979125,NA	-0.0274592,NA	0.0138296,NA	1.32712,NA	0.000555534	0.00139318
2	rs1919768	54363515	A,A	G,G	0.552684,0.647817	-0.00849952,-0.0143996	0.00397643,0.00894938	1.48732,0.968128	0.000552543	0.0014609
2	rs12250422	53598123	NA,G	NA,A	NA,0.868056	NA,0.0231306	NA,0.0126309	NA,1.17354	0.000549564	0.00134891
2	rs9971270	53890697	G,G	A,A	0.737575,0.655754	-0.0112099,-0.00328484	0.00449401,0.00899701	1.89907,0.145673	0.000549203	0.00133582
2	rs1194491	53966124	A,A	C,C	0.430417,0.292659	0.0145658,-0.0105508	0.00399316,0.00939524	3.57741,0.582631	0.000549149	0.0013091
2	rs1441126	54138249	T,T	C,C	0.555666,0.350198	0.0105673,-0.0131027	0.00397904,0.00896099	2.10162,0.842579	0.000549098	0.00122233
2	rs4331036	54353261	T,T	C,C	0.552684,0.650794	-0.00854042,-0.0145944	0.00397643,0.00896686	1.49849,0.984591	0.000548811	0.00147176
2	rs35786754	53894073	G,G	T,T	0.737575,0.655754	-0.0112608,-0.00231178	0.00449401,0.00899701	1.91293,0.0984233	0.000548191	0.00133318
2	rs12766089	53894263	C,C	T,T	0.737575,0.654762	-0.0112608,-0.00226021	0.00449401,0.00899088	1.91293,0.0960892	0.000547695	0.00133198
2	rs7071412	53765229	A,NA	C,NA	0.976143,NA	-0.0259135,NA	0.0129561,NA	1.34208,NA	0.000547068	0.00133371
2	rs11598071	53891557	G,G	A,A	0.737575,0.655754	-0.0112099,-0.00303369	0.00449401,0.00899701	1.89907,0.133137	0.000544452	0.00132421
2	rs1406473	54032702	T,T	G,G	0.929423,0.771825	-0.00961712,-0.0190595	0.00771974,0.0101861	0.671938,1.21234	0.000544434	0.00142487
2	rs10824207	53939611	A,A	C,C	0.645129,0.639881	0.00624433,0.0244665	0.0041322,0.00890493	0.883549,2.2215	0.000543673	0.00144912
2	rs79665151	54308036	NA,T	NA,C	NA,0.977182	NA,-0.0507489	NA,0.0286274	NA,1.11764	0.000542233	0.00131975
2	rs4444025	54353248	T,T	C,C	0.553678,0.650794	-0.00849789,-0.0144976	0.00397729,0.00896686	1.48638,0.975015	0.000537181	0.00143837
2	rs75906666	53733254	T,NA	G,NA	0.976143,NA	-0.0267553,NA	0.0129561,NA	1.40986,NA	0.000534797	0.00136015
2	rs11819075	53784170	A,NA	G,NA	0.976143,NA	-0.0267265,NA	0.0129561,NA	1.40752,NA	0.000534087	0.00135764
2	rs12269042	53893078	C,C	T,T	0.737575,0.655754	-0.0112099,-0.00236181	0.00449401,0.00899701	1.89907,0.100766	0.00053379	0.00129812
2	rs16927132	53893241	C,C	T,T	0.737575,0.655754	-0.0112099,-0.00231178	0.00449401,0.00899701	1.89907,0.0984233	0.000533112	0.00129646
2	rs34582712	53893384	T,T	C,C	0.737575,0.655754	-0.0112099,-0.00226175	0.00449401,0.00899701	1.89907,0.0960892	0.00053245	0.00129484
2	rs11001190	53967731	T,T	G,G	0.88668,0.803571	-0.00457447,0.0264975	0.00623739,0.0107594	0.334121,1.86048	0.000530603	0.00134061
2	rs57404301	53776573	A,NA	T,NA	0.976143,NA	-0.0266736,NA	0.0129561,NA	1.40321,NA	0.000529828	0.00134667
2	rs74751532	53574625	NA,G	NA,A	NA,0.871032	NA,0.0230263	NA,0.012754	NA,1.14869	0.000527692	0.00129422
2	rs7898110	53892351	C,C	A,A	0.737575,0.662698	-0.0112099,-0.00141232	0.00449401,0.0090414	1.89907,0.05756	0.000523244	0.00127216
2	rs11000875	53891518	T,T	G,G	0.737575,0.662698	-0.0112099,-0.00136195	0.00449401,0.0090414	1.89907,0.0553871	0.000522867	0.00127123
2	rs9971340	53892488	G,G	T,T	0.737575,0.655754	-0.0111637,-0.00251187	0.00449401,0.00899701	1.88651,0.10785	0.000522556	0.0012708
2	rs12268930	53885739	C,C	G,G	0.739563,0.659722	-0.0111912,-0.00297503	0.00450506,0.00902206	1.88651,0.129837	0.000520656	0.00130723
2	rs61850002	53567657	T,NA	A,NA	0.966203,NA	-0.0200983,NA	0.0109412,NA	1.17901,NA	0.000518855	0.00143481
2	rs77908423	54028059	G,NA	A,NA	0.987078,NA	0.0426041,NA	0.0175062,NA	1.82545,NA	0.00051822	0.00117429
2	rs11592926	53595946	G,G	A,A	0.429423,0.516865	-0.00929197,-0.0145408	0.00399429,0.00855422	1.69893,1.04982	0.000517147	0.00121879
2	rs7919302	54549508	C,C	T,T	0.265408,0.161706	0.00841362,-0.00133417	0.00447775,0.0116103	1.22007,0.0416683	0.000512399	0.00125403
2	rs1194669	54148289	T,T	A,A	0.532803,0.161706	0.0115229,-0.0041828	0.00396284,0.0116103	2.43883,0.143484	0.000510216	0.00108023
2	rs11001444	54042556	G,G	A,A	0.888668,0.684524	-0.00335428,-0.018744	0.00628579,0.00919868	0.226507,1.3811	0.000510179	0.00126232
2	rs7476725	53939737	A,A	G,G	0.88668,0.804563	-0.00454083,0.0264588	0.00623739,0.01078	0.331044,1.85045	0.000509719	0.00129181
2	rs150513777	54234347	G,NA	A,NA	0.963221,NA	0.0266175,NA	0.0105045,NA	1.94771,NA	0.000509624	0.00123526
2	rs12256196	53891838	T,T	C,C	0.737575,0.662698	-0.0111637,-0.00131157	0.00449401,0.0090414	1.88651,0.053223	0.000509477	0.00123863
2	rs7912141	53892214	A,A	G,G	0.737575,0.662698	-0.0111637,-0.00131157	0.00449401,0.0090414	1.88651,0.053223	0.000509477	0.00123863
2	rs138172050	54203907	NA,T	NA,C	NA,0.988095	NA,-0.0680942	NA,0.0394133	NA,1.0755	0.000507581	0.00121235
2	rs10824476	54176570	G,G	A,A	0.979125,0.736111	0.0341085,-0.0119224	0.0138296,0.00969886	1.86487,0.659606	0.000506487	0.00148593
2	rs79576085	53592327	NA,G	NA,C	NA,0.881944	NA,0.023466	NA,0.0132476	NA,1.11631	0.000503727	0.00123362
2	rs16928710	54031811	NA,T	NA,C	NA,0.77381	NA,-0.0187721	NA,0.0102176	NA,1.1793	0.000503614	0.00131257
2	rs12412591	54033225	NA,G	NA,A	NA,0.77381	NA,-0.0187721	NA,0.0102176	NA,1.1793	0.000503614	0.00131257
2	rs1937689	53581636	C,C	T,T	0.432406,0.530754	-0.00974934,-0.0125252	0.00399094,0.00856557	1.83651,0.842644	0.000503071	0.00119361
2	rs76320604	53592326	NA,T	NA,C	NA,0.881944	NA,0.0234306	NA,0.0132476	NA,1.11379	0.000501628	0.00122844
2	rs2226254	53580980	G,G	A,A	0.431412,0.530754	-0.00979643,-0.012506	0.00399204,0.00856557	1.84992,0.84079	0.00050024	0.00117588
2	rs75228735	54022546	NA,C	NA,T	NA,0.668651	NA,-0.0167655	NA,0.00908156	NA,1.18791	0.000498993	0.00130399
2	rs7087122	53594327	NA,G	NA,A	NA,0.881944	NA,0.0233856	NA,0.0132476	NA,1.11059	0.000498983	0.00122193
2	rs1149781	54139576	C,C	T,T	0.479125,0.155754	0.00944416,-0.00447955	0.00395775,0.0117882	1.769,0.152462	0.00049828	0.00114457
2	rs4935033	54029870	NA,A	NA,G	NA,0.77381	NA,-0.0186751	NA,0.0102176	NA,1.17013	0.000496221	0.00129274
2	rs10999699	53595266	NA,A	NA,G	NA,0.882937	NA,0.023383	NA,0.0132962	NA,1.10434	0.000495174	0.00121268
2	rs117559227	53762239	A,NA	T,NA	0.977137,NA	-0.0253867,NA	0.0132281,NA	1.25991,NA	0.000494655	0.0012524
2	rs1441121	54100345	T,T	A,A	0.434394,0.441468	-0.000961801,-0.0151468	0.00398879,0.00860854	0.0918061,1.10517	0.000493985	0.00122152
2	rs1937705	53578991	A,A	G,G	0.430417,0.532738	-0.00921262,-0.0132675	0.00399316,0.00856774	1.67677,0.915452	0.000493666	0.00114842
2	rs61738418	54320838	T,NA	C,NA	0.981113,NA	-0.0182234,NA	0.0145245,NA	0.678606,NA	0.000493616	0.00112565
2	rs79242525	53930473	NA,A	NA,G	NA,0.924603	NA,0.0286242	NA,0.0161901	NA,1.11317	0.000490456	0.00118632
2	rs73346996	54014990	T,NA	C,NA	0.93837,NA	-0.0105292,NA	0.00822159,NA	0.698299,NA	0.000486967	0.00117812
2	rs11000260	53712343	NA,A	NA,T	NA,0.964286	NA,0.0406867	NA,0.0230345	NA,1.1116	0.000486657	0.00118682
2	rs7904811	54361923	T,T	G,G	0.550696,0.640873	-0.00877395,-0.0131407	0.00397478,0.00891032	1.56406,0.853026	0.000486236	0.00127224
2	rs10999686	53591693	NA,C	NA,A	NA,0.881944	NA,0.0231411	NA,0.0132476	NA,1.09328	0.000484922	0.00118729
2	rs16928715	54031849	NA,G	NA,C	NA,0.77381	NA,-0.0185141	NA,0.0102176	NA,1.15496	0.00048427	0.0012607
2	rs11001447	54043571	T,T	G,G	0.407555,0.49504	0.0140826,0.0201313	0.00402367,0.00854977	3.33221,1.73183	0.000483962	0.00131793
2	rs74132869	53733785	T,NA	C,NA	0.975149,NA	-0.0250169,NA	0.0127009,NA	1.31094,NA	0.000483375	0.00123206
2	rs11001456	54046417	T,T	A,A	0.407555,0.497024	0.0143562,0.0197159	0.00402367,0.0085495	3.44393,1.6756	0.000482777	0.00130865
2	rs1910544	53938886	A,A	G,G	0.88668,0.804563	-0.00481776,0.0259576	0.00623739,0.01078	0.356668,1.79471	0.000482521	0.00121911
2	rs1919767	54363383	T,T	C,C	0.553678,0.647817	-0.00850134,-0.0136996	0.00397729,0.00894938	1.48732,0.900246	0.000481516	0.00126965
2	rs117477141	54096368	A,NA	T,NA	0.984095,NA	0.0355843,NA	0.0158037,NA	1.61359,NA	0.000480699	0.00107844
2	rs76977136	54032269	NA,G	NA,A	NA,0.77381	NA,-0.0184604	NA,0.0102176	NA,1.14994	0.000480377	0.00125027
2	rs144391332	54471461	A,NA	G,NA	0.989066,NA	0.0368081,NA	0.0190121,NA	1.27685,NA	0.000477986	0.00129678
2	rs11002617	54345602	T,T	G,G	0.553678,0.674603	-0.00804525,-0.0152559	0.00397729,0.00912373	1.36558,1.02456	0.000477878	0.00126314
2	rs10762813	54364704	G,G	A,A	0.553678,0.644841	-0.00868529,-0.0132752	0.00397729,0.00893234	1.53786,0.862563	0.000477419	0.0012429
2	rs16913596	54023829	NA,C	NA,T	NA,0.669643	NA,-0.0165271	NA,0.00908845	NA,1.1612	0.000477119	0.00124489
2	rs10999683	53591259	NA,A	NA,C	NA,0.881944	NA,0.0229686	NA,0.0132476	NA,1.08116	0.000476925	0.00116675
2	rs1209265	54149771	A,A	C,C	0.533797,0.161706	0.0113844,-0.00355465	0.00396336,0.0116103	2.39001,0.119484	0.000475737	0.00100972
2	rs72789190	54300122	T,NA	G,NA	0.977137,NA	-0.0187943,NA	0.0132281,NA	0.808609,NA	0.000474881	0.00102379
2	rs10762804	54358549	A,A	G,G	0.553678,0.642857	-0.0085507,-0.0134311	0.00397729,0.00892123	1.5008,0.878805	0.000474328	0.00126967
2	rs10762628	53935322	A,A	G,G	0.884692,0.803571	-0.00515321,0.0252123	0.00619033,0.0107594	0.392386,1.71862	0.000472486	0.00118965
2	rs4935322	54030005	NA,C	NA,A	NA,0.77381	NA,-0.0183092	NA,0.0102176	NA,1.13582	0.000469637	0.00122149
2	rs1201585	54007174	G,NA	A,NA	0.063618,NA	0.01158,NA	0.00810071,NA	0.815709,NA	0.000469442	0.0011409
2	rs78985554	54098449	T,NA	A,NA	0.976143,NA	0.0348979,NA	0.0129561,NA	2.1506,NA	0.000469333	0.00115479
2	rs1910542	54021985	G,NA	T,NA	0.06163,NA	0.0103536,NA	0.0082216,NA	0.682109,NA	0.000467556	0.00113111
2	rs12249036	54179313	C,C	T,T	0.979125,0.737103	0.0339257,-0.0114655	0.0138296,0.0097106	1.84887,0.623943	0.000467351	0.001369
2	rs117933784	53653340	C,NA	T,NA	0.973161,NA	0.0239347,NA	0.0122339,NA	1.29744,NA	0.000467246	0.00123607
2	rs4935034	54030070	NA,A	NA,G	NA,0.77381	NA,-0.0182724	NA,0.0102176	NA,1.13239	0.000467073	0.00121463
2	rs10823636	53570441	C,C	T,T	0.88171,0.806548	0.0154346,0.013503	0.00612213,0.0108218	1.93188,0.673416	0.000466409	0.00106212
2	rs142856535	54151928	A,NA	C,NA	0.991054,NA	-0.0530843,NA	0.0209976,NA	1.94053,NA	0.000466331	0.00112606
2	rs58618242	53582211	T,T	C,C	0.88171,0.808532	0.0161941,0.0124081	0.00612213,0.0108644	2.08805,0.596159	0.000465725	0.00108043
2	rs76397226	53697812	G,NA	C,NA	0.969185,NA	-0.023313,NA	0.0114407,NA	1.38113,NA	0.000465659	0.00120475
2	rs79637161	54032342	NA,C	NA,A	NA,0.772817	NA,-0.0181835	NA,0.0102018	NA,1.12675	0.000462502	0.00120208
2	rs12569525	53585249	A,A	G,G	0.43837,0.535714	-0.00919308,-0.0128329	0.00398468,0.00857124	1.67677,0.871794	0.000462028	0.00110058
2	rs4935321	54029552	NA,A	NA,C	NA,0.77381	NA,-0.0181705	NA,0.0102176	NA,1.12294	0.000460073	0.00119588
2	rs1919460	54037188	G,G	A,A	0.407555,0.489087	0.0144506,0.0193008	0.00402367,0.00855139	3.4829,1.61968	0.000458085	0.00126001
2	rs1194515	54027919	C,NA	T,NA	0.06163,NA	0.0102645,NA	0.0082216,NA	0.673958,NA	0.000458084	0.00110817
2	rs1358588	54024195	NA,G	NA,A	NA,0.669643	NA,-0.0162807	NA,0.00908845	NA,1.13528	0.000457873	0.00119315
2	rs117415077	53951720	A,NA	T,NA	0.989066,NA	0.0457745,NA	0.0190121,NA	1.79438,NA	0.000455402	0.001036
2	rs11001298	53991928	C,NA	T,NA	0.937376,NA	-0.0116874,NA	0.0081604,NA	0.817916,NA	0.000453336	0.00109804
2	rs180785023	53966689	A,NA	T,NA	0.994036,NA	0.0574266,NA	0.0256781,NA	1.59645,NA	0.000453173	0.00104907
2	rs113118336	53772304	A,NA	G,NA	0.976143,NA	-0.0245817,NA	0.0129561,NA	1.23816,NA	0.000451766	0.0011449
2	rs1733724	54223977	G,G	A,A	0.247515,0.045635	0.0102312,-0.012176	0.00458131,0.0204832	1.59291,0.25789	0.00045159	0.00101098
2	rs7083967	54039559	A,A	G,G	0.408549,0.489087	0.0144875,0.0191033	0.00402215,0.00855139	3.50052,1.59368	0.000451206	0.00124381
2	rs74132871	53736185	T,NA	A,NA	0.975149,NA	-0.0245346,NA	0.0127009,NA	1.27252,NA	0.000449855	0.00114538
2	rs12269427	53991209	C,NA	G,NA	0.937376,NA	-0.0116444,NA	0.0081604,NA	0.81362,NA	0.000448882	0.00108723
2	rs1194663	54151095	A,A	G,G	0.533797,0.161706	0.0112899,-0.00346636	0.00396336,0.0116103	2.35736,0.116182	0.000448293	0.00095262
2	rs7087653	53721350	T,NA	C,NA	0.976143,NA	-0.0255552,NA	0.0129561,NA	1.31372,NA	0.0004478	0.00113607
2	rs10740406	53747846	T,T	C,C	0.481113,0.240079	-0.00639715,-0.0201687	0.00395712,0.0100079	0.974854,1.35778	0.000446587	0.000997845
2	rs12256137	53974269	A,A	G,G	0.88668,0.956349	-0.00341084,0.0450638	0.00623739,0.0209218	0.233223,1.5052	0.000442629	0.00107465
2	rs555567038	53993632	G,NA	A,NA	0.93837,NA	-0.0118449,NA	0.00822159,NA	0.824877,NA	0.000442319	0.00106787
2	rs10824206	53938277	T,T	C,C	0.645129,0.639881	0.00612712,0.023683	0.0041322,0.00890493	0.859699,2.10653	0.000440391	0.0011693
2	rs7907681	54009116	A,A	G,G	0.412525,0.602183	0.0133699,0.0209917	0.00401624,0.00873368	3.05964,1.78949	0.000439036	0.00120114
2	rs10762597	53913465	A,A	G,G	0.782306,0.569444	-0.00872804,-0.0108405	0.00479102,0.00863302	1.16436,0.679388	0.000437993	0.00099417
2	rs117272781	53708496	G,NA	A,NA	0.969185,NA	-0.0229109,NA	0.0114407,NA	1.34464,NA	0.000435966	0.00112648
2	rs139611892	54305859	NA,A	NA,G	NA,0.969246	NA,-0.0428553	NA,0.0247591	NA,1.07846	0.000435961	0.00105373
2	rs79479794	53747093	G,NA	A,NA	0.976143,NA	-0.025351,NA	0.0129561,NA	1.29769,NA	0.000434833	0.00110271
2	rs11000697	53830789	C,C	T,T	0.805169,0.907738	0.0126377,-0.0109335	0.00499191,0.0147711	1.94488,0.338018	0.000432977	0.000936167
2	rs35373694	53696074	A,NA	G,NA	0.967197,NA	0.0193164,NA	0.0111,NA	1.08713,NA	0.00042962	0.00105705
2	rs10508970	54050167	NA,G	NA,A	NA,0.984127	NA,-0.0552101	NA,0.0342017	NA,0.972758	0.00042852	0.00103921
2	rs7912860	54163523	C,C	G,G	0.983101,0.78869	0.0391187,-0.00400361	0.0153396,0.010471	1.96791,0.153538	0.000428252	0.00124789
2	rs1919461	54037209	G,G	A,A	0.407555,0.488095	0.0142665,0.0193017	0.00402367,0.00855178	3.40711,1.61968	0.000427584	0.00116886
2	rs12269357	53991097	A,NA	G,NA	0.937376,NA	-0.0114253,NA	0.0081604,NA	0.791863,NA	0.000427009	0.00103418
2	rs7910526	53569784	T,T	A,A	0.880716,0.806548	0.0153594,0.0131623	0.00610001,0.0108218	1.92795,0.649983	0.000426959	0.000990964
2	rs10823637	53572335	A,A	G,G	0.880716,0.805556	0.0156195,0.012178	0.00610001,0.0108009	1.98088,0.585814	0.000426527	0.000987089
2	rs1194502	54002283	G,NA	A,NA	0.064612,NA	0.011232,NA	0.00804243,NA	0.789053,NA	0.000426027	0.00103716
2	rs74886501	54025741	NA,A	NA,G	NA,0.780754	NA,-0.0178291	NA,0.0103319	NA,1.07359	0.000425775	0.00110317
2	rs1937716	53575335	A,A	G,G	0.880716,0.805556	0.0156859,0.0118849	0.00610001,0.0108009	1.9945,0.566755	0.000424985	0.000982992
2	rs1937721	53576150	T,T	C,C	0.880716,0.805556	0.015731,0.0116879	0.00610001,0.0108009	2.0038,0.554091	0.00042422	0.000980866
2	rs4935282	53576845	T,T	C,C	0.880716,0.805556	0.015731,0.0116879	0.00610001,0.0108009	2.0038,0.554091	0.00042422	0.000980866
2	rs7913499	53576743	A,A	T,T	0.880716,0.805556	0.015731,0.0116879	0.00610001,0.0108009	2.0038,0.554091	0.00042422	0.000980866
2	rs1937720	53576031	T,T	C,C	0.880716,0.805556	0.015731,0.0116879	0.00610001,0.0108009	2.0038,0.554091	0.00042422	0.000980866
2	rs78642809	54174733	A,NA	T,NA	0.976143,NA	0.0332969,NA	0.0129561,NA	1.99265,NA	0.000423108	0.00100205
2	rs10823642	53574981	C,C	T,T	0.880716,0.805556	0.0156407,0.011986	0.00610001,0.0108009	1.98523,0.573296	0.000422155	0.00097671
2	rs10823641	53574885	G,G	A,A	0.880716,0.804563	0.0156407,0.0119124	0.00610001,0.01078	1.98523,0.570022	0.00041973	0.000971007
2	rs147249488	54300238	NA,T	NA,C	NA,0.990079	NA,-0.0688072	NA,0.0431319	NA,0.956045	0.000418834	0.000995502
2	rs1937715	53575287	A,A	C,C	0.880716,0.805556	0.0156407,0.0118849	0.00610001,0.0108009	1.98523,0.566755	0.000418274	0.000967639
2	rs1937719	53575902	T,T	C,C	0.880716,0.805556	0.0156859,0.0116879	0.00610001,0.0108009	1.9945,0.554091	0.000417498	0.000965494
2	rs2339984	54026908	NA,T	NA,C	NA,0.781746	NA,-0.0176902	NA,0.0103488	NA,1.05861	0.000415742	0.00107596
2	rs73346917	53972149	A,A	C,C	0.955268,0.700397	-8.57731e-05,-0.0250807	0.00956466,0.00933164	0.00311859,2.143	0.000415089	0.00111682
2	rs16925331	53729093	C,NA	T,NA	0.976143,NA	-0.0250205,NA	0.0129561,NA	1.27195,NA	0.000414852	0.00105132
2	rs10824668	54372284	C,C	A,A	0.55169,0.643849	-0.00845288,-0.0119513	0.0039756,0.00892676	1.47512,0.743207	0.000414706	0.00108032
2	rs10823640	53574335	A,A	G,G	0.880716,0.805556	0.0155746,0.0120314	0.00610001,0.0108009	1.9717,0.576251	0.000414205	0.000958606
2	rs1343809	53574152	C,C	A,A	0.880716,0.805556	0.0155746,0.0120314	0.00610001,0.0108009	1.9717,0.576251	0.000414205	0.000958606
2	rs1937717	53575421	G,G	A,A	0.880716,0.805556	0.0156001,0.0118849	0.00610001,0.0108009	1.9769,0.566755	0.000412344	0.000954072
2	rs1194516	54031443	C,NA	T,NA	0.06163,NA	0.00978817,NA	0.0082216,NA	0.631094,NA	0.000411396	0.000995108
2	rs117428254	54035882	NA,A	NA,G	NA,0.781746	NA,-0.0176035	NA,0.0103488	NA,1.05091	0.000410744	0.00106262
2	rs10508963	53987417	A,NA	T,NA	0.937376,NA	-0.011249,NA	0.0081604,NA	0.774555,NA	0.000410401	0.0009939
2	rs4935283	53577207	T,T	C,C	0.880716,0.805556	0.015731,0.0112446	0.00610001,0.0108009	2.0038,0.526021	0.000408035	0.000943046
2	rs12784736	54519797	T,NA	C,NA	0.989066,NA	0.0293058,NA	0.0190121,NA	0.909348,NA	0.000407832	0.00118595
2	rs10999600	53574614	C,C	T,T	0.880716,0.805556	0.0155549,0.0119354	0.00610001,0.0108009	1.96767,0.570022	0.00040775	0.000943651
2	rs117271768	54046487	NA,C	NA,G	NA,0.772817	NA,-0.0172855	NA,0.0102018	NA,1.0448	0.000406094	0.00104901
2	rs79287620	54039811	NA,T	NA,A	NA,0.781746	NA,-0.0175006	NA,0.0103488	NA,1.04181	0.000404924	0.0010471
2	rs117881485	54026161	NA,C	NA,T	NA,0.781746	NA,-0.0174883	NA,0.0103488	NA,1.04073	0.000404236	0.00104527
2	rs10999602	53574775	G,G	A,A	0.880716,0.805556	0.0155298,0.0119354	0.00610001,0.0108009	1.96254,0.570022	0.000404187	0.000935499
2	rs7085893	53724624	G,NA	A,NA	0.976143,NA	-0.0248159,NA	0.0129561,NA	1.25614,NA	0.00040307	0.00102103
2	rs10824654	54364182	A,A	T,T	0.552684,0.644841	-0.00845466,-0.0126772	0.00397643,0.00893234	1.47512,0.807359	0.0004009	0.0010432
2	rs140995308	54251926	T,NA	C,NA	0.964215,NA	0.0248222,NA	0.0106439,NA	1.70559,NA	0.000400035	0.000943473
2	rs117618298	53774415	C,NA	T,NA	0.977137,NA	-0.0238789,NA	0.0132281,NA	1.14845,NA	0.000399815	0.00100939
2	rs1947758	53828856	C,C	T,T	0.805169,0.90377	0.0124332,-0.0109072	0.00499191,0.014495	1.89448,0.345089	0.000399682	0.00086543
2	rs150287902	54213701	A,NA	G,NA	0.976143,NA	0.0328861,NA	0.0129561,NA	1.9531,NA	0.000399296	0.000945911
2	rs10824797	54536680	T,T	C,C	0.569583,0.541667	-0.00757464,0.00733891	0.00399316,0.00857919	1.23777,0.406368	0.000398832	0.000922097
2	rs10824670	54372503	G,G	A,A	0.553678,0.644841	-0.00864043,-0.0121463	0.00397729,0.00893234	1.52546,0.759728	0.000398775	0.00103643
2	rs2339983	54026736	NA,C	NA,T	NA,0.781746	NA,-0.0173849	NA,0.0103488	NA,1.03162	0.000398519	0.00103002
2	rs2339982	54026723	NA,T	NA,C	NA,0.781746	NA,-0.0173849	NA,0.0103488	NA,1.03162	0.000398519	0.00103002
2	rs16923827	53591012	NA,T	NA,C	NA,0.880952	NA,0.0212764	NA,0.0131998	NA,0.970666	0.000398114	0.00097358
2	rs7073274	54026544	NA,A	NA,C	NA,0.781746	NA,-0.017373	NA,0.0103488	NA,1.03058	0.000397872	0.0010283
2	rs1660760	54154620	A,A	T,T	0.532803,0.155754	0.011112,-0.00220108	0.00396284,0.0117882	2.297,0.0696208	0.000397358	0.000845877
2	rs28503173	53730283	T,NA	A,NA	0.975149,NA	-0.0236693,NA	0.0127009,NA	1.20497,NA	0.00039682	0.00100838
2	rs1149782	54138496	G,G	A,A	0.527833,0.155754	0.0111052,-0.00555297	0.00396044,0.0117882	2.297,0.195453	0.000396447	0.000849253
2	rs80017461	54210403	A,NA	G,NA	0.976143,NA	0.0328245,NA	0.0129561,NA	1.9472,NA	0.000395874	0.000937843
2	rs11001943	54175591	A,A	G,G	0.979125,0.772817	0.0348898,-0.00794351	0.0138296,0.0102018	1.934,0.360321	0.000394612	0.0011605
2	rs7894343	54033887	NA,T	NA,A	NA,0.781746	NA,-0.0172814	NA,0.0103488	NA,1.02255	0.000392916	0.00101509
2	rs79370901	54026313	NA,G	NA,A	NA,0.781746	NA,-0.0172814	NA,0.0103488	NA,1.02255	0.000392916	0.00101509
2	rs117390747	53862791	NA,A	NA,G	NA,0.969246	NA,0.0392758	NA,0.0247591	NA,0.948202	0.000392858	0.000944754
2	rs10824550	54232745	NA,T	NA,C	NA,0.873016	NA,-0.0207816	NA,0.0128386	NA,0.976686	0.00039207	0.000964039
2	rs11003158	54561643	C,C	A,A	0.696819,0.597222	0.00679287,-0.0154891	0.00430159,0.0087157	0.941952,1.1218	0.000391497	0.00112843
2	rs1015619	53759526	G,G	A,A	0.872763,0.656746	-0.0124927,-0.0019411	0.00593314,0.00900319	1.45295,0.0812889	0.000390748	0.000875611
2	rs1937718	53575513	T,T	C,C	0.878728,0.805556	0.0155744,0.0118344	0.00605664,0.0108009	1.9945,0.563496	0.000390064	0.000899817
2	rs78346962	54040436	NA,C	NA,G	NA,0.781746	NA,-0.0171967	NA,0.0103488	NA,1.01515	0.000388415	0.00100309
2	rs7077931	54027444	NA,T	NA,C	NA,0.781746	NA,-0.0171779	NA,0.0103488	NA,1.01352	0.000387426	0.00100046
2	rs74349227	54031363	NA,A	NA,C	NA,0.781746	NA,-0.0171779	NA,0.0103488	NA,1.01352	0.000387426	0.00100046
2	rs7909343	53986762	T,NA	C,NA	0.937376,NA	-0.0109823,NA	0.0081604,NA	0.748693,NA	0.000386826	0.000936723
2	rs77225183	54027643	NA,T	NA,C	NA,0.781746	NA,-0.0171286	NA,0.0103488	NA,1.00923	0.000384851	0.000993597
2	rs7095356	54027391	NA,G	NA,A	NA,0.781746	NA,-0.0171286	NA,0.0103488	NA,1.00923	0.000384851	0.000993597
2	rs10999597	53574527	G,G	A,A	0.880716,0.805556	0.0154894,0.011489	0.00610001,0.0108009	1.95432,0.541425	0.000382909	0.000886011
2	rs16928660	54028189	NA,A	NA,G	NA,0.781746	NA,-0.0170793	NA,0.0103488	NA,1.00495	0.000382301	0.000986802
2	rs16928684	54030964	NA,C	NA,G	NA,0.781746	NA,-0.0170793	NA,0.0103488	NA,1.00495	0.000382301	0.000986802
2	rs10762812	54364614	G,G	A,A	0.552684,0.644841	-0.00840979,-0.0124777	0.00397643,0.00893234	1.46296,0.789308	0.000381449	0.000992007
2	rs11000702	53833505	NA,T	NA,C	NA,0.914682	NA,-0.0237814	NA,0.015302	NA,0.920267	0.000380195	0.000936425
2	rs16928656	54028084	NA,A	NA,T	NA,0.781746	NA,-0.0170251	NA,0.0103488	NA,1.00025	0.000379523	0.000979404
2	rs16928683	54030820	NA,T	NA,C	NA,0.781746	NA,-0.0170251	NA,0.0103488	NA,1.00025	0.000379523	0.000979404
2	rs10824676	54373862	A,A	G,G	0.552684,0.644841	-0.00859373,-0.0117445	0.00397643,0.00893234	1.51311,0.724534	0.000379472	0.000987424
2	rs11001697	54102498	A,A	G,G	0.917495,0.616071	0.00983715,-0.0212286	0.00718617,0.00878946	0.766926,1.8034	0.000378845	0.000994451
2	rs12250292	54175474	G,G	A,A	0.979125,0.736111	0.0323068,-0.0117907	0.0138296,0.00969886	1.71024,0.649547	0.0003788	0.00109849
2	rs1912611	54379059	G,G	A,A	0.553678,0.640873	-0.00882432,-0.0110029	0.00397729,0.00891032	1.57661,0.663771	0.000377679	0.000981185
2	rs191559463	53864976	A,NA	G,NA	0.980119,NA	-0.0255645,NA	0.0141639,NA	1.14819,NA	0.000377349	0.00100144
2	rs10824010	53826682	C,C	T,T	0.638171,0.333333	-0.00881623,0.00750688	0.00411452,0.00906796	1.493,0.389598	0.000377049	0.000642948
2	rs80318665	54027925	NA,G	NA,C	NA,0.781746	NA,-0.0169758	NA,0.0103488	NA,0.995981	0.000377024	0.000972746
2	rs10762815	54373957	A,A	C,C	0.552684,0.644841	-0.00859373,-0.0116906	0.00397643,0.00893234	1.51311,0.719867	0.000376861	0.000980566
2	rs10824677	54373889	C,C	T,T	0.552684,0.644841	-0.00859373,-0.0116906	0.00397643,0.00893234	1.51311,0.719867	0.000376861	0.000980566
2	rs9415080	53946014	T,T	A,A	0.675944,0.767857	0.0117195,0.00038957	0.00422449,0.0101248	2.25697,0.0135385	0.000376753	0.000842738
2	rs7098705	54027217	NA,C	NA,T	NA,0.779762	NA,-0.0169206	NA,0.0103152	NA,0.995981	0.000376087	0.000967027
2	rs7920008	53692969	T,T	C,C	0.583499,0.529762	-0.00901204,-0.00539647	0.00401062,0.00856454	1.60841,0.276846	0.000374024	0.000834272
2	rs73337358	54558445	NA,G	NA,C	NA,0.963294	NA,0.0353315	NA,0.0227328	NA,0.920331	0.000372302	0.000893133
2	rs1348350	54410202	A,A	C,C	0.079523,0.047619	-0.0190772,-0.0111628	0.0073078,0.0200728	2.04381,0.237974	0.000368941	0.000900912
2	rs11001924	54169759	T,T	A,A	0.985089,0.789683	0.039155,-0.00390191	0.0163138,0.0104891	1.78542,0.148805	0.000368415	0.00109592
2	rs7091177	53757095	A,A	G,G	0.872763,0.657738	-0.0123582,-0.00129249	0.00593314,0.00900943	1.42876,0.0526021	0.000366877	0.000822727
2	rs1919754	54371765	G,G	T,T	0.552684,0.638889	-0.00849952,-0.0117503	0.00397643,0.00889959	1.48732,0.728789	0.000365663	0.000948533
2	rs117757955	53874789	G,NA	A,NA	0.985089,NA	-0.0312932,NA	0.0163138,NA	1.25896,NA	0.000365383	0.000723721
2	rs11000246	53707128	NA,T	NA,C	NA,0.938492	NA,0.0279492	NA,0.0177919	NA,0.934769	0.000364951	0.000892789
2	rs151196156	53707627	T,NA	A,NA	0.969185,NA	-0.0217709,NA	0.0114407,NA	1.24374,NA	0.000364028	0.000937172
2	rs77691306	53750105	G,NA	T,NA	0.976143,NA	-0.0240628,NA	0.0129561,NA	1.19876,NA	0.000363274	0.000918789
2	rs2134772	53884663	C,C	T,T	0.535785,0.313492	-0.00967975,-0.0164161	0.00396447,0.0092144	1.83502,1.12598	0.000362609	0.000892448
2	rs74331230	54415259	NA,A	NA,G	NA,0.963294	NA,0.0343428	NA,0.0227328	NA,0.883187	0.00036204	0.000866503
2	rs12264214	54371908	T,T	C,C	0.552684,0.644841	-0.00849952,-0.0117445	0.00397643,0.00893234	1.48732,0.724534	0.000361919	0.00094106
2	rs10824674	54373084	T,T	C,C	0.552684,0.644841	-0.00845466,-0.0119095	0.00397643,0.00893234	1.47512,0.738892	0.000361544	0.00093994
2	rs143793333	53878496	C,NA	T,NA	0.989066,NA	-0.034967,NA	0.0190121,NA	1.18121,NA	0.00035802	0.000695739
2	rs12251753	54175183	A,A	T,T	0.979125,0.772817	0.0342956,-0.00789728	0.0138296,0.0102018	1.8813,0.357666	0.000357651	0.00104778
2	rs12248821	54375283	G,G	A,A	0.55169,0.640873	-0.00859193,-0.0110648	0.0039756,0.00891032	1.51311,0.668951	0.00035733	0.000930511
2	rs10824672	54372598	G,G	C,C	0.552684,0.644841	-0.00845466,-0.0118109	0.00397643,0.00893234	1.47512,0.730296	0.000356951	0.000927892
2	rs73335054	54173833	A,A	C,C	0.979125,0.772817	0.0342039,-0.00804058	0.0138296,0.0102018	1.87324,0.365918	0.000356007	0.0010423
2	rs78239292	54010847	T,NA	C,NA	0.973161,NA	-0.0151421,NA	0.0122339,NA	0.665909,NA	0.000355989	0.000869781
2	rs111720738	54099811	A,NA	G,NA	0.996024,NA	0.0592159,NA	0.0314177,NA	1.2258,NA	0.000354564	0.000996747
2	rs2384015	54371294	C,C	T,T	0.552684,0.644841	-0.00840979,-0.0118916	0.00397643,0.00893234	1.46296,0.737328	0.000352768	0.000916785
2	rs113765090	54091912	A,NA	G,NA	0.970179,NA	0.0279803,NA	0.0116239,NA	1.79376,NA	0.000352553	0.00087501
2	rs7901289	54368091	G,G	C,C	0.552684,0.644841	-0.00827066,-0.0123961	0.00397643,0.00893234	1.42559,0.781974	0.000352367	0.000915297
2	rs1441114	54174019	T,T	G,G	0.979125,0.772817	0.0341492,-0.00799436	0.0138296,0.0102018	1.86843,0.363249	0.00035181	0.00102967
2	rs74657138	53807260	NA,T	NA,A	NA,0.939484	NA,-0.0271852	NA,0.0179277	NA,0.88799	0.000351049	0.000862359
2	rs116896704	53869605	G,NA	T,NA	0.956262,NA	0.0183245,NA	0.00966771,NA	1.23631,NA	0.000350073	0.000882764
2	rs10824673	54372629	C,C	T,T	0.552684,0.644841	-0.00840979,-0.0118109	0.00397643,0.00893234	1.46296,0.730296	0.000349099	0.000907164
2	rs78556086	54097941	NA,C	NA,G	NA,0.951389	NA,-0.0290353	NA,0.0198773	NA,0.841366	0.000348272	0.00084268
2	rs72801430	53681438	G,NA	T,NA	0.954274,NA	0.0165171,NA	0.00946506,NA	1.09165,NA	0.000341887	0.0007678
2	rs147829656	54168277	A,NA	G,NA	0.989066,NA	-0.0470924,NA	0.0190121,NA	1.87778,NA	0.000340387	0.000746628
2	rs10999649	53585241	T,T	C,C	0.882704,0.808532	0.0155122,0.0120097	0.00614455,0.0108644	1.93611,0.57028	0.000338566	0.000788779
2	rs10762817	54375355	T,T	C,C	0.552684,0.640873	-0.00854887,-0.0110109	0.00397643,0.00891032	1.5008,0.664437	0.000337419	0.000876517
2	rs56753448	54063190	NA,T	NA,G	NA,0.983135	NA,-0.0500586	NA,0.0331973	NA,0.880822	0.000336329	0.000797751
2	rs1919751	54374303	A,A	G,G	0.552684,0.641865	-0.00849952,-0.0111695	0.00397643,0.00891575	1.48732,0.677191	0.000335621	0.000871599
2	rs12265938	53586166	G,G	A,A	0.882704,0.808532	0.0155122,0.0119127	0.00614455,0.0108644	1.93611,0.564051	0.000335596	0.000781787
2	rs9416044	53959055	T,T	A,A	0.676938,0.769841	0.0112767,0.00595845	0.00422788,0.0101552	2.11644,0.253849	0.000334763	0.00075589
2	rs7070276	53983384	T,NA	C,NA	0.927435,NA	-0.00945298,NA	0.00762141,NA	0.66785,NA	0.000333024	0.000804916
2	rs12268753	53818149	C,C	A,A	0.774354,0.91369	0.0127184,-0.00384109	0.00472994,0.0152221	2.14456,0.0964863	0.000332822	0.000693151
2	rs76473525	54204245	NA,G	NA,A	NA,0.980159	NA,-0.0457741	NA,0.0306528	NA,0.868521	0.000332309	0.000819507
2	rs1919750	54374365	A,A	T,T	0.552684,0.640873	-0.00845466,-0.0112655	0.00397643,0.00891032	1.47512,0.685888	0.000332001	0.000862062
2	rs11002760	54377561	G,NA	A,NA	0.970179,NA	0.0237789,NA	0.0116239,NA	1.38948,NA	0.000331816	0.000764151
2	rs1982266	54530636	G,G	A,A	0.419483,0.393849	-0.00577823,0.0126347	0.00400659,0.00874879	0.826083,0.82771	0.000331474	0.000843801
2	rs10740487	54373291	A,A	C,C	0.552684,0.643849	-0.00827066,-0.011902	0.00397643,0.00892676	1.42559,0.738892	0.000330883	0.000858918
2	rs7912151	54166661	G,G	A,A	0.985089,0.751984	0.0366861,-0.00829764	0.0163138,0.00989826	1.61036,0.395918	0.000330525	0.000970269
2	rs9804211	53865680	C,C	T,T	0.785288,0.657738	-0.00817001,-0.0127156	0.00481501,0.00900943	1.04702,0.800966	0.000329998	0.000754849
2	rs10824067	53887870	T,T	G,G	0.293241,0.290675	0.00999235,0.00931192	0.00434302,0.00941405	1.66951,0.49135	0.000329857	0.000846836
2	rs1149780	54139723	T,T	C,C	0.530815,0.161706	0.0106101,-0.00674466	0.00396183,0.0116103	2.13051,0.250811	0.000329796	0.000712076
2	rs11001472	54049359	G,G	A,A	0.406561,0.482143	0.0146355,0.0174552	0.00402521,0.00855481	3.55761,1.38393	0.000328594	0.000892801
2	rs58725405	53698708	G,G	A,A	0.862823,0.656746	-0.0118748,0.0045519	0.00574696,0.00900319	1.41115,0.212436	0.000327872	0.000757384
2	rs10824679	54375404	C,C	T,T	0.552684,0.640873	-0.00849952,-0.0109619	0.00397643,0.00891032	1.48732,0.660344	0.000327249	0.000849724
2	rs61850004	53578489	T,NA	C,NA	0.994036,NA	-0.0421536,NA	0.0256781,NA	0.997103,NA	0.000325954	0.000823695
2	rs11592210	53871308	T,T	A,A	0.739563,0.662698	-0.010482,-0.00104215	0.00450506,0.0090414	1.69941,0.0418012	0.000324073	0.000785066
2	rs10437352	53923411	C,C	T,T	0.61829,0.513889	-0.0109125,0.00970269	0.00406983,0.00855265	2.13469,0.590745	0.000323345	0.000762291
2	rs1904006	53809027	C,C	T,T	0.752485,0.85119	-0.00946926,-0.0114375	0.00458131,0.0120109	1.41183,0.467294	0.000322882	0.000638784
2	rs12765252	53599222	G,G	A,A	0.944334,0.987103	-0.0207346,-0.0326538	0.00862346,0.0378862	1.79056,0.410333	0.000322667	0.00079829
2	rs11001702	54103425	C,C	T,T	0.918489,0.615079	0.00921398,-0.0206898	0.00722595,0.0087852	0.694079,1.73238	0.000322654	0.000844263
2	rs117958631	53962984	T,NA	C,NA	0.973161,NA	-0.0143444,NA	0.0122339,NA	0.617999,NA	0.000321873	0.000786036
2	rs4935031	53889620	T,T	G,G	0.468191,0.690476	0.00944447,0.0162817	0.00396233,0.00924659	1.76584,1.10642	0.000321825	0.000796637
2	rs2134767	53890319	A,A	G,G	0.468191,0.691468	0.00930811,0.0161455	0.00396233,0.0092548	1.72547,1.09118	0.000321625	0.000795319
2	rs10824684	54375973	A,A	G,G	0.55169,0.640873	-0.00849774,-0.0109007	0.0039756,0.00891032	1.48732,0.655241	0.000319829	0.000831193
2	rs4477394	54377602	A,A	T,T	0.552684,0.640873	-0.00845466,-0.0109007	0.00397643,0.00891032	1.47512,0.655241	0.000317686	0.000824547
2	rs1919748	54376431	C,C	T,T	0.552684,0.640873	-0.00845466,-0.0109007	0.00397643,0.00891032	1.47512,0.655241	0.000317686	0.000824547
2	rs12246138	54182165	T,T	C,C	0.981113,0.738095	0.0319681,-0.0112896	0.0145245,0.00972244	1.55693,0.609835	0.000316843	0.000932505
2	rs59533985	53582208	C,C	T,T	0.882704,0.808532	0.0152955,0.0120607	0.00614455,0.0108644	1.89278,0.57357	0.000316682	0.000738394
2	rs1194514	54023574	T,T	G,G	0.117296,0.419643	0.00134174,0.0177688	0.00614455,0.00866195	0.0824172,1.39543	0.000316623	0.000804987
2	rs11598005	53584330	C,NA	T,NA	0.907555,NA	0.0136521,NA	0.00682591,NA	1.34203,NA	0.000316001	0.000864039
2	rs4447119	54377870	G,G	A,A	0.552684,0.640873	-0.00845466,-0.010852	0.00397643,0.00891032	1.47512,0.651194	0.000315858	0.000819758
2	rs1919746	54376507	T,T	G,G	0.552684,0.640873	-0.00845466,-0.010852	0.00397643,0.00891032	1.47512,0.651194	0.000315858	0.000819758
2	rs57786924	53582152	A,A	G,G	0.882704,0.808532	0.0152955,0.0120097	0.00614455,0.0108644	1.89278,0.57028	0.000315208	0.00073492
2	rs2879613	53584787	A,A	T,T	0.882704,0.808532	0.0152504,0.0121118	0.00614455,0.0108644	1.88382,0.576868	0.000313516	0.000731162
2	rs1919749	54376294	T,T	C,C	0.552684,0.640873	-0.00840979,-0.0109494	0.00397643,0.00891032	1.46296,0.659297	0.000312503	0.000810859
2	rs10824486	54184527	T,T	C,C	0.981113,0.738095	0.0320475,-0.0110487	0.0145245,0.00972244	1.56299,0.592129	0.000312417	0.000919979
2	rs10762822	54378193	C,C	T,T	0.552684,0.640873	-0.00845466,-0.0107497	0.00397643,0.00891032	1.47512,0.642731	0.000312081	0.00080986
2	rs10762821	54378124	C,C	T,T	0.552684,0.640873	-0.00845466,-0.0107497	0.00397643,0.00891032	1.47512,0.642731	0.000312081	0.00080986
2	rs1912610	54379615	A,A	G,G	0.552684,0.640873	-0.00854887,-0.0103062	0.00397643,0.00891032	1.5008,0.606579	0.000310935	0.000807067
2	rs12258521	53586382	T,T	C,C	0.882704,0.808532	0.0152955,0.0118583	0.00614455,0.0108644	1.89278,0.56057	0.000310912	0.000724799
2	rs10999660	53586582	A,A	G,G	0.882704,0.808532	0.0152955,0.0118583	0.00614455,0.0108644	1.89278,0.56057	0.000310912	0.000724799
2	rs2879614	53583300	G,G	C,C	0.882704,0.808532	0.0152098,0.0121578	0.00614455,0.0108644	1.87577,0.579844	0.000310713	0.00072476
2	rs60285660	53582042	C,C	A,A	0.882704,0.808532	0.0152504,0.0120097	0.00614455,0.0108644	1.88382,0.57028	0.000310597	0.000724283
2	rs2339859	53584737	G,G	C,C	0.882704,0.80754	0.0152098,0.012088	0.00614455,0.010843	1.87577,0.576868	0.000310356	0.000723519
2	rs74701075	53763696	C,NA	T,NA	0.988072,NA	0.0367215,NA	0.0182119,NA	1.35889,NA	0.000310287	0.000709958
2	rs10823671	53588903	T,T	G,G	0.882704,0.808532	0.0152955,0.0118075	0.00614455,0.0108644	1.89278,0.557327	0.000309496	0.000721463
2	rs80235069	54226393	T,NA	C,NA	0.962227,NA	0.00927944,NA	0.0103707,NA	0.430734,NA	0.000309401	0.000887762
2	rs12262614	53581796	A,A	G,G	0.882704,0.808532	0.0152504,0.0119586	0.00614455,0.0108644	1.88382,0.566998	0.000309157	0.00072089
2	rs1912608	54379879	A,A	T,T	0.552684,0.640873	-0.00854887,-0.0102526	0.00397643,0.00891032	1.5008,0.602267	0.000309078	0.000802198
2	rs10999662	53587305	C,C	T,T	0.882704,0.80754	0.0152955,0.0117843	0.00614455,0.010843	1.89278,0.557327	0.000308892	0.000720003
2	rs17562565	53892967	A,A	G,G	0.821074,0.987103	-0.00892648,-0.0560814	0.00515836,0.0378862	1.07809,0.857599	0.000308725	0.000811619
2	rs7100138	53697472	T,NA	A,NA	0.968191,NA	-0.019956,NA	0.0112664,NA	1.11627,NA	0.000308695	0.000793937
2	rs12267453	54193865	NA,G	NA,A	NA,0.975198	NA,-0.0391199	NA,0.0274863	NA,0.810612	0.000308631	0.000760116
2	rs10999634	53581087	G,G	C,C	0.882704,0.806548	0.0152955,0.0117643	0.00614455,0.0108218	1.89278,0.557526	0.000308604	0.000720231
2	rs2068270	53587500	A,A	C,C	0.882704,0.808532	0.0152955,0.0117567	0.00614455,0.0108644	1.89278,0.554091	0.000308093	0.000718156
2	rs2068271	53587696	A,A	T,T	0.882704,0.808532	0.0152955,0.0117567	0.00614455,0.0108644	1.89278,0.554091	0.000308093	0.000718156
2	rs10823673	53588990	C,C	A,A	0.882704,0.808532	0.0152955,0.0117567	0.00614455,0.0108644	1.89278,0.554091	0.000308093	0.000718156
2	rs10823672	53588957	G,G	A,A	0.882704,0.808532	0.0152955,0.0117567	0.00614455,0.0108644	1.89278,0.554091	0.000308093	0.000718156
2	rs10762819	54377988	A,A	G,G	0.55169,0.640873	-0.00845288,-0.0108033	0.0039756,0.00891032	1.47512,0.647158	0.000307516	0.000798971
2	rs7083566	53580919	G,G	A,A	0.882704,0.806548	0.0152955,0.0117135	0.00614455,0.0108218	1.89278,0.554276	0.000307202	0.000716921
2	rs118045914	54210937	NA,C	NA,A	NA,0.978175	NA,0.0410969	NA,0.0292559	NA,0.795611	0.000306994	0.000746275
2	rs74132837	53711708	C,NA	T,NA	0.968191,NA	-0.0199162,NA	0.0112664,NA	1.11294,NA	0.000306883	0.000789171
2	rs147140416	54153601	T,NA	C,NA	0.989066,NA	-0.0459076,NA	0.0190121,NA	1.80271,NA	0.000306289	0.000674015
2	rs12247086	54207756	NA,T	NA,C	NA,0.973214	NA,-0.0375401	NA,0.0264757	NA,0.806269	0.000306133	0.000754128
2	rs9415087	53961906	A,A	G,G	0.67495,0.772817	0.0112121,0.00454109	0.00422113,0.0102018	2.10222,0.182945	0.000305162	0.00068682
2	rs7907343	54016099	T,NA	G,NA	0.064612,NA	0.00910982,NA	0.00804243,NA	0.589507,NA	0.000304662	0.000729078
2	rs16923817	53590171	A,A	G,G	0.882704,0.808532	0.015273,0.0117059	0.00614455,0.0108644	1.8883,0.550864	0.000304449	0.000709685
2	rs76887198	53893195	A,A	G,G	0.821074,0.987103	-0.00897519,-0.0551727	0.00515836,0.0378862	1.08687,0.837685	0.000304118	0.000799928
2	rs10508974	54378678	A,A	G,G	0.552684,0.640873	-0.00840979,-0.010701	0.00397643,0.00891032	1.46296,0.638716	0.000303485	0.000787234
2	rs10824688	54378521	G,G	A,A	0.552684,0.640873	-0.00840979,-0.010701	0.00397643,0.00891032	1.46296,0.638716	0.000303485	0.000787234
2	rs10999647	53585126	C,C	T,T	0.882704,0.808532	0.0151646,0.0120607	0.00614455,0.0108644	1.86685,0.57357	0.000303479	0.000707932
2	rs1903957	53720212	T,T	G,G	0.879722,0.703373	0.0104655,-0.0144623	0.00607818,0.00935847	1.07006,0.912726	0.000301823	0.00078829
2	rs10824697	54380104	C,C	T,T	0.552684,0.640873	-0.00849952,-0.0102526	0.00397643,0.00891032	1.48732,0.602267	0.000301525	0.000782294
2	rs182763225	53955290	NA,C	NA,T	NA,0.975198	NA,-0.0363063	NA,0.0274863	NA,0.729229	0.000301361	0.000729005
2	rs7905946	53710480	C,NA	T,NA	0.968191,NA	-0.0197872,NA	0.0112664,NA	1.10218,NA	0.00030111	0.000773987
2	rs7917469	53710232	T,NA	C,NA	0.968191,NA	-0.0197872,NA	0.0112664,NA	1.10218,NA	0.00030111	0.000773987
2	rs61847499	53733016	G,NA	A,NA	0.923459,NA	-0.00820797,NA	0.00743677,NA	0.569083,NA	0.000300526	0.000775685
2	rs1919747	54376443	C,C	G,G	0.552684,0.640873	-0.00836491,-0.0108033	0.00397643,0.00891032	1.45086,0.647158	0.000300421	0.000779105
2	rs10508959	53587375	T,T	A,A	0.882704,0.80754	0.0152098,0.0117843	0.00614455,0.010843	1.87577,0.557327	0.000300377	0.000700366
2	rs10824687	54378412	C,C	G,G	0.553678,0.640873	-0.0083667,-0.0109902	0.00397729,0.00891032	1.45086,0.662708	0.000299648	0.000775761
2	rs10824678	54375378	C,C	G,G	0.552684,0.640873	-0.00832003,-0.0109619	0.00397643,0.00891032	1.4388,0.660344	0.000299463	0.000776491
2	rs10823674	53589026	C,C	T,T	0.882704,0.808532	0.0151878,0.0117567	0.00614455,0.0108644	1.87143,0.554091	0.000297471	0.000693658
2	rs10823675	53589162	C,C	T,T	0.882704,0.808532	0.0151878,0.0117567	0.00614455,0.0108644	1.87143,0.554091	0.000297471	0.000693658
2	rs111366836	54101962	G,NA	A,NA	0.987078,NA	0.0353506,NA	0.0175062,NA	1.36198,NA	0.000296958	0.000740599
2	rs10508973	54378641	T,T	C,C	0.552684,0.640873	-0.00836491,-0.010701	0.00397643,0.00891032	1.45086,0.638716	0.000296845	0.000769741
2	rs1937691	53589364	G,G	A,A	0.882704,0.808532	0.0151878,0.0117059	0.00614455,0.0108644	1.87143,0.550864	0.000296128	0.000690493
2	rs1937692	53589683	G,G	A,A	0.882704,0.808532	0.0151878,0.0117059	0.00614455,0.0108644	1.87143,0.550864	0.000296128	0.000690493
2	rs1660788	54158764	T,T	C,C	0.447316,0.064484	0.00976108,-0.0229382	0.00397643,0.0174041	1.85081,0.726971	0.000296002	0.00063694
2	rs1912607	54380429	A,A	G,G	0.552684,0.640873	-0.00836491,-0.0106523	0.00397643,0.00891032	1.45086,0.634712	0.000295169	0.000765353
2	rs72801443	53719798	A,NA	T,NA	0.976143,NA	-0.0224113,NA	0.0129561,NA	1.07744,NA	0.000294509	0.000741476
2	rs10762820	54377994	A,A	G,G	0.55169,0.640873	-0.00836316,-0.0108033	0.0039756,0.00891032	1.45086,0.647158	0.00029424	0.000763931
2	rs74132832	53709853	G,NA	A,NA	0.968191,NA	-0.0196282,NA	0.0112664,NA	1.08898,NA	0.000294192	0.000755797
2	rs12257964	54223251	NA,T	NA,C	NA,0.97619	NA,-0.0385522	NA,0.0280389	NA,0.771739	0.000292729	0.000720723
2	rs10824093	53897290	T,T	C,C	0.461233,0.686508	0.00939166,0.015522	0.00396624,0.0092144	1.74741,1.03584	0.000292511	0.000780752
2	rs113000477	54560956	NA,T	NA,G	NA,0.960318	NA,0.0298995	NA,0.0218976	NA,0.76417	0.00029199	0.000699048
2	rs4935047	54530067	G,G	A,A	0.420477,0.393849	-0.0054325,0.012979	0.00400528,0.00874879	0.756979,0.860322	0.000291644	0.00073993
2	rs1937693	53589770	T,T	A,A	0.882704,0.808532	0.0151646,0.0116094	0.00614455,0.0108644	1.86685,0.544754	0.000291414	0.000679494
2	rs1194614	54134728	T,T	C,C	0.483101,0.636905	-0.00896119,0.0128879	0.00395656,0.00888906	1.62858,0.8324	0.000291397	0.000680862
2	rs9416046	53961851	C,C	T,T	0.67495,0.772817	0.0111191,0.00459036	0.00422113,0.0102018	2.07393,0.185258	0.000291089	0.000655637
2	rs7915353	53579821	A,A	C,C	0.882704,0.80754	0.0152955,0.0110901	0.00614455,0.010843	1.89278,0.513698	0.000290446	0.000675687
2	rs60903912	54171934	T,T	C,C	0.981113,0.779762	0.0329598,-0.00904551	0.0145245,0.0103152	1.63352,0.419607	0.000289919	0.000857468
2	rs7903427	53579765	G,G	T,T	0.882704,0.80754	0.0152955,0.0110443	0.00614455,0.010843	1.89278,0.510872	0.00028933	0.000673067
2	rs10508962	53988663	T,NA	C,NA	0.93837,NA	-0.0098232,NA	0.00822159,NA	0.634207,NA	0.0002879	0.000694876
2	rs10437353	53923451	C,C	T,T	0.60338,0.498016	-0.0104618,0.0117221	0.00404163,0.00854942	2.01595,0.768673	0.000287708	0.000669228
2	rs12763968	53907722	A,NA	G,NA	0.968191,NA	0.0210515,NA	0.0112664,NA	1.20979,NA	0.000287665	0.000668701
2	rs7080748	53750811	C,C	T,T	0.870775,0.659722	-0.0118326,-0.000348797	0.00589404,0.00902206	1.34977,0.013604	0.000287655	0.000650009
2	rs7918039	53580219	A,A	G,G	0.882704,0.805556	0.0152504,0.0110976	0.00614455,0.0108009	1.88382,0.516847	0.000286941	0.000668307
2	rs1194500	54001038	A,NA	G,NA	0.063618,NA	0.00964073,NA	0.00810071,NA	0.630778,NA	0.000286852	0.000695542
2	rs1919774	54383174	G,G	A,A	0.552684,0.643849	-0.00836491,-0.0104621	0.00397643,0.00892676	1.45086,0.617624	0.000286684	0.000743732
2	rs1149771	54145976	G,G	A,A	0.530815,0.155754	0.0106567,-0.00174685	0.00396183,0.0117882	2.14579,0.0544347	0.000286651	0.000620933
2	rs1348351	54410153	C,C	A,A	0.080517,0.124008	-0.0179267,-0.00985277	0.00726648,0.0129696	1.86571,0.349259	0.000285992	0.000693497
2	rs1149779	54141192	A,A	G,G	0.527833,0.168651	0.0104713,-0.00518904	0.00396044,0.0114161	2.0865,0.18746	0.000285812	0.000616239
2	rs139646798	54040670	NA,T	NA,C	NA,0.982143	NA,0.0395261	NA,0.0322783	NA,0.656104	0.000285742	0.000683974
2	rs2141521	54382414	G,G	C,C	0.552684,0.640873	-0.00845466,-0.00994822	0.00397643,0.00891032	1.47512,0.578042	0.00028518	0.000739371
2	rs74132831	53709833	G,NA	C,NA	0.968191,NA	-0.019406,NA	0.0112664,NA	1.07067,NA	0.000284884	0.000731336
2	rs75898254	54503399	NA,T	NA,C	NA,0.899802	NA,0.0184693	NA,0.0142364	NA,0.711038	0.00028481	0.00068327
2	rs7904997	54111864	T,T	A,A	0.439364,0.296627	-0.00306677,-0.019917	0.0039837,0.00935847	0.355167,1.47733	0.000284353	0.000706551
2	rs10824464	54169153	C,C	T,T	0.985089,0.751984	0.0353667,-0.00856995	0.0163138,0.00989826	1.52048,0.41274	0.000284311	0.000828432
2	rs1937697	53592537	G,G	A,A	0.882704,0.81746	0.0149727,0.0122152	0.00614455,0.011066	1.82915,0.569189	0.000284244	0.000662624
2	rs12240612	54195736	NA,C	NA,A	NA,0.975198	NA,-0.037204	NA,0.0274863	NA,0.75478	0.000283554	0.000697571
2	rs73337112	54188738	NA,C	NA,T	NA,0.975198	NA,-0.0371844	NA,0.0274863	NA,0.754217	0.000283314	0.000696973
2	rs41436851	53921459	NA,T	NA,C	NA,0.899802	NA,-0.0186309	NA,0.0142364	NA,0.719782	0.000283225	0.00068786
2	rs7917762	53579999	A,A	G,G	0.882704,0.806548	0.0152326,0.0110228	0.00614455,0.0108218	1.8803,0.510872	0.00028297	0.000659304
2	rs12263668	54188894	NA,A	NA,G	NA,0.975198	NA,-0.0371457	NA,0.0274863	NA,0.753109	0.000282843	0.000695799
2	rs2134760	53955401	G,G	A,A	0.673956,0.758929	0.0111568,0.00371729	0.0042178,0.00999379	2.08805,0.148789	0.000281932	0.000633703
2	rs11000400	53752475	C,C	A,A	0.869781,0.660714	-0.0120133,-0.000249342	0.00587486,0.00902845	1.38862,0.00967567	0.000281594	0.000637711
2	rs10824793	54529480	A,A	G,G	0.420477,0.393849	-0.00529599,0.0131238	0.00400528,0.00874879	0.730289,0.874206	0.000281284	0.00071304
2	rs11000846	53881005	C,C	G,G	0.467197,0.668651	0.00912596,0.0158679	0.00396284,0.00908156	1.67192,1.09372	0.000280577	0.000692391
2	rs7079154	54181885	G,G	A,A	0.979125,0.737103	0.0308534,-0.0109427	0.0138296,0.0097106	1.59036,0.585374	0.000280006	0.000804159
2	rs12247509	54544685	A,A	G,G	0.855865,0.916667	-0.00693966,-0.027556	0.00562927,0.0154664	0.662226,1.12608	0.00027952	0.000645744
2	rs10733912	54384757	C,C	A,A	0.555666,0.630952	-0.008002,-0.0117632	0.00397904,0.00885857	1.35339,0.734678	0.000278886	0.000725851
2	rs12243106	54200937	NA,C	NA,T	NA,0.975198	NA,-0.0368121	NA,0.0274863	NA,0.743576	0.000278831	0.000685795
2	rs16927199	53900853	NA,T	NA,C	NA,0.946429	NA,0.0248689	NA,0.0189842	NA,0.720783	0.000278476	0.000681582
2	rs1875794	54003008	G,G	A,A	0.410537,0.579365	0.0132433,0.0188505	0.00401916,0.00865913	3.00697,1.5304	0.000278331	0.000755529
2	rs11002196	54233370	NA,G	NA,A	NA,0.979167	NA,-0.0397414	NA,0.0299292	NA,0.73464	0.000277946	0.000682669
2	rs11598203	53983622	A,NA	G,NA	0.93837,NA	-0.00963633,NA	0.00822159,NA	0.617684,NA	0.000277517	0.000669799
2	rs7920824	53593265	T,T	G,G	0.882704,0.81746	0.0148876,0.0122113	0.00614455,0.011066	1.81255,0.56894	0.000276564	0.00064491
2	rs73339014	54216213	NA,T	NA,C	NA,0.97619	NA,-0.0371849	NA,0.0280389	NA,0.733352	0.000276275	0.000679669
2	rs80266555	53889340	NA,A	NA,C	NA,0.947421	NA,0.0248417	NA,0.0191524	NA,0.710827	0.000276166	0.000674566
2	rs7079951	54168375	G,G	C,C	0.985089,0.751984	0.0352854,-0.00828615	0.0163138,0.00989826	1.51502,0.395214	0.000275538	0.000802529
2	rs11002193	54232492	NA,T	NA,A	NA,0.979167	NA,-0.0394484	NA,0.0299292	NA,0.727032	0.000274796	0.000674831
2	rs2463879	53999358	T,NA	A,NA	0.063618,NA	0.00942029,NA	0.00810071,NA	0.611062,NA	0.000274543	0.000665624
2	rs7910782	54235428	NA,A	NA,G	NA,0.979167	NA,-0.0394069	NA,0.0299292	NA,0.725959	0.000274355	0.000673734
2	rs7080375	54168650	T,T	C,C	0.985089,0.750992	0.0352854,-0.00822861	0.0163138,0.00988505	1.51502,0.392366	0.000274354	0.000799113
2	rs12263811	54189125	NA,A	NA,G	NA,0.975198	NA,-0.0364217	NA,0.0274863	NA,0.732492	0.000274256	0.000674388
2	rs6480493	53592931	C,C	T,T	0.882704,0.80754	0.0148876,0.0119276	0.00614455,0.010843	1.81255,0.566514	0.000274228	0.000640275
2	rs7078945	54168432	C,C	G,G	0.985089,0.751984	0.0352447,-0.00828615	0.0163138,0.00989826	1.51229,0.395214	0.000274122	0.000798223
2	rs11002191	54232130	NA,A	NA,G	NA,0.979167	NA,-0.0393837	NA,0.0299292	NA,0.725357	0.000274108	0.000673121
2	rs74132829	53708322	A,NA	G,NA	0.968191,NA	-0.0191265,NA	0.0112664,NA	1.04783,NA	0.000273738	0.000702058
2	rs7896415	54235252	NA,T	NA,A	NA,0.979167	NA,-0.0393425	NA,0.0299292	NA,0.724293	0.000273672	0.000672036
2	rs10740457	54112762	G,G	A,A	0.436382,0.296627	-0.00320562,-0.0200478	0.0039867,0.00935847	0.375355,1.49246	0.00027339	0.000683834
2	rs11001464	54048923	NA,G	NA,A	NA,0.981151	NA,-0.0398152	NA,0.0314332	NA,0.68766	0.00027315	0.000658232
2	rs59760939	53707570	G,NA	T,NA	0.968191,NA	-0.0191055,NA	0.0112664,NA	1.04613,NA	0.000272924	0.000699922
2	rs11002267	54253520	NA,C	NA,T	NA,0.915675	NA,-0.0208385	NA,0.0153834	NA,0.755615	0.000272856	0.000667674
2	rs2141520	54382602	G,G	A,A	0.552684,0.640873	-0.00836491,-0.00994822	0.00397643,0.00891032	1.45086,0.578042	0.000272805	0.000706792
2	rs7097935	54168787	T,T	A,A	0.985089,0.751984	0.0352854,-0.00814651	0.0163138,0.00989826	1.51502,0.386693	0.000272777	0.000794502
2	rs76357324	54227322	NA,C	NA,T	NA,0.97619	NA,-0.0368625	NA,0.0280389	NA,0.724427	0.000272618	0.000670545
2	rs11001908	54166080	T,T	C,C	0.985089,0.78869	0.0370041,-0.00361569	0.0163138,0.010471	1.6324,0.136757	0.000272078	0.000799676
2	rs12248550	54231500	NA,A	NA,G	NA,0.979167	NA,-0.0391308	NA,0.0299292	NA,0.718826	0.000271448	0.000666503
2	rs41375848	53981270	G,G	T,T	0.915507,0.957341	-0.00898402,-0.0237539	0.00710883,0.0211527	0.685484,0.582611	0.000271445	0.00059114
2	rs7075951	54111095	G,G	A,A	0.439364,0.297619	-0.00306677,-0.019664	0.0039837,0.00934946	0.355167,1.45043	0.000271329	0.00067369
2	rs10824461	54167128	T,T	A,A	0.985089,0.751984	0.0352364,-0.00815405	0.0163138,0.00989826	1.51174,0.387151	0.000271236	0.000789796
2	rs1125148	53955517	C,C	T,T	0.675944,0.759921	0.0110814,0.00362509	0.00422449,0.0100079	2.05986,0.144369	0.000271212	0.000611407
2	rs182826131	53598704	A,NA	G,NA	0.988072,NA	0.0291517,NA	0.0182119,NA	0.960811,NA	0.000270439	0.000619552
2	rs10824682	54375592	G,G	A,A	0.552684,0.640873	-0.00817667,-0.0109494	0.00397643,0.00891032	1.40061,0.659297	0.000270378	0.000699626
2	rs10823690	53593726	G,G	A,A	0.882704,0.80754	0.0147981,0.012074	0.00614455,0.010843	1.79517,0.575966	0.000270176	0.000631102
2	rs73339008	54214774	NA,T	NA,C	NA,0.97619	NA,-0.0366416	NA,0.0280389	NA,0.71834	0.000270159	0.000664411
2	rs10823683	53591581	A,A	T,T	0.882704,0.81746	0.015143,0.0109664	0.00614455,0.011066	1.86258,0.49257	0.000269971	0.000628318
2	rs12260092	54215604	NA,G	NA,A	NA,0.97619	NA,-0.036585	NA,0.0280389	NA,0.716783	0.000269535	0.000662853
2	rs10823647	53577116	NA,A	NA,C	NA,0.869048	NA,0.0166675	NA,0.0126714	NA,0.724944	0.000269505	0.000657791
2	rs12248290	54547156	C,C	T,T	0.855865,0.916667	-0.00702555,-0.0269736	0.00562927,0.0154664	0.67363,1.09068	0.000269397	0.000621975
2	rs7083840	54544665	C,C	A,A	0.855865,0.916667	-0.00672056,-0.0277406	0.00562927,0.0154664	0.633516,1.13742	0.000269334	0.000623016
2	rs11001916	54167563	A,A	C,C	0.985089,0.751984	0.0351102,-0.00824669	0.0163138,0.00989826	1.5033,0.392799	0.000268731	0.00078194
2	rs73339022	54220838	NA,A	NA,T	NA,0.97619	NA,-0.0364604	NA,0.0280389	NA,0.713363	0.000268169	0.000659448
2	rs188076640	53722324	A,NA	G,NA	0.993042,NA	0.042233,NA	0.0237851,NA	1.12034,NA	0.000267959	0.00065462
2	rs11002185	54230508	NA,A	NA,G	NA,0.979167	NA,-0.0387765	NA,0.0299292	NA,0.709718	0.000267793	0.000657411
2	rs1441120	54221478	NA,G	NA,A	NA,0.97619	NA,-0.0364038	NA,0.0280389	NA,0.71181	0.000267553	0.000657909
2	rs12253753	54221141	NA,T	NA,C	NA,0.97619	NA,-0.0364038	NA,0.0280389	NA,0.71181	0.000267553	0.000657909
2	rs79177150	53889723	NA,C	NA,G	NA,0.947421	NA,0.0243048	NA,0.0191524	NA,0.689447	0.000267396	0.000652944
2	rs11002187	54231020	NA,G	NA,C	NA,0.979167	NA,-0.0387116	NA,0.0299292	NA,0.708055	0.000267133	0.000655769
2	rs10824033	53857640	T,T	G,G	0.82505,0.670635	-0.00744245,-0.0112211	0.00520406,0.00909539	0.816213,0.662923	0.000267065	0.000601837
2	rs1441124	54114916	A,A	G,G	0.440358,0.299603	-0.0031115,-0.0195266	0.00398274,0.00933164	0.361853,1.43899	0.000266975	0.000662929
2	rs11002188	54231037	NA,A	NA,G	NA,0.979167	NA,-0.0386954	NA,0.0299292	NA,0.707639	0.000266968	0.000655359
2	rs12413194	54171865	A,A	G,G	0.981113,0.780754	0.0324589,-0.00891669	0.0145245,0.0103319	1.59461,0.41103	0.000266909	0.000786798
2	rs11001723	54110313	T,T	C,C	0.439364,0.302579	-0.00306677,-0.0194835	0.0039837,0.00930543	0.355167,1.44034	0.000266653	0.00066062
2	rs11002186	54230565	NA,C	NA,T	NA,0.979167	NA,-0.0386526	NA,0.0299292	NA,0.706545	0.000266535	0.000654281
2	rs10823682	53591234	A,A	G,G	0.882704,0.81746	0.0151026,0.0109664	0.00614455,0.011066	1.85463,0.49257	0.000266481	0.000620282
2	rs76320751	53889336	NA,A	NA,C	NA,0.947421	NA,0.0242232	NA,0.0191524	NA,0.686223	0.000266104	0.00064976
2	rs7895298	53707216	A,NA	G,NA	0.968191,NA	-0.0189142,NA	0.0112664,NA	1.03065,NA	0.00026567	0.000680876
2	rs1904048	53749547	A,A	T,T	0.595427,0.559524	-0.00879114,-0.0034818	0.00402835,0.00861059	1.53632,0.16371	0.00026563	0.000592487
2	rs10823685	53591813	T,T	C,C	0.882704,0.81746	0.0151026,0.0109155	0.00614455,0.011066	1.85463,0.489538	0.000265394	0.000617726
2	rs150533883	54127918	T,NA	G,NA	0.982107,NA	0.0312629,NA	0.014915,NA	1.44278,NA	0.0002646	0.000645769
2	rs55963015	53707716	T,NA	C,NA	0.968191,NA	-0.0188843,NA	0.0112664,NA	1.02824,NA	0.00026456	0.000677964
2	rs77535306	53888901	NA,T	NA,G	NA,0.947421	NA,0.0241107	NA,0.0191524	NA,0.681785	0.00026434	0.000645409
2	rs79705433	53889023	NA,C	NA,T	NA,0.947421	NA,0.0241107	NA,0.0191524	NA,0.681785	0.00026434	0.000645409
2	rs12260347	54224810	NA,T	NA,C	NA,0.97619	NA,-0.0361035	NA,0.0280389	NA,0.703605	0.000264323	0.000649852
2	rs12269101	54208977	NA,A	NA,C	NA,0.973214	NA,-0.0342538	NA,0.0264757	NA,0.708319	0.000264251	0.000649636
2	rs1441113	54174488	T,T	C,C	0.979125,0.772817	0.0323436,-0.00785105	0.0138296,0.0102018	1.71332,0.355018	0.00026412	0.000764097
2	rs74317489	54311676	NA,A	NA,T	NA,0.920635	NA,-0.020767	NA,0.0158141	NA,0.72327	0.000264041	0.000645685
2	rs74132860	53719052	A,NA	G,NA	0.976143,NA	-0.0215272,NA	0.0129561,NA	1.015,NA	0.000263913	0.000663262
2	rs11002190	54232010	NA,A	NA,G	NA,0.979167	NA,-0.0383833	NA,0.0299292	NA,0.69967	0.000263834	0.000647563
2	rs75777234	53747205	G,NA	C,NA	0.962227,NA	0.00886244,NA	0.0103707,NA	0.405838,NA	0.000263688	0.00060272
2	rs150058505	54191579	A,NA	G,NA	0.99006,NA	-0.0460644,NA	0.01993,NA	1.6816,NA	0.000263681	0.000606666
2	rs77302765	54226806	NA,T	NA,C	NA,0.97619	NA,-0.0360412	NA,0.0280389	NA,0.701906	0.00026366	0.000648201
2	rs79298577	53875195	G,NA	T,NA	0.976143,NA	-0.0207933,NA	0.0129561,NA	0.964505,NA	0.000263653	0.000524294
2	rs7896226	53707238	T,NA	C,NA	0.968191,NA	-0.0188514,NA	0.0112664,NA	1.02559,NA	0.000263347	0.000674779
2	rs7910657	54231802	NA,G	NA,A	NA,0.979167	NA,-0.0383186	NA,0.0299292	NA,0.69802	0.000263191	0.000645965
2	rs56746730	54219613	NA,C	NA,T	NA,0.97619	NA,-0.0359222	NA,0.0280389	NA,0.698668	0.000262404	0.000645066
2	rs4935046	54529705	T,T	C,C	0.420477,0.401786	-0.0054325,0.0121776	0.00400528,0.00871922	0.756979,0.789091	0.000262347	0.000665128
2	rs11001907	54165984	A,A	T,T	0.985089,0.78869	0.0367151,-0.00366228	0.0163138,0.010471	1.61236,0.13875	0.000262214	0.000769419
2	rs10824390	54110416	T,T	A,A	0.440358,0.298611	-0.00334333,-0.0197814	0.00398274,0.00934051	0.396624,1.46608	0.000261889	0.000651031
2	rs1937696	53592503	C,C	T,T	0.882704,0.808532	0.0147578,0.0118583	0.00614455,0.0108644	1.78738,0.56057	0.000261734	0.000611305
2	rs10824683	54375598	C,C	T,T	0.552684,0.640873	-0.0081323,-0.010852	0.00397643,0.00891032	1.38888,0.651194	0.000261697	0.000676857
2	rs11001917	54167716	T,T	A,A	0.985089,0.751984	0.0349029,-0.00823961	0.0163138,0.00989826	1.48949,0.392366	0.000261683	0.000760553
2	rs74843020	53885938	NA,A	NA,G	NA,0.947421	NA,0.0239166	NA,0.0191524	NA,0.674163	0.000261344	0.000638024
2	rs78480376	53760970	C,NA	T,NA	0.980119,NA	0.0315537,NA	0.0141639,NA	1.58674,NA	0.00026099	0.000628483
2	rs116861623	53906785	NA,A	NA,G	NA,0.946429	NA,0.0237911	NA,0.0189842	NA,0.677509	0.000260953	0.000638243
2	rs7080050	54212642	NA,T	NA,A	NA,0.97619	NA,-0.0357551	NA,0.0280389	NA,0.694134	0.000260657	0.00064071
2	rs1149775	54142495	T,T	C,C	0.529821,0.168651	0.0103805,-0.00506327	0.00396135,0.0114161	2.05644,0.182177	0.000260327	0.000564181
2	rs60236713	53748538	T,T	G,G	0.869781,0.65873	-0.011794,-0.000693032	0.00587486,0.00901572	1.34977,0.0274604	0.00025984	0.000589037
2	rs116993243	54152835	NA,T	NA,C	NA,0.840278	NA,0.0151708	NA,0.0116683	NA,0.713221	0.000259803	0.000628499
2	rs1919775	54388026	C,C	G,G	0.555666,0.633929	-0.008002,-0.011239	0.00397904,0.00887361	1.35339,0.687587	0.000259719	0.000675555
2	rs142704437	54049095	NA,T	NA,C	NA,0.987103	NA,-0.052631	NA,0.0378862	NA,0.783107	0.000258618	0.000634475
2	rs59396422	53888312	NA,A	NA,G	NA,0.947421	NA,0.0237226	NA,0.0191524	NA,0.666581	0.000258407	0.000630785
2	rs1194492	53966300	A,A	G,G	0.676938,0.770833	0.0108202,0.00369782	0.00422788,0.0101706	1.97923,0.144982	0.000258228	0.000582878
2	rs7080337	54212829	NA,G	NA,A	NA,0.97619	NA,-0.0355164	NA,0.0280389	NA,0.687678	0.000258196	0.000634572
2	rs12268522	54168297	T,T	C,C	0.985089,0.751984	0.0346957,-0.00839025	0.0163138,0.00989826	1.47574,0.401611	0.000257816	0.000748431
2	rs12768368	53807751	G,G	A,A	0.764414,0.853175	-0.00927382,-0.0116353	0.00465908,0.0120777	1.33219,0.474486	0.000257767	0.000512306
2	rs12241876	54225312	NA,C	NA,T	NA,0.97619	NA,-0.0354402	NA,0.0280389	NA,0.685622	0.000257419	0.000632633
2	rs73339028	54224395	NA,T	NA,G	NA,0.97619	NA,-0.0354402	NA,0.0280389	NA,0.685622	0.000257419	0.000632633
2	rs7077502	53592302	G,G	A,A	0.882704,0.81746	0.015013,0.0108645	0.00614455,0.011066	1.83704,0.486514	0.000256822	0.000597936
2	rs12244791	54206626	NA,T	NA,C	NA,0.973214	NA,-0.033499	NA,0.0264757	NA,0.686612	0.000255974	0.000628994
2	rs72794751	54547790	A,A	G,G	0.856859,0.917659	-0.00729491,-0.0262062	0.00564551,0.0155508	0.707078,1.03645	0.000255787	0.000588728
2	rs78603154	53635369	G,NA	T,NA	0.981113,NA	0.0268196,NA	0.0145245,NA	1.1883,NA	0.000255719	0.000689649
2	rs7916242	54048234	A,A	G,G	0.367793,0.394841	0.0168051,0.0156232	0.00410023,0.00874495	4.3812,1.13069	0.000255436	0.000909968
2	rs10824681	54375591	T,T	C,C	0.552684,0.640873	-0.00808791,-0.0108033	0.00397643,0.00891032	1.37721,0.647158	0.000254805	0.000658768
2	rs7079513	54110965	G,G	T,T	0.439364,0.301587	-0.00302129,-0.0191806	0.0039837,0.0093141	0.348524,1.40379	0.00025458	0.00063049
2	rs1194495	53967538	A,A	G,G	0.686879,0.770833	0.0109477,0.00398399	0.00426327,0.0101706	1.99007,0.157848	0.000254301	0.000581394
2	rs116958697	53666041	G,NA	A,NA	0.981113,NA	0.0267614,NA	0.0145245,NA	1.18441,NA	0.000254134	0.000685181
2	rs7083821	54212877	NA,G	NA,A	NA,0.97619	NA,-0.035033	NA,0.0280389	NA,0.674683	0.000253334	0.000622446
2	rs10824034	53857848	A,A	G,G	0.82505,0.670635	-0.00734186,-0.0110713	0.00520406,0.00909539	0.800504,0.650701	0.000253221	0.000570926
2	rs149860859	54277067	NA,C	NA,T	NA,0.974206	NA,-0.0332826	NA,0.0269663	NA,0.663306	0.000253135	0.000620368
2	rs144100540	53713053	G,NA	A,NA	0.980119,NA	0.025875,NA	0.0141639,NA	1.16924,NA	0.000253114	0.00068766
2	rs141084424	54421141	T,NA	G,NA	0.99006,NA	0.0319552,NA	0.01993,NA	0.963161,NA	0.000252816	0.000608733
2	rs11598427	54390301	A,NA	G,NA	0.681909,NA	-0.00617095,NA	0.00424522,NA	0.835494,NA	0.000252616	0.000609513
2	rs117614761	54229790	NA,C	NA,T	NA,0.847222	NA,0.0151903	NA,0.0118816	NA,0.696625	0.000252567	0.000612437
2	rs141163450	54519120	A,NA	G,NA	0.99006,NA	0.0254542,NA	0.01993,NA	0.695641,NA	0.000252197	0.000666977
2	rs73335052	54173824	T,T	G,G	0.979125,0.772817	0.0319588,-0.00794351	0.0138296,0.0102018	1.68114,0.360321	0.000251111	0.000724646
2	rs61850386	54184749	NA,T	NA,G	NA,0.704365	NA,-0.0114453	NA,0.00936756	NA,0.654072	0.000250897	0.000607857
2	rs72791014	54349451	T,T	G,G	0.678926,0.994048	-0.0063527,-0.0869238	0.00423473,0.0555718	0.874267,0.928938	0.000250757	0.000601894
2	rs72789122	54135209	T,NA	C,NA	0.982107,NA	-0.0142332,NA	0.014915,NA	0.4686,NA	0.000249989	0.000571514
2	rs16927099	53890995	NA,T	NA,C	NA,0.948413	NA,0.0232989	NA,0.0193256	NA,0.642116	0.000249925	0.000609938
2	rs10823692	53593864	T,T	C,C	0.882704,0.816468	0.0148428,0.0111424	0.00614455,0.0110428	1.80385,0.504508	0.00024868	0.000579493
2	rs76114512	53885778	NA,G	NA,C	NA,0.947421	NA,0.0230316	NA,0.0191524	NA,0.639875	0.000248399	0.000606117
2	rs74321112	53783502	NA,T	NA,C	NA,0.891865	NA,-0.0165312	NA,0.0137648	NA,0.638722	0.000247245	0.00060288
2	rs117186641	53759558	NA,G	NA,A	NA,0.922619	NA,0.0192731	NA,0.0159983	NA,0.641455	0.000247236	0.0005939
2	rs11000315	53726335	A,A	C,C	0.884692,0.707341	0.00990528,-0.0146704	0.00619033,0.00939524	0.960302,0.926602	0.000246662	0.000651663
2	rs12255836	54192087	NA,A	NA,C	NA,0.975198	NA,-0.0338073	NA,0.0274863	NA,0.660134	0.000246646	0.000605567
2	rs111435039	54192502	NA,C	NA,T	NA,0.975198	NA,-0.0337956	NA,0.0274863	NA,0.659816	0.000246533	0.000605285
2	rs11001909	54166187	A,A	G,G	0.985089,0.78869	0.0362639,-0.00356909	0.0163138,0.010471	1.58132,0.134769	0.000246483	0.000721457
2	rs111939254	54192507	NA,T	NA,C	NA,0.975198	NA,-0.0337305	NA,0.0274863	NA,0.658057	0.000245909	0.000603729
2	rs113135993	54192514	NA,T	NA,A	NA,0.975198	NA,-0.0337305	NA,0.0274863	NA,0.658057	0.000245909	0.000603729
2	rs12265416	54192815	NA,C	NA,T	NA,0.975198	NA,-0.0337305	NA,0.0274863	NA,0.658057	0.000245909	0.000603729
2	rs12263786	54192781	NA,T	NA,A	NA,0.975198	NA,-0.0337305	NA,0.0274863	NA,0.658057	0.000245909	0.000603729
2	rs12265353	54192709	NA,C	NA,T	NA,0.975198	NA,-0.0337305	NA,0.0274863	NA,0.658057	0.000245909	0.000603729
2	rs151011738	53876171	NA,T	NA,C	NA,0.964286	NA,0.0274187	NA,0.0230345	NA,0.630939	0.000245766	0.000589542
2	rs148060510	54542624	NA,G	NA,C	NA,0.998016	NA,0.113303	NA,0.0960615	NA,0.623047	0.000245506	0.000593717
2	rs73337140	54191409	NA,C	NA,G	NA,0.975198	NA,-0.0336062	NA,0.0274863	NA,0.654702	0.000244724	0.000600776
2	rs12267531	54194044	NA,G	NA,A	NA,0.975198	NA,-0.0336062	NA,0.0274863	NA,0.654702	0.000244724	0.000600776
2	rs10824727	54399149	C,C	T,T	0.568588,0.664683	-0.00753469,-0.0130518	0.00399204,0.00905458	1.22839,0.825491	0.000244497	0.000624957
2	rs11003125	54532014	C,C	G,G	0.614314,0.553571	-0.00707373,0.00764594	0.00406188,0.00859885	1.08832,0.427238	0.000244407	0.000560548
2	rs12243020	54193545	NA,A	NA,G	NA,0.975198	NA,-0.0335581	NA,0.0274863	NA,0.653407	0.000244268	0.000599641
2	rs11002018	54190737	NA,G	NA,A	NA,0.975198	NA,-0.0335581	NA,0.0274863	NA,0.653407	0.000244268	0.000599641
2	rs12259981	54194134	NA,T	NA,C	NA,0.975198	NA,-0.033547	NA,0.0274863	NA,0.653107	0.000244163	0.000599379
2	rs11000724	53843851	NA,T	NA,C	NA,0.97123	NA,-0.0302922	NA,0.0255725	NA,0.626737	0.000243736	0.000565872
2	rs12255069	54055961	T,T	C,C	0.941352,0.998016	-0.0111534,-0.0909869	0.00841466,0.0960615	0.732795,0.464009	0.000243158	0.000526848
2	rs11002046	54195254	NA,G	NA,A	NA,0.975198	NA,-0.0334227	NA,0.0274863	NA,0.649762	0.000242993	0.000596462
2	rs11002045	54195139	NA,C	NA,T	NA,0.975198	NA,-0.0334227	NA,0.0274863	NA,0.649762	0.000242993	0.000596462
2	rs146355959	53817479	T,T	C,C	0.983101,0.998016	-0.0260966,0.113336	0.0153396,0.0960615	1.05112,0.6233	0.000242966	0.000613205
2	rs35260458	54529259	T,NA	C,NA	0.989066,NA	0.0251423,NA	0.0190121,NA	0.730437,NA	0.000242478	0.000634851
2	rs73337124	54189520	NA,C	NA,T	NA,0.975198	NA,-0.0333575	NA,0.0274863	NA,0.648013	0.000242384	0.000594945
2	rs12269071	54193957	NA,C	NA,T	NA,0.975198	NA,-0.0332983	NA,0.0274863	NA,0.646424	0.000241833	0.000593571
2	rs117801020	54187028	NA,T	NA,G	NA,0.850198	NA,0.0147615	NA,0.011978	NA,0.661929	0.000241262	0.000585077
2	rs12240603	54195694	NA,C	NA,A	NA,0.975198	NA,-0.0332331	NA,0.0274863	NA,0.644678	0.000241229	0.000592066
2	rs113695096	54210035	NA,T	NA,C	NA,0.97619	NA,-0.0336585	NA,0.0280389	NA,0.638318	0.000240356	0.000590084
2	rs1149774	54143832	A,A	G,G	0.530815,0.161706	0.0102467,-0.0039574	0.00396183,0.0116103	2.01324,0.134769	0.000239973	0.000521649
2	rs1660790	54157759	T,T	C,C	0.45825,0.068452	0.00928943,-0.0251526	0.00396816,0.0169281	1.71596,0.862273	0.000239193	0.000528617
2	rs117013749	53579511	A,NA	G,NA	0.983101,NA	-0.0193133,NA	0.0153396,NA	0.681907,NA	0.000238733	0.000489218
2	rs11000908	53897607	C,C	T,T	0.460239,0.677579	0.00921165,0.0146919	0.00396686,0.00914559	1.69411,0.965867	0.000238524	0.000631707
2	rs7904700	54199325	NA,A	NA,T	NA,0.975198	NA,-0.0329191	NA,0.0274863	NA,0.636291	0.000238356	0.000584908
2	rs1649142	54143745	T,T	C,C	0.528827,0.161706	0.0102443,-0.00400907	0.00396089,0.0116103	2.01324,0.136757	0.000238259	0.000516543
2	rs10824457	54165559	C,C	T,T	0.985089,0.78869	0.0359251,-0.00387779	0.0163138,0.010471	1.5582,0.148049	0.000238072	0.000695424
2	rs74133343	54190319	NA,A	NA,T	NA,0.975198	NA,-0.0327446	NA,0.0274863	NA,0.63165	0.000236787	0.000580997
2	rs2053467	54190085	NA,T	NA,C	NA,0.975198	NA,-0.0326852	NA,0.0274863	NA,0.630073	0.000236257	0.000579676
2	rs2053468	54189911	NA,G	NA,A	NA,0.975198	NA,-0.0326852	NA,0.0274863	NA,0.630073	0.000236257	0.000579676
2	rs11002019	54190780	NA,C	NA,T	NA,0.975198	NA,-0.0326852	NA,0.0274863	NA,0.630073	0.000236257	0.000579676
2	rs2053466	54190086	NA,G	NA,A	NA,0.975198	NA,-0.0326852	NA,0.0274863	NA,0.630073	0.000236257	0.000579676
2	rs11002017	54190663	NA,A	NA,G	NA,0.975198	NA,-0.0326347	NA,0.0274863	NA,0.628735	0.000235808	0.000578559
2	rs2053464	54190414	NA,C	NA,A	NA,0.975198	NA,-0.0326198	NA,0.0274863	NA,0.62834	0.000235676	0.000578229
2	rs2053465	54190212	NA,G	NA,A	NA,0.975198	NA,-0.0325604	NA,0.0274863	NA,0.626767	0.00023515	0.00057692
2	rs16930948	54283768	NA,C	NA,T	NA,0.838294	NA,0.0133544	NA,0.0116103	NA,0.601971	0.000235136	0.000574878
2	rs2053469	54189828	NA,A	NA,G	NA,0.975198	NA,-0.032495	NA,0.0274863	NA,0.625037	0.000234575	0.000575485
2	rs2126759	53890066	C,C	T,T	0.821074,0.987103	-0.00892648,-0.0476228	0.00515836,0.0378862	1.07809,0.680364	0.000234283	0.000616234
2	rs1149778	54141828	A,A	C,C	0.531809,0.168651	0.0101129,-0.00545099	0.00396233,0.0114161	1.97052,0.198584	0.000233776	0.000508946
2	rs10824455	54165432	G,G	T,T	0.985089,0.78869	0.0357682,-0.00392878	0.0163138,0.010471	1.54756,0.150268	0.000233686	0.000681996
2	rs11002016	54190471	NA,T	NA,C	NA,0.975198	NA,-0.0323701	NA,0.0274863	NA,0.621741	0.000233483	0.000572764
2	rs149088290	54483732	A,NA	C,NA	0.979125,NA	0.0215236,NA	0.0138296,NA	0.922171,NA	0.000233036	0.000560471
2	rs77244200	53951400	NA,C	NA,G	NA,0.964286	NA,0.0262958	NA,0.0230345	NA,0.595805	0.000232463	0.000562249
2	rs11002639	54351066	C,NA	A,NA	0.945328,NA	0.0154253,NA	0.00869693,NA	1.11849,NA	0.000232248	0.000526786
2	rs72803117	53824034	A,A	G,G	0.801193,0.997024	0.0122066,-0.0148286	0.00495399,0.078473	1.86203,0.0705195	0.000232076	0.000477293
2	rs12268968	54200002	NA,G	NA,A	NA,0.975198	NA,-0.032172	NA,0.0274863	NA,0.616524	0.000231768	0.000568493
2	rs61046355	53898728	NA,A	NA,G	NA,0.947421	NA,0.0217585	NA,0.0191524	NA,0.591883	0.000231676	0.0005649
2	rs12411770	53716542	A,A	G,G	0.88171,0.700397	0.00982258,-0.0135412	0.00612213,0.00933164	0.9641,0.833421	0.000231616	0.00060622
2	rs78954317	54228504	NA,T	NA,G	NA,0.84623	NA,0.0141772	NA,0.0118501	NA,0.635357	0.000231276	0.000560565
2	rs12246298	54200032	NA,A	NA,G	NA,0.975198	NA,-0.0321067	NA,0.0274863	NA,0.61481	0.000231209	0.000567099
2	rs144101449	54301307	NA,G	NA,C	NA,0.97619	NA,-0.0314038	NA,0.0280389	NA,0.580523	0.00023106	0.000552071
2	rs139677308	54521861	T,NA	G,NA	0.99006,NA	0.0242684,NA	0.01993,NA	0.651023,NA	0.000230427	0.000607285
2	rs61377487	54199985	NA,G	NA,A	NA,0.975198	NA,-0.0319227	NA,0.0274863	NA,0.609988	0.000229646	0.000563203
2	rs1838066	54529325	G,G	A,A	0.61332,0.546627	-0.00647708,0.00948935	0.00405994,0.00858677	0.956122,0.570069	0.000229451	0.00052942
2	rs79969716	53893801	NA,A	NA,G	NA,0.947421	NA,0.0215746	NA,0.0191524	NA,0.585079	0.00022943	0.000559366
2	rs73337186	54202690	NA,A	NA,T	NA,0.975198	NA,-0.0317852	NA,0.0274863	NA,0.606394	0.00022849	0.000560324
2	rs34447589	53877215	T,T	C,C	0.822068,0.987103	-0.00909729,-0.0460341	0.00516962,0.0378862	1.10542,0.64909	0.000227514	0.00059794
2	rs11001263	53985657	C,NA	A,NA	0.93837,NA	-0.00857546,NA	0.00822159,NA	0.527348,NA	0.000227433	0.000548831
2	rs73339006	54213731	NA,G	NA,C	NA,0.97619	NA,-0.0321147	NA,0.0280389	NA,0.598497	0.000227158	0.000557178
2	rs1660791	54157334	T,T	G,G	0.456262,0.06746	0.00911306,-0.0247586	0.00396952,0.017043	1.66375,0.834747	0.00022714	0.000501224
2	rs11001897	54164165	A,A	T,T	0.985089,0.78869	0.0354583,-0.00426142	0.0163138,0.010471	1.52664,0.164926	0.000227079	0.000661471
2	rs1919462	53985639	T,T	G,G	0.412525,0.56746	0.0107691,0.0192044	0.00401624,0.00862824	2.13479,1.58452	0.000226741	0.000599656
2	rs10762569	53877006	C,C	A,A	0.465209,0.668651	0.00862096,0.016054	0.00396391,0.00908156	1.52812,1.11294	0.000226696	0.000565032
2	rs10824452	54163712	G,G	A,A	0.985089,0.78869	0.0355029,-0.00400361	0.0163138,0.010471	1.52964,0.153538	0.000226421	0.000659792
2	rs11001528	54067241	NA,C	NA,T	NA,0.990079	NA,-0.0478064	NA,0.0431319	NA,0.572354	0.000225361	0.000543794
2	rs73337201	54213633	NA,T	NA,C	NA,0.97619	NA,-0.0318723	NA,0.0280389	NA,0.592343	0.000225209	0.000552319
2	rs12245812	53571197	G,G	A,A	0.897614,0.935516	0.0170465,-0.00696032	0.0065219,0.0174041	2.0479,0.161647	0.000225063	0.000510278
2	rs34197920	53733572	C,NA	T,NA	0.978131,NA	0.0210785,NA	0.0135185,NA	0.92467,NA	0.000224891	0.000554722
2	rs72799477	53630971	T,NA	C,NA	0.978131,NA	0.0191025,NA	0.0135185,NA	0.802344,NA	0.000224748	0.000553467
2	rs2099796	54264867	NA,T	NA,G	NA,0.840278	NA,0.0128587	NA,0.0116683	NA,0.567905	0.000224467	0.000548198
2	rs112854269	54560895	C,C	G,G	0.865805,0.924603	-0.00841214,-0.0236314	0.00580045,0.0161901	0.832722,0.840452	0.000224077	0.000504918
2	rs12257131	54205750	NA,A	NA,G	NA,0.973214	NA,-0.03008	NA,0.0264757	NA,0.59193	0.000223658	0.000548425
2	rs11000263	53712689	T,T	C,C	0.88171,0.699405	0.00968723,-0.0135527	0.00612213,0.00932283	0.944719,0.835572	0.000223547	0.000584787
2	rs1441115	54169130	T,T	C,C	0.985089,0.78869	0.0354032,-0.00391273	0.0163138,0.010471	1.52293,0.149569	0.000222919	0.000649249
2	rs56111620	54227988	NA,T	NA,C	NA,0.97619	NA,-0.0315614	NA,0.0280389	NA,0.584488	0.000222755	0.000546202
2	rs75553839	54019147	NA,T	NA,G	NA,0.958333	NA,0.0208216	NA,0.0213919	NA,0.480979	0.000222665	0.000533613
2	rs7898055	54232069	NA,A	NA,C	NA,0.979167	NA,-0.0335362	NA,0.0299292	NA,0.58088	0.000222405	0.000544545
2	rs112945515	54210082	NA,G	NA,A	NA,0.97619	NA,-0.0315134	NA,0.0280389	NA,0.58328	0.000222381	0.000545269
2	rs1733705	54158203	T,T	A,A	0.457256,0.06746	0.009291,-0.0242325	0.00396883,0.017043	1.71596,0.809469	0.000222265	0.000490645
2	rs11002735	54372305	T,NA	C,NA	0.676938,NA	-0.00636485,NA	0.00422788,NA	0.87874,NA	0.000221755	0.000537082
2	rs148503325	53670489	NA,A	NA,G	NA,0.974206	NA,-0.0284315	NA,0.0269663	NA,0.535019	0.000221616	0.000537884
2	rs144937001	54023782	G,NA	A,NA	0.985089,NA	-0.0211667,NA	0.0163138,NA	0.711148,NA	0.000221604	0.000483996
2	rs73337187	54202758	NA,G	NA,A	NA,0.975198	NA,-0.0307999	NA,0.0274863	NA,0.580907	0.000220524	0.000540476
2	rs72799431	53568943	T,T	C,C	0.90159,0.935516	0.0168197,-0.00557148	0.00663768,0.0174041	1.94778,0.125591	0.000220112	0.000492025
2	rs1649140	54157337	G,G	C,C	0.456262,0.06746	0.00902102,-0.0248149	0.00396952,0.017043	1.63729,0.837472	0.000220106	0.000486253
2	rs12267357	54229748	NA,G	NA,A	NA,0.979167	NA,-0.0330357	NA,0.0299292	NA,0.569146	0.000218812	0.000535612
2	rs721854	53870241	G,G	A,A	0.461233,0.666667	0.00876232,0.0155973	0.00396624,0.00906796	1.56609,1.06842	0.000218611	0.000541329
2	rs4935292	53693513	A,A	G,G	0.371769,0.246032	-0.00759122,-0.0162996	0.00409113,0.00992501	1.19709,0.997694	0.000218506	0.000506359
2	rs118162108	54348307	NA,C	NA,T	NA,0.948413	NA,0.0203267	NA,0.0193256	NA,0.533294	0.000218462	0.000527271
2	rs11001929	54171478	T,T	A,A	0.981113,0.779762	0.0314755,-0.00795843	0.0145245,0.0103152	1.51956,0.356158	0.000218242	0.000638702
2	rs75992764	53928098	NA,T	NA,C	NA,0.85119	NA,0.0122736	NA,0.0120109	NA,0.513087	0.000217708	0.000524139
2	rs11002164	54223356	NA,C	NA,A	NA,0.97619	NA,-0.0308961	NA,0.0280389	NA,0.567826	0.000217675	0.000533538
2	rs1441119	54225761	NA,A	NA,G	NA,0.97619	NA,-0.0308961	NA,0.0280389	NA,0.567826	0.000217675	0.000533538
2	rs12250301	54205596	NA,G	NA,A	NA,0.975198	NA,-0.0304155	NA,0.0274863	NA,0.571087	0.000217561	0.000533094
2	rs73337189	54203591	NA,A	NA,G	NA,0.975198	NA,-0.0304155	NA,0.0274863	NA,0.571087	0.000217561	0.000533094
2	rs1194687	54125289	C,C	G,G	0.480119,0.633929	-0.00873564,0.0109569	0.00395743,0.00887361	1.56406,0.663712	0.000217548	0.000511062
2	rs117606812	53908397	NA,C	NA,A	NA,0.983135	NA,0.0342316	NA,0.0331973	NA,0.519323	0.000217373	0.000517546
2	rs58093562	54224491	NA,C	NA,T	NA,0.97619	NA,-0.0308383	NA,0.0280389	NA,0.566387	0.000217244	0.000532464
2	rs78424353	53752875	C,NA	A,NA	0.958251,NA	0.0128241,NA	0.00988495,NA	0.711043,NA	0.00021704	0.000502092
2	rs58249278	54224607	NA,T	NA,C	NA,0.97619	NA,-0.0307747	NA,0.0280389	NA,0.564806	0.000216772	0.000531287
2	rs12241225	54186985	A,A	G,G	0.981113,0.77381	0.0318554,-0.00696866	0.0145245,0.0102176	1.54834,0.305199	0.000216508	0.000635306
2	rs78195031	53570578	NA,A	NA,G	NA,0.972222	NA,0.0279478	NA,0.0260119	NA,0.54878	0.000216036	0.000518436
2	rs10824712	54386277	G,G	A,A	0.675944,0.964286	-0.00677713,-0.0340885	0.00422449,0.0230345	0.963934,0.857289	0.000215599	0.000530333
2	rs72801432	53683880	T,NA	C,NA	0.941352,NA	0.0122166,NA	0.00841466,NA	0.834016,NA	0.00021549	0.000508398
2	rs7072401	54222700	NA,C	NA,T	NA,0.97619	NA,-0.0305954	NA,0.0280389	NA,0.56036	0.000215453	0.000527999
2	rs7069853	53697407	G,G	T,T	0.371769,0.25	-0.00745709,-0.0162074	0.00409113,0.00987194	1.16531,0.997235	0.000215116	0.000498819
2	rs1621210	54157064	C,C	T,T	0.457256,0.06746	0.00901945,-0.0251372	0.00396883,0.017043	1.63729,0.853152	0.000215047	0.000476186
2	rs11001508	54061894	A,A	G,G	0.941352,0.997024	-0.0105303,-0.0768329	0.00841466,0.078473	0.676173,0.484748	0.00021485	0.000467638
2	rs1660793	54157019	T,T	C,C	0.456262,0.06746	0.00906704,-0.0251094	0.00396952,0.017043	1.6505,0.851793	0.000214757	0.000475071
2	rs7074149	54172718	T,T	C,C	0.979125,0.772817	0.0306966,-0.00832241	0.0138296,0.0102018	1.57768,0.382342	0.000214713	0.000614587
2	rs1649139	54158337	C,C	T,T	0.457256,0.06746	0.009291,-0.0237866	0.00396883,0.017043	1.71596,0.788315	0.00021466	0.000473916
2	rs2339854	53571734	A,A	G,G	0.89662,0.933532	0.0165066,-0.00642636	0.00649407,0.0171606	1.95748,0.14994	0.000214054	0.000484962
2	rs10762567	53874157	G,G	A,A	0.465209,0.665675	0.0087102,0.0154705	0.00396391,0.00906124	1.55294,1.0567	0.000213653	0.000531438
2	rs11000904	53896366	T,NA	A,NA	0.975149,NA	-0.0176074,NA	0.0127009,NA	0.780806,NA	0.000213228	0.000509809
2	rs12245684	53570805	C,C	T,T	0.897614,0.935516	0.0168691,-0.00701764	0.0065219,0.0174041	2.01345,0.163177	0.000212983	0.000483245
2	rs117552759	53896868	T,NA	C,NA	0.959245,NA	0.0158557,NA	0.00999958,NA	0.947607,NA	0.000212881	0.000536379
2	rs111241602	53569201	G,NA	A,NA	0.993042,NA	0.0392881,NA	0.0237851,NA	1.00622,NA	0.00021231	0.000518409
2	rs11001529	54067419	NA,T	NA,C	NA,0.991071	NA,-0.0476965	NA,0.0454422	NA,0.531802	0.000212199	0.000511737
2	rs2186147	53572676	T,T	C,C	0.89662,0.934524	0.016481,-0.00624277	0.00649407,0.0172809	1.95259,0.14393	0.000211369	0.000478735
2	rs151093108	54126014	G,NA	T,NA	0.983101,NA	-0.0121962,NA	0.0153396,NA	0.370012,NA	0.000211284	0.000483018
2	rs2339855	53571522	G,G	C,C	0.89662,0.935516	0.0164598,-0.00645999	0.00649407,0.0174041	1.94854,0.148432	0.00021064	0.000477135
2	rs4367894	53571517	G,G	C,C	0.89662,0.935516	0.0164598,-0.00645999	0.00649407,0.0174041	1.94854,0.148432	0.00021064	0.000477135
2	rs2339856	53571502	G,G	A,A	0.89662,0.935516	0.0164598,-0.00640243	0.00649407,0.0174041	1.94854,0.146928	0.000210433	0.00047667
2	rs7080407	54168713	T,T	C,C	0.985089,0.78869	0.0350291,-0.00353836	0.0163138,0.010471	1.49788,0.133462	0.000210244	0.000611149
2	rs894104	54106670	C,C	T,T	0.43837,0.299603	-0.00247115,-0.0171931	0.00398468,0.00933164	0.271524,1.18436	0.000209878	0.00051596
2	rs1660792	54157225	A,A	C,C	0.457256,0.06746	0.00897345,-0.0250298	0.00396883,0.017043	1.62415,0.847912	0.000209492	0.000464161
2	rs75582758	53689937	C,NA	T,NA	0.983101,NA	-0.0275087,NA	0.0153396,NA	1.13713,NA	0.000209305	0.000511619
2	rs112600460	54388525	T,NA	C,NA	0.983101,NA	-0.0248867,NA	0.0153396,NA	0.979961,NA	0.000209039	0.000519896
2	rs6480966	54562943	NA,A	NA,G	NA,0.013889	NA,-0.0371069	NA,0.0365262	NA,0.509088	0.000209016	0.000507076
2	rs11000193	53695204	A,A	C,C	0.88171,0.704365	0.010037,-0.0123918	0.00612213,0.00936756	0.995179,0.730746	0.000208319	0.000544977
2	rs2454554	53746968	A,A	G,G	0.62326,0.759921	0.00412615,0.0200149	0.00408022,0.0100079	0.505992,1.3419	0.000207897	0.00048611
2	rs10999580	53571035	G,G	A,A	0.89662,0.935516	0.0164177,-0.00645999	0.00649407,0.0174041	1.94051,0.148432	0.00020786	0.000470924
2	rs79069509	53854844	NA,G	NA,A	NA,0.982143	NA,0.0330125	NA,0.0322783	NA,0.513673	0.0002077	0.000500874
2	rs10999579	53571015	A,A	G,G	0.89662,0.935516	0.0164177,-0.00634485	0.00649407,0.0174041	1.94051,0.145427	0.000207452	0.00047001
2	rs10999577	53570816	C,C	T,T	0.89662,0.935516	0.0164177,-0.00628727	0.00649407,0.0174041	1.94051,0.14393	0.000207252	0.000469561
2	rs74347602	53885811	NA,C	NA,T	NA,0.984127	NA,0.0335631	NA,0.0342017	NA,0.486209	0.000206817	0.000493572
2	rs10762712	54112284	C,C	T,T	0.436382,0.320437	-0.00320562,-0.0182294	0.0039867,0.00916045	0.375355,1.33171	0.000206139	0.000514109
2	rs6480961	54560436	NA,T	NA,C	NA,0.013889	NA,-0.0365246	NA,0.0365262	NA,0.498486	0.000205988	0.000499673
2	rs2879611	53571652	G,G	T,T	0.89662,0.934524	0.0163709,-0.00641427	0.00649407,0.0172809	1.93161,0.148432	0.000204753	0.000463997
2	rs1838065	54529257	G,G	A,A	0.611332,0.546627	-0.00638112,0.00943818	0.00405613,0.00858677	0.936774,0.565909	0.00020313	0.000465587
2	rs1194668	54148626	A,A	G,G	0.408549,0.066468	0.00759907,-0.0221353	0.00402215,0.0171606	1.23025,0.70534	0.00020282	0.000474455
2	rs6480964	54562710	NA,T	NA,C	NA,0.013889	NA,-0.0358307	NA,0.0365262	NA,0.485966	0.000202497	0.000491139
2	rs11000384	53746612	A,A	G,G	0.786282,0.670635	0.00459072,-0.0146622	0.00482314,0.00909539	0.467,0.970817	0.000202377	0.000483942
2	rs149488878	53677369	NA,C	NA,T	NA,0.975198	NA,-0.0263882	NA,0.0274863	NA,0.47233	0.000202207	0.000492851
2	rs11002850	54394298	T,T	C,C	0.67992,0.994048	-0.00642345,-0.0790043	0.0042382,0.0555718	0.887333,0.80932	0.000202191	0.000484589
2	rs4935284	53585343	T,T	C,C	0.903579,0.935516	0.0171059,-0.00701764	0.00669838,0.0174041	1.97235,0.163177	0.000202136	0.00045464
2	rs73339273	53764598	A,NA	G,NA	0.893638,NA	0.00909579,NA	0.00641306,NA	0.806607,NA	0.000201872	0.000469582
2	rs16924411	53630860	NA,T	NA,A	NA,0.962302	NA,0.0210879	NA,0.0224433	NA,0.459148	0.000200119	0.000480055
2	rs117643953	54426909	NA,C	NA,T	NA,0.893849	NA,-0.0133726	NA,0.0138774	NA,0.474652	0.000199549	0.000480437
2	rs11000720	53840622	NA,T	NA,C	NA,0.991071	NA,-0.0447767	NA,0.0454422	NA,0.488852	0.000199205	0.000480374
2	rs72799454	53590165	C,C	T,T	0.89662,0.935516	0.0167236,-0.006903	0.00649407,0.0174041	1.99922,0.16012	0.000198918	0.000469999
2	rs79144611	54414178	NA,T	NA,G	NA,0.958333	NA,0.0209693	NA,0.0213919	NA,0.485496	0.000198891	0.00047754
2	rs151025666	53629565	A,NA	G,NA	0.983101,NA	-0.0230779,NA	0.0153396,NA	0.87791,NA	0.000198668	0.000485078
2	rs6480960	54559963	NA,A	NA,G	NA,0.013889	NA,-0.0350286	NA,0.0365262	NA,0.47165	0.000198617	0.000481652
2	rs77884003	53874141	A,A	G,G	0.823062,0.987103	-0.00921511,-0.0409002	0.00518099,0.0378862	1.12321,0.552313	0.000198062	0.000519757
2	rs75281469	53684467	NA,T	NA,C	NA,0.929563	NA,0.0153125	NA,0.0167057	NA,0.444482	0.000197995	0.000472716
2	rs12263551	53569390	G,G	C,C	0.897614,0.935516	0.0166403,-0.006903	0.0065219,0.0174041	1.9695,0.16012	0.000197875	0.000449406
2	rs12248420	53569381	A,A	G,G	0.897614,0.935516	0.0166403,-0.006903	0.0065219,0.0174041	1.9695,0.16012	0.000197875	0.000449406
2	rs12241757	53569398	C,C	A,A	0.897614,0.935516	0.0166403,-0.006903	0.0065219,0.0174041	1.9695,0.16012	0.000197875	0.000449406
2	rs141083050	53606194	NA,T	NA,C	NA,0.974206	NA,0.0255303	NA,0.0269663	NA,0.463737	0.000197274	0.000473817
2	rs1528875	54067512	NA,C	NA,T	NA,0.991071	NA,-0.0438329	NA,0.0454422	NA,0.475276	0.000196586	0.00047403
2	rs148870671	54478308	A,NA	T,NA	0.971173,NA	-0.0101393,NA	0.0118166,NA	0.407977,NA	0.000196567	0.000476756
2	rs117127972	53773676	G,NA	A,NA	0.993042,NA	-0.0329137,NA	0.0237851,NA	0.77879,NA	0.000196352	0.000492675
2	rs149323493	53696761	NA,C	NA,T	NA,0.984127	NA,0.0324819	NA,0.0342017	NA,0.465647	0.000196252	0.00047005
2	rs56039733	54389646	G,G	A,A	0.554672,0.634921	-0.00754618,-0.0104058	0.00397815,0.00887871	1.23777,0.617624	0.000195454	0.000506868
2	rs79649724	53766197	A,NA	C,NA	0.892644,NA	0.00905862,NA	0.00638686,NA	0.806607,NA	0.000195344	0.000454179
2	rs78106202	53766222	T,NA	A,NA	0.892644,NA	0.00905862,NA	0.00638686,NA	0.806607,NA	0.000195344	0.000454179
2	rs11002799	54385382	T,T	C,C	0.677932,0.964286	-0.00661006,-0.0336998	0.00423129,0.0230345	0.92722,0.843256	0.000194994	0.000478837
2	rs141918193	54332270	NA,G	NA,C	NA,0.977182	NA,0.0267375	NA,0.0286274	NA,0.455545	0.000194967	0.000469284
2	rs1528876	54067530	NA,A	NA,G	NA,0.991071	NA,-0.04339	NA,0.0454422	NA,0.468957	0.000194952	0.000470086
2	rs1194662	54153015	C,C	T,T	0.457256,0.066468	0.009291,-0.0230402	0.00396883,0.0171606	1.71596,0.746193	0.000194165	0.000429146
2	rs16929971	54152476	NA,A	NA,T	NA,0.955357	NA,-0.0199373	NA,0.0206987	NA,0.474385	0.000193878	0.000474059
2	rs117798124	53750911	NA,C	NA,T	NA,0.972222	NA,0.0253492	NA,0.0260119	NA,0.481755	0.000193528	0.000463608
2	rs73339302	53771663	T,NA	C,NA	0.893638,NA	0.00889837,NA	0.00641306,NA	0.781786,NA	0.000193448	0.000450321
2	rs11596261	53774730	A,NA	G,NA	0.893638,NA	0.00889837,NA	0.00641306,NA	0.781786,NA	0.000193448	0.000450321
2	rs1194683	54128413	C,C	A,A	0.479125,0.627976	-0.00845959,0.0110149	0.00395775,0.00884395	1.48732,0.671708	0.000193338	0.00045426
2	rs1733704	54157616	C,C	T,T	0.457256,0.06746	0.00897345,-0.024011	0.00396883,0.017043	1.62415,0.798928	0.000193162	0.0004281
2	rs11002487	54308340	A,A	G,G	0.978131,0.483135	-0.00253402,-0.0191326	0.0135185,0.00855422	0.0699127,1.59669	0.000193102	0.000484061
2	rs2454567	53733476	C,C	T,T	0.62326,0.757937	0.00367344,0.0201609	0.00408022,0.00997981	0.434201,1.36286	0.000192271	0.00045174
2	rs10823905	53698772	C,C	T,T	0.88171,0.699405	0.00974982,-0.012296	0.00612213,0.00932283	0.953659,0.727698	0.000192056	0.000501587
2	rs139409224	53829032	NA,G	NA,T	NA,0.934524	NA,0.0154828	NA,0.0172809	NA,0.431471	0.000191612	0.00045548
2	rs1733708	54158680	G,G	C,C	0.457256,0.06746	0.00915751,-0.0229733	0.00396883,0.017043	1.67706,0.750382	0.000191466	0.000423499
2	rs12571523	53915276	NA,T	NA,C	NA,0.939484	NA,0.0168937	NA,0.0179277	NA,0.460892	0.000191429	0.000465633
2	rs117678451	53774359	T,NA	C,NA	0.893638,NA	0.00884776,NA	0.00641306,NA	0.775479,NA	0.000191374	0.000445578
2	rs10823991	53794532	T,T	A,A	0.229622,0.266865	-0.00752919,-0.0144157	0.0047009,0.00966419	0.961646,0.867138	0.000191158	0.00040106
2	rs147202688	54469345	NA,C	NA,A	NA,0.963294	NA,-0.019676	NA,0.0227328	NA,0.412573	0.000190979	0.000453632
2	rs10508957	53592823	C,C	T,T	0.89662,0.935516	0.0165897,-0.00688006	0.00649407,0.0174041	1.97341,0.15951	0.000190752	0.000450786
2	rs11001522	54065175	A,A	G,G	0.940358,0.998016	-0.0119902,-0.0160541	0.00834865,0.0960615	0.821167,0.061844	0.000190609	0.000414673
2	rs11000458	53773110	T,T	C,C	0.816103,0.661706	0.00928438,-0.00893417	0.00510364,0.0090349	1.16187,0.491152	0.000190358	0.000455248
2	rs12772466	53856545	G,NA	T,NA	0.797217,NA	0.000781934,NA	0.0049174,NA	0.0586585,NA	0.000189989	0.000417876
2	rs10508960	53580382	A,A	G,G	0.904573,0.93254	0.0168219,-0.00710211	0.00672948,0.017043	1.90557,0.169485	0.000189964	0.000427921
2	rs2454558	53739872	T,T	C,C	0.624254,0.756944	0.00403677,0.0194775	0.00408236,0.00996594	0.49114,1.29539	0.000189484	0.000443867
2	rs184591740	54066100	NA,A	NA,C	NA,0.992063	NA,-0.0441829	NA,0.0481747	NA,0.444822	0.00018944	0.000456682
2	rs77631414	53765812	A,NA	C,NA	0.893638,NA	0.00879716,NA	0.00641306,NA	0.769195,NA	0.000189334	0.000440912
2	rs75276233	53913863	NA,G	NA,A	NA,0.939484	NA,0.0166126	NA,0.0179277	NA,0.45086	0.000188968	0.00045957
2	rs113386981	54381580	C,NA	A,NA	0.983101,NA	-0.02377,NA	0.0153396,NA	0.916348,NA	0.000188946	0.000469178
2	rs12774871	53839929	G,G	A,A	0.698807,0.749008	0.000539025,0.021234	0.00430962,0.00985893	0.0455336,1.50505	0.000188791	0.000442155
2	rs117019866	53687295	A,NA	G,NA	0.99503,NA	-0.0343928,NA	0.0281148,NA	0.65518,NA	0.000188524	0.000469721
2	rs79864356	54036745	A,NA	G,NA	0.976143,NA	0.0268953,NA	0.0129561,NA	1.42129,NA	0.00018834	0.000461738
2	rs75810540	53917548	G,G	C,C	0.817097,0.945437	-0.00948013,-0.0115257	0.00511437,0.0188207	1.19523,0.267383	0.000187067	0.000489707
2	rs17630940	53597363	C,C	T,T	0.904573,0.931548	0.0167792,-0.00702821	0.00672948,0.016928	1.8978,0.168765	0.00018701	0.000421485
2	rs34733197	53863803	A,A	C,C	0.829026,0.986111	-0.00880473,-0.0385436	0.00525159,0.0365264	1.02861,0.535628	0.000187	0.000483669
2	rs10999561	53563270	G,G	A,A	0.897614,0.935516	0.0156326,-0.00296684	0.0065219,0.0174041	1.78165,0.0631636	0.000186826	0.000414774
2	rs12572940	53915213	NA,A	NA,T	NA,0.939484	NA,0.0163516	NA,0.0179277	NA,0.441623	0.000186749	0.000454102
2	rs1194659	54153551	T,T	C,C	0.45825,0.066468	0.00906393,-0.0229885	0.00396816,0.0171606	1.6505,0.743831	0.000186477	0.000413348
2	rs10128415	54061826	G,G	A,A	0.941352,0.998016	-0.0109095,-0.0644311	0.00841466,0.0960615	0.710391,0.298955	0.000186392	0.000405252
2	rs75181362	53913652	NA,C	NA,T	NA,0.939484	NA,0.016298	NA,0.0179277	NA,0.439737	0.000186302	0.000452999
2	rs1875790	53899608	A,NA	G,NA	0.858847,NA	0.0025919,NA	0.00567854,NA	0.188375,NA	0.000186248	0.000416589
2	rs16923777	53588339	T,T	C,C	0.903579,0.935516	0.0168381,-0.00682292	0.00669838,0.0174041	1.9228,0.157993	0.000185859	0.000418577
2	rs1919757	54370690	G,G	T,T	0.594433,0.644841	-0.00710167,-0.0116906	0.00402677,0.00893234	1.10904,0.719867	0.00018559	0.000481225
2	rs1441110	54154615	G,G	A,A	0.457256,0.06746	0.00861474,-0.0247586	0.00396883,0.017043	1.52344,0.834747	0.000185532	0.000412468
2	rs7093940	53710220	T,T	C,C	0.789264,0.699405	0.00503353,-0.0129584	0.00484796,0.00932283	0.524124,0.783727	0.000185526	0.000447034
2	rs11591515	53869310	G,G	T,T	0.822068,0.986111	-0.00909729,-0.0367401	0.00516962,0.0365264	1.10542,0.502398	0.000184514	0.000484781
2	rs60429788	53580080	T,T	C,C	0.899602,0.933532	0.0168999,-0.00849415	0.00657888,0.0171606	1.99119,0.207179	0.000184229	0.000420809
2	rs146926294	54379128	NA,T	NA,G	NA,0.946429	NA,0.0164396	NA,0.0189842	NA,0.412838	0.000184016	0.00044518
2	rs138345619	54106045	G,NA	T,NA	0.967197,NA	0.0200628,NA	0.0111,NA	1.15064,NA	0.000183677	0.000409642
2	rs116973085	54422808	NA,A	NA,G	NA,0.981151	NA,-0.0266428	NA,0.0314332	NA,0.40158	0.000183304	0.000439798
2	rs11000189	53694448	T,T	G,G	0.88171,0.704365	0.00972413,-0.0120378	0.00612213,0.00936756	0.949985,0.701644	0.000183264	0.000478262
2	rs1194673	54141652	A,A	G,G	0.404573,0.074405	0.00640139,-0.0252219	0.00402835,0.0162889	0.950624,0.915341	0.000183132	0.000430734
2	rs1194661	54153029	G,G	A,A	0.456262,0.066468	0.00906704,-0.0236345	0.00396952,0.0171606	1.6505,0.773573	0.000183039	0.000405467
2	rs4935317	53960696	G,G	A,A	0.986084,0.6875	-0.00689596,-0.0209576	0.0168779,0.00922235	0.165676,1.63718	0.000182797	0.000477873
2	rs10762847	54390120	G,G	C,C	0.445328,0.365079	0.00745431,0.0101616	0.00397815,0.00887871	1.21498,0.597872	0.000182661	0.000473189
2	rs77201536	53747445	NA,G	NA,A	NA,0.960318	NA,0.019276	NA,0.0218976	NA,0.421696	0.000182613	0.000438545
2	rs16923721	53586366	A,A	T,T	0.899602,0.935516	0.016942,-0.00768484	0.00657888,0.0174041	1.99922,0.181238	0.000182568	0.000417064
2	rs72799462	53593861	G,G	A,A	0.906561,0.936508	0.0166875,-0.00582352	0.00679323,0.0175302	1.85294,0.130921	0.000182353	0.000411648
2	rs146001849	54228160	NA,A	NA,T	NA,0.978175	NA,-0.0246879	NA,0.0292559	NA,0.399301	0.000181725	0.000434177
2	rs192363474	54061937	NA,C	NA,T	NA,0.970238	NA,0.0232778	NA,0.0251555	NA,0.45004	0.00018157	0.000438949
2	rs11002730	54371261	C,C	A,A	0.548708,0.401786	0.00826944,0.00991332	0.0039732,0.00871922	1.42706,0.592509	0.000181166	0.000443657
2	rs183749421	54061941	NA,T	NA,C	NA,0.970238	NA,0.0231889	NA,0.0251555	NA,0.447791	0.000181076	0.000437747
2	rs60680159	53593613	T,T	C,C	0.89662,0.935516	0.0164355,-0.00657247	0.00649407,0.0174041	1.94391,0.151381	0.000180952	0.000427736
2	rs144706680	54213865	NA,A	NA,T	NA,0.980159	NA,-0.0241499	NA,0.0306528	NA,0.365742	0.0001808	0.000434544
2	rs11001542	54070262	NA,T	NA,G	NA,0.9375	NA,0.0155555	NA,0.0176595	NA,0.422054	0.000180565	0.00043348
2	rs1211574	54149325	G,G	C,C	0.407555,0.066468	0.00728828,-0.022036	0.00402367,0.0171606	1.15437,0.700915	0.000180537	0.000422303
2	rs1733707	54158610	G,G	C,C	0.457256,0.06746	0.00884005,-0.0237633	0.00396883,0.017043	1.58632,0.787218	0.000180276	0.000400227
2	rs61849903	53848305	NA,G	NA,A	NA,0.992063	NA,-0.0403612	NA,0.0481747	NA,0.395625	0.000179512	0.000429858
2	rs34389565	53869771	T,T	C,C	0.822068,0.986111	-0.00894597,-0.0376514	0.00516962,0.0365264	1.07809,0.519081	0.000179283	0.000470326
2	rs77913993	53975844	NA,C	NA,T	NA,0.974206	NA,-0.0209714	NA,0.0269663	NA,0.359766	0.000179162	0.000428813
2	rs74884305	54146354	C,NA	T,NA	0.9334,NA	0.0121324,NA	0.00792989,NA	0.89954,NA	0.000179145	0.000437899
2	rs78316371	53906833	NA,C	NA,T	NA,0.939484	NA,0.0153542	NA,0.0179277	NA,0.406994	0.000178823	0.000434568
2	rs17562140	53869707	T,T	C,C	0.822068,0.986111	-0.00894597,-0.0375464	0.00516962,0.0365264	1.07809,0.517148	0.000178805	0.000469075
2	rs7069178	54149352	C,C	T,T	0.407555,0.066468	0.00728828,-0.0218769	0.00402367,0.0171606	1.15437,0.693859	0.000178524	0.000417609
2	rs74525164	54547941	NA,A	NA,T	NA,0.991071	NA,-0.0381495	NA,0.0454422	NA,0.396662	0.0001781	0.000426325
2	rs1733706	54158576	G,G	A,A	0.457256,0.06746	0.00897345,-0.0229381	0.00396883,0.017043	1.62415,0.748758	0.00017796	0.000394525
2	rs2454551	53749094	G,NA	C,NA	0.104374,NA	-0.00845869,NA	0.00646666,NA	0.71929,NA	0.000176647	0.000412726
2	rs12221284	54403978	NA,T	NA,C	NA,0.71627	NA,-0.00792799	NA,0.00948227	NA,0.39458	0.000176597	0.000426845
2	rs11001839	54141604	G,G	A,A	0.568588,0.64881	0.00977138,-0.00537484	0.00399204,0.00895516	1.84235,0.260921	0.000176576	0.000389645
2	rs11599504	53596241	A,A	C,C	0.485089,0.52877	-0.00520123,-0.0159048	0.00395606,0.00856354	0.724472,1.19878	0.000176507	0.000411777
2	rs7100461	54065821	A,A	G,G	0.93837,0.998016	-0.0113857,-0.0262522	0.00822159,0.0960615	0.779635,0.105333	0.000176486	0.000378536
2	rs56070900	54164808	T,T	A,A	0.985089,0.78869	0.0335359,-0.00378506	0.0163138,0.010471	1.39997,0.144032	0.000176218	0.000507934
2	rs16923591	53581519	C,C	T,T	0.899602,0.934524	0.0168063,-0.00774451	0.00657888,0.0172809	1.97341,0.184395	0.000175673	0.000401489
2	rs11001721	54109544	G,G	A,A	0.439364,0.297619	-0.00265723,-0.0163955	0.0039837,0.00934946	0.296919,1.09967	0.000175532	0.000431492
2	rs1194671	54147789	T,T	C,C	0.408549,0.066468	0.00710386,-0.0222943	0.00402215,0.0171606	1.11146,0.712443	0.000175515	0.000411128
2	rs11594206	53871455	A,A	G,G	0.821074,0.987103	-0.00892648,-0.03899	0.00515836,0.0378862	1.07809,0.517961	0.00017534	0.000460799
2	rs75876275	54111988	NA,A	NA,G	NA,0.956349	NA,0.0172851	NA,0.0209218	NA,0.388592	0.000175115	0.000420559
2	rs12779931	54164829	C,C	A,A	0.984095,0.78869	0.0332083,-0.00387779	0.0158037,0.010471	1.44837,0.148049	0.000175056	0.000498973
2	rs72799460	53593454	A,A	G,G	0.903579,0.935516	0.0166549,-0.00648831	0.00669838,0.0174041	1.88928,0.149173	0.000175042	0.00039458
2	rs1149776	54142475	G,G	A,A	0.404573,0.073413	0.00649221,-0.024485	0.00402835,0.0163898	0.970445,0.869034	0.000174698	0.00041054
2	rs4617536	54353199	C,C	T,T	0.673956,0.965278	-0.00687216,-0.0304862	0.0042178,0.0233493	0.986134,0.717448	0.000174671	0.000435112
2	rs60461309	53585117	C,C	T,T	0.899602,0.934524	0.0168063,-0.0074536	0.00657888,0.0172809	1.97341,0.176372	0.000174619	0.000399099
2	rs12412036	54294077	NA,T	NA,G	NA,0.811508	NA,0.00868472	NA,0.0109298	NA,0.369725	0.000174586	0.000422119
2	rs79234233	53908272	NA,C	NA,T	NA,0.939484	NA,0.0147083	NA,0.0179277	NA,0.385129	0.000174129	0.000422997
2	rs115632083	54097604	NA,A	NA,G	NA,0.992063	NA,-0.0386711	NA,0.0481747	NA,0.374551	0.000173988	0.000419156
2	rs116943313	54345708	NA,A	NA,G	NA,0.951389	NA,0.0155756	NA,0.0198773	NA,0.363229	0.000173934	0.000420072
2	rs2204759	54356915	NA,C	NA,A	NA,0.012897	NA,0.0299892	NA,0.0378859	NA,0.367934	0.000173811	0.000420905
2	rs2136892	54370006	T,T	A,A	0.45328,0.611111	-0.00822073,-0.00977678	0.00397168,0.0087686	1.41491,0.576983	0.000173454	0.000422835
2	rs11003107	54507327	NA,T	NA,C	NA,0.852183	NA,-0.00953226	NA,0.0120441	NA,0.367863	0.000173359	0.000418268
2	rs76512194	54549944	NA,A	NA,T	NA,0.977182	NA,0.0223385	NA,0.0286274	NA,0.361308	0.000173254	0.000416491
3	rs12411588	53974219	NA,A	NA,C	NA,0.669643	NA,-0.0278577	NA,0.00908845	NA,2.66246	0.0103831	0.0160672
3	rs11003139	54551311	T,T	C,C	0.813121,0.68254	0.013984,-0.0114894	0.00507203,0.00918321	2.23418,0.675949	0.00840169	0.0124415
3	rs67021530	54558882	C,C	T,T	0.814115,0.674603	0.0145607,-0.008798	0.00508247,0.00912373	2.37971,0.47509	0.00830763	0.0124037
3	rs4935032	53896713	C,C	T,T	0.706759,0.366071	-0.0107161,-0.0192405	0.00434302,0.00887361	1.86619,1.5209	0.00785989	0.013498
3	rs10762578	53897291	G,G	C,C	0.706759,0.367063	-0.0107622,-0.0189323	0.00434302,0.00886855	1.8791,1.48439	0.00751477	0.0129007
3	rs4935310	53896500	G,G	A,A	0.706759,0.366071	-0.0105269,-0.019301	0.00434302,0.00887361	1.81371,1.52838	0.00704907	0.0121056
3	rs4935311	53896741	T,T	G,G	0.707753,0.366071	-0.0107268,-0.0188522	0.00434734,0.00887361	1.86619,1.47332	0.00694203	0.0119456
3	rs10458663	54333219	NA,G	NA,A	NA,0.965278	NA,-0.067626	NA,0.0233493	NA,2.42295	0.00694014	0.0116819
3	rs4082299	53896068	C,C	T,T	0.707753,0.362103	-0.0106806,-0.0185911	0.00434734,0.0088943	1.85332,1.43655	0.00631985	0.0108755
3	rs10824089	53896170	C,C	G,G	0.707753,0.366071	-0.0106344,-0.018601	0.00434734,0.00887361	1.8405,1.44294	0.00623961	0.0107424
3	rs12413303	53896150	A,A	G,G	0.707753,0.373016	-0.0106344,-0.0184278	0.00434734,0.00883916	1.8405,1.43076	0.00608046	0.0104857
3	rs12413824	53973129	NA,A	NA,G	NA,0.666667	NA,-0.0257689	NA,0.00906796	NA,2.34808	0.00586807	0.00915087
3	rs10762580	53897482	T,T	C,C	0.707753,0.375992	-0.0106806,-0.0179513	0.00434734,0.00882508	1.85332,1.37738	0.00570036	0.00984631
3	rs12414969	53975883	NA,T	NA,G	NA,0.688492	NA,-0.0260628	NA,0.00923037	NA,2.32341	0.00551839	0.0086287
3	rs16927970	53975648	NA,C	NA,G	NA,0.66369	NA,-0.0251543	NA,0.00904796	NA,2.26488	0.00508571	0.00793727
3	rs3886884	53898181	G,G	A,A	0.707753,0.372024	-0.0105657,-0.0175866	0.00434734,0.00884395	1.82152,1.3302	0.00490348	0.00847063
3	rs74949467	53855795	NA,A	NA,G	NA,0.963294	NA,-0.0605237	NA,0.0227328	NA,2.11021	0.00487128	0.00838817
3	rs10508967	53898747	A,A	G,G	0.707753,0.373016	-0.0105657,-0.0168336	0.00434734,0.00883916	1.82152,1.24524	0.00425964	0.0073756
3	rs10824303	54012783	C,C	G,G	0.413519,0.487103	0.0135484,0.0254593	0.00401481,0.0085522	3.13124,2.53589	0.00414453	0.00652905
3	rs61850005	53588707	G,G	A,A	0.554672,0.532738	-0.0125379,-0.0120411	0.00397815,0.00856774	2.7896,0.79615	0.00365233	0.00596275
3	rs10824300	54011665	G,G	A,A	0.411531,0.488095	0.0135158,0.0250183	0.00401769,0.00855178	3.11464,2.46358	0.0034322	0.00542696
3	rs75062856	53813181	C,C	A,A	0.947316,0.896825	-0.0379141,-0.0108082	0.0088502,0.0140528	4.73618,0.354748	0.0033166	0.225863
3	rs12259288	53889255	G,G	A,A	0.699801,0.309524	-0.0104779,-0.0167228	0.00431368,0.00924659	1.81986,1.15167	0.00297039	0.00565461
3	rs61847307	53944442	T,T	C,C	0.699801,0.902778	-0.0195033,-0.0227037	0.00431368,0.0144288	5.21135,0.937029	0.00294778	0.00612661
3	rs16927986	53977377	NA,A	NA,G	NA,0.655754	NA,-0.0229359	NA,0.00899701	NA,1.96679	0.00294253	0.00462553
3	rs151264571	54320516	NA,G	NA,A	NA,0.977182	NA,-0.0689208	NA,0.0286274	NA,1.79421	0.00259918	0.00439801
3	rs191040400	54452630	C,NA	T,NA	0.99503,NA	0.0784592,NA	0.0281148,NA	2.27902,NA	0.0025569	0.00457966
3	rs16928074	53986526	NA,C	NA,T	NA,0.660714	NA,-0.0220253	NA,0.00902845	NA,1.8325	0.00237258	0.0037487
3	rs61847303	53940526	T,T	C,C	0.700795,0.902778	-0.0194745,-0.0216415	0.00431777,0.0144288	5.18886,0.874048	0.00227987	0.0048416
3	rs74436398	53987202	NA,T	NA,C	NA,0.668651	NA,-0.0220068	NA,0.00908156	NA,1.81297	0.0022798	0.00360487
3	rs140358050	54024961	T,T	C,C	0.988072,0.97619	0.0498789,0.0602608	0.0182119,0.0280389	2.20999,1.50004	0.00218154	0.00395557
3	rs1194509	54013402	T,T	C,C	0.078529,0.318452	0.0083323,0.0213619	0.00734994,0.00917557	0.59017,1.70104	0.00215421	0.00336628
3	rs76972382	53983967	NA,T	NA,G	NA,0.666667	NA,-0.0216024	NA,0.00906796	NA,1.76433	0.00209728	0.00331873
3	rs2339955	54013363	NA,C	NA,T	NA,0.676587	NA,-0.0215212	NA,0.00913824	NA,1.73238	0.0020809	0.00329486
3	rs59013085	53949611	G,G	A,A	0.895626,0.799603	-0.00706821,0.0289903	0.00646666,0.0106787	0.561642,2.17834	0.00205493	0.00343688
3	rs201777470	54122276	NA,G	NA,A	NA,0.87996	NA,-0.0304477	NA,0.0131525	NA,1.68583	0.00199086	0.00333545
3	rs7067880	53948854	G,G	A,A	0.885686,0.799603	-0.0051082,0.0297972	0.0062137,0.0106787	0.38613,2.27856	0.00196582	0.00322808
3	rs16929696	54113536	NA,G	NA,A	NA,0.584325	NA,-0.0203556	NA,0.00867359	NA,1.72278	0.00194092	0.00325768
3	rs60995569	53930085	T,T	G,G	0.910537,0.686508	-0.0175228,0.0105294	0.00692737,0.0092144	1.94224,0.596605	0.00186485	0.00361123
3	rs77530078	54011641	NA,A	NA,T	NA,0.683532	NA,-0.0211638	NA,0.00919092	NA,1.67169	0.00186294	0.00295502
3	rs10824222	53950973	G,G	T,T	0.884692,0.798611	-0.00495293,0.0294688	0.00619033,0.010659	0.372994,2.24428	0.0018577	0.00304433
3	rs79543394	54011640	NA,A	NA,C	NA,0.683532	NA,-0.0211161	NA,0.00919092	NA,1.66574	0.00184332	0.0029244
3	rs1110341	53992105	NA,A	NA,G	NA,0.666667	NA,-0.0210242	NA,0.00906796	NA,1.68992	0.00183767	0.00291424
3	rs1910550	53949512	G,G	A,A	0.885686,0.799603	-0.00547676,0.0292355	0.0062137,0.0106787	0.422393,2.20855	0.0018367	0.00302347
3	rs1910549	53949199	C,C	G,G	0.885686,0.799603	-0.0052948,0.029366	0.0062137,0.0106787	0.404339,2.22472	0.00183379	0.00301603
3	rs16928095	53987629	NA,A	NA,G	NA,0.665675	NA,-0.0210087	NA,0.00906124	NA,1.68992	0.00182957	0.00290414
3	rs10824227	53952414	C,C	T,T	0.884692,0.798611	-0.00472153,0.0295142	0.00619033,0.010659	0.351029,2.24996	0.0018069	0.00295871
3	rs77510299	54012321	NA,T	NA,C	NA,0.683532	NA,-0.0209292	NA,0.00919092	NA,1.64251	0.00176868	0.00280789
3	rs79531500	53896193	C,NA	A,NA	0.971173,NA	0.0325721,NA	0.0118166,NA	2.23339,NA	0.00175986	0.00307765
3	rs10824205	53937343	G,G	A,A	0.33499,0.536706	-0.0112629,0.0154793	0.00418899,0.00857248	2.14427,1.14895	0.00173597	0.0029983
3	rs10824223	53951066	A,A	G,G	0.884692,0.798611	-0.00463075,0.0293226	0.00619033,0.010659	0.34254,2.22607	0.00170203	0.00278745
3	rs74372057	54012856	NA,A	NA,G	NA,0.683532	NA,-0.020728	NA,0.00919092	NA,1.61769	0.0016924	0.00268876
3	rs138442063	54455183	A,NA	G,NA	0.99006,NA	0.0457543,NA	0.01993,NA	1.66373,NA	0.00168917	0.00262872
3	rs117629782	53613028	C,NA	A,NA	0.974155,NA	0.0308449,NA	0.0124606,NA	1.87586,NA	0.00166881	0.00293777
3	rs10762570	53878170	T,T	C,C	0.701789,0.339286	-0.0101633,-0.0140951	0.0043219,0.00902845	1.7283,0.926359	0.00162802	0.00307276
3	rs9651311	53877294	G,G	A,A	0.300199,0.661706	0.010143,0.0139554	0.00431368,0.0090349	1.72803,0.912073	0.00161072	0.00302873
3	rs1528880	54036509	A,A	T,T	0.927435,0.771825	-0.010435,-0.0197146	0.00762141,0.0101861	0.767137,1.27624	0.00160179	0.00257226
3	rs7091337	53953256	C,C	T,T	0.884692,0.798611	-0.00453995,0.0290858	0.00619033,0.010659	0.334121,2.19671	0.00158722	0.00260011
3	rs73337344	54552979	NA,T	NA,C	NA,0.958333	NA,0.0475406	NA,0.0213919	NA,1.58072	0.0015762	0.002712
3	rs7089983	53950350	T,T	C,C	0.115308,0.201389	0.00431217,-0.0291835	0.00619033,0.010659	0.313315,2.20879	0.0015672	0.00256498
3	rs10128399	53944877	G,G	A,A	0.885686,0.799603	-0.00483501,0.0288896	0.0062137,0.0106787	0.360018,2.166	0.00152009	0.00249909
3	rs74911174	53817290	G,G	C,C	0.947316,0.975198	-0.0359193,-9.19183e-05	0.0088502,0.0274863	4.30654,0.00116035	0.00150263	0.0680726
3	rs1406477	54019620	NA,G	NA,A	NA,0.68254	NA,-0.020024	NA,0.00918321	NA,1.53431	0.00145776	0.00232362
3	rs1910541	54021936	NA,C	NA,T	NA,0.675595	NA,-0.0199101	NA,0.00913095	NA,1.53431	0.00145492	0.00232017
3	rs10824804	54552805	C,C	A,A	0.522863,0.468254	0.00777824,-0.00530566	0.00395844,0.00856664	1.30612,0.271084	0.00143934	0.00239569
3	rs2169679	53873323	T,T	C,C	0.701789,0.338294	-0.0100068,-0.0138282	0.0043219,0.0090349	1.6863,0.90003	0.00143698	0.00270883
3	rs1194507	54014065	C,C	A,A	0.117296,0.411706	0.00207904,0.021594	0.00614455,0.00868585	0.133656,1.88891	0.00143553	0.00232946
3	rs7904720	53945511	A,A	G,G	0.885686,0.802579	-0.00519923,0.028574	0.0062137,0.010739	0.394975,2.10812	0.00142815	0.00235233
3	rs12358626	53948360	T,T	C,C	0.88668,0.802579	-0.00523056,0.0286541	0.00623739,0.010739	0.396094,2.11776	0.00142407	0.00234634
3	rs1910532	53963429	G,G	A,A	0.885686,0.796627	-0.00488055,0.0283534	0.0062137,0.0106201	0.364326,2.11975	0.00140588	0.00231493
3	rs147330997	53980455	C,C	T,T	0.984095,0.970238	0.0438158,0.0480523	0.0158037,0.0251555	2.25471,1.25099	0.00140001	0.00256227
3	rs11001098	53945807	T,T	C,C	0.885686,0.802579	-0.00488055,0.0286707	0.0062137,0.010739	0.364326,2.11975	0.00138376	0.00227638
3	rs7905525	53945437	G,G	C,C	0.885686,0.802579	-0.00492609,0.0286198	0.0062137,0.010739	0.368651,2.11363	0.00137826	0.00226792
3	rs2339952	53961940	T,T	C,C	0.114314,0.203373	0.00487703,-0.0282562	0.0062137,0.0106201	0.363992,2.10794	0.00137445	0.00226364
3	rs7087753	53962124	T,T	C,C	0.114314,0.203373	0.00487703,-0.0282562	0.0062137,0.0106201	0.363992,2.10794	0.00137445	0.00226364
3	rs10128309	54046554	T,NA	C,NA	0.935388,NA	-0.0124319,NA	0.00804241,NA	0.91309,NA	0.00136497	0.00230334
3	rs11001452	54045395	C,NA	A,NA	0.935388,NA	-0.0124319,NA	0.00804241,NA	0.91309,NA	0.00136497	0.00230334
3	rs11001453	54045674	T,NA	C,NA	0.935388,NA	-0.0123897,NA	0.00804241,NA	0.908584,NA	0.00134904	0.00227655
3	rs11001100	53946150	G,G	A,A	0.885686,0.802579	-0.00501716,0.028447	0.0062137,0.010739	0.377355,2.0929	0.00134606	0.00221645
3	rs10128363	53944635	C,C	A,A	0.885686,0.799603	-0.00460266,0.0285099	0.0062137,0.0106787	0.338322,2.11975	0.00134319	0.00220847
3	rs72789164	54247087	A,NA	T,NA	0.980119,NA	-0.0223589,NA	0.0141639,NA	0.941447,NA	0.00133402	0.00238079
3	rs41281544	54049835	A,NA	G,NA	0.935388,NA	-0.0123474,NA	0.00804241,NA	0.904086,NA	0.00133333	0.00225012
3	rs73348739	54049418	G,NA	C,NA	0.935388,NA	-0.0123474,NA	0.00804241,NA	0.904086,NA	0.00133333	0.00225012
3	rs7075923	54050883	G,NA	A,NA	0.935388,NA	-0.012323,NA	0.00804241,NA	0.901499,NA	0.00132438	0.00223506
3	rs16928983	54049721	A,NA	G,NA	0.935388,NA	-0.012323,NA	0.00804241,NA	0.901499,NA	0.00132438	0.00223506
3	rs7900521	53962604	A,A	T,T	0.114314,0.203373	0.00455617,-0.0283054	0.0062137,0.0106201	0.334037,2.11391	0.00131866	0.00216931
3	rs12243664	54035156	A,A	C,C	0.927435,0.779762	-0.0105237,-0.0185382	0.00762141,0.0103152	0.776409,1.14082	0.00130241	0.00210122
3	rs11597314	54045289	T,NA	A,NA	0.935388,NA	-0.0122587,NA	0.00804241,NA	0.894674,NA	0.00130105	0.00219581
3	rs11001416	54034383	G,G	T,T	0.927435,0.779762	-0.010566,-0.0184348	0.00762141,0.0103152	0.78084,1.13128	0.00129683	0.00209273
3	rs12413224	54104958	C,C	A,A	0.909543,0.611111	0.0116653,-0.0232413	0.00689297,0.0087686	1.04296,2.09491	0.00128713	0.00207538
3	rs12244698	54051243	A,NA	C,NA	0.935388,NA	-0.0122153,NA	0.00804241,NA	0.890097,NA	0.00128563	0.00216987
3	rs1910548	53944660	C,C	A,A	0.643141,0.635913	0.006189,0.0256287	0.00412703,0.00888386	0.873831,2.40718	0.00127879	0.00204375
3	rs11497804	54165096	G,G	C,C	0.983101,0.78869	0.04174,-0.00397514	0.0153396,0.010471	2.1866,0.152292	0.00126878	0.00191875
3	rs10824127	53904229	G,G	A,A	0.781312,0.622024	-0.00889477,-0.0164086	0.00478316,0.00881592	1.20106,1.20267	0.00126395	0.00224696
3	rs11001097	53945700	G,G	A,A	0.885686,0.799603	-0.00460266,0.0282215	0.0062137,0.0106787	0.338322,2.08497	0.00125852	0.00207059
3	rs7091481	54050935	A,NA	G,NA	0.935388,NA	-0.0121275,NA	0.00804241,NA	0.880851,NA	0.00125505	0.00211842
3	rs9787480	53570093	C,C	T,T	0.428429,0.529762	-0.0106704,-0.0130925	0.00399544,0.00856454	2.12087,0.898448	0.00124741	0.00219178
3	rs72787305	53960769	C,C	T,T	0.88668,0.796627	-0.00512768,0.0277347	0.00623739,0.0106201	0.38613,2.04508	0.00124303	0.00205205
3	rs2174257	53959455	A,A	G,G	0.43837,0.436508	-0.00801336,-0.0214247	0.00398468,0.00861912	1.35339,1.88843	0.00123843	0.00201283
3	rs67024255	53966026	C,C	T,T	0.88668,0.800595	-0.00503629,0.0279114	0.00623739,0.0106986	0.377355,2.04172	0.00123817	0.00204572
3	rs191799816	53591732	G,NA	A,NA	0.981113,NA	0.0284733,NA	0.0145245,NA	1.30143,NA	0.0012326	0.00190367
3	rs10824336	54051270	A,A	G,G	0.407555,0.5	0.0145122,0.0215683	0.00402367,0.00854935	3.50849,1.93396	0.0012274	0.00215795
3	rs61850003	53572426	T,T	C,C	0.447316,0.606151	-0.00885512,-0.0166491	0.00397643,0.00874879	1.5858,1.24383	0.00122623	0.00218359
3	rs10824217	53944991	T,T	C,C	0.885686,0.802579	-0.00543128,0.0276826	0.0062137,0.010739	0.417853,2.00244	0.00122131	0.00201718
3	rs955779	53943887	C,C	A,A	0.643141,0.635913	0.00637912,0.0254333	0.00412703,0.00888386	0.913004,2.37693	0.00121864	0.00194746
3	rs113854545	53981733	G,G	A,A	0.984095,0.97123	0.0432056,0.0476972	0.0158037,0.0255725	2.20349,1.20651	0.00119488	0.00218703
3	rs10762623	53926356	A,A	G,G	0.910537,0.677579	-0.0164489,0.0107051	0.00692737,0.00914559	1.75513,0.616557	0.00118686	0.0022774
3	rs11001679	54099990	A,A	T,T	0.917495,0.617063	0.0108262,-0.023418	0.00718617,0.00879376	0.879658,2.11103	0.00118344	0.00189833
3	rs1194510	54012974	G,G	A,A	0.117296,0.407738	0.00193983,0.0209844	0.00614455,0.00869873	0.123649,1.79998	0.00116992	0.001903
3	rs7921595	53945382	G,G	A,A	0.885686,0.802579	-0.00473935,0.0280166	0.0062137,0.010739	0.351029,2.04172	0.00116932	0.00192554
3	rs12358639	53935966	T,T	G,G	0.691849,0.902778	-0.0184197,-0.0181651	0.00428205,0.0144288	4.77068,0.681832	0.00116719	0.00230445
3	rs11814234	53567124	G,G	A,A	0.435388,0.515873	-0.0108755,-0.011811	0.00398773,0.00855366	2.19472,0.776409	0.00115584	0.00203491
3	rs10999575	53570386	NA,T	NA,G	NA,0.871032	NA,0.0260601	NA,0.012754	NA,1.38697	0.00115539	0.00194468
3	rs12359674	53966307	T,T	C,C	0.88668,0.800595	-0.00480315,0.0277702	0.00623739,0.0106986	0.3553,2.02501	0.00115509	0.00190757
3	rs12355173	53966295	T,T	A,A	0.88668,0.800595	-0.00480315,0.0277702	0.00623739,0.0106986	0.3553,2.02501	0.00115509	0.00190757
3	rs111738450	53981805	T,T	C,C	0.984095,0.97123	0.0429673,0.047618	0.0158037,0.0255725	2.18364,1.20348	0.00115301	0.00210929
3	rs2174261	53940639	G,G	A,A	0.640159,0.635913	0.00631997,0.0252535	0.00411946,0.00888386	0.903135,2.34927	0.00114981	0.00183953
3	rs1910546	53943486	C,C	A,A	0.642147,0.635913	0.0064227,0.0251865	0.00412449,0.00888386	0.922922,2.33901	0.00114616	0.00183193
3	rs2134770	53940360	G,G	T,T	0.641153,0.635913	0.00637128,0.0252131	0.00412196,0.00888386	0.913004,2.34309	0.00114283	0.00182779
3	rs2134762	53962842	G,G	A,A	0.88668,0.796627	-0.00452872,0.0277515	0.00623739,0.0106201	0.329938,2.0471	0.00113219	0.00186531
3	rs1534628	54021073	A,A	G,G	0.11829,0.41369	0.00170169,0.0210111	0.00612213,0.00867965	0.107324,1.80997	0.00112625	0.00182817
3	rs7902533	53926969	T,T	G,G	0.890656,0.409722	-0.0175563,-0.00279127	0.00633559,0.00869221	2.25278,0.126031	0.00111791	0.00210279
3	rs10824191	53927449	C,C	T,T	0.910537,0.678571	-0.0164646,0.0101417	0.00692737,0.00915299	1.7578,0.572101	0.00111668	0.00214305
3	rs1210449	53966267	T,T	A,A	0.11332,0.199405	0.00457355,-0.0277694	0.00623739,0.0106986	0.334037,2.02491	0.00111355	0.00183759
3	rs56905947	54165839	T,T	C,C	0.983101,0.78869	0.0410102,-0.00375546	0.0153396,0.010471	2.12454,0.142755	0.0011123	0.00168548
3	rs61277906	53967561	G,G	A,A	0.88668,0.800595	-0.00458624,0.0277427	0.00623739,0.0106986	0.3352,2.02176	0.00110924	0.00183065
3	rs10437383	53923768	A,A	G,G	0.661034,0.573413	-0.0142202,0.0135314	0.00417686,0.00864302	3.1786,0.930162	0.00110317	0.00188146
3	rs10762675	54050079	A,A	G,G	0.407555,0.500992	0.0142415,0.0215184	0.00402367,0.00854937	3.39688,1.92675	0.00110276	0.001928
3	rs12217413	53567881	NA,T	NA,C	NA,0.881944	NA,0.0267475	NA,0.0132476	NA,1.36168	0.00109537	0.0018509
3	rs7903745	53935082	C,C	T,T	0.691849,0.880952	-0.0181115,-0.0181426	0.00428205,0.0131998	4.63063,0.771352	0.00108906	0.00212708
3	rs4492770	54354998	T,T	A,A	0.553678,0.647817	-0.00864043,-0.015063	0.00397729,0.00894938	1.52546,1.03457	0.00107698	0.00171639
3	rs4539262	54355111	G,G	A,A	0.553678,0.649802	-0.00859557,-0.0152322	0.00397729,0.00896099	1.51311,1.04982	0.00107546	0.00171491
3	rs1948838	53913737	A,A	T,T	0.782306,0.623016	-0.00877461,-0.015485	0.00479102,0.00882048	1.17373,1.10149	0.00107448	0.00189113
3	rs72803111	53812394	A,NA	C,NA	0.991054,NA	0.0375465,NA	0.0209976,NA	1.13221,NA	0.00107325	0.00181955
3	rs16913491	53787161	T,NA	A,NA	0.976143,NA	-0.0282793,NA	0.0129561,NA	1.53673,NA	0.00105444	0.0017348
3	rs16925532	53759757	A,NA	G,NA	0.977137,NA	-0.0274629,NA	0.0132281,NA	1.42154,NA	0.00104378	0.00172062
3	rs138723504	54087413	NA,C	NA,T	NA,0.905754	NA,0.0300991	NA,0.0146307	NA,1.40162	0.00104325	0.00174289
3	rs34242410	53885537	G,G	A,A	0.739563,0.710317	-0.0110476,-0.00892084	0.00450506,0.00942357	1.84783,0.463673	0.00103919	0.00171986
3	rs7068267	53965223	A,A	C,C	0.88668,0.803571	-0.00503629,0.0273048	0.00623739,0.0107594	0.377355,1.95247	0.0010343	0.0017111
3	rs10762634	53943219	A,A	G,G	0.643141,0.635913	0.00633159,0.0248474	0.00412703,0.00888386	0.903135,2.28741	0.00102925	0.00164762
3	rs10824634	54354487	G,G	C,C	0.55169,0.643849	-0.00877575,-0.0147795	0.0039756,0.00892676	1.56406,1.00968	0.00102529	0.0016321
3	rs77344852	54269344	NA,G	NA,T	NA,0.850198	NA,-0.02365	NA,0.011978	NA,1.31578	0.00102162	0.00172311
3	rs73348710	54033682	C,NA	T,NA	0.9334,NA	-0.0114449,NA	0.00792989,NA	0.826969,NA	0.00101166	0.00170374
3	rs12768182	54021937	G,G	A,A	0.412525,0.600198	0.0137367,0.0216926	0.00401624,0.00872637	3.20372,1.88862	0.00100389	0.00167472
3	rs10762799	54355982	T,T	C,C	0.553678,0.64881	-0.00859557,-0.0147782	0.00397729,0.00895516	1.51311,1.00484	0.00100051	0.00159579
3	rs1910536	53914073	C,C	G,G	0.7833,0.619048	-0.00861058,-0.0156896	0.00479895,0.0088025	1.13804,1.12678	0.00100017	0.00175927
3	rs1910545	53939899	T,T	C,C	0.887674,0.799603	-0.00502709,0.0270225	0.00626142,0.0106787	0.374635,1.94347	0.000999573	0.00164971
3	rs111390562	53783246	A,NA	G,NA	0.976143,NA	-0.0279198,NA	0.0129561,NA	1.50632,NA	0.000994532	0.00163707
3	rs12217424	53568016	NA,A	NA,C	NA,0.871032	NA,0.02496	NA,0.012754	NA,1.29806	0.000990582	0.00166855
3	rs4620668	54354784	T,T	G,G	0.55169,0.647817	-0.00854708,-0.0151643	0.0039756,0.00894938	1.5008,1.04489	0.000989989	0.00159044
3	rs118063054	53974849	NA,T	NA,A	NA,0.883929	NA,0.0239215	NA,0.0133454	NA,1.13635	0.000989615	0.00163527
3	rs16923603	53582248	NA,C	NA,T	NA,0.874008	NA,0.0251483	NA,0.0128817	NA,1.29321	0.000984341	0.00165935
3	rs10824213	53943069	G,G	A,A	0.643141,0.635913	0.00647422,0.0246606	0.00412703,0.00888386	0.932891,2.25923	0.000983826	0.00157498
3	rs7912782	54040717	T,NA	G,NA	0.934394,NA	-0.0112645,NA	0.00798549,NA	0.800365,NA	0.000979369	0.00165153
3	rs10824476	54176570	G,G	A,A	0.979125,0.736111	0.0341085,-0.0119224	0.0138296,0.00969886	1.86487,0.659606	0.00097865	0.00148593
3	rs77629034	53767569	A,NA	G,NA	0.977137,NA	-0.0270372,NA	0.0132281,NA	1.38763,NA	0.00097552	0.00160901
3	rs11001164	53960063	T,T	A,A	0.88668,0.793651	-0.00521906,0.02624	0.00623739,0.010563	0.394975,1.88652	0.000972195	0.00160843
3	rs77416323	53584780	NA,A	NA,G	NA,0.874008	NA,0.0250214	NA,0.0128817	NA,1.28326	0.000967639	0.00163133
3	rs118065179	53621977	NA,T	NA,G	NA,0.968254	NA,0.0476325	NA,0.0243817	NA,1.29459	0.000965136	0.00165719
3	rs78747026	53769054	A,NA	T,NA	0.977137,NA	-0.026942,NA	0.0132281,NA	1.3801,NA	0.000961006	0.00158527
3	rs74715418	54299296	NA,G	NA,A	NA,0.977182	NA,-0.0542574	NA,0.0286274	NA,1.23618	0.000953822	0.00161858
3	rs7898960	53966802	A,A	C,C	0.88668,0.803571	-0.00471169,0.027163	0.00623739,0.0107594	0.346776,1.93616	0.000951771	0.00157335
3	rs10824214	53943122	A,A	G,G	0.643141,0.635913	0.00628405,0.0245635	0.00412703,0.00888386	0.893317,2.24466	0.000948729	0.00152009
3	rs138479940	53608066	T,NA	C,NA	0.988072,NA	0.0408066,NA	0.0182119,NA	1.60123,NA	0.000948173	0.00171343
3	rs2226253	53573969	NA,T	NA,C	NA,0.871032	NA,0.0245993	NA,0.012754	NA,1.26954	0.000940733	0.00158724
3	rs72789161	54244257	T,NA	C,NA	0.974155,NA	-0.0215289,NA	0.0124606,NA	1.07556,NA	0.000940693	0.00174491
3	rs59549474	53967349	G,G	C,C	0.88668,0.803571	-0.00508199,0.026801	0.00623739,0.0107594	0.381734,1.89481	0.000937062	0.00155216
3	rs11001130	53954192	G,G	A,A	0.436382,0.431548	-0.00788231,-0.0206168	0.0039867,0.00863061	1.31854,1.77202	0.00093685	0.00152328
3	rs76516521	53760157	T,NA	G,NA	0.977137,NA	-0.0267482,NA	0.0132281,NA	1.36484,NA	0.000932283	0.00153828
3	rs4331036	54353261	T,T	C,C	0.552684,0.650794	-0.00854042,-0.0145944	0.00397643,0.00896686	1.49849,0.984591	0.00092285	0.00147176
3	rs72789185	54276358	T,NA	C,NA	0.970179,NA	-0.0180141,NA	0.0116239,NA	0.916489,NA	0.000921678	0.00168328
3	rs189269936	54336779	G,NA	C,NA	0.970179,NA	0.0219449,NA	0.0116239,NA	1.22887,NA	0.000920131	0.00148892
3	rs12267781	53947588	C,C	T,T	0.885686,0.797619	-0.00469379,0.0266937	0.0062137,0.0106395	0.346776,1.91687	0.000916038	0.00151136
3	rs12258629	53947587	T,T	C,C	0.885686,0.797619	-0.00469379,0.0266937	0.0062137,0.0106395	0.346776,1.91687	0.000916038	0.00151136
3	rs61850002	53567657	T,NA	A,NA	0.966203,NA	-0.0200983,NA	0.0109412,NA	1.17901,NA	0.00091585	0.00143481
3	rs79702175	53779556	C,NA	T,NA	0.976143,NA	-0.0273977,NA	0.0129561,NA	1.46268,NA	0.000914725	0.00150682
3	rs10508958	53588040	C,C	A,A	0.418489,0.530754	-0.00972489,-0.0143264	0.00400792,0.00856557	1.81677,1.02496	0.000911043	0.00156509
3	rs1919768	54363515	A,A	G,G	0.552684,0.647817	-0.00849952,-0.0143996	0.00397643,0.00894938	1.48732,0.968128	0.00090828	0.0014609
3	rs11001445	54042858	T,NA	C,NA	0.934394,NA	-0.0109658,NA	0.00798549,NA	0.770359,NA	0.000906411	0.00152892
3	rs6480472	53580508	NA,T	NA,C	NA,0.872024	NA,0.0243638	NA,0.012796	NA,1.24483	0.000905078	0.00152378
3	rs10824207	53939611	A,A	C,C	0.645129,0.639881	0.00624433,0.0244665	0.0041322,0.00890493	0.883549,2.2215	0.000904514	0.00144912
3	rs4444025	54353248	T,T	C,C	0.553678,0.650794	-0.00849789,-0.0144976	0.00397729,0.00896686	1.48638,0.975015	0.000901085	0.00143837
3	rs12249036	54179313	C,C	T,T	0.979125,0.737103	0.0339257,-0.0114655	0.0138296,0.0097106	1.84887,0.623943	0.000900881	0.001369
3	rs75433219	54300132	NA,G	NA,T	NA,0.977182	NA,-0.0532455	NA,0.0286274	NA,1.2014	0.000897889	0.00152393
3	rs77532039	53712581	G,NA	A,NA	0.969185,NA	-0.024413,NA	0.0114407,NA	1.48341,NA	0.000895407	0.00145671
3	rs78637046	53776040	A,NA	G,NA	0.977137,NA	-0.0264871,NA	0.0132281,NA	1.3444,NA	0.000895219	0.00147764
3	rs10999655	53585762	NA,G	NA,A	NA,0.873016	NA,0.0243351	NA,0.0128386	NA,1.23634	0.000895056	0.00150929
3	rs79492015	53582089	NA,C	NA,A	NA,0.874008	NA,0.0244168	NA,0.0128817	NA,1.23634	0.000892928	0.00150596
3	rs79143797	53778640	A,NA	G,NA	0.976143,NA	-0.0272383,NA	0.0129561,NA	1.44949,NA	0.000891942	0.00146962
3	rs78211777	53775746	G,NA	A,NA	0.977137,NA	-0.0264574,NA	0.0132281,NA	1.34208,NA	0.000891116	0.00147092
3	rs76574915	53775941	G,NA	A,NA	0.977137,NA	-0.0264574,NA	0.0132281,NA	1.34208,NA	0.000891116	0.00147092
3	rs114158570	53784042	C,NA	T,NA	0.976143,NA	-0.0271986,NA	0.0129561,NA	1.44622,NA	0.00088639	0.00146055
3	rs6480471	53580293	NA,T	NA,C	NA,0.871032	NA,0.0241083	NA,0.012754	NA,1.23119	0.00088445	0.00149123
3	rs10999594	53573930	NA,C	NA,A	NA,0.871032	NA,0.0241287	NA,0.012754	NA,1.23277	0.000883477	0.00149107
3	rs1406473	54032702	T,T	G,G	0.929423,0.771825	-0.00961712,-0.0190595	0.00771974,0.0101861	0.671938,1.21234	0.000880766	0.00142487
3	rs75511483	53776394	T,NA	A,NA	0.976143,NA	-0.0271479,NA	0.0129561,NA	1.44203,NA	0.000879336	0.00144903
3	rs1372107	54114458	C,C	G,G	0.440358,0.342262	-0.00292959,-0.022457	0.00398274,0.00900943	0.335366,1.89685	0.000878644	0.00146692
3	rs10999663	53587412	NA,T	NA,G	NA,0.873016	NA,0.0241659	NA,0.0128386	NA,1.22332	0.00087539	0.00147629
3	rs7913235	53576523	NA,A	NA,T	NA,0.871032	NA,0.0239957	NA,0.012754	NA,1.22247	0.000868124	0.00146528
3	rs7918563	53579924	NA,T	NA,C	NA,0.873016	NA,0.02418	NA,0.0128386	NA,1.2244	0.000867872	0.00146777
3	rs7917644	53579926	NA,A	NA,G	NA,0.873016	NA,0.02418	NA,0.0128386	NA,1.2244	0.000867872	0.00146777
3	rs10999629	53578887	NA,A	NA,T	NA,0.871032	NA,0.0238914	NA,0.012754	NA,1.21444	0.000856343	0.00144549
3	rs142824710	53655852	NA,T	NA,C	NA,0.967262	NA,0.0452504	NA,0.0240217	NA,1.22474	0.000851217	0.00146476
3	rs1937695	53590017	NA,A	NA,T	NA,0.873016	NA,0.0239465	NA,0.0128386	NA,1.20654	0.000850729	0.00143491
3	rs1937694	53589801	NA,C	NA,T	NA,0.873016	NA,0.0239465	NA,0.0128386	NA,1.20654	0.000850729	0.00143491
3	rs10762627	53929658	G,G	A,A	0.10835,0.589286	0.0169618,0.00418205	0.00636104,0.00868901	2.11554,0.200452	0.000846891	0.00158827
3	rs139849416	54517035	NA,A	NA,C	NA,0.978175	NA,-0.0541195	NA,0.0292559	NA,1.19157	0.000844847	0.00145823
3	rs117617879	54549774	G,NA	A,NA	0.993042,NA	0.0543141,NA	0.0237851,NA	1.64977,NA	0.000841931	0.00150286
3	rs117971315	53753017	G,NA	T,NA	0.979125,NA	-0.0274592,NA	0.0138296,NA	1.32712,NA	0.00083759	0.00139318
3	rs11000840	53880426	T,T	C,C	0.740557,0.68254	-0.0112306,-0.0042673	0.00451065,0.00918321	1.89342,0.192359	0.000837062	0.00140632
3	rs1441123	54101139	G,G	T,T	0.4334,0.435516	-0.000824745,-0.0157221	0.00398985,0.00862135	0.0776712,1.16616	0.000836019	0.00140108
3	rs72787313	53970172	T,T	C,C	0.857853,0.803571	-0.00413055,0.021974	0.00566193,0.0107594	0.331915,1.38594	0.000833175	0.00145751
3	rs75906666	53733254	T,NA	G,NA	0.976143,NA	-0.0267553,NA	0.0129561,NA	1.40986,NA	0.000825183	0.00136015
3	rs9971269	53890644	G,G	A,A	0.736581,0.654762	-0.0111963,-0.00338296	0.00448855,0.00899088	1.89907,0.150753	0.000823884	0.00139684
3	rs9971354	53890740	C,C	G,G	0.736581,0.655754	-0.0111963,-0.00338526	0.00448855,0.00899701	1.89907,0.150753	0.000823739	0.00139634
3	rs9971185	53890723	T,T	C,C	0.736581,0.656746	-0.0111963,-0.00338759	0.00448855,0.00900319	1.89907,0.150753	0.000823642	0.00139629
3	rs11819075	53784170	A,NA	G,NA	0.976143,NA	-0.0267265,NA	0.0129561,NA	1.40752,NA	0.000823387	0.00135764
3	rs76503805	54480913	NA,A	NA,T	NA,0.984127	NA,0.0609703	NA,0.0342017	NA,1.12703	0.000821196	0.00141235
3	rs7912860	54163523	C,C	G,G	0.983101,0.78869	0.0391187,-0.00400361	0.0153396,0.010471	1.96791,0.153538	0.000819117	0.00124789
3	rs144391332	54471461	A,NA	G,NA	0.989066,NA	0.0368081,NA	0.0190121,NA	1.27685,NA	0.000818494	0.00129678
3	rs10823689	53593470	NA,G	NA,A	NA,0.872024	NA,0.0235949	NA,0.012796	NA,1.18579	0.000817555	0.00137917
3	rs57404301	53776573	A,NA	T,NA	0.976143,NA	-0.0266736,NA	0.0129561,NA	1.40321,NA	0.000816672	0.00134667
3	rs11001190	53967731	T,T	G,G	0.88668,0.803571	-0.00457447,0.0264975	0.00623739,0.0107594	0.334121,1.86048	0.000810192	0.00134061
3	rs16928710	54031811	NA,T	NA,C	NA,0.77381	NA,-0.0187721	NA,0.0102176	NA,1.1793	0.000808864	0.00131257
3	rs12412591	54033225	NA,G	NA,A	NA,0.77381	NA,-0.0187721	NA,0.0102176	NA,1.1793	0.000808864	0.00131257
3	rs75228735	54022546	NA,C	NA,T	NA,0.668651	NA,-0.0167655	NA,0.00908156	NA,1.18791	0.000804949	0.00130399
3	rs12785193	53894325	G,G	A,A	0.737575,0.655754	-0.011307,-0.00221171	0.00449401,0.00899701	1.92557,0.0937641	0.000803496	0.00136422
3	rs7922368	53894582	T,T	C,C	0.737575,0.655754	-0.011307,-0.00221171	0.00449401,0.00899701	1.92557,0.0937641	0.000803496	0.00136422
3	rs10466032	53880565	A,A	G,G	0.737575,0.677579	-0.0112099,-0.00376969	0.00449401,0.00914559	1.89907,0.167362	0.000799957	0.00135715
3	rs12250422	53598123	NA,G	NA,A	NA,0.868056	NA,0.0231306	NA,0.0126309	NA,1.17354	0.000799149	0.00134891
3	rs4935033	54029870	NA,A	NA,G	NA,0.77381	NA,-0.0186751	NA,0.0102176	NA,1.17013	0.000796424	0.00129274
3	rs10762804	54358549	A,A	G,G	0.553678,0.642857	-0.0085507,-0.0134311	0.00397729,0.00892123	1.5008,0.878805	0.000795193	0.00126967
3	rs1919767	54363383	T,T	C,C	0.553678,0.647817	-0.00850134,-0.0136996	0.00397729,0.00894938	1.48732,0.900246	0.000787994	0.00126965
3	rs9971270	53890697	G,G	A,A	0.737575,0.655754	-0.0112099,-0.00328484	0.00449401,0.00899701	1.89907,0.145673	0.000786825	0.00133582
3	rs12268930	53885739	C,C	G,G	0.739563,0.659722	-0.0111912,-0.00297503	0.00450506,0.00902206	1.88651,0.129837	0.000786754	0.00130723
3	rs7071412	53765229	A,NA	C,NA	0.976143,NA	-0.0259135,NA	0.0129561,NA	1.34208,NA	0.000786572	0.00133371
3	rs7904811	54361923	T,T	G,G	0.550696,0.640873	-0.00877395,-0.0131407	0.00397478,0.00891032	1.56406,0.853026	0.00078584	0.00127224
3	rs12255275	53711836	G,G	A,A	0.862823,0.655754	-0.0131372,0.00634357	0.00574696,0.00899701	1.65253,0.318069	0.000785748	0.00138803
3	rs35786754	53894073	G,G	T,T	0.737575,0.655754	-0.0112608,-0.00231178	0.00449401,0.00899701	1.91293,0.0984233	0.000785195	0.00133318
3	rs11002617	54345602	T,T	G,G	0.553678,0.674603	-0.00804525,-0.0152559	0.00397729,0.00912373	1.36558,1.02456	0.000785112	0.00126314
3	rs12766089	53894263	C,C	T,T	0.737575,0.654762	-0.0112608,-0.00226021	0.00449401,0.00899088	1.91293,0.0960892	0.000784491	0.00133198
3	rs7476725	53939737	A,A	G,G	0.88668,0.804563	-0.00454083,0.0264588	0.00623739,0.01078	0.331044,1.85045	0.000782255	0.00129181
3	rs11598071	53891557	G,G	A,A	0.737575,0.655754	-0.0112099,-0.00303369	0.00449401,0.00899701	1.89907,0.133137	0.000779958	0.00132421
3	rs12784736	54519797	T,NA	C,NA	0.989066,NA	0.0293058,NA	0.0190121,NA	0.909348,NA	0.00077808	0.00118595
3	rs79665151	54308036	NA,T	NA,C	NA,0.977182	NA,-0.0507489	NA,0.0286274	NA,1.11764	0.000777256	0.00131975
3	rs16928715	54031849	NA,G	NA,C	NA,0.77381	NA,-0.0185141	NA,0.0102176	NA,1.15496	0.000776327	0.0012607
3	rs7902101	53710143	T,T	A,A	0.861829,0.655754	-0.0130975,0.00640322	0.00572955,0.00899701	1.65253,0.321803	0.000769959	0.00135783
3	rs7905683	53710325	C,C	T,T	0.861829,0.655754	-0.0130975,0.00640322	0.00572955,0.00899701	1.65253,0.321803	0.000769959	0.00135783
3	rs76977136	54032269	NA,G	NA,A	NA,0.77381	NA,-0.0184604	NA,0.0102176	NA,1.14994	0.000769785	0.00125027
3	rs117933784	53653340	C,NA	T,NA	0.973161,NA	0.0239347,NA	0.0122339,NA	1.29744,NA	0.000768582	0.00123607
3	rs16913596	54023829	NA,C	NA,T	NA,0.669643	NA,-0.0165271	NA,0.00908845	NA,1.1612	0.00076771	0.00124489
3	rs74751532	53574625	NA,G	NA,A	NA,0.871032	NA,0.0230263	NA,0.012754	NA,1.14869	0.000766314	0.00129422
3	rs10762813	54364704	G,G	A,A	0.553678,0.644841	-0.00868529,-0.0132752	0.00397729,0.00893234	1.53786,0.862563	0.000765322	0.0012429
3	rs11001943	54175591	A,A	G,G	0.979125,0.772817	0.0348898,-0.00794351	0.0138296,0.0102018	1.934,0.360321	0.000765187	0.0011605
3	rs12269042	53893078	C,C	T,T	0.737575,0.655754	-0.0112099,-0.00236181	0.00449401,0.00899701	1.89907,0.100766	0.000764523	0.00129812
3	rs16927132	53893241	C,C	T,T	0.737575,0.655754	-0.0112099,-0.00231178	0.00449401,0.00899701	1.89907,0.0984233	0.00076354	0.00129646
3	rs34582712	53893384	T,T	C,C	0.737575,0.655754	-0.0112099,-0.00226175	0.00449401,0.00899701	1.89907,0.0960892	0.000762579	0.00129484
3	rs11001447	54043571	T,T	G,G	0.407555,0.49504	0.0140826,0.0201313	0.00402367,0.00854977	3.33221,1.73183	0.000761596	0.00131793
3	rs11001036	53923727	T,T	C,C	0.909543,0.686508	-0.0161442,0.00854767	0.00689297,0.0092144	1.71729,0.451496	0.000759694	0.00145285
3	rs117559227	53762239	A,NA	T,NA	0.977137,NA	-0.0253867,NA	0.0132281,NA	1.25991,NA	0.000757662	0.0012524
3	rs1194743	54212597	C,C	T,T	0.247515,0.045635	0.0108962,-0.0103947	0.00458131,0.0204832	1.75976,0.213375	0.000754653	0.00137019
3	rs11001444	54042556	G,G	A,A	0.888668,0.684524	-0.00335428,-0.018744	0.00628579,0.00919868	0.226507,1.3811	0.00075238	0.00126232
3	rs4935322	54030005	NA,C	NA,A	NA,0.77381	NA,-0.0183092	NA,0.0102176	NA,1.13582	0.000751741	0.00122149
3	rs1194491	53966124	A,A	C,C	0.430417,0.292659	0.0145658,-0.0105508	0.00399316,0.00939524	3.57741,0.582631	0.000749299	0.0013091
3	rs7898110	53892351	C,C	A,A	0.737575,0.662698	-0.0112099,-0.00141232	0.00449401,0.0090414	1.89907,0.05756	0.000749089	0.00127216
3	rs11000875	53891518	T,T	G,G	0.737575,0.662698	-0.0112099,-0.00136195	0.00449401,0.0090414	1.89907,0.0553871	0.000748542	0.00127123
3	rs74132869	53733785	T,NA	C,NA	0.975149,NA	-0.0250169,NA	0.0127009,NA	1.31094,NA	0.00074853	0.00123206
3	rs9971340	53892488	G,G	T,T	0.737575,0.655754	-0.0111637,-0.00251187	0.00449401,0.00899701	1.88651,0.10785	0.000748416	0.0012708
3	rs4935034	54030070	NA,A	NA,G	NA,0.77381	NA,-0.0182724	NA,0.0102176	NA,1.13239	0.000747436	0.00121463
3	rs11001456	54046417	T,T	A,A	0.407555,0.497024	0.0143562,0.0197159	0.00402367,0.0085495	3.44393,1.6756	0.000745924	0.00130865
3	rs7919302	54549508	C,C	T,T	0.265408,0.161706	0.00841362,-0.00133417	0.00447775,0.0116103	1.22007,0.0416683	0.000741852	0.00125403
3	rs79637161	54032342	NA,C	NA,A	NA,0.772817	NA,-0.0181835	NA,0.0102018	NA,1.12675	0.000739458	0.00120208
3	rs76397226	53697812	G,NA	C,NA	0.969185,NA	-0.023313,NA	0.0114407,NA	1.38113,NA	0.000738823	0.00120475
3	rs11003158	54561643	C,C	A,A	0.696819,0.597222	0.00679287,-0.0154891	0.00430159,0.0087157	0.941952,1.1218	0.000736777	0.00112843
3	rs1910544	53938886	A,A	G,G	0.88668,0.804563	-0.00481776,0.0259576	0.00623739,0.01078	0.356668,1.79471	0.000736726	0.00121911
3	rs4935321	54029552	NA,A	NA,C	NA,0.77381	NA,-0.0181705	NA,0.0102176	NA,1.12294	0.000735685	0.00119588
3	rs1358588	54024195	NA,G	NA,A	NA,0.669643	NA,-0.0162807	NA,0.00908845	NA,1.13528	0.000735199	0.00119315
3	rs79576085	53592327	NA,G	NA,C	NA,0.881944	NA,0.023466	NA,0.0132476	NA,1.11631	0.000729666	0.00123362
3	rs12256196	53891838	T,T	C,C	0.737575,0.662698	-0.0111637,-0.00131157	0.00449401,0.0090414	1.88651,0.053223	0.000729314	0.00123863
3	rs7912141	53892214	A,A	G,G	0.737575,0.662698	-0.0111637,-0.00131157	0.00449401,0.0090414	1.88651,0.053223	0.000729314	0.00123863
3	rs10824206	53938277	T,T	C,C	0.645129,0.639881	0.00612712,0.023683	0.0041322,0.00890493	0.859699,2.10653	0.000728105	0.0011693
3	rs1441121	54100345	T,T	A,A	0.434394,0.441468	-0.000961801,-0.0151468	0.00398879,0.00860854	0.0918061,1.10517	0.000727798	0.00122152
3	rs11001924	54169759	T,T	A,A	0.985089,0.789683	0.039155,-0.00390191	0.0163138,0.0104891	1.78542,0.148805	0.000727162	0.00109592
3	rs76320604	53592326	NA,T	NA,C	NA,0.881944	NA,0.0234306	NA,0.0132476	NA,1.11379	0.000726592	0.00122844
3	rs150513777	54234347	G,NA	A,NA	0.963221,NA	0.0266175,NA	0.0105045,NA	1.94771,NA	0.000723942	0.00123526
3	rs7087122	53594327	NA,G	NA,A	NA,0.881944	NA,0.0233856	NA,0.0132476	NA,1.11059	0.000722721	0.00122193
3	rs7907681	54009116	A,A	G,G	0.412525,0.602183	0.0133699,0.0209917	0.00401624,0.00873368	3.05964,1.78949	0.000722681	0.00120114
3	rs1919460	54037188	G,G	A,A	0.407555,0.489087	0.0144506,0.0193008	0.00402367,0.00855139	3.4829,1.61968	0.000720588	0.00126001
3	rs12250292	54175474	G,G	A,A	0.979125,0.736111	0.0323068,-0.0117907	0.0138296,0.00969886	1.71024,0.649547	0.00071903	0.00109849
3	rs10762628	53935322	A,A	G,G	0.884692,0.803571	-0.00515321,0.0252123	0.00619033,0.0107594	0.392386,1.71862	0.000717298	0.00118965
3	rs10999699	53595266	NA,A	NA,G	NA,0.882937	NA,0.023383	NA,0.0132962	NA,1.10434	0.000717284	0.00121268
3	rs187829833	54419371	T,NA	C,NA	0.991054,NA	-0.0348711,NA	0.0209976,NA	1.01426,NA	0.000714123	0.0012863
3	rs7083967	54039559	A,A	G,G	0.408549,0.489087	0.0144875,0.0191033	0.00402215,0.00855139	3.50052,1.59368	0.000711633	0.00124381
3	rs138172050	54203907	NA,T	NA,C	NA,0.988095	NA,-0.0680942	NA,0.0394133	NA,1.0755	0.000704459	0.00121235
3	rs10999686	53591693	NA,C	NA,A	NA,0.881944	NA,0.0231411	NA,0.0132476	NA,1.09328	0.000702138	0.00118729
3	rs73346917	53972149	A,A	C,C	0.955268,0.700397	-8.57731e-05,-0.0250807	0.00956466,0.00933164	0.00311859,2.143	0.000701665	0.00111682
3	rs11592926	53595946	G,G	A,A	0.429423,0.516865	-0.00929197,-0.0145408	0.00399429,0.00855422	1.69893,1.04982	0.000700934	0.00121879
3	rs11000260	53712343	NA,A	NA,T	NA,0.964286	NA,0.0406867	NA,0.0230345	NA,1.1116	0.000699865	0.00118682
3	rs79242525	53930473	NA,A	NA,G	NA,0.924603	NA,0.0286242	NA,0.0161901	NA,1.11317	0.000695595	0.00118632
3	rs74132871	53736185	T,NA	A,NA	0.975149,NA	-0.0245346,NA	0.0127009,NA	1.27252,NA	0.000695353	0.00114538
3	rs113118336	53772304	A,NA	G,NA	0.976143,NA	-0.0245817,NA	0.0129561,NA	1.23816,NA	0.000692997	0.0011449
3	rs11001035	53923625	T,T	C,C	0.909543,0.702381	-0.0160113,0.00805962	0.00689297,0.00934946	1.69491,0.410425	0.000692727	0.0013233
3	rs73346996	54014990	T,NA	C,NA	0.93837,NA	-0.0105292,NA	0.00822159,NA	0.698299,NA	0.000691332	0.00117812
3	rs117272781	53708496	G,NA	A,NA	0.969185,NA	-0.0229109,NA	0.0114407,NA	1.34464,NA	0.00069024	0.00112648
3	rs1937689	53581636	C,C	T,T	0.432406,0.530754	-0.00974934,-0.0125252	0.00399094,0.00856557	1.83651,0.842644	0.000689888	0.00119361
3	rs10999683	53591259	NA,A	NA,C	NA,0.881944	NA,0.0229686	NA,0.0132476	NA,1.08116	0.000689594	0.00116675
3	rs12251753	54175183	A,A	T,T	0.979125,0.772817	0.0342956,-0.00789728	0.0138296,0.0102018	1.8813,0.357666	0.000689478	0.00104778
3	rs7087653	53721350	T,NA	C,NA	0.976143,NA	-0.0255552,NA	0.0129561,NA	1.31372,NA	0.000688068	0.00113607
3	rs73335054	54173833	A,A	C,C	0.979125,0.772817	0.0342039,-0.00804058	0.0138296,0.0102018	1.87324,0.365918	0.000685646	0.0010423
3	rs78985554	54098449	T,NA	A,NA	0.976143,NA	0.0348979,NA	0.0129561,NA	2.1506,NA	0.000682344	0.00115479
3	rs147236274	54177809	G,NA	A,NA	0.988072,NA	-0.0354012,NA	0.0182119,NA	1.28472,NA	0.000680997	0.0012554
3	rs74886501	54025741	NA,A	NA,G	NA,0.780754	NA,-0.0178291	NA,0.0103319	NA,1.07359	0.00067725	0.00110317
3	rs1441114	54174019	T,T	G,G	0.979125,0.772817	0.0341492,-0.00799436	0.0138296,0.0102018	1.86843,0.363249	0.00067721	0.00102967
3	rs7082443	53940982	C,C	T,T	0.668986,0.767857	0.0123812,0.000925739	0.00420153,0.0101248	2.49342,0.0328507	0.000676013	0.00124067
3	rs2226254	53580980	G,G	A,A	0.431412,0.530754	-0.00979643,-0.012506	0.00399204,0.00856557	1.84992,0.84079	0.000674986	0.00117588
3	rs1441126	54138249	T,T	C,C	0.555666,0.350198	0.0105673,-0.0131027	0.00397904,0.00896099	2.10162,0.842579	0.00067193	0.00122233
3	rs1201585	54007174	G,NA	A,NA	0.063618,NA	0.01158,NA	0.00810071,NA	0.815709,NA	0.000671591	0.0011409
3	rs1919461	54037209	G,G	A,A	0.407555,0.488095	0.0142665,0.0193017	0.00402367,0.00855178	3.40711,1.61968	0.000671492	0.00116886
3	rs79479794	53747093	G,NA	A,NA	0.976143,NA	-0.025351,NA	0.0129561,NA	1.29769,NA	0.000667669	0.00110271
3	rs10824668	54372284	C,C	A,A	0.55169,0.643849	-0.00845288,-0.0119513	0.0039756,0.00892676	1.47512,0.743207	0.000665493	0.00108032
3	rs1910542	54021985	G,NA	T,NA	0.06163,NA	0.0103536,NA	0.0082216,NA	0.682109,NA	0.000663711	0.00113111
3	rs2339984	54026908	NA,T	NA,C	NA,0.781746	NA,-0.0176902	NA,0.0103488	NA,1.05861	0.000660062	0.00107596
3	rs56360408	54265906	G,NA	A,NA	0.976143,NA	-0.0201631,NA	0.0129561,NA	0.922099,NA	0.000658197	0.0012265
3	rs142856535	54151928	A,NA	C,NA	0.991054,NA	-0.0530843,NA	0.0209976,NA	1.94053,NA	0.000658145	0.00112606
3	rs77908423	54028059	G,NA	A,NA	0.987078,NA	0.0426041,NA	0.0175062,NA	1.82545,NA	0.000655185	0.00117429
3	rs1937705	53578991	A,A	G,G	0.430417,0.532738	-0.00921262,-0.0132675	0.00399316,0.00856774	1.67677,0.915452	0.000654281	0.00114842
3	rs117428254	54035882	NA,A	NA,G	NA,0.781746	NA,-0.0176035	NA,0.0103488	NA,1.05091	0.000651726	0.00106262
3	rs1194515	54027919	C,NA	T,NA	0.06163,NA	0.0102645,NA	0.0082216,NA	0.673958,NA	0.000650233	0.00110817
3	rs1149781	54139576	C,C	T,T	0.479125,0.155754	0.00944416,-0.00447955	0.00395775,0.0117882	1.769,0.152462	0.000646209	0.00114457
3	rs11001298	53991928	C,NA	T,NA	0.937376,NA	-0.0116874,NA	0.0081604,NA	0.817916,NA	0.000644808	0.00109804
3	rs117271768	54046487	NA,C	NA,G	NA,0.772817	NA,-0.0172855	NA,0.0102018	NA,1.0448	0.000642757	0.00104901
3	rs10824654	54364182	A,A	T,T	0.552684,0.644841	-0.00845466,-0.0126772	0.00397643,0.00893234	1.47512,0.807359	0.000642129	0.0010432
3	rs79287620	54039811	NA,T	NA,A	NA,0.781746	NA,-0.0175006	NA,0.0103488	NA,1.04181	0.000642021	0.0010471
3	rs111720738	54099811	A,NA	G,NA	0.996024,NA	0.0592159,NA	0.0314177,NA	1.2258,NA	0.000641717	0.000996747
3	rs117881485	54026161	NA,C	NA,T	NA,0.781746	NA,-0.0174883	NA,0.0103488	NA,1.04073	0.000640875	0.00104527
3	rs7912151	54166661	G,G	A,A	0.985089,0.751984	0.0366861,-0.00829764	0.0163138,0.00989826	1.61036,0.395918	0.000639422	0.000970269
3	rs12269427	53991209	C,NA	G,NA	0.937376,NA	-0.0116444,NA	0.0081604,NA	0.81362,NA	0.000638453	0.00108723
3	rs12569525	53585249	A,A	G,G	0.43837,0.535714	-0.00919308,-0.0128329	0.00398468,0.00857124	1.67677,0.871794	0.000638057	0.00110058
3	rs10824670	54372503	G,G	A,A	0.553678,0.644841	-0.00864043,-0.0121463	0.00397729,0.00893234	1.52546,0.759728	0.000637477	0.00103643
3	rs16925331	53729093	C,NA	T,NA	0.976143,NA	-0.0250205,NA	0.0129561,NA	1.27195,NA	0.000636257	0.00105132
3	rs61738418	54320838	T,NA	C,NA	0.981113,NA	-0.0182234,NA	0.0145245,NA	0.678606,NA	0.000632144	0.00112565
3	rs12256137	53974269	A,A	G,G	0.88668,0.956349	-0.00341084,0.0450638	0.00623739,0.0209218	0.233223,1.5052	0.000632098	0.00107465
3	rs2339983	54026736	NA,C	NA,T	NA,0.781746	NA,-0.0173849	NA,0.0103488	NA,1.03162	0.000631346	0.00103002
3	rs2339982	54026723	NA,T	NA,C	NA,0.781746	NA,-0.0173849	NA,0.0103488	NA,1.03162	0.000631346	0.00103002
3	rs7073274	54026544	NA,A	NA,C	NA,0.781746	NA,-0.017373	NA,0.0103488	NA,1.03058	0.000630268	0.0010283
3	rs35373694	53696074	A,NA	G,NA	0.967197,NA	0.0193164,NA	0.0111,NA	1.08713,NA	0.000627304	0.00105705
3	rs555567038	53993632	G,NA	A,NA	0.93837,NA	-0.0118449,NA	0.00822159,NA	0.824877,NA	0.000625641	0.00106787
3	rs34997494	53822301	G,G	A,A	0.95328,0.948413	-0.0334737,-0.00294514	0.0093687,0.0193256	3.45221,0.056073	0.00062474	0.0150428
3	rs191559463	53864976	A,NA	G,NA	0.980119,NA	-0.0255645,NA	0.0141639,NA	1.14819,NA	0.000623808	0.00100144
3	rs79370901	54026313	NA,G	NA,A	NA,0.781746	NA,-0.0172814	NA,0.0103488	NA,1.02255	0.000622012	0.00101509
3	rs7894343	54033887	NA,T	NA,A	NA,0.781746	NA,-0.0172814	NA,0.0103488	NA,1.02255	0.000622012	0.00101509
3	rs7085893	53724624	G,NA	A,NA	0.976143,NA	-0.0248159,NA	0.0129561,NA	1.25614,NA	0.000617747	0.00102103
3	rs139611892	54305859	NA,A	NA,G	NA,0.969246	NA,-0.0428553	NA,0.0247591	NA,1.07846	0.000617438	0.00105373
3	rs12246138	54182165	T,T	C,C	0.981113,0.738095	0.0319681,-0.0112896	0.0145245,0.00972244	1.55693,0.609835	0.000615204	0.000932505
3	rs11001697	54102498	A,A	G,G	0.917495,0.616071	0.00983715,-0.0212286	0.00718617,0.00878946	0.766926,1.8034	0.00061512	0.000994451
3	rs78346962	54040436	NA,C	NA,G	NA,0.781746	NA,-0.0171967	NA,0.0103488	NA,1.01515	0.000614516	0.00100309
3	rs58618242	53582211	T,T	C,C	0.88171,0.808532	0.0161941,0.0124081	0.00612213,0.0108644	2.08805,0.596159	0.000614106	0.00108043
3	rs7077931	54027444	NA,T	NA,C	NA,0.781746	NA,-0.0171779	NA,0.0103488	NA,1.01352	0.00061287	0.00100046
3	rs74349227	54031363	NA,A	NA,C	NA,0.781746	NA,-0.0171779	NA,0.0103488	NA,1.01352	0.00061287	0.00100046
3	rs28503173	53730283	T,NA	A,NA	0.975149,NA	-0.0236693,NA	0.0127009,NA	1.20497,NA	0.000611372	0.00100838
3	rs1194502	54002283	G,NA	A,NA	0.064612,NA	0.011232,NA	0.00804243,NA	0.789053,NA	0.000611214	0.00103716
3	rs10508970	54050167	NA,G	NA,A	NA,0.984127	NA,-0.0552101	NA,0.0342017	NA,0.972758	0.000610458	0.00103921
3	rs10762812	54364614	G,G	A,A	0.552684,0.644841	-0.00840979,-0.0124777	0.00397643,0.00893234	1.46296,0.789308	0.000610382	0.000992007
3	rs117618298	53774415	C,NA	T,NA	0.977137,NA	-0.0238789,NA	0.0132281,NA	1.14845,NA	0.000609446	0.00100939
3	rs77225183	54027643	NA,T	NA,C	NA,0.781746	NA,-0.0171286	NA,0.0103488	NA,1.00923	0.000608583	0.000993597
3	rs7095356	54027391	NA,G	NA,A	NA,0.781746	NA,-0.0171286	NA,0.0103488	NA,1.00923	0.000608583	0.000993597
3	rs10824676	54373862	A,A	G,G	0.552684,0.644841	-0.00859373,-0.0117445	0.00397643,0.00893234	1.51311,0.724534	0.000607776	0.000987424
3	rs12269357	53991097	A,NA	G,NA	0.937376,NA	-0.0114253,NA	0.0081604,NA	0.791863,NA	0.000607252	0.00103418
3	rs10824486	54184527	T,T	C,C	0.981113,0.738095	0.0320475,-0.0110487	0.0145245,0.00972244	1.56299,0.592129	0.000607106	0.000919979
3	rs16928660	54028189	NA,A	NA,G	NA,0.781746	NA,-0.0170793	NA,0.0103488	NA,1.00495	0.000604338	0.000986802
3	rs16928684	54030964	NA,C	NA,G	NA,0.781746	NA,-0.0170793	NA,0.0103488	NA,1.00495	0.000604338	0.000986802
3	rs10762815	54373957	A,A	C,C	0.552684,0.644841	-0.00859373,-0.0116906	0.00397643,0.00893234	1.51311,0.719867	0.00060353	0.000980566
3	rs10824677	54373889	C,C	T,T	0.552684,0.644841	-0.00859373,-0.0116906	0.00397643,0.00893234	1.51311,0.719867	0.00060353	0.000980566
3	rs1912611	54379059	G,G	A,A	0.553678,0.640873	-0.00882432,-0.0110029	0.00397729,0.00891032	1.57661,0.663771	0.000603317	0.000981185
3	rs16928656	54028084	NA,A	NA,T	NA,0.781746	NA,-0.0170251	NA,0.0103488	NA,1.00025	0.000599716	0.000979404
3	rs16928683	54030820	NA,T	NA,C	NA,0.781746	NA,-0.0170251	NA,0.0103488	NA,1.00025	0.000599716	0.000979404
3	rs117477141	54096368	A,NA	T,NA	0.984095,NA	0.0355843,NA	0.0158037,NA	1.61359,NA	0.000597186	0.00107844
3	rs80318665	54027925	NA,G	NA,C	NA,0.781746	NA,-0.0169758	NA,0.0103488	NA,0.995981	0.000595558	0.000972746
3	rs180785023	53966689	A,NA	T,NA	0.994036,NA	0.0574266,NA	0.0256781,NA	1.59645,NA	0.000595341	0.00104907
3	rs10823636	53570441	C,C	T,T	0.88171,0.806548	0.0154346,0.013503	0.00612213,0.0108218	1.93188,0.673416	0.000595273	0.00106212
3	rs7098705	54027217	NA,C	NA,T	NA,0.779762	NA,-0.0169206	NA,0.0103152	NA,0.995981	0.000590775	0.000967027
3	rs1194516	54031443	C,NA	T,NA	0.06163,NA	0.00978817,NA	0.0082216,NA	0.631094,NA	0.000583807	0.000995108
3	rs10508963	53987417	A,NA	T,NA	0.937376,NA	-0.011249,NA	0.0081604,NA	0.774555,NA	0.000583563	0.0009939
3	rs1919754	54371765	G,G	T,T	0.552684,0.638889	-0.00849952,-0.0117503	0.00397643,0.00889959	1.48732,0.728789	0.000582689	0.000948533
3	rs117415077	53951720	A,NA	T,NA	0.989066,NA	0.0457745,NA	0.0190121,NA	1.79438,NA	0.000579722	0.001036
3	rs12264214	54371908	T,T	C,C	0.552684,0.644841	-0.00849952,-0.0117445	0.00397643,0.00893234	1.48732,0.724534	0.000578963	0.00094106
3	rs80235069	54226393	T,NA	C,NA	0.962227,NA	0.00927944,NA	0.0103707,NA	0.430734,NA	0.000578388	0.000887762
3	rs10824674	54373084	T,T	C,C	0.552684,0.644841	-0.00845466,-0.0119095	0.00397643,0.00893234	1.47512,0.738892	0.000578217	0.00093994
3	rs78642809	54174733	A,NA	T,NA	0.976143,NA	0.0332969,NA	0.0129561,NA	1.99265,NA	0.000577039	0.00100205
3	rs147249488	54300238	NA,T	NA,C	NA,0.990079	NA,-0.0688072	NA,0.0431319	NA,0.956045	0.00057635	0.000995502
3	rs16923827	53591012	NA,T	NA,C	NA,0.880952	NA,0.0212764	NA,0.0131998	NA,0.970666	0.000575221	0.00097358
3	rs12248821	54375283	G,G	A,A	0.55169,0.640873	-0.00859193,-0.0110648	0.0039756,0.00891032	1.51311,0.668951	0.00057301	0.000930511
3	rs151196156	53707627	T,NA	A,NA	0.969185,NA	-0.0217709,NA	0.0114407,NA	1.24374,NA	0.000572876	0.000937172
3	rs10824550	54232745	NA,T	NA,C	NA,0.873016	NA,-0.0207816	NA,0.0128386	NA,0.976686	0.000571688	0.000964039
3	rs10824672	54372598	G,G	C,C	0.552684,0.644841	-0.00845466,-0.0118109	0.00397643,0.00893234	1.47512,0.730296	0.000570761	0.000927892
3	rs1194669	54148289	T,T	A,A	0.532803,0.161706	0.0115229,-0.0041828	0.00396284,0.0116103	2.43883,0.143484	0.000569039	0.00108023
3	rs60903912	54171934	T,T	C,C	0.981113,0.779762	0.0329598,-0.00904551	0.0145245,0.0103152	1.63352,0.419607	0.000567122	0.000857468
3	rs2384015	54371294	C,C	T,T	0.552684,0.644841	-0.00840979,-0.0118916	0.00397643,0.00893234	1.46296,0.737328	0.000563838	0.000916785
3	rs7910526	53569784	T,T	A,A	0.880716,0.806548	0.0153594,0.0131623	0.00610001,0.0108218	1.92795,0.649983	0.000563535	0.000990964
3	rs7901289	54368091	G,G	C,C	0.552684,0.644841	-0.00827066,-0.0123961	0.00397643,0.00893234	1.42559,0.781974	0.00056275	0.000915297
3	rs10823637	53572335	A,A	G,G	0.880716,0.805556	0.0156195,0.012178	0.00610001,0.0108009	1.98088,0.585814	0.000560081	0.000987089
3	rs1733724	54223977	G,G	A,A	0.247515,0.045635	0.0102312,-0.012176	0.00458131,0.0204832	1.59291,0.25789	0.000559329	0.00101098
3	rs10824673	54372629	C,C	T,T	0.552684,0.644841	-0.00840979,-0.0118109	0.00397643,0.00893234	1.46296,0.730296	0.000557885	0.000907164
3	rs1937716	53575335	A,A	G,G	0.880716,0.805556	0.0156859,0.0118849	0.00610001,0.0108009	1.9945,0.566755	0.000557524	0.000982992
3	rs10762597	53913465	A,A	G,G	0.782306,0.569444	-0.00872804,-0.0108405	0.00479102,0.00863302	1.16436,0.679388	0.000556303	0.00099417
3	rs1937720	53576031	T,T	C,C	0.880716,0.805556	0.015731,0.0116879	0.00610001,0.0108009	2.0038,0.554091	0.000556163	0.000980866
3	rs7913499	53576743	A,A	T,T	0.880716,0.805556	0.015731,0.0116879	0.00610001,0.0108009	2.0038,0.554091	0.000556163	0.000980866
3	rs1937721	53576150	T,T	C,C	0.880716,0.805556	0.015731,0.0116879	0.00610001,0.0108009	2.0038,0.554091	0.000556163	0.000980866
3	rs4935282	53576845	T,T	C,C	0.880716,0.805556	0.015731,0.0116879	0.00610001,0.0108009	2.0038,0.554091	0.000556163	0.000980866
3	rs11000702	53833505	NA,T	NA,C	NA,0.914682	NA,-0.0237814	NA,0.015302	NA,0.920267	0.000555962	0.000936425
3	rs77691306	53750105	G,NA	T,NA	0.976143,NA	-0.0240628,NA	0.0129561,NA	1.19876,NA	0.000555299	0.000918789
3	rs10823642	53574981	C,C	T,T	0.880716,0.805556	0.0156407,0.011986	0.00610001,0.0108009	1.98523,0.573296	0.000554076	0.00097671
3	rs77974561	53821851	A,A	C,C	0.95328,0.948413	-0.032956,-0.00428052	0.0093687,0.0193256	3.36116,0.0837003	0.000553759	0.0125939
3	rs117390747	53862791	NA,A	NA,G	NA,0.969246	NA,0.0392758	NA,0.0247591	NA,0.948202	0.000551579	0.000944754
3	rs10740406	53747846	T,T	C,C	0.481113,0.240079	-0.00639715,-0.0201687	0.00395712,0.0100079	0.974854,1.35778	0.000551022	0.000997845
3	rs10823641	53574885	G,G	A,A	0.880716,0.804563	0.0156407,0.0119124	0.00610001,0.01078	1.98523,0.570022	0.000550799	0.000971007
3	rs7909343	53986762	T,NA	C,NA	0.937376,NA	-0.0109823,NA	0.0081604,NA	0.748693,NA	0.00054994	0.000936723
3	rs72789190	54300122	T,NA	G,NA	0.977137,NA	-0.0187943,NA	0.0132281,NA	0.808609,NA	0.000548945	0.00102379
3	rs1937715	53575287	A,A	C,C	0.880716,0.805556	0.0156407,0.0118849	0.00610001,0.0108009	1.98523,0.566755	0.000548888	0.000967639
3	rs1937719	53575902	T,T	C,C	0.880716,0.805556	0.0156859,0.0116879	0.00610001,0.0108009	1.9945,0.554091	0.000547517	0.000965494
3	rs11598005	53584330	C,NA	T,NA	0.907555,NA	0.0136521,NA	0.00682591,NA	1.34203,NA	0.000547385	0.000864039
3	rs150287902	54213701	A,NA	G,NA	0.976143,NA	0.0328861,NA	0.0129561,NA	1.9531,NA	0.000544848	0.000945911
3	rs10823640	53574335	A,A	G,G	0.880716,0.805556	0.0155746,0.0120314	0.00610001,0.0108009	1.9717,0.576251	0.000543927	0.000958606
3	rs1343809	53574152	C,C	A,A	0.880716,0.805556	0.0155746,0.0120314	0.00610001,0.0108009	1.9717,0.576251	0.000543927	0.000958606
3	rs10824464	54169153	C,C	T,T	0.985089,0.751984	0.0353667,-0.00856995	0.0163138,0.00989826	1.52048,0.41274	0.00054382	0.000828432
3	rs140995308	54251926	T,NA	C,NA	0.964215,NA	0.0248222,NA	0.0106439,NA	1.70559,NA	0.000542492	0.000943473
3	rs1937717	53575421	G,G	A,A	0.880716,0.805556	0.0156001,0.0118849	0.00610001,0.0108009	1.9769,0.566755	0.000541254	0.000954072
3	rs80017461	54210403	A,NA	G,NA	0.976143,NA	0.0328245,NA	0.0129561,NA	1.9472,NA	0.000540221	0.000937843
3	rs10762817	54375355	T,T	C,C	0.552684,0.640873	-0.00854887,-0.0110109	0.00397643,0.00891032	1.5008,0.664437	0.000538915	0.000876517
3	rs1919751	54374303	A,A	G,G	0.552684,0.641865	-0.00849952,-0.0111695	0.00397643,0.00891575	1.48732,0.677191	0.000535796	0.000871599
3	rs10999600	53574614	C,C	T,T	0.880716,0.805556	0.0155549,0.0119354	0.00610001,0.0108009	1.96767,0.570022	0.000535433	0.000943651
3	rs4935283	53577207	T,T	C,C	0.880716,0.805556	0.015731,0.0112446	0.00610001,0.0108009	2.0038,0.526021	0.000534536	0.000943046
3	rs1209265	54149771	A,A	C,C	0.533797,0.161706	0.0113844,-0.00355465	0.00396336,0.0116103	2.39001,0.119484	0.000533097	0.00100972
3	rs116896704	53869605	G,NA	T,NA	0.956262,NA	0.0183245,NA	0.00966771,NA	1.23631,NA	0.000532401	0.000882764
3	rs1348350	54410202	A,A	C,C	0.079523,0.047619	-0.0190772,-0.0111628	0.0073078,0.0200728	2.04381,0.237974	0.000531423	0.000900912
3	rs10999602	53574775	G,G	A,A	0.880716,0.805556	0.0155298,0.0119354	0.00610001,0.0108009	1.96254,0.570022	0.000530845	0.000935499
3	rs1919750	54374365	A,A	T,T	0.552684,0.640873	-0.00845466,-0.0112655	0.00397643,0.00891032	1.47512,0.685888	0.000529878	0.000862062
3	rs2134772	53884663	C,C	T,T	0.535785,0.313492	-0.00967975,-0.0164161	0.00396447,0.0092144	1.83502,1.12598	0.000529346	0.000892448
3	rs10740487	54373291	A,A	C,C	0.552684,0.643849	-0.00827066,-0.011902	0.00397643,0.00892676	1.42559,0.738892	0.000527854	0.000858918
3	rs11000246	53707128	NA,T	NA,C	NA,0.938492	NA,0.0279492	NA,0.0177919	NA,0.934769	0.00052756	0.000892789
3	rs11001908	54166080	T,T	C,C	0.985089,0.78869	0.0370041,-0.00361569	0.0163138,0.010471	1.6324,0.136757	0.0005273	0.000799676
3	rs7079951	54168375	G,G	C,C	0.985089,0.751984	0.0352854,-0.00828615	0.0163138,0.00989826	1.51502,0.395214	0.000526696	0.000802529
3	rs7080375	54168650	T,T	C,C	0.985089,0.750992	0.0352854,-0.00822861	0.0163138,0.00988505	1.51502,0.392366	0.000524462	0.000799113
3	rs7078945	54168432	C,C	G,G	0.985089,0.751984	0.0352447,-0.00828615	0.0163138,0.00989826	1.51229,0.395214	0.000523807	0.000798223
3	rs7079154	54181885	G,G	A,A	0.979125,0.737103	0.0308534,-0.0109427	0.0138296,0.0097106	1.59036,0.585374	0.000523632	0.000804159
3	rs10824797	54536680	T,T	C,C	0.569583,0.541667	-0.00757464,0.00733891	0.00399316,0.00857919	1.23777,0.406368	0.000523285	0.000922097
3	rs10824679	54375404	C,C	T,T	0.552684,0.640873	-0.00849952,-0.0109619	0.00397643,0.00891032	1.48732,0.660344	0.000522292	0.000849724
3	rs7097935	54168787	T,T	A,A	0.985089,0.751984	0.0352854,-0.00814651	0.0163138,0.00989826	1.51502,0.386693	0.00052143	0.000794502
3	rs11001702	54103425	C,C	T,T	0.918489,0.615079	0.00921398,-0.0206898	0.00722595,0.0087852	0.694079,1.73238	0.00052121	0.000844263
3	rs113765090	54091912	A,NA	G,NA	0.970179,NA	0.0279803,NA	0.0116239,NA	1.79376,NA	0.000521154	0.00087501
3	rs73337358	54558445	NA,G	NA,C	NA,0.963294	NA,0.0353315	NA,0.0227328	NA,0.920331	0.000520542	0.000893133
3	rs12413194	54171865	A,A	G,G	0.981113,0.780754	0.0324589,-0.00891669	0.0145245,0.0103319	1.59461,0.41103	0.000519486	0.000786798
3	rs10824461	54167128	T,T	A,A	0.985089,0.751984	0.0352364,-0.00815405	0.0163138,0.00989826	1.51174,0.387151	0.000518266	0.000789796
3	rs10824067	53887870	T,T	G,G	0.293241,0.290675	0.00999235,0.00931192	0.00434302,0.00941405	1.66951,0.49135	0.000516904	0.000846836
3	rs78239292	54010847	T,NA	C,NA	0.973161,NA	-0.0151421,NA	0.0122339,NA	0.665909,NA	0.000513798	0.000869781
3	rs11001916	54167563	A,A	C,C	0.985089,0.751984	0.0351102,-0.00824669	0.0163138,0.00989826	1.5033,0.392799	0.000512918	0.00078194
3	rs1982266	54530636	G,G	A,A	0.419483,0.393849	-0.00577823,0.0126347	0.00400659,0.00874879	0.826083,0.82771	0.000512304	0.000843801
3	rs10824684	54375973	A,A	G,G	0.55169,0.640873	-0.00849774,-0.0109007	0.0039756,0.00891032	1.48732,0.655241	0.000511174	0.000831193
3	rs74657138	53807260	NA,T	NA,A	NA,0.939484	NA,-0.0271852	NA,0.0179277	NA,0.88799	0.000511025	0.000862359
3	rs1937718	53575513	T,T	C,C	0.878728,0.805556	0.0155744,0.0118344	0.00605664,0.0108009	1.9945,0.563496	0.000509239	0.000899817
3	rs11001907	54165984	A,A	T,T	0.985089,0.78869	0.0367151,-0.00366228	0.0163138,0.010471	1.61236,0.13875	0.000506913	0.000769419
3	rs1919748	54376431	C,C	T,T	0.552684,0.640873	-0.00845466,-0.0109007	0.00397643,0.00891032	1.47512,0.655241	0.000506678	0.000824547
3	rs4477394	54377602	A,A	T,T	0.552684,0.640873	-0.00845466,-0.0109007	0.00397643,0.00891032	1.47512,0.655241	0.000506678	0.000824547
3	rs74331230	54415259	NA,A	NA,G	NA,0.963294	NA,0.0343428	NA,0.0227328	NA,0.883187	0.000504185	0.000866503
3	rs1919746	54376507	T,T	G,G	0.552684,0.640873	-0.00845466,-0.010852	0.00397643,0.00891032	1.47512,0.651194	0.000503717	0.000819758
3	rs4447119	54377870	G,G	A,A	0.552684,0.640873	-0.00845466,-0.010852	0.00397643,0.00891032	1.47512,0.651194	0.000503717	0.000819758
3	rs1194663	54151095	A,A	G,G	0.533797,0.161706	0.0112899,-0.00346636	0.00396336,0.0116103	2.35736,0.116182	0.000503486	0.00095262
3	rs11001472	54049359	G,G	A,A	0.406561,0.482143	0.0146355,0.0174552	0.00402521,0.00855481	3.55761,1.38393	0.000503428	0.000892801
3	rs11000697	53830789	C,C	T,T	0.805169,0.907738	0.0126377,-0.0109335	0.00499191,0.0147711	1.94488,0.338018	0.000502901	0.000936167
3	rs17562565	53892967	A,A	G,G	0.821074,0.987103	-0.00892648,-0.0560814	0.00515836,0.0378862	1.07809,0.857599	0.000502857	0.000811619
3	rs10999597	53574527	G,G	A,A	0.880716,0.805556	0.0154894,0.011489	0.00610001,0.0108009	1.95432,0.541425	0.000502649	0.000886011
3	rs1441113	54174488	T,T	C,C	0.979125,0.772817	0.0323436,-0.00785105	0.0138296,0.0102018	1.71332,0.355018	0.00049947	0.000764097
3	rs11001917	54167716	T,T	A,A	0.985089,0.751984	0.0349029,-0.00823961	0.0163138,0.00989826	1.48949,0.392366	0.000498583	0.000760553
3	rs1919749	54376294	T,T	C,C	0.552684,0.640873	-0.00840979,-0.0109494	0.00397643,0.00891032	1.46296,0.659297	0.000498173	0.000810859
3	rs10762821	54378124	C,C	T,T	0.552684,0.640873	-0.00845466,-0.0107497	0.00397643,0.00891032	1.47512,0.642731	0.000497596	0.00080986
3	rs10762822	54378193	C,C	T,T	0.552684,0.640873	-0.00845466,-0.0107497	0.00397643,0.00891032	1.47512,0.642731	0.000497596	0.00080986
3	rs61850004	53578489	T,NA	C,NA	0.994036,NA	-0.0421536,NA	0.0256781,NA	0.997103,NA	0.000497525	0.000823695
3	rs1912610	54379615	A,A	G,G	0.552684,0.640873	-0.00854887,-0.0103062	0.00397643,0.00891032	1.5008,0.606579	0.000495949	0.000807067
3	rs76887198	53893195	A,A	G,G	0.821074,0.987103	-0.00897519,-0.0551727	0.00515836,0.0378862	1.08687,0.837685	0.000495772	0.000799928
3	rs78556086	54097941	NA,C	NA,G	NA,0.951389	NA,-0.0290353	NA,0.0198773	NA,0.841366	0.000494182	0.00084268
3	rs1912608	54379879	A,A	T,T	0.552684,0.640873	-0.00854887,-0.0102526	0.00397643,0.00891032	1.5008,0.602267	0.000492937	0.000802198
3	rs10762819	54377988	A,A	G,G	0.55169,0.640873	-0.00845288,-0.0108033	0.0039756,0.00891032	1.47512,0.647158	0.000491265	0.000798971
3	rs12268522	54168297	T,T	C,C	0.985089,0.751984	0.0346957,-0.00839025	0.0163138,0.00989826	1.47574,0.401611	0.000490331	0.000748431
3	rs1194514	54023574	T,T	G,G	0.117296,0.419643	0.00134174,0.0177688	0.00614455,0.00866195	0.0824172,1.39543	0.000488397	0.000804987
3	rs10824093	53897290	T,T	C,C	0.461233,0.686508	0.00939166,0.015522	0.00396624,0.0092144	1.74741,1.03584	0.000487778	0.000780752
3	rs76473525	54204245	NA,G	NA,A	NA,0.980159	NA,-0.0457741	NA,0.0306528	NA,0.868521	0.000486978	0.000819507
3	rs1903957	53720212	T,T	G,G	0.879722,0.703373	0.0104655,-0.0144623	0.00607818,0.00935847	1.07006,0.912726	0.00048627	0.00078829
3	rs7100138	53697472	T,NA	A,NA	0.968191,NA	-0.019956,NA	0.0112664,NA	1.11627,NA	0.00048501	0.000793937
3	rs1015619	53759526	G,G	A,A	0.872763,0.656746	-0.0124927,-0.0019411	0.00593314,0.00900319	1.45295,0.0812889	0.000484887	0.000875611
3	rs10508974	54378678	A,A	G,G	0.552684,0.640873	-0.00840979,-0.010701	0.00397643,0.00891032	1.46296,0.638716	0.000483566	0.000787234
3	rs10824688	54378521	G,G	A,A	0.552684,0.640873	-0.00840979,-0.010701	0.00397643,0.00891032	1.46296,0.638716	0.000483566	0.000787234
3	rs74132837	53711708	C,NA	T,NA	0.968191,NA	-0.0199162,NA	0.0112664,NA	1.11294,NA	0.000482056	0.000789171
3	rs10824697	54380104	C,C	T,T	0.552684,0.640873	-0.00849952,-0.0102526	0.00397643,0.00891032	1.48732,0.602267	0.000480587	0.000782294
3	rs1919747	54376443	C,C	G,G	0.552684,0.640873	-0.00836491,-0.0108033	0.00397643,0.00891032	1.45086,0.647158	0.000478502	0.000779105
3	rs10824678	54375378	C,C	G,G	0.552684,0.640873	-0.00832003,-0.0109619	0.00397643,0.00891032	1.4388,0.660344	0.000476846	0.000776491
3	rs10824687	54378412	C,C	G,G	0.553678,0.640873	-0.0083667,-0.0109902	0.00397729,0.00891032	1.45086,0.662708	0.000475922	0.000775761
3	rs61847499	53733016	G,NA	A,NA	0.923459,NA	-0.00820797,NA	0.00743677,NA	0.569083,NA	0.000475121	0.000775685
3	rs12765252	53599222	G,G	A,A	0.944334,0.987103	-0.0207346,-0.0326538	0.00862346,0.0378862	1.79056,0.410333	0.000475116	0.00079829
3	rs11001909	54166187	A,A	G,G	0.985089,0.78869	0.0362639,-0.00356909	0.0163138,0.010471	1.58132,0.134769	0.000474693	0.000721457
3	rs4935031	53889620	T,T	G,G	0.468191,0.690476	0.00944447,0.0162817	0.00396233,0.00924659	1.76584,1.10642	0.000474365	0.000796637
3	rs2134767	53890319	A,A	G,G	0.468191,0.691468	0.00930811,0.0161455	0.00396233,0.0092548	1.72547,1.09118	0.000473295	0.000795319
3	rs73335052	54173824	T,T	G,G	0.979125,0.772817	0.0319588,-0.00794351	0.0138296,0.0102018	1.68114,0.360321	0.000473052	0.000724646
3	rs10508973	54378641	T,T	C,C	0.552684,0.640873	-0.00836491,-0.010701	0.00397643,0.00891032	1.45086,0.638716	0.000472714	0.000769741
3	rs7905946	53710480	C,NA	T,NA	0.968191,NA	-0.0197872,NA	0.0112664,NA	1.10218,NA	0.000472647	0.000773987
3	rs7917469	53710232	T,NA	C,NA	0.968191,NA	-0.0197872,NA	0.0112664,NA	1.10218,NA	0.000472647	0.000773987
3	rs7070276	53983384	T,NA	C,NA	0.927435,NA	-0.00945298,NA	0.00762141,NA	0.66785,NA	0.000471892	0.000804916
3	rs1912607	54380429	A,A	G,G	0.552684,0.640873	-0.00836491,-0.0106523	0.00397643,0.00891032	1.45086,0.634712	0.000470002	0.000765353
3	rs10762820	54377994	A,A	G,G	0.55169,0.640873	-0.00836316,-0.0108033	0.0039756,0.00891032	1.45086,0.647158	0.000469503	0.000763931
3	rs1947758	53828856	C,C	T,T	0.805169,0.90377	0.0124332,-0.0109072	0.00499191,0.014495	1.89448,0.345089	0.000465468	0.00086543
3	rs9415080	53946014	T,T	A,A	0.675944,0.767857	0.0117195,0.00038957	0.00422449,0.0101248	2.25697,0.0135385	0.000465423	0.000842738
3	rs117958631	53962984	T,NA	C,NA	0.973161,NA	-0.0143444,NA	0.0122339,NA	0.617999,NA	0.000464148	0.000786036
3	rs74132832	53709853	G,NA	A,NA	0.968191,NA	-0.0196282,NA	0.0112664,NA	1.08898,NA	0.000461377	0.000755797
3	rs56753448	54063190	NA,T	NA,G	NA,0.983135	NA,-0.0500586	NA,0.0331973	NA,0.880822	0.000461045	0.000797751
3	rs11592210	53871308	T,T	A,A	0.739563,0.662698	-0.010482,-0.00104215	0.00450506,0.0090414	1.69941,0.0418012	0.000460987	0.000785066
3	rs7920008	53692969	T,T	C,C	0.583499,0.529762	-0.00901204,-0.00539647	0.00401062,0.00856454	1.60841,0.276846	0.000460118	0.000834272
3	rs10824457	54165559	C,C	T,T	0.985089,0.78869	0.0359251,-0.00387779	0.0163138,0.010471	1.5582,0.148049	0.000457078	0.000695424
3	rs1919774	54383174	G,G	A,A	0.552684,0.643849	-0.00836491,-0.0104621	0.00397643,0.00892676	1.45086,0.617624	0.000456867	0.000743732
3	rs7091177	53757095	A,A	G,G	0.872763,0.657738	-0.0123582,-0.00129249	0.00593314,0.00900943	1.42876,0.0526021	0.00045586	0.000822727
3	rs2141521	54382414	G,G	C,C	0.552684,0.640873	-0.00845466,-0.00994822	0.00397643,0.00891032	1.47512,0.578042	0.000454011	0.000739371
3	rs1875794	54003008	G,G	A,A	0.410537,0.579365	0.0132433,0.0188505	0.00401916,0.00865913	3.00697,1.5304	0.00045391	0.000755529
3	rs1149782	54138496	G,G	A,A	0.527833,0.155754	0.0111052,-0.00555297	0.00396044,0.0117882	2.297,0.195453	0.000451977	0.000849253
3	rs12267453	54193865	NA,G	NA,A	NA,0.975198	NA,-0.0391199	NA,0.0274863	NA,0.810612	0.000451271	0.000760116
3	rs10999649	53585241	T,T	C,C	0.882704,0.808532	0.0155122,0.0120097	0.00614455,0.0108644	1.93611,0.57028	0.000449712	0.000788779
3	rs4935047	54530067	G,G	A,A	0.420477,0.393849	-0.0054325,0.012979	0.00400528,0.00874879	0.756979,0.860322	0.000448238	0.00073993
3	rs10824455	54165432	G,G	T,T	0.985089,0.78869	0.0357682,-0.00392878	0.0163138,0.010471	1.54756,0.150268	0.000448039	0.000681996
3	rs1660760	54154620	A,A	T,T	0.532803,0.155754	0.011112,-0.00220108	0.00396284,0.0117882	2.297,0.0696208	0.000447788	0.000845877
3	rs12247086	54207756	NA,T	NA,C	NA,0.973214	NA,-0.0375401	NA,0.0264757	NA,0.806269	0.000447784	0.000754128
3	rs10733912	54384757	C,C	A,A	0.555666,0.630952	-0.008002,-0.0117632	0.00397904,0.00885857	1.35339,0.734678	0.000446767	0.000725851
3	rs72801443	53719798	A,NA	T,NA	0.976143,NA	-0.0224113,NA	0.0129561,NA	1.07744,NA	0.000446756	0.000741476
3	rs74132831	53709833	G,NA	C,NA	0.968191,NA	-0.019406,NA	0.0112664,NA	1.07067,NA	0.000446226	0.000731336
3	rs12265938	53586166	G,G	A,A	0.882704,0.808532	0.0155122,0.0119127	0.00614455,0.0108644	1.93611,0.564051	0.000445693	0.000781787
3	rs111366836	54101962	G,NA	A,NA	0.987078,NA	0.0353506,NA	0.0175062,NA	1.36198,NA	0.000443086	0.000740599
3	rs118045914	54210937	NA,C	NA,A	NA,0.978175	NA,0.0410969	NA,0.0292559	NA,0.795611	0.000439043	0.000746275
3	rs10437352	53923411	C,C	T,T	0.61829,0.513889	-0.0109125,0.00970269	0.00406983,0.00855265	2.13469,0.590745	0.000438066	0.000762291
3	rs144100540	53713053	G,NA	A,NA	0.980119,NA	0.025875,NA	0.0141639,NA	1.16924,NA	0.000434152	0.00068766
3	rs11001897	54164165	A,A	T,T	0.985089,0.78869	0.0354583,-0.00426142	0.0163138,0.010471	1.52664,0.164926	0.000434127	0.000661471
3	rs2141520	54382602	G,G	A,A	0.552684,0.640873	-0.00836491,-0.00994822	0.00397643,0.00891032	1.45086,0.578042	0.000433809	0.000706792
3	rs78603154	53635369	G,NA	T,NA	0.981113,NA	0.0268196,NA	0.0145245,NA	1.1883,NA	0.00043335	0.000689649
3	rs10824452	54163712	G,G	A,A	0.985089,0.78869	0.0355029,-0.00400361	0.0163138,0.010471	1.52964,0.153538	0.000433106	0.000659792
3	rs11002760	54377561	G,NA	A,NA	0.970179,NA	0.0237789,NA	0.0116239,NA	1.38948,NA	0.000431819	0.000764151
3	rs10824793	54529480	A,A	G,G	0.420477,0.393849	-0.00529599,0.0131238	0.00400528,0.00874879	0.730289,0.874206	0.000431702	0.00071304
3	rs116958697	53666041	G,NA	A,NA	0.981113,NA	0.0267614,NA	0.0145245,NA	1.18441,NA	0.000430471	0.000685181
3	rs58725405	53698708	G,G	A,A	0.862823,0.656746	-0.0118748,0.0045519	0.00574696,0.00900319	1.41115,0.212436	0.000429478	0.000757384
3	rs10824682	54375592	G,G	A,A	0.552684,0.640873	-0.00817667,-0.0109494	0.00397643,0.00891032	1.40061,0.659297	0.000429059	0.000699626
3	rs74132829	53708322	A,NA	G,NA	0.968191,NA	-0.0191265,NA	0.0112664,NA	1.04783,NA	0.000428098	0.000702058
3	rs12257964	54223251	NA,T	NA,C	NA,0.97619	NA,-0.0385522	NA,0.0280389	NA,0.771739	0.00042778	0.000720723
3	rs182763225	53955290	NA,C	NA,T	NA,0.975198	NA,-0.0363063	NA,0.0274863	NA,0.729229	0.000427388	0.000729005
3	rs59760939	53707570	G,NA	T,NA	0.968191,NA	-0.0191055,NA	0.0112664,NA	1.04613,NA	0.000426776	0.000699922
3	rs1441115	54169130	T,T	C,C	0.985089,0.78869	0.0354032,-0.00391273	0.0163138,0.010471	1.52293,0.149569	0.000426068	0.000649249
3	rs72801430	53681438	G,NA	T,NA	0.954274,NA	0.0165171,NA	0.00946506,NA	1.09165,NA	0.00042568	0.0007678
3	rs9804211	53865680	C,C	T,T	0.785288,0.657738	-0.00817001,-0.0127156	0.00481501,0.00900943	1.04702,0.800966	0.000424877	0.000754849
3	rs7907343	54016099	T,NA	G,NA	0.064612,NA	0.00910982,NA	0.00804243,NA	0.589507,NA	0.000424411	0.000729078
3	rs7904997	54111864	T,T	A,A	0.439364,0.296627	-0.00306677,-0.019917	0.0039837,0.00935847	0.355167,1.47733	0.000422042	0.000706551
3	rs59533985	53582208	C,C	T,T	0.882704,0.808532	0.0152955,0.0120607	0.00614455,0.0108644	1.89278,0.57357	0.000421238	0.000738394
3	rs9416044	53959055	T,T	A,A	0.676938,0.769841	0.0112767,0.00595845	0.00422788,0.0101552	2.11644,0.253849	0.000420612	0.00075589
3	rs11001929	54171478	T,T	A,A	0.981113,0.779762	0.0314755,-0.00795843	0.0145245,0.0103152	1.51956,0.356158	0.000420114	0.000638702
3	rs57786924	53582152	A,A	G,G	0.882704,0.808532	0.0152955,0.0120097	0.00614455,0.0108644	1.89278,0.57028	0.00041924	0.00073492
3	rs12241225	54186985	A,A	G,G	0.981113,0.77381	0.0318554,-0.00696866	0.0145245,0.0102176	1.54834,0.305199	0.000418448	0.000635306
3	rs7916242	54048234	A,A	G,G	0.367793,0.394841	0.0168051,0.0156232	0.00410023,0.00874495	4.3812,1.13069	0.000417496	0.000909968
3	rs2879613	53584787	A,A	T,T	0.882704,0.808532	0.0152504,0.0121118	0.00614455,0.0108644	1.88382,0.576868	0.000417177	0.000731162
3	rs1919775	54388026	C,C	G,G	0.555666,0.633929	-0.008002,-0.011239	0.00397904,0.00887361	1.35339,0.687587	0.000415645	0.000675555
3	rs7895298	53707216	A,NA	G,NA	0.968191,NA	-0.0189142,NA	0.0112664,NA	1.03065,NA	0.000414988	0.000680876
3	rs10824683	54375598	C,C	T,T	0.552684,0.640873	-0.0081323,-0.010852	0.00397643,0.00891032	1.38888,0.651194	0.000414973	0.000676857
3	rs141163450	54519120	A,NA	G,NA	0.99006,NA	0.0254542,NA	0.01993,NA	0.695641,NA	0.000414647	0.000666977
3	rs12240612	54195736	NA,C	NA,A	NA,0.975198	NA,-0.037204	NA,0.0274863	NA,0.75478	0.000413808	0.000697571
3	rs2879614	53583300	G,G	C,C	0.882704,0.808532	0.0152098,0.0121578	0.00614455,0.0108644	1.87577,0.579844	0.000413582	0.00072476
3	rs73337112	54188738	NA,C	NA,T	NA,0.975198	NA,-0.0371844	NA,0.0274863	NA,0.754217	0.00041345	0.000696973
3	rs12258521	53586382	T,T	C,C	0.882704,0.808532	0.0152955,0.0118583	0.00614455,0.0108644	1.89278,0.56057	0.000413419	0.000724799
3	rs10999660	53586582	A,A	G,G	0.882704,0.808532	0.0152955,0.0118583	0.00614455,0.0108644	1.89278,0.56057	0.000413419	0.000724799
3	rs60285660	53582042	C,C	A,A	0.882704,0.808532	0.0152504,0.0120097	0.00614455,0.0108644	1.88382,0.57028	0.00041322	0.000724283
3	rs55963015	53707716	T,NA	C,NA	0.968191,NA	-0.0188843,NA	0.0112664,NA	1.02824,NA	0.000413185	0.000677964
3	rs12263668	54188894	NA,A	NA,G	NA,0.975198	NA,-0.0371457	NA,0.0274863	NA,0.753109	0.000412746	0.000695799
3	rs2339859	53584737	G,G	C,C	0.882704,0.80754	0.0152098,0.012088	0.00614455,0.010843	1.87577,0.576868	0.000412698	0.000723519
3	rs10823671	53588903	T,T	G,G	0.882704,0.808532	0.0152955,0.0118075	0.00614455,0.0108644	1.89278,0.557327	0.0004115	0.000721463
3	rs11000846	53881005	C,C	G,G	0.467197,0.668651	0.00912596,0.0158679	0.00396284,0.00908156	1.67192,1.09372	0.000411419	0.000692391
3	rs12262614	53581796	A,A	G,G	0.882704,0.808532	0.0152504,0.0119586	0.00614455,0.0108644	1.88382,0.566998	0.000411269	0.00072089
3	rs7896226	53707238	T,NA	C,NA	0.968191,NA	-0.0188514,NA	0.0112664,NA	1.02559,NA	0.000411214	0.000674779
3	rs10999634	53581087	G,G	C,C	0.882704,0.806548	0.0152955,0.0117643	0.00614455,0.0108218	1.89278,0.557526	0.000411163	0.000720231
3	rs10999662	53587305	C,C	T,T	0.882704,0.80754	0.0152955,0.0117843	0.00614455,0.010843	1.89278,0.557327	0.000410645	0.000720003
3	rs10740457	54112762	G,G	A,A	0.436382,0.296627	-0.00320562,-0.0200478	0.0039867,0.00935847	0.375355,1.49246	0.000410266	0.000683834
3	rs2068270	53587500	A,A	C,C	0.882704,0.808532	0.0152955,0.0117567	0.00614455,0.0108644	1.89278,0.554091	0.000409598	0.000718156
3	rs2068271	53587696	A,A	T,T	0.882704,0.808532	0.0152955,0.0117567	0.00614455,0.0108644	1.89278,0.554091	0.000409598	0.000718156
3	rs10823673	53588990	C,C	A,A	0.882704,0.808532	0.0152955,0.0117567	0.00614455,0.0108644	1.89278,0.554091	0.000409598	0.000718156
3	rs10823672	53588957	G,G	A,A	0.882704,0.808532	0.0152955,0.0117567	0.00614455,0.0108644	1.89278,0.554091	0.000409598	0.000718156
3	rs7083566	53580919	G,G	A,A	0.882704,0.806548	0.0152955,0.0117135	0.00614455,0.0108218	1.89278,0.554276	0.000409256	0.000716921
3	rs1194500	54001038	A,NA	G,NA	0.063618,NA	0.00964073,NA	0.00810071,NA	0.630778,NA	0.00040866	0.000695542
3	rs1348351	54410153	C,C	A,A	0.080517,0.124008	-0.0179267,-0.00985277	0.00726648,0.0129696	1.86571,0.349259	0.000407031	0.000693497
3	rs10508962	53988663	T,NA	C,NA	0.93837,NA	-0.0098232,NA	0.00822159,NA	0.634207,NA	0.000406947	0.000694876
3	rs113000477	54560956	NA,T	NA,G	NA,0.960318	NA,0.0298995	NA,0.0218976	NA,0.76417	0.000406796	0.000699048
3	rs12243106	54200937	NA,C	NA,T	NA,0.975198	NA,-0.0368121	NA,0.0274863	NA,0.743576	0.000406756	0.000685795
3	rs147829656	54168277	A,NA	G,NA	0.989066,NA	-0.0470924,NA	0.0190121,NA	1.87778,NA	0.000404993	0.000746628
3	rs11000315	53726335	A,A	C,C	0.884692,0.707341	0.00990528,-0.0146704	0.00619033,0.00939524	0.960302,0.926602	0.000404815	0.000651663
3	rs16923817	53590171	A,A	G,G	0.882704,0.808532	0.015273,0.0117059	0.00614455,0.0108644	1.8883,0.550864	0.000404775	0.000709685
3	rs11002196	54233370	NA,G	NA,A	NA,0.979167	NA,-0.0397414	NA,0.0299292	NA,0.73464	0.000404507	0.000682669
3	rs41436851	53921459	NA,T	NA,C	NA,0.899802	NA,-0.0186309	NA,0.0142364	NA,0.719782	0.000404404	0.00068786
3	rs10999647	53585126	C,C	T,T	0.882704,0.808532	0.0151646,0.0120607	0.00614455,0.0108644	1.86685,0.57357	0.000403997	0.000707932
3	rs10824681	54375591	T,T	C,C	0.552684,0.640873	-0.00808791,-0.0108033	0.00397643,0.00891032	1.37721,0.647158	0.000403777	0.000658768
3	rs73339014	54216213	NA,T	NA,C	NA,0.97619	NA,-0.0371849	NA,0.0280389	NA,0.733352	0.000403184	0.000679669
3	rs16927199	53900853	NA,T	NA,C	NA,0.946429	NA,0.0248689	NA,0.0189842	NA,0.720783	0.000402879	0.000681582
3	rs4935046	54529705	T,T	C,C	0.420477,0.401786	-0.0054325,0.0121776	0.00400528,0.00871922	0.756979,0.789091	0.000402726	0.000665128
3	rs7075951	54111095	G,G	A,A	0.439364,0.297619	-0.00306677,-0.019664	0.0039837,0.00934946	0.355167,1.45043	0.000402207	0.00067369
3	rs7080407	54168713	T,T	C,C	0.985089,0.78869	0.0350291,-0.00353836	0.0163138,0.010471	1.49788,0.133462	0.000400653	0.000611149
3	rs12263811	54189125	NA,A	NA,G	NA,0.975198	NA,-0.0364217	NA,0.0274863	NA,0.732492	0.000399925	0.000674388
3	rs11002193	54232492	NA,T	NA,A	NA,0.979167	NA,-0.0394484	NA,0.0299292	NA,0.727032	0.00039982	0.000674831
3	rs10508959	53587375	T,T	A,A	0.882704,0.80754	0.0152098,0.0117843	0.00614455,0.010843	1.87577,0.557327	0.000399533	0.000700366
3	rs7074149	54172718	T,T	C,C	0.979125,0.772817	0.0306966,-0.00832241	0.0138296,0.0102018	1.57768,0.382342	0.000399459	0.000614587
3	rs74701075	53763696	C,NA	T,NA	0.988072,NA	0.0367215,NA	0.0182119,NA	1.35889,NA	0.000399281	0.000709958
3	rs7910782	54235428	NA,A	NA,G	NA,0.979167	NA,-0.0394069	NA,0.0299292	NA,0.725959	0.000399165	0.000673734
3	rs74132860	53719052	A,NA	G,NA	0.976143,NA	-0.0215272,NA	0.0129561,NA	1.015,NA	0.000399146	0.000663262
3	rs11002191	54232130	NA,A	NA,G	NA,0.979167	NA,-0.0393837	NA,0.0299292	NA,0.725357	0.000398798	0.000673121
3	rs75898254	54503399	NA,T	NA,C	NA,0.899802	NA,0.0184693	NA,0.0142364	NA,0.711038	0.000398213	0.00068327
3	rs80266555	53889340	NA,A	NA,C	NA,0.947421	NA,0.0248417	NA,0.0191524	NA,0.710827	0.000398175	0.000674566
3	rs7896415	54235252	NA,T	NA,A	NA,0.979167	NA,-0.0393425	NA,0.0299292	NA,0.724293	0.00039815	0.000672036
3	rs139646798	54040670	NA,T	NA,C	NA,0.982143	NA,0.0395261	NA,0.0322783	NA,0.656104	0.000398011	0.000683974
3	rs76357324	54227322	NA,C	NA,T	NA,0.97619	NA,-0.0368625	NA,0.0280389	NA,0.724427	0.000397718	0.000670545
3	rs1441124	54114916	A,A	G,G	0.440358,0.299603	-0.0031115,-0.0195266	0.00398274,0.00933164	0.361853,1.43899	0.0003958	0.000662929
3	rs10823675	53589162	C,C	T,T	0.882704,0.808532	0.0151878,0.0117567	0.00614455,0.0108644	1.87143,0.554091	0.000395736	0.000693658
3	rs10823674	53589026	C,C	T,T	0.882704,0.808532	0.0151878,0.0117567	0.00614455,0.0108644	1.87143,0.554091	0.000395736	0.000693658
3	rs12248550	54231500	NA,A	NA,G	NA,0.979167	NA,-0.0391308	NA,0.0299292	NA,0.718826	0.000394841	0.000666503
3	rs11002267	54253520	NA,C	NA,T	NA,0.915675	NA,-0.0208385	NA,0.0153834	NA,0.755615	0.000394553	0.000667674
3	rs73339008	54214774	NA,T	NA,C	NA,0.97619	NA,-0.0366416	NA,0.0280389	NA,0.71834	0.000394044	0.000664411
3	rs1937691	53589364	G,G	A,A	0.882704,0.808532	0.0151878,0.0117059	0.00614455,0.0108644	1.87143,0.550864	0.000393915	0.000690493
3	rs1937692	53589683	G,G	A,A	0.882704,0.808532	0.0151878,0.0117059	0.00614455,0.0108644	1.87143,0.550864	0.000393915	0.000690493
3	rs11001723	54110313	T,T	C,C	0.439364,0.302579	-0.00306677,-0.0194835	0.0039837,0.00930543	0.355167,1.44034	0.000393812	0.00066062
3	rs12260092	54215604	NA,G	NA,A	NA,0.97619	NA,-0.036585	NA,0.0280389	NA,0.716783	0.000393111	0.000662853
3	rs11000908	53897607	C,C	T,T	0.460239,0.677579	0.00921165,0.0146919	0.00396686,0.00914559	1.69411,0.965867	0.000392777	0.000631707
3	rs11598203	53983622	A,NA	G,NA	0.93837,NA	-0.00963633,NA	0.00822159,NA	0.617684,NA	0.000392247	0.000669799
3	rs35260458	54529259	T,NA	C,NA	0.989066,NA	0.0251423,NA	0.0190121,NA	0.730437,NA	0.000392219	0.000634851
3	rs73339022	54220838	NA,A	NA,T	NA,0.97619	NA,-0.0364604	NA,0.0280389	NA,0.713363	0.000391071	0.000659448
3	rs2463879	53999358	T,NA	A,NA	0.063618,NA	0.00942029,NA	0.00810071,NA	0.611062,NA	0.000391046	0.000665624
3	rs12253753	54221141	NA,T	NA,C	NA,0.97619	NA,-0.0364038	NA,0.0280389	NA,0.71181	0.000390149	0.000657909
3	rs1441120	54221478	NA,G	NA,A	NA,0.97619	NA,-0.0364038	NA,0.0280389	NA,0.71181	0.000390149	0.000657909
3	rs11002185	54230508	NA,A	NA,G	NA,0.979167	NA,-0.0387765	NA,0.0299292	NA,0.709718	0.000389406	0.000657411
3	rs10824390	54110416	T,T	A,A	0.440358,0.298611	-0.00334333,-0.0197814	0.00398274,0.00934051	0.396624,1.46608	0.000388956	0.000651031
3	rs1194614	54134728	T,T	C,C	0.483101,0.636905	-0.00896119,0.0128879	0.00395656,0.00888906	1.62858,0.8324	0.000388767	0.000680862
3	rs11002187	54231020	NA,G	NA,C	NA,0.979167	NA,-0.0387116	NA,0.0299292	NA,0.708055	0.000388424	0.000655769
3	rs11002188	54231037	NA,A	NA,G	NA,0.979167	NA,-0.0386954	NA,0.0299292	NA,0.707639	0.000388179	0.000655359
3	rs10823647	53577116	NA,A	NA,C	NA,0.869048	NA,0.0166675	NA,0.0126714	NA,0.724944	0.000388067	0.000657791
3	rs1937693	53589770	T,T	A,A	0.882704,0.808532	0.0151646,0.0116094	0.00614455,0.0108644	1.86685,0.544754	0.000387636	0.000679494
3	rs11002186	54230565	NA,C	NA,T	NA,0.979167	NA,-0.0386526	NA,0.0299292	NA,0.706545	0.000387535	0.000654281
3	rs188076640	53722324	A,NA	G,NA	0.993042,NA	0.042233,NA	0.0237851,NA	1.12034,NA	0.00038627	0.00065462
3	rs79177150	53889723	NA,C	NA,G	NA,0.947421	NA,0.0243048	NA,0.0191524	NA,0.689447	0.000385326	0.000652944
3	rs12260347	54224810	NA,T	NA,C	NA,0.97619	NA,-0.0361035	NA,0.0280389	NA,0.703605	0.000385324	0.000649852
3	rs12269101	54208977	NA,A	NA,C	NA,0.973214	NA,-0.0342538	NA,0.0264757	NA,0.708319	0.000385184	0.000649636
3	rs11001464	54048923	NA,G	NA,A	NA,0.981151	NA,-0.0398152	NA,0.0314332	NA,0.68766	0.000384844	0.000658232
3	rs7915353	53579821	A,A	C,C	0.882704,0.80754	0.0152955,0.0110901	0.00614455,0.010843	1.89278,0.513698	0.000384796	0.000675687
3	rs77302765	54226806	NA,T	NA,C	NA,0.97619	NA,-0.0360412	NA,0.0280389	NA,0.701906	0.000384334	0.000648201
3	rs11002190	54232010	NA,A	NA,G	NA,0.979167	NA,-0.0383833	NA,0.0299292	NA,0.69967	0.000383519	0.000647563
3	rs76320751	53889336	NA,A	NA,C	NA,0.947421	NA,0.0242232	NA,0.0191524	NA,0.686223	0.000383434	0.00064976
3	rs7903427	53579765	G,G	T,T	0.882704,0.80754	0.0152955,0.0110443	0.00614455,0.010843	1.89278,0.510872	0.000383292	0.000673067
3	rs7910657	54231802	NA,G	NA,A	NA,0.979167	NA,-0.0383186	NA,0.0299292	NA,0.69802	0.000382563	0.000645965
3	rs56746730	54219613	NA,C	NA,T	NA,0.97619	NA,-0.0359222	NA,0.0280389	NA,0.698668	0.000382457	0.000645066
3	rs2126759	53890066	C,C	T,T	0.821074,0.987103	-0.00892648,-0.0476228	0.00515836,0.0378862	1.07809,0.680364	0.000381892	0.000616234
3	rs1149780	54139723	T,T	C,C	0.530815,0.161706	0.0106101,-0.00674466	0.00396183,0.0116103	2.13051,0.250811	0.000381621	0.000712076
3	rs74317489	54311676	NA,A	NA,T	NA,0.920635	NA,-0.020767	NA,0.0158141	NA,0.72327	0.00038139	0.000645685
3	rs9415087	53961906	A,A	G,G	0.67495,0.772817	0.0112121,0.00454109	0.00422113,0.0102018	2.10222,0.182945	0.000381181	0.00068682
3	rs7918039	53580219	A,A	G,G	0.882704,0.805556	0.0152504,0.0110976	0.00614455,0.0108009	1.88382,0.516847	0.000380923	0.000668307
3	rs77535306	53888901	NA,T	NA,G	NA,0.947421	NA,0.0241107	NA,0.0191524	NA,0.681785	0.000380849	0.000645409
3	rs79705433	53889023	NA,C	NA,T	NA,0.947421	NA,0.0241107	NA,0.0191524	NA,0.681785	0.000380849	0.000645409
3	rs12763968	53907722	A,NA	G,NA	0.968191,NA	0.0210515,NA	0.0112664,NA	1.20979,NA	0.000380718	0.000668701
3	rs10437353	53923451	C,C	T,T	0.60338,0.498016	-0.0104618,0.0117221	0.00404163,0.00854942	2.01595,0.768673	0.000380632	0.000669228
3	rs150533883	54127918	T,NA	G,NA	0.982107,NA	0.0312629,NA	0.014915,NA	1.44278,NA	0.000380538	0.000645769
3	rs10824727	54399149	C,C	T,T	0.568588,0.664683	-0.00753469,-0.0130518	0.00399204,0.00905458	1.22839,0.825491	0.00038025	0.000624957
3	rs7080050	54212642	NA,T	NA,A	NA,0.97619	NA,-0.0357551	NA,0.0280389	NA,0.694134	0.000379848	0.00064071
3	rs1937697	53592537	G,G	A,A	0.882704,0.81746	0.0149727,0.0122152	0.00614455,0.011066	1.82915,0.569189	0.000377948	0.000662624
3	rs116861623	53906785	NA,A	NA,G	NA,0.946429	NA,0.0237911	NA,0.0189842	NA,0.677509	0.000377071	0.000638243
3	rs139677308	54521861	T,NA	G,NA	0.99006,NA	0.0242684,NA	0.01993,NA	0.651023,NA	0.000376724	0.000607285
3	rs74843020	53885938	NA,A	NA,G	NA,0.947421	NA,0.0239166	NA,0.0191524	NA,0.674163	0.000376461	0.000638024
3	rs7080337	54212829	NA,G	NA,A	NA,0.97619	NA,-0.0355164	NA,0.0280389	NA,0.687678	0.000376172	0.000634572
3	rs7917762	53579999	A,A	G,G	0.882704,0.806548	0.0152326,0.0110228	0.00614455,0.0108218	1.8803,0.510872	0.000375897	0.000659304
3	rs7079513	54110965	G,G	T,T	0.439364,0.301587	-0.00302129,-0.0191806	0.0039837,0.0093141	0.348524,1.40379	0.000375765	0.00063049
3	rs142704437	54049095	NA,T	NA,C	NA,0.987103	NA,-0.052631	NA,0.0378862	NA,0.783107	0.000375601	0.000634475
3	rs73339028	54224395	NA,T	NA,G	NA,0.97619	NA,-0.0354402	NA,0.0280389	NA,0.685622	0.00037501	0.000632633
3	rs12241876	54225312	NA,C	NA,T	NA,0.97619	NA,-0.0354402	NA,0.0280389	NA,0.685622	0.00037501	0.000632633
3	rs12411770	53716542	A,A	G,G	0.88171,0.700397	0.00982258,-0.0135412	0.00612213,0.00933164	0.9641,0.833421	0.000374439	0.00060622
3	rs12244791	54206626	NA,T	NA,C	NA,0.973214	NA,-0.033499	NA,0.0264757	NA,0.686612	0.000372821	0.000628994
3	rs59396422	53888312	NA,A	NA,G	NA,0.947421	NA,0.0237226	NA,0.0191524	NA,0.666581	0.00037216	0.000630785
3	rs34447589	53877215	T,T	C,C	0.822068,0.987103	-0.00909729,-0.0460341	0.00516962,0.0378862	1.10542,0.64909	0.000370364	0.00059794
3	rs146355959	53817479	T,T	C,C	0.983101,0.998016	-0.0260966,0.113336	0.0153396,0.0960615	1.05112,0.6233	0.000370117	0.000613205
3	rs7083821	54212877	NA,G	NA,A	NA,0.97619	NA,-0.035033	NA,0.0280389	NA,0.674683	0.000368909	0.000622446
3	rs116993243	54152835	NA,T	NA,C	NA,0.840278	NA,0.0151708	NA,0.0116683	NA,0.713221	0.000368441	0.000628499
3	rs7920824	53593265	T,T	G,G	0.882704,0.81746	0.0148876,0.0122113	0.00614455,0.011066	1.81255,0.56894	0.000367924	0.00064491
3	rs1919462	53985639	T,T	G,G	0.412525,0.56746	0.0107691,0.0192044	0.00401624,0.00862824	2.13479,1.58452	0.000367775	0.000599656
3	rs149860859	54277067	NA,C	NA,T	NA,0.974206	NA,-0.0332826	NA,0.0269663	NA,0.663306	0.000367027	0.000620368
3	rs147140416	54153601	T,NA	C,NA	0.989066,NA	-0.0459076,NA	0.0190121,NA	1.80271,NA	0.000366634	0.000674015
3	rs78480376	53760970	C,NA	T,NA	0.980119,NA	0.0315537,NA	0.0141639,NA	1.58674,NA	0.000366597	0.000628483
3	rs12247509	54544685	A,A	G,G	0.855865,0.916667	-0.00693966,-0.027556	0.00562927,0.0154664	0.662226,1.12608	0.000366102	0.000645744
3	rs6480493	53592931	C,C	T,T	0.882704,0.80754	0.0148876,0.0119276	0.00614455,0.010843	1.81255,0.566514	0.000365629	0.000640275
3	rs9416046	53961851	C,C	T,T	0.67495,0.772817	0.0111191,0.00459036	0.00422113,0.0102018	2.07393,0.185258	0.000364091	0.000655637
3	rs7080748	53750811	C,C	T,T	0.870775,0.659722	-0.0118326,-0.000348797	0.00589404,0.00902206	1.34977,0.013604	0.00036232	0.000650009
3	rs11000263	53712689	T,T	C,C	0.88171,0.699405	0.00968723,-0.0135527	0.00612213,0.00932283	0.944719,0.835572	0.000361077	0.000584787
3	rs10823690	53593726	G,G	A,A	0.882704,0.80754	0.0147981,0.012074	0.00614455,0.010843	1.79517,0.575966	0.000360514	0.000631102
3	rs12268753	53818149	C,C	A,A	0.774354,0.91369	0.0127184,-0.00384109	0.00472994,0.0152221	2.14456,0.0964863	0.000359914	0.000693151
3	rs16927099	53890995	NA,T	NA,C	NA,0.948413	NA,0.0232989	NA,0.0193256	NA,0.642116	0.000359798	0.000609938
3	rs117614761	54229790	NA,C	NA,T	NA,0.847222	NA,0.0151903	NA,0.0118816	NA,0.696625	0.000359625	0.000612437
3	rs12255836	54192087	NA,A	NA,C	NA,0.975198	NA,-0.0338073	NA,0.0274863	NA,0.660134	0.000358722	0.000605567
3	rs111435039	54192502	NA,C	NA,T	NA,0.975198	NA,-0.0337956	NA,0.0274863	NA,0.659816	0.000358554	0.000605285
3	rs117757955	53874789	G,NA	A,NA	0.985089,NA	-0.0312932,NA	0.0163138,NA	1.25896,NA	0.000358182	0.000723721
3	rs10823683	53591581	A,A	T,T	0.882704,0.81746	0.015143,0.0109664	0.00614455,0.011066	1.86258,0.49257	0.000357926	0.000628318
3	rs12265416	54192815	NA,C	NA,T	NA,0.975198	NA,-0.0337305	NA,0.0274863	NA,0.658057	0.000357622	0.000603729
3	rs12265353	54192709	NA,C	NA,T	NA,0.975198	NA,-0.0337305	NA,0.0274863	NA,0.658057	0.000357622	0.000603729
3	rs111939254	54192507	NA,T	NA,C	NA,0.975198	NA,-0.0337305	NA,0.0274863	NA,0.658057	0.000357622	0.000603729
3	rs113135993	54192514	NA,T	NA,A	NA,0.975198	NA,-0.0337305	NA,0.0274863	NA,0.658057	0.000357622	0.000603729
3	rs12263786	54192781	NA,T	NA,A	NA,0.975198	NA,-0.0337305	NA,0.0274863	NA,0.658057	0.000357622	0.000603729
3	rs76114512	53885778	NA,G	NA,C	NA,0.947421	NA,0.0230316	NA,0.0191524	NA,0.639875	0.000357504	0.000606117
3	rs11598427	54390301	A,NA	G,NA	0.681909,NA	-0.00617095,NA	0.00424522,NA	0.835494,NA	0.000356798	0.000609513
3	rs61850386	54184749	NA,T	NA,G	NA,0.704365	NA,-0.0114453	NA,0.00936756	NA,0.654072	0.000356717	0.000607857
3	rs11000400	53752475	C,C	A,A	0.869781,0.660714	-0.0120133,-0.000249342	0.00587486,0.00902845	1.38862,0.00967567	0.000356068	0.000637711
3	rs12267531	54194044	NA,G	NA,A	NA,0.975198	NA,-0.0336062	NA,0.0274863	NA,0.654702	0.000355854	0.000600776
3	rs73337140	54191409	NA,C	NA,G	NA,0.975198	NA,-0.0336062	NA,0.0274863	NA,0.654702	0.000355854	0.000600776
3	rs141084424	54421141	T,NA	G,NA	0.99006,NA	0.0319552,NA	0.01993,NA	0.963161,NA	0.000355679	0.000608733
3	rs74321112	53783502	NA,T	NA,C	NA,0.891865	NA,-0.0165312	NA,0.0137648	NA,0.638722	0.000355414	0.00060288
3	rs12243020	54193545	NA,A	NA,G	NA,0.975198	NA,-0.0335581	NA,0.0274863	NA,0.653407	0.000355175	0.000599641
3	rs11002018	54190737	NA,G	NA,A	NA,0.975198	NA,-0.0335581	NA,0.0274863	NA,0.653407	0.000355175	0.000599641
3	rs12259981	54194134	NA,T	NA,C	NA,0.975198	NA,-0.033547	NA,0.0274863	NA,0.653107	0.000355018	0.000599379
3	rs7083840	54544665	C,C	A,A	0.855865,0.916667	-0.00672056,-0.0277406	0.00562927,0.0154664	0.633516,1.13742	0.000353559	0.000623016
3	rs10823682	53591234	A,A	G,G	0.882704,0.81746	0.0151026,0.0109664	0.00614455,0.011066	1.85463,0.49257	0.000353385	0.000620282
3	rs11002045	54195139	NA,C	NA,T	NA,0.975198	NA,-0.0334227	NA,0.0274863	NA,0.649762	0.000353272	0.000596462
3	rs11002046	54195254	NA,G	NA,A	NA,0.975198	NA,-0.0334227	NA,0.0274863	NA,0.649762	0.000353272	0.000596462
3	rs12248290	54547156	C,C	T,T	0.855865,0.916667	-0.00702555,-0.0269736	0.00562927,0.0154664	0.67363,1.09068	0.000352458	0.000621975
3	rs73337124	54189520	NA,C	NA,T	NA,0.975198	NA,-0.0333575	NA,0.0274863	NA,0.648013	0.000352364	0.000594945
3	rs10823685	53591813	T,T	C,C	0.882704,0.81746	0.0151026,0.0109155	0.00614455,0.011066	1.85463,0.489538	0.000351917	0.000617726
3	rs12269071	54193957	NA,C	NA,T	NA,0.975198	NA,-0.0332983	NA,0.0274863	NA,0.646424	0.000351542	0.000593571
3	rs2134760	53955401	G,G	A,A	0.673956,0.758929	0.0111568,0.00371729	0.0042178,0.00999379	2.08805,0.148789	0.000351311	0.000633703
3	rs72791014	54349451	T,T	G,G	0.678926,0.994048	-0.0063527,-0.0869238	0.00423473,0.0555718	0.874267,0.928938	0.00035103	0.000601894
3	rs12240603	54195694	NA,C	NA,A	NA,0.975198	NA,-0.0332331	NA,0.0274863	NA,0.644678	0.000350641	0.000592066
3	rs113695096	54210035	NA,T	NA,C	NA,0.97619	NA,-0.0336585	NA,0.0280389	NA,0.638318	0.00034953	0.000590084
3	rs1937696	53592503	C,C	T,T	0.882704,0.808532	0.0147578,0.0118583	0.00614455,0.0108644	1.78738,0.56057	0.000349169	0.000611305
3	rs182826131	53598704	A,NA	G,NA	0.988072,NA	0.0291517,NA	0.0182119,NA	0.960811,NA	0.000348941	0.000619552
3	rs148060510	54542624	NA,G	NA,C	NA,0.998016	NA,0.113303	NA,0.0960615	NA,0.623047	0.000347982	0.000593717
3	rs117186641	53759558	NA,G	NA,A	NA,0.922619	NA,0.0192731	NA,0.0159983	NA,0.641455	0.000346444	0.0005939
3	rs7904700	54199325	NA,A	NA,T	NA,0.975198	NA,-0.0329191	NA,0.0274863	NA,0.636291	0.000346357	0.000584908
3	rs74133343	54190319	NA,A	NA,T	NA,0.975198	NA,-0.0327446	NA,0.0274863	NA,0.63165	0.000344016	0.000580997
3	rs117801020	54187028	NA,T	NA,G	NA,0.850198	NA,0.0147615	NA,0.011978	NA,0.661929	0.000343578	0.000585077
3	rs151011738	53876171	NA,T	NA,C	NA,0.964286	NA,0.0274187	NA,0.0230345	NA,0.630939	0.000343536	0.000589542
3	rs2053466	54190086	NA,G	NA,A	NA,0.975198	NA,-0.0326852	NA,0.0274863	NA,0.630073	0.000343225	0.000579676
3	rs11002019	54190780	NA,C	NA,T	NA,0.975198	NA,-0.0326852	NA,0.0274863	NA,0.630073	0.000343225	0.000579676
3	rs2053468	54189911	NA,G	NA,A	NA,0.975198	NA,-0.0326852	NA,0.0274863	NA,0.630073	0.000343225	0.000579676
3	rs2053467	54190085	NA,T	NA,C	NA,0.975198	NA,-0.0326852	NA,0.0274863	NA,0.630073	0.000343225	0.000579676
3	rs11002017	54190663	NA,A	NA,G	NA,0.975198	NA,-0.0326347	NA,0.0274863	NA,0.628735	0.000342556	0.000578559
3	rs2053464	54190414	NA,C	NA,A	NA,0.975198	NA,-0.0326198	NA,0.0274863	NA,0.62834	0.000342359	0.000578229
3	rs150058505	54191579	A,NA	G,NA	0.99006,NA	-0.0460644,NA	0.01993,NA	1.6816,NA	0.000342015	0.000606666
3	rs2053465	54190212	NA,G	NA,A	NA,0.975198	NA,-0.0325604	NA,0.0274863	NA,0.626767	0.000341575	0.00057692
3	rs2053469	54189828	NA,A	NA,G	NA,0.975198	NA,-0.032495	NA,0.0274863	NA,0.625037	0.000340716	0.000575485
3	rs7077502	53592302	G,G	A,A	0.882704,0.81746	0.015013,0.0108645	0.00614455,0.011066	1.83704,0.486514	0.00034071	0.000597936
3	rs1660788	54158764	T,T	C,C	0.447316,0.064484	0.00976108,-0.0229382	0.00397643,0.0174041	1.85081,0.726971	0.000340049	0.00063694
3	rs1125148	53955517	C,C	T,T	0.675944,0.759921	0.0110814,0.00362509	0.00422449,0.0100079	2.05986,0.144369	0.000339754	0.000611407
3	rs16930948	54283768	NA,C	NA,T	NA,0.838294	NA,0.0133544	NA,0.0116103	NA,0.601971	0.000339523	0.000574878
3	rs11002016	54190471	NA,T	NA,C	NA,0.975198	NA,-0.0323701	NA,0.0274863	NA,0.621741	0.000339088	0.000572764
3	rs75777234	53747205	G,NA	C,NA	0.962227,NA	0.00886244,NA	0.0103707,NA	0.405838,NA	0.000338999	0.00060272
3	rs10762569	53877006	C,C	A,A	0.465209,0.668651	0.00862096,0.016054	0.00396391,0.00908156	1.52812,1.11294	0.000338001	0.000565032
3	rs143793333	53878496	C,NA	T,NA	0.989066,NA	-0.034967,NA	0.0190121,NA	1.18121,NA	0.000337591	0.000695739
3	rs12268968	54200002	NA,G	NA,A	NA,0.975198	NA,-0.032172	NA,0.0274863	NA,0.616524	0.000336531	0.000568493
3	rs11000193	53695204	A,A	C,C	0.88171,0.704365	0.010037,-0.0123918	0.00612213,0.00936756	0.995179,0.730746	0.000336505	0.000544977
3	rs12246298	54200032	NA,A	NA,G	NA,0.975198	NA,-0.0321067	NA,0.0274863	NA,0.61481	0.000335697	0.000567099
3	rs10824033	53857640	T,T	G,G	0.82505,0.670635	-0.00744245,-0.0112211	0.00520406,0.00909539	0.816213,0.662923	0.000334787	0.000601837
3	rs1149771	54145976	G,G	A,A	0.530815,0.155754	0.0106567,-0.00174685	0.00396183,0.0117882	2.14579,0.0544347	0.000333685	0.000620933
3	rs61377487	54199985	NA,G	NA,A	NA,0.975198	NA,-0.0319227	NA,0.0274863	NA,0.609988	0.000333366	0.000563203
3	rs61046355	53898728	NA,A	NA,G	NA,0.947421	NA,0.0217585	NA,0.0191524	NA,0.591883	0.000333018	0.0005649
3	rs72794751	54547790	A,A	G,G	0.856859,0.917659	-0.00729491,-0.0262062	0.00564551,0.0155508	0.707078,1.03645	0.00033282	0.000588728
3	rs73337186	54202690	NA,A	NA,T	NA,0.975198	NA,-0.0317852	NA,0.0274863	NA,0.606394	0.000331642	0.000560324
3	rs56070900	54164808	T,T	A,A	0.985089,0.78869	0.0335359,-0.00378506	0.0163138,0.010471	1.39997,0.144032	0.000331496	0.000507934
3	rs10823692	53593864	T,T	C,C	0.882704,0.816468	0.0148428,0.0111424	0.00614455,0.0110428	1.80385,0.504508	0.000330423	0.000579493
3	rs1149779	54141192	A,A	G,G	0.527833,0.168651	0.0104713,-0.00518904	0.00396044,0.0114161	2.0865,0.18746	0.000329854	0.000616239
3	rs73339006	54213731	NA,G	NA,C	NA,0.97619	NA,-0.0321147	NA,0.0280389	NA,0.598497	0.000329828	0.000557178
3	rs79969716	53893801	NA,A	NA,G	NA,0.947421	NA,0.0215746	NA,0.0191524	NA,0.585079	0.000329731	0.000559366
3	rs34197920	53733572	C,NA	T,NA	0.978131,NA	0.0210785,NA	0.0135185,NA	0.92467,NA	0.000329598	0.000554722
3	rs77244200	53951400	NA,C	NA,G	NA,0.964286	NA,0.0262958	NA,0.0230345	NA,0.595805	0.000329571	0.000562249
3	rs60236713	53748538	T,T	G,G	0.869781,0.65873	-0.011794,-0.000693032	0.00587486,0.00901572	1.34977,0.0274604	0.000329143	0.000589037
3	rs78954317	54228504	NA,T	NA,G	NA,0.84623	NA,0.0141772	NA,0.0118501	NA,0.635357	0.000329058	0.000560565
3	rs72799477	53630971	T,NA	C,NA	0.978131,NA	0.0191025,NA	0.0135185,NA	0.802344,NA	0.000328545	0.000553467
3	rs149088290	54483732	A,NA	C,NA	0.979125,NA	0.0215236,NA	0.0138296,NA	0.922171,NA	0.000327229	0.000560471
3	rs73337201	54213633	NA,T	NA,C	NA,0.97619	NA,-0.0318723	NA,0.0280389	NA,0.592343	0.000326919	0.000552319
3	rs1904048	53749547	A,A	T,T	0.595427,0.559524	-0.00879114,-0.0034818	0.00402835,0.00861059	1.53632,0.16371	0.0003267	0.000592487
3	rs1194495	53967538	A,A	G,G	0.686879,0.770833	0.0109477,0.00398399	0.00426327,0.0101706	1.99007,0.157848	0.000326676	0.000581394
3	rs12257131	54205750	NA,A	NA,G	NA,0.973214	NA,-0.03008	NA,0.0264757	NA,0.59193	0.000324579	0.000548425
3	rs1194492	53966300	A,A	G,G	0.676938,0.770833	0.0108202,0.00369782	0.00422788,0.0101706	1.97923,0.144982	0.000324271	0.000582878
3	rs12779931	54164829	C,C	A,A	0.984095,0.78869	0.0332083,-0.00387779	0.0158037,0.010471	1.44837,0.148049	0.00032367	0.000498973
3	rs2099796	54264867	NA,T	NA,G	NA,0.840278	NA,0.0128587	NA,0.0116683	NA,0.567905	0.00032352	0.000548198
3	rs117552759	53896868	T,NA	C,NA	0.959245,NA	0.0158557,NA	0.00999958,NA	0.947607,NA	0.00032327	0.000536379
3	rs56111620	54227988	NA,T	NA,C	NA,0.97619	NA,-0.0315614	NA,0.0280389	NA,0.584488	0.000323256	0.000546202
3	rs112945515	54210082	NA,G	NA,A	NA,0.97619	NA,-0.0315134	NA,0.0280389	NA,0.58328	0.000322698	0.000545269
3	rs721854	53870241	G,G	A,A	0.461233,0.666667	0.00876232,0.0155973	0.00396624,0.00906796	1.56609,1.06842	0.000322379	0.000541329
3	rs7898055	54232069	NA,A	NA,C	NA,0.979167	NA,-0.0335362	NA,0.0299292	NA,0.58088	0.000321946	0.000544545
3	rs11000724	53843851	NA,T	NA,C	NA,0.97123	NA,-0.0302922	NA,0.0255725	NA,0.626737	0.000321937	0.000565872
3	rs77884003	53874141	A,A	G,G	0.823062,0.987103	-0.00921511,-0.0409002	0.00518099,0.0378862	1.12321,0.552313	0.000321629	0.000519757
3	rs72789122	54135209	T,NA	C,NA	0.982107,NA	-0.0142332,NA	0.014915,NA	0.4686,NA	0.000321459	0.000571514
3	rs11001263	53985657	C,NA	A,NA	0.93837,NA	-0.00857546,NA	0.00822159,NA	0.527348,NA	0.000321343	0.000548831
3	rs144101449	54301307	NA,G	NA,C	NA,0.97619	NA,-0.0314038	NA,0.0280389	NA,0.580523	0.000320795	0.000552071
3	rs73337187	54202758	NA,G	NA,A	NA,0.975198	NA,-0.0307999	NA,0.0274863	NA,0.580907	0.000319764	0.000540476
3	rs41375848	53981270	G,G	T,T	0.915507,0.957341	-0.00898402,-0.0237539	0.00710883,0.0211527	0.685484,0.582611	0.000319695	0.00059114
3	rs11001528	54067241	NA,C	NA,T	NA,0.990079	NA,-0.0478064	NA,0.0431319	NA,0.572354	0.000318217	0.000543794
3	rs10824034	53857848	A,A	G,G	0.82505,0.670635	-0.00734186,-0.0110713	0.00520406,0.00909539	0.800504,0.650701	0.000317713	0.000570926
3	rs10762567	53874157	G,G	A,A	0.465209,0.665675	0.0087102,0.0154705	0.00396391,0.00906124	1.55294,1.0567	0.000317458	0.000531438
3	rs12267357	54229748	NA,G	NA,A	NA,0.979167	NA,-0.0330357	NA,0.0299292	NA,0.569146	0.000316608	0.000535612
3	rs148503325	53670489	NA,A	NA,G	NA,0.974206	NA,-0.0284315	NA,0.0269663	NA,0.535019	0.000316069	0.000537884
3	rs11003125	54532014	C,C	G,G	0.614314,0.553571	-0.00707373,0.00764594	0.00406188,0.00859885	1.08832,0.427238	0.000316067	0.000560548
3	rs1904006	53809027	C,C	T,T	0.752485,0.85119	-0.00946926,-0.0114375	0.00458131,0.0120109	1.41183,0.467294	0.000315752	0.000638784
3	rs1441119	54225761	NA,A	NA,G	NA,0.97619	NA,-0.0308961	NA,0.0280389	NA,0.567826	0.000315674	0.000533538
3	rs11002164	54223356	NA,C	NA,A	NA,0.97619	NA,-0.0308961	NA,0.0280389	NA,0.567826	0.000315674	0.000533538
3	rs73337189	54203591	NA,A	NA,G	NA,0.975198	NA,-0.0304155	NA,0.0274863	NA,0.571087	0.000315346	0.000533094
3	rs12250301	54205596	NA,G	NA,A	NA,0.975198	NA,-0.0304155	NA,0.0274863	NA,0.571087	0.000315346	0.000533094
3	rs11002735	54372305	T,NA	C,NA	0.676938,NA	-0.00636485,NA	0.00422788,NA	0.87874,NA	0.000315192	0.000537082
3	rs58093562	54224491	NA,C	NA,T	NA,0.97619	NA,-0.0308383	NA,0.0280389	NA,0.566387	0.000315031	0.000532464
3	rs10824712	54386277	G,G	A,A	0.675944,0.964286	-0.00677713,-0.0340885	0.00422449,0.0230345	0.963934,0.857289	0.000314612	0.000530333
3	rs58249278	54224607	NA,T	NA,C	NA,0.97619	NA,-0.0307747	NA,0.0280389	NA,0.564806	0.000314327	0.000531287
3	rs7072401	54222700	NA,C	NA,T	NA,0.97619	NA,-0.0305954	NA,0.0280389	NA,0.56036	0.000312358	0.000527999
3	rs56039733	54389646	G,G	A,A	0.554672,0.634921	-0.00754618,-0.0104058	0.00397815,0.00887871	1.23777,0.617624	0.000311252	0.000506868
3	rs75553839	54019147	NA,T	NA,G	NA,0.958333	NA,0.0208216	NA,0.0213919	NA,0.480979	0.000310761	0.000533613
3	rs112600460	54388525	T,NA	C,NA	0.983101,NA	-0.0248867,NA	0.0153396,NA	0.979961,NA	0.000310572	0.000519896
3	rs10823905	53698772	C,C	T,T	0.88171,0.699405	0.00974982,-0.012296	0.00612213,0.00932283	0.953659,0.727698	0.000309383	0.000501587
3	rs118162108	54348307	NA,C	NA,T	NA,0.948413	NA,0.0203267	NA,0.0193256	NA,0.533294	0.000308607	0.000527271
3	rs10762712	54112284	C,C	T,T	0.436382,0.320437	-0.00320562,-0.0182294	0.0039867,0.00916045	0.375355,1.33171	0.000307819	0.000514109
3	rs75992764	53928098	NA,T	NA,C	NA,0.85119	NA,0.0122736	NA,0.0120109	NA,0.513087	0.000306229	0.000524139
3	rs894104	54106670	C,C	T,T	0.43837,0.299603	-0.00247115,-0.0171931	0.00398468,0.00933164	0.271524,1.18436	0.000305994	0.00051596
3	rs111241602	53569201	G,NA	A,NA	0.993042,NA	0.0392881,NA	0.0237851,NA	1.00622,NA	0.000305785	0.000518409
3	rs1149775	54142495	T,T	C,C	0.529821,0.168651	0.0103805,-0.00506327	0.00396135,0.0114161	2.05644,0.182177	0.000303301	0.000564181
3	rs75810540	53917548	G,G	C,C	0.817097,0.945437	-0.00948013,-0.0115257	0.00511437,0.0188207	1.19523,0.267383	0.000302593	0.000489707
3	rs78195031	53570578	NA,A	NA,G	NA,0.972222	NA,0.0279478	NA,0.0260119	NA,0.54878	0.000302182	0.000518436
3	rs75582758	53689937	C,NA	T,NA	0.983101,NA	-0.0275087,NA	0.0153396,NA	1.13713,NA	0.00030202	0.000511619
3	rs11591515	53869310	G,G	T,T	0.822068,0.986111	-0.00909729,-0.0367401	0.00516962,0.0365264	1.10542,0.502398	0.000300201	0.000484781
3	rs117606812	53908397	NA,C	NA,A	NA,0.983135	NA,0.0342316	NA,0.0331973	NA,0.519323	0.000299966	0.000517546
3	rs1838066	54529325	G,G	A,A	0.61332,0.546627	-0.00647708,0.00948935	0.00405994,0.00858677	0.956122,0.570069	0.000299893	0.00052942
3	rs11001529	54067419	NA,T	NA,C	NA,0.991071	NA,-0.0476965	NA,0.0454422	NA,0.531802	0.00029933	0.000511737
3	rs6480966	54562943	NA,A	NA,G	NA,0.013889	NA,-0.0371069	NA,0.0365262	NA,0.509088	0.000297864	0.000507076
3	rs34733197	53863803	A,A	C,C	0.829026,0.986111	-0.00880473,-0.0385436	0.00525159,0.0365264	1.02861,0.535628	0.000296612	0.000483669
3	rs11000904	53896366	T,NA	A,NA	0.975149,NA	-0.0176074,NA	0.0127009,NA	0.780806,NA	0.000296409	0.000509809
3	rs117127972	53773676	G,NA	A,NA	0.993042,NA	-0.0329137,NA	0.0237851,NA	0.77879,NA	0.000296127	0.000492675
3	rs1919757	54370690	G,G	T,T	0.594433,0.644841	-0.00710167,-0.0116906	0.00402677,0.00893234	1.10904,0.719867	0.000295464	0.000481225
3	rs4935317	53960696	G,G	A,A	0.986084,0.6875	-0.00689596,-0.0209576	0.0168779,0.00922235	0.165676,1.63718	0.000294958	0.000477873
3	rs11000189	53694448	T,T	G,G	0.88171,0.704365	0.00972413,-0.0120378	0.00612213,0.00936756	0.949985,0.701644	0.000294854	0.000478262
3	rs11002639	54351066	C,NA	A,NA	0.945328,NA	0.0154253,NA	0.00869693,NA	1.11849,NA	0.000294244	0.000526786
3	rs6480961	54560436	NA,T	NA,C	NA,0.013889	NA,-0.0365246	NA,0.0365262	NA,0.498486	0.000293491	0.000499673
3	rs1194687	54125289	C,C	G,G	0.480119,0.633929	-0.00873564,0.0109569	0.00395743,0.00887361	1.56406,0.663712	0.000293018	0.000511062
3	rs79069509	53854844	NA,G	NA,A	NA,0.982143	NA,0.0330125	NA,0.0322783	NA,0.513673	0.000292967	0.000500874
3	rs72801432	53683880	T,NA	C,NA	0.941352,NA	0.0122166,NA	0.00841466,NA	0.834016,NA	0.000292714	0.000508398
3	rs34389565	53869771	T,T	C,C	0.822068,0.986111	-0.00894597,-0.0376514	0.00516962,0.0365264	1.07809,0.519081	0.000290976	0.000470326
3	rs11002487	54308340	A,A	G,G	0.978131,0.483135	-0.00253402,-0.0191326	0.0135185,0.00855422	0.0699127,1.59669	0.000290767	0.000484061
3	rs149488878	53677369	NA,C	NA,T	NA,0.975198	NA,-0.0263882	NA,0.0274863	NA,0.47233	0.000290459	0.000492851
3	rs10762847	54390120	G,G	C,C	0.445328,0.365079	0.00745431,0.0101616	0.00397815,0.00887871	1.21498,0.597872	0.000290373	0.000473189
3	rs17562140	53869707	T,T	C,C	0.822068,0.986111	-0.00894597,-0.0375464	0.00516962,0.0365264	1.07809,0.517148	0.000290203	0.000469075
3	rs1660790	54157759	T,T	C,C	0.45825,0.068452	0.00928943,-0.0251526	0.00396816,0.0169281	1.71596,0.862273	0.00028853	0.000528617
3	rs6480964	54562710	NA,T	NA,C	NA,0.013889	NA,-0.0358307	NA,0.0365262	NA,0.485966	0.000288449	0.000491139
3	rs4935292	53693513	A,A	G,G	0.371769,0.246032	-0.00759122,-0.0162996	0.00409113,0.00992501	1.19709,0.997694	0.000287478	0.000506359
3	rs74347602	53885811	NA,C	NA,T	NA,0.984127	NA,0.0335631	NA,0.0342017	NA,0.486209	0.000286556	0.000493572
3	rs151025666	53629565	A,NA	G,NA	0.983101,NA	-0.0230779,NA	0.0153396,NA	0.87791,NA	0.000286233	0.000485078
3	rs11594206	53871455	A,A	G,G	0.821074,0.987103	-0.00892648,-0.03899	0.00515836,0.0378862	1.07809,0.517961	0.000285392	0.000460799
3	rs78424353	53752875	C,NA	A,NA	0.958251,NA	0.0128241,NA	0.00988495,NA	0.711043,NA	0.0002849	0.000502092
3	rs12245812	53571197	G,G	A,A	0.897614,0.935516	0.0170465,-0.00696032	0.0065219,0.0174041	2.0479,0.161647	0.000284762	0.000510278
3	rs11002799	54385382	T,T	C,C	0.677932,0.964286	-0.00661006,-0.0336998	0.00423129,0.0230345	0.92722,0.843256	0.000283724	0.000478837
3	rs12255069	54055961	T,T	C,C	0.941352,0.998016	-0.0111534,-0.0909869	0.00841466,0.0960615	0.732795,0.464009	0.000283687	0.000526848
3	rs7069853	53697407	G,G	T,T	0.371769,0.25	-0.00745709,-0.0162074	0.00409113,0.00987194	1.16531,0.997235	0.000283355	0.000498819
3	rs6480960	54559963	NA,A	NA,G	NA,0.013889	NA,-0.0350286	NA,0.0365262	NA,0.47165	0.000282845	0.000481652
3	rs11002850	54394298	T,T	C,C	0.67992,0.994048	-0.00642345,-0.0790043	0.0042382,0.0555718	0.887333,0.80932	0.000282291	0.000484589
3	rs11000384	53746612	A,A	G,G	0.786282,0.670635	0.00459072,-0.0146622	0.00482314,0.00909539	0.467,0.970817	0.000281492	0.000483942
3	rs1149774	54143832	A,A	G,G	0.530815,0.161706	0.0102467,-0.0039574	0.00396183,0.0116103	2.01324,0.134769	0.000281179	0.000521649
3	rs117019866	53687295	A,NA	G,NA	0.99503,NA	-0.0343928,NA	0.0281148,NA	0.65518,NA	0.000281047	0.000469721
3	rs11000720	53840622	NA,T	NA,C	NA,0.991071	NA,-0.0447767	NA,0.0454422	NA,0.488852	0.000280963	0.000480374
3	rs112854269	54560895	C,C	G,G	0.865805,0.924603	-0.00841214,-0.0236314	0.00580045,0.0161901	0.832722,0.840452	0.000280726	0.000504918
3	rs117643953	54426909	NA,C	NA,T	NA,0.893849	NA,-0.0133726	NA,0.0138774	NA,0.474652	0.000280687	0.000480437
3	rs148870671	54478308	A,NA	T,NA	0.971173,NA	-0.0101393,NA	0.0118166,NA	0.407977,NA	0.000280113	0.000476756
3	rs16929971	54152476	NA,A	NA,T	NA,0.955357	NA,-0.0199373	NA,0.0206987	NA,0.474385	0.000280011	0.000474059
3	rs113386981	54381580	C,NA	A,NA	0.983101,NA	-0.02377,NA	0.0153396,NA	0.916348,NA	0.000279973	0.000469178
3	rs16924411	53630860	NA,T	NA,A	NA,0.962302	NA,0.0210879	NA,0.0224433	NA,0.459148	0.000279736	0.000480055
3	rs79144611	54414178	NA,T	NA,G	NA,0.958333	NA,0.0209693	NA,0.0213919	NA,0.485496	0.000278445	0.00047754
3	rs2454554	53746968	A,A	G,G	0.62326,0.759921	0.00412615,0.0200149	0.00408022,0.0100079	0.505992,1.3419	0.000278046	0.00048611
3	rs79798818	53819826	A,A	G,G	0.986084,0.918651	0.0324837,-0.00944098	0.0168779,0.0156369	1.2654,0.262806	0.000277945	0.000445536
3	rs1649142	54143745	T,T	C,C	0.528827,0.161706	0.0102443,-0.00400907	0.00396089,0.0116103	2.01324,0.136757	0.000277785	0.000516543
3	rs1528875	54067512	NA,C	NA,T	NA,0.991071	NA,-0.0438329	NA,0.0454422	NA,0.475276	0.000277248	0.00047403
3	rs141083050	53606194	NA,T	NA,C	NA,0.974206	NA,0.0255303	NA,0.0269663	NA,0.463737	0.000276347	0.000473817
3	rs1528876	54067530	NA,A	NA,G	NA,0.991071	NA,-0.04339	NA,0.0454422	NA,0.468957	0.000274938	0.000470086
3	rs1149778	54141828	A,A	C,C	0.531809,0.168651	0.0101129,-0.00545099	0.00396233,0.0114161	1.97052,0.198584	0.000274681	0.000508946
3	rs17642863	53893539	T,T	A,A	0.821074,0.987103	-0.00897519,-0.0340641	0.00515836,0.0378862	1.08687,0.433455	0.00027467	0.000442904
3	rs75281469	53684467	NA,T	NA,C	NA,0.929563	NA,0.0153125	NA,0.0167057	NA,0.444482	0.000274523	0.000472716
3	rs141918193	54332270	NA,G	NA,C	NA,0.977182	NA,0.0267375	NA,0.0286274	NA,0.455545	0.000274121	0.000469284
3	rs12571523	53915276	NA,T	NA,C	NA,0.939484	NA,0.0168937	NA,0.0179277	NA,0.460892	0.000274021	0.000465633
3	rs149323493	53696761	NA,C	NA,T	NA,0.984127	NA,0.0324819	NA,0.0342017	NA,0.465647	0.000273606	0.00047005
3	rs1660791	54157334	T,T	G,G	0.456262,0.06746	0.00911306,-0.0247586	0.00396952,0.017043	1.66375,0.834747	0.000273316	0.000501224
3	rs79864356	54036745	A,NA	G,NA	0.976143,NA	0.0268953,NA	0.0129561,NA	1.42129,NA	0.000272663	0.000461738
3	rs151093108	54126014	G,NA	T,NA	0.983101,NA	-0.0121962,NA	0.0153396,NA	0.370012,NA	0.000271664	0.000483018
3	rs72799431	53568943	T,T	C,C	0.90159,0.935516	0.0168197,-0.00557148	0.00663768,0.0174041	1.94778,0.125591	0.000271563	0.000492025
3	rs1194668	54148626	A,A	G,G	0.408549,0.066468	0.00759907,-0.0221353	0.00402215,0.0171606	1.23025,0.70534	0.000271349	0.000474455
3	rs72799454	53590165	C,C	T,T	0.89662,0.935516	0.0167236,-0.006903	0.00649407,0.0174041	1.99922,0.16012	0.000270626	0.000469999
3	rs2339854	53571734	A,A	G,G	0.89662,0.933532	0.0165066,-0.00642636	0.00649407,0.0171606	1.95748,0.14994	0.000270534	0.000484962
3	rs75276233	53913863	NA,G	NA,A	NA,0.939484	NA,0.0166126	NA,0.0179277	NA,0.45086	0.00027042	0.00045957
3	rs117798124	53750911	NA,C	NA,T	NA,0.972222	NA,0.0253492	NA,0.0260119	NA,0.481755	0.000269883	0.000463608
3	rs12245684	53570805	C,C	T,T	0.897614,0.935516	0.0168691,-0.00701764	0.0065219,0.0174041	2.01345,0.163177	0.000269833	0.000483245
3	rs1733705	54158203	T,T	A,A	0.457256,0.06746	0.009291,-0.0242325	0.00396883,0.017043	1.71596,0.809469	0.000267553	0.000490645
3	rs73339273	53764598	A,NA	G,NA	0.893638,NA	0.00909579,NA	0.00641306,NA	0.806607,NA	0.000267502	0.000469582
3	rs12572940	53915213	NA,A	NA,T	NA,0.939484	NA,0.0163516	NA,0.0179277	NA,0.441623	0.000267172	0.000454102
3	rs184591740	54066100	NA,A	NA,C	NA,0.992063	NA,-0.0441829	NA,0.0481747	NA,0.444822	0.000267053	0.000456682
3	rs2186147	53572676	T,T	C,C	0.89662,0.934524	0.016481,-0.00624277	0.00649407,0.0172809	1.95259,0.14393	0.000266995	0.000478735
3	rs75181362	53913652	NA,C	NA,T	NA,0.939484	NA,0.016298	NA,0.0179277	NA,0.439737	0.000266517	0.000452999
3	rs2339855	53571522	G,G	C,C	0.89662,0.935516	0.0164598,-0.00645999	0.00649407,0.0174041	1.94854,0.148432	0.000266126	0.000477135
3	rs4367894	53571517	G,G	C,C	0.89662,0.935516	0.0164598,-0.00645999	0.00649407,0.0174041	1.94854,0.148432	0.000266126	0.000477135
3	rs2339856	53571502	G,G	A,A	0.89662,0.935516	0.0164598,-0.00640243	0.00649407,0.0174041	1.94854,0.146928	0.000265869	0.00047667
3	rs10824010	53826682	C,C	T,T	0.638171,0.333333	-0.00881623,0.00750688	0.00411452,0.00906796	1.493,0.389598	0.000265836	0.000642948
3	rs1649140	54157337	G,G	C,C	0.456262,0.06746	0.00902102,-0.0248149	0.00396952,0.017043	1.63729,0.837472	0.000265413	0.000486253
3	rs80247712	53854050	A,NA	G,NA	0.956262,NA	-0.00959514,NA	0.00966771,NA	0.493553,NA	0.000265226	0.000425592
3	rs11000458	53773110	T,T	C,C	0.816103,0.661706	0.00928438,-0.00893417	0.00510364,0.0090349	1.16187,0.491152	0.000264716	0.000455248
3	rs11592264	53880358	T,T	C,C	0.822068,0.99504	-0.00899479,-0.0537563	0.00516962,0.0608454	1.08687,0.423691	0.00026397	0.000425706
3	rs139409224	53829032	NA,G	NA,T	NA,0.934524	NA,0.0154828	NA,0.0172809	NA,0.431471	0.000263677	0.00045548
3	rs10999580	53571035	G,G	A,A	0.89662,0.935516	0.0164177,-0.00645999	0.00649407,0.0174041	1.94051,0.148432	0.000262699	0.000470924
3	rs147202688	54469345	NA,C	NA,A	NA,0.963294	NA,-0.019676	NA,0.0227328	NA,0.412573	0.000262464	0.000453632
3	rs71490904	53896472	T,T	C,C	0.821074,0.987103	-0.00913571,-0.0287834	0.00515836,0.0378862	1.11604,0.349291	0.000262457	0.000422731
3	rs1838065	54529257	G,G	A,A	0.611332,0.546627	-0.00638112,0.00943818	0.00405613,0.00858677	0.936774,0.565909	0.000262373	0.000465587
3	rs144937001	54023782	G,NA	A,NA	0.985089,NA	-0.0211667,NA	0.0163138,NA	0.711148,NA	0.000262301	0.000483996
3	rs11002730	54371261	C,C	A,A	0.548708,0.401786	0.00826944,0.00991332	0.0039732,0.00871922	1.42706,0.592509	0.000262253	0.000443657
3	rs10999579	53571015	A,A	G,G	0.89662,0.935516	0.0164177,-0.00634485	0.00649407,0.0174041	1.94051,0.145427	0.000262194	0.00047001
3	rs10999577	53570816	C,C	T,T	0.89662,0.935516	0.0164177,-0.00628727	0.00649407,0.0174041	1.94051,0.14393	0.000261946	0.000469561
3	rs12246770	54339278	T,T	A,A	0.597416,0.679563	-0.00577699,-0.0145383	0.00403156,0.00916045	0.818516,0.948859	0.000261903	0.000426838
3	rs7093940	53710220	T,T	C,C	0.789264,0.699405	0.00503353,-0.0129584	0.00484796,0.00932283	0.524124,0.783727	0.000261454	0.000447034
3	rs146926294	54379128	NA,T	NA,G	NA,0.946429	NA,0.0164396	NA,0.0189842	NA,0.412838	0.000260982	0.00044518
3	rs17643002	53896610	G,G	A,A	0.821074,0.987103	-0.00913571,-0.0284281	0.00515836,0.0378862	1.11604,0.343862	0.000260793	0.000420047
3	rs79298577	53875195	G,NA	T,NA	0.976143,NA	-0.0207933,NA	0.0129561,NA	0.964505,NA	0.000260523	0.000524294
3	rs1194683	54128413	C,C	A,A	0.479125,0.627976	-0.00845959,0.0110149	0.00395775,0.00884395	1.48732,0.671708	0.000260475	0.00045426
3	rs1621210	54157064	C,C	T,T	0.457256,0.06746	0.00901945,-0.0251372	0.00396883,0.017043	1.63729,0.853152	0.000260378	0.000476186
3	rs4617536	54353199	C,C	T,T	0.673956,0.965278	-0.00687216,-0.0304862	0.0042178,0.0233493	0.986134,0.717448	0.000260326	0.000435112
3	rs10508957	53592823	C,C	T,T	0.89662,0.935516	0.0165897,-0.00688006	0.00649407,0.0174041	1.97341,0.15951	0.000259599	0.000450786
3	rs1660793	54157019	T,T	C,C	0.456262,0.06746	0.00906704,-0.0251094	0.00396952,0.017043	1.6505,0.851793	0.000259533	0.000475071
3	rs2454567	53733476	C,C	T,T	0.62326,0.757937	0.00367344,0.0201609	0.00408022,0.00997981	0.434201,1.36286	0.000259308	0.00045174
3	rs2879611	53571652	G,G	T,T	0.89662,0.934524	0.0163709,-0.00641427	0.00649407,0.0172809	1.93161,0.148432	0.000258884	0.000463997
3	rs78106202	53766222	T,NA	A,NA	0.892644,NA	0.00905862,NA	0.00638686,NA	0.806607,NA	0.000258625	0.000454179
3	rs79649724	53766197	A,NA	C,NA	0.892644,NA	0.00905862,NA	0.00638686,NA	0.806607,NA	0.000258625	0.000454179
3	rs11002517	54315112	G,G	A,A	0.832008,0.781746	0.00359447,0.0176204	0.00528849,0.0103488	0.303899,1.05241	0.000258553	0.000423374
3	rs74884305	54146354	C,NA	T,NA	0.9334,NA	0.0121324,NA	0.00792989,NA	0.89954,NA	0.0002585	0.000437899
3	rs1649139	54158337	C,C	T,T	0.457256,0.06746	0.009291,-0.0237866	0.00396883,0.017043	1.71596,0.788315	0.000258453	0.000473916
3	rs192363474	54061937	NA,C	NA,T	NA,0.970238	NA,0.0232778	NA,0.0251555	NA,0.45004	0.000257191	0.000438949
3	rs11596261	53774730	A,NA	G,NA	0.893638,NA	0.00889837,NA	0.00641306,NA	0.781786,NA	0.000256672	0.000450321
3	rs73339302	53771663	T,NA	C,NA	0.893638,NA	0.00889837,NA	0.00641306,NA	0.781786,NA	0.000256672	0.000450321
3	rs183749421	54061941	NA,T	NA,C	NA,0.970238	NA,0.0231889	NA,0.0251555	NA,0.447791	0.000256484	0.000437747
3	rs116973085	54422808	NA,A	NA,G	NA,0.981151	NA,-0.0266428	NA,0.0314332	NA,0.40158	0.000256301	0.000439798
3	rs11001721	54109544	G,G	A,A	0.439364,0.297619	-0.00265723,-0.0163955	0.0039837,0.00934946	0.296919,1.09967	0.000255869	0.000431492
3	rs77201536	53747445	NA,G	NA,A	NA,0.960318	NA,0.019276	NA,0.0218976	NA,0.421696	0.000255736	0.000438545
3	rs78316371	53906833	NA,C	NA,T	NA,0.939484	NA,0.0153542	NA,0.0179277	NA,0.406994	0.000255569	0.000434568
3	rs10824623	54337611	T,T	A,A	0.588469,0.662698	-0.00553672,-0.0141409	0.00401769,0.0090414	0.774233,0.928801	0.00025506	0.000415538
3	rs12768368	53807751	G,G	A,A	0.764414,0.853175	-0.00927382,-0.0116353	0.00465908,0.0120777	1.33219,0.474486	0.00025439	0.000512306
3	rs2454558	53739872	T,T	C,C	0.624254,0.756944	0.00403677,0.0194775	0.00408236,0.00996594	0.49114,1.29539	0.000254229	0.000443867
3	rs117678451	53774359	T,NA	C,NA	0.893638,NA	0.00884776,NA	0.00641306,NA	0.775479,NA	0.000254005	0.000445578
3	rs1660792	54157225	A,A	C,C	0.457256,0.06746	0.00897345,-0.0250298	0.00396883,0.017043	1.62415,0.847912	0.000253932	0.000464161
3	rs77255750	53895535	A,A	G,G	0.821074,0.987103	-0.00903926,-0.0288963	0.00515836,0.0378862	1.09847,0.351021	0.000253897	0.000409184
3	rs144706680	54213865	NA,A	NA,T	NA,0.980159	NA,-0.0241499	NA,0.0306528	NA,0.365742	0.000253556	0.000434544
3	rs12774871	53839929	G,G	A,A	0.698807,0.749008	0.000539025,0.021234	0.00430962,0.00985893	0.0455336,1.50505	0.0002532	0.000442155
3	rs11001508	54061894	A,A	G,G	0.941352,0.997024	-0.0105303,-0.0768329	0.00841466,0.078473	0.676173,0.484748	0.000252774	0.000467638
3	rs11001542	54070262	NA,T	NA,G	NA,0.9375	NA,0.0155555	NA,0.0176595	NA,0.422054	0.000252721	0.00043348
3	rs146001849	54228160	NA,A	NA,T	NA,0.978175	NA,-0.0246879	NA,0.0292559	NA,0.399301	0.000252269	0.000434177
3	rs4935284	53585343	T,T	C,C	0.903579,0.935516	0.0171059,-0.00701764	0.00669838,0.0174041	1.97235,0.163177	0.000252117	0.00045464
3	rs11814479	54108930	G,G	T,T	0.439364,0.298611	-0.00270276,-0.0163798	0.0039837,0.00934051	0.303221,1.09967	0.000251681	0.000424428
3	rs77631414	53765812	A,NA	C,NA	0.893638,NA	0.00879716,NA	0.00641306,NA	0.769195,NA	0.000251381	0.000440912
3	rs12248420	53569381	A,A	G,G	0.897614,0.935516	0.0166403,-0.006903	0.0065219,0.0174041	1.9695,0.16012	0.000251134	0.000449406
3	rs12263551	53569390	G,G	C,C	0.897614,0.935516	0.0166403,-0.006903	0.0065219,0.0174041	1.9695,0.16012	0.000251134	0.000449406
3	rs12241757	53569398	C,C	A,A	0.897614,0.935516	0.0166403,-0.006903	0.0065219,0.0174041	1.9695,0.16012	0.000251134	0.000449406
3	rs117013749	53579511	A,NA	G,NA	0.983101,NA	-0.0193133,NA	0.0153396,NA	0.681907,NA	0.000250378	0.000489218
3	rs61849903	53848305	NA,G	NA,A	NA,0.992063	NA,-0.0403612	NA,0.0481747	NA,0.395625	0.000250147	0.000429858
3	rs12221284	54403978	NA,T	NA,C	NA,0.71627	NA,-0.00792799	NA,0.00948227	NA,0.39458	0.000250072	0.000426845
3	rs77913993	53975844	NA,C	NA,T	NA,0.974206	NA,-0.0209714	NA,0.0269663	NA,0.359766	0.000249454	0.000428813
3	rs2136892	54370006	T,T	A,A	0.45328,0.611111	-0.00822073,-0.00977678	0.00397168,0.0087686	1.41491,0.576983	0.000249151	0.000422835
3	rs79234233	53908272	NA,C	NA,T	NA,0.939484	NA,0.0147083	NA,0.0179277	NA,0.385129	0.000248695	0.000422997
3	rs1919752	54374272	A,A	C,C	0.451292,0.595238	-0.00836002,-0.00905879	0.0039732,0.00870879	1.45137,0.525417	0.000248165	0.000420054
3	rs12570780	53909546	T,T	A,A	0.817097,0.891865	-0.0092659,0.0050811	0.00511437,0.0137648	1.15474,0.147504	0.000248077	0.000399698
3	rs74525164	54547941	NA,A	NA,T	NA,0.991071	NA,-0.0381495	NA,0.0454422	NA,0.396662	0.000248041	0.000426325
3	rs1194673	54141652	A,A	G,G	0.404573,0.074405	0.00640139,-0.0252219	0.00402835,0.0162889	0.950624,0.915341	0.000247358	0.000430734
3	rs12412036	54294077	NA,T	NA,G	NA,0.811508	NA,0.00868472	NA,0.0109298	NA,0.369725	0.000247348	0.000422119
3	rs117492260	54331851	C,NA	T,NA	0.986084,NA	0.0255701,NA	0.0168779,NA	0.886826,NA	0.000247332	0.000415555
3	rs2204759	54356915	NA,C	NA,A	NA,0.012897	NA,0.0299892	NA,0.0378859	NA,0.367934	0.00024692	0.000420905
3	rs10824046	53875669	G,G	A,A	0.471173,0.662698	0.0089336,0.0140572	0.00396089,0.0090414	1.6179,0.920805	0.000246574	0.000416203
3	rs60680159	53593613	T,T	C,C	0.89662,0.935516	0.0164355,-0.00657247	0.00649407,0.0174041	1.94391,0.151381	0.000246373	0.000427736
3	rs79022061	53907973	NA,T	NA,C	NA,0.946429	NA,0.015138	NA,0.0189842	NA,0.371387	0.000246292	0.000418573
3	rs116943313	54345708	NA,A	NA,G	NA,0.951389	NA,0.0155756	NA,0.0198773	NA,0.363229	0.000245965	0.000420072
3	rs12782150	53897593	G,G	A,A	0.821074,0.987103	-0.00908749,-0.0259938	0.00515836,0.0378862	1.10724,0.307463	0.000245837	0.000396042
3	rs75876275	54111988	NA,A	NA,G	NA,0.956349	NA,0.0172851	NA,0.0209218	NA,0.388592	0.000245267	0.000420559
3	rs115632083	54097604	NA,A	NA,G	NA,0.992063	NA,-0.0386711	NA,0.0481747	NA,0.374551	0.000244989	0.000419156
3	rs72803117	53824034	A,A	G,G	0.801193,0.997024	0.0122066,-0.0148286	0.00495399,0.078473	1.86203,0.0705195	0.000244965	0.000477293
3	rs11003107	54507327	NA,T	NA,C	NA,0.852183	NA,-0.00953226	NA,0.0120441	NA,0.367863	0.000244729	0.000418268
3	rs76512194	54549944	NA,A	NA,T	NA,0.977182	NA,0.0223385	NA,0.0286274	NA,0.361308	0.000243054	0.000416491
3	rs114591830	53908802	NA,G	NA,A	NA,0.939484	NA,0.0141329	NA,0.0179277	NA,0.366024	0.000242969	0.00041336
3	rs147463124	53678869	C,NA	T,NA	0.983101,NA	-0.0250132,NA	0.0153396,NA	0.987289,NA	0.00024197	0.000410364
3	rs2384019	54374214	G,G	A,A	0.45328,0.608135	-0.0084067,-0.00875547	0.00397168,0.00875659	1.46485,0.498431	0.000241919	0.000410758
3	rs11003077	54483975	T,T	C,C	0.949304,0.991071	-0.0159984,0.0050812	0.00901262,0.0454422	1.11988,0.0404965	0.00024185	0.000401777
3	rs10508968	53898133	C,C	T,T	0.821074,0.987103	-0.00903926,-0.0260327	0.00515836,0.0378862	1.09847,0.308034	0.000241712	0.00038951
3	rs1211574	54149325	G,G	C,C	0.407555,0.066468	0.00728828,-0.022036	0.00402367,0.0171606	1.15437,0.700915	0.000241515	0.000422303
3	rs117941101	53665928	NA,A	NA,G	NA,0.981151	NA,0.023628	NA,0.0314332	NA,0.344632	0.000241304	0.000411025
3	rs76387862	54113256	NA,A	NA,T	NA,0.956349	NA,0.0168039	NA,0.0209218	NA,0.374819	0.000241278	0.000413697
3	rs2879635	53708876	A,A	T,T	0.78827,0.699405	0.00474877,-0.0129084	0.00483962,0.00932283	0.486143,0.779438	0.000240977	0.000412295
3	rs10762708	54108307	G,G	C,C	0.43837,0.302579	-0.00265789,-0.0160882	0.00398468,0.00930543	0.296919,1.07662	0.000240183	0.000405733
3	rs188663701	53822127	NA,C	NA,T	NA,0.991071	NA,-0.0355041	NA,0.0454422	NA,0.361885	0.000239986	0.000409609
3	rs7069178	54149352	C,C	T,T	0.407555,0.066468	0.00728828,-0.0218769	0.00402367,0.0171606	1.15437,0.693859	0.000238837	0.000417609
3	rs79538772	53908677	NA,T	NA,C	NA,0.939484	NA,0.0136285	NA,0.0179277	NA,0.349558	0.000238239	0.000405401
3	rs61849907	53858299	NA,C	NA,G	NA,0.993056	NA,-0.0398783	NA,0.0514752	NA,0.35802	0.000238236	0.000409735
3	rs2339899	53708732	G,G	A,A	0.78827,0.699405	0.00474741,-0.012824	0.00483962,0.00932283	0.48596,0.772214	0.000238208	0.000407572
3	rs189128123	53795496	NA,A	NA,G	NA,0.975198	NA,-0.020134	NA,0.0274863	NA,0.333615	0.000238096	0.000406968
3	rs1903960	53721176	G,G	T,T	0.725646,0.75	0.00631062,0.0180731	0.0044312,0.00987194	0.811331,1.17304	0.000237651	0.000410147
3	rs10508960	53580382	A,A	G,G	0.904573,0.93254	0.0168219,-0.00710211	0.00672948,0.017043	1.90557,0.169485	0.00023761	0.000427921
3	rs57169351	53907124	C,C	A,A	0.817097,0.888889	-0.00931322,0.000735829	0.00511437,0.0136019	1.16362,0.0191527	0.000236623	0.000382356
3	rs181517537	54095965	NA,G	NA,A	NA,0.992063	NA,-0.0361774	NA,0.0481747	NA,0.344214	0.00023629	0.000404282
3	rs60429788	53580080	T,T	C,C	0.899602,0.933532	0.0168999,-0.00849415	0.00657888,0.0171606	1.99119,0.207179	0.000236142	0.000420809
3	rs72787319	53976957	T,T	C,C	0.9334,0.802579	-0.00166378,0.0183978	0.00792989,0.010739	0.0789305,1.06209	0.000235912	0.000383358
3	rs2454551	53749094	G,NA	C,NA	0.104374,NA	-0.00845869,NA	0.00646666,NA	0.71929,NA	0.000235893	0.000412726
3	rs10740495	54408006	G,G	A,A	0.423459,0.574405	-0.00977971,-0.00817644	0.00400146,0.00864561	1.83791,0.463082	0.000235885	0.000388377
3	rs1149776	54142475	G,G	A,A	0.404573,0.073413	0.00649221,-0.024485	0.00402835,0.0163898	0.970445,0.869034	0.000235606	0.00041054
3	rs1194671	54147789	T,T	C,C	0.408549,0.066468	0.00710386,-0.0222943	0.00402215,0.0171606	1.11146,0.712443	0.000235377	0.000411128
3	rs80335852	53917969	NA,G	NA,A	NA,0.939484	NA,0.0132834	NA,0.0179277	NA,0.338445	0.000235153	0.000400209
3	rs11599504	53596241	A,A	C,C	0.485089,0.52877	-0.00520123,-0.0159048	0.00395606,0.00856354	0.724472,1.19878	0.000235061	0.000411777
3	rs140332882	54551054	NA,C	NA,T	NA,0.956349	NA,0.015067	NA,0.0209218	NA,0.326586	0.000235039	0.000401336
3	rs1733704	54157616	C,C	T,T	0.457256,0.06746	0.00897345,-0.024011	0.00396883,0.017043	1.62415,0.798928	0.000234251	0.0004281
3	rs1194662	54153015	C,C	T,T	0.457256,0.066468	0.009291,-0.0230402	0.00396883,0.0171606	1.71596,0.746193	0.000234212	0.000429146
3	rs17630940	53597363	C,C	T,T	0.904573,0.931548	0.0167792,-0.00702821	0.00672948,0.016928	1.8978,0.168765	0.000234132	0.000421485
3	rs16923721	53586366	A,A	T,T	0.899602,0.935516	0.016942,-0.00768484	0.00657888,0.0174041	1.99922,0.181238	0.00023406	0.000417064
3	rs1406475	54093946	A,A	G,G	0.449304,0.738095	-0.0036087,0.012664	0.00397478,0.00972244	0.43898,0.71506	0.000233825	0.000397861
3	rs10824738	54408633	A,A	G,G	0.583499,0.666667	-0.00625776,-0.0136485	0.00401062,0.00906796	0.925589,0.878471	0.000233454	0.000379409
3	rs10824669	54372399	G,G	A,A	0.45328,0.611111	-0.0082661,-0.00897049	0.00397168,0.0087686	1.42701,0.513858	0.000233302	0.000396036
3	rs7095803	53932625	G,G	A,A	0.440358,0.774802	0.0113977,-0.00215184	0.00398274,0.0102335	2.37542,0.0791184	0.00023262	0.00039732
3	rs74927449	54275454	T,NA	A,NA	0.915507,NA	0.011744,NA	0.00710883,NA	1.00644,NA	0.000232502	0.000393103
3	rs72799463	53594168	C,C	A,A	0.89662,0.935516	0.0162568,-0.0063179	0.00649407,0.0174041	1.90998,0.144726	0.000232498	0.000403561
3	rs16923777	53588339	T,T	C,C	0.903579,0.935516	0.0168381,-0.00682292	0.00669838,0.0174041	1.9228,0.157993	0.000232363	0.000418577
3	rs191392416	54450684	NA,G	NA,A	NA,0.989087	NA,-0.0302981	NA,0.0411453	NA,0.335822	0.000232324	0.00039939
3	rs1903977	53776286	A,A	T,T	0.604374,0.733135	0.00440907,0.0194322	0.00404338,0.00966419	0.55985,1.35308	0.000232126	0.000399302
3	rs1194667	54148888	A,A	C,C	0.407555,0.066468	0.00719741,-0.0219316	0.00402367,0.0171606	1.13281,0.696281	0.00023165	0.000404946
3	rs1733708	54158680	G,G	C,C	0.457256,0.06746	0.00915751,-0.0229733	0.00396883,0.017043	1.67706,0.750382	0.000231325	0.000423499
3	rs35180056	53839842	T,T	C,C	0.739563,0.749008	-0.000176634,0.0207583	0.00450506,0.00985893	0.0137996,1.45291	0.000231319	0.000398612
3	rs1904047	53747738	G,NA	T,NA	0.104374,NA	-0.00835598,NA	0.00646666,NA	0.707078,NA	0.000231231	0.000404462
3	rs1993859	53748164	C,NA	A,NA	0.104374,NA	-0.00835598,NA	0.00646666,NA	0.707078,NA	0.000231231	0.000404462
3	rs1993860	53748419	C,NA	T,NA	0.104374,NA	-0.00835598,NA	0.00646666,NA	0.707078,NA	0.000231231	0.000404462
3	rs34261122	53911855	T,T	C,C	0.818091,0.945437	-0.00847929,-0.0135118	0.00512521,0.0188207	1.00859,0.325319	0.00023104	0.000372553
3	rs10762816	54374170	T,T	C,C	0.45328,0.608135	-0.00835682,-0.0085087	0.00397168,0.00875659	1.45137,0.479904	0.000231036	0.000392326
3	rs11001719	54108610	T,T	C,C	0.439364,0.302579	-0.0029303,-0.0162254	0.0039837,0.00930543	0.335366,1.09034	0.000230581	0.000389031
3	rs7917514	53917975	NA,T	NA,G	NA,0.939484	NA,0.0127411	NA,0.0179277	NA,0.321233	0.00023054	0.00039245
3	rs143606033	53914473	NA,A	NA,G	NA,0.981151	NA,-0.0221963	NA,0.0314332	NA,0.318668	0.000230452	0.000394853
3	rs1875790	53899608	A,NA	G,NA	0.858847,NA	0.0025919,NA	0.00567854,NA	0.188375,NA	0.000230287	0.000416589
3	rs1194682	54128741	G,G	A,A	0.480119,0.633929	-0.00841425,0.0100315	0.00395743,0.00887361	1.47512,0.587927	0.000229971	0.000401231
3	rs6480837	54149243	C,C	A,A	0.407555,0.066468	0.00719741,-0.0218272	0.00402367,0.0171606	1.13281,0.69166	0.000229966	0.000401996
3	rs80310784	54142641	A,NA	G,NA	0.923459,NA	0.0117163,NA	0.00743677,NA	0.938728,NA	0.000229781	0.00038946
3	rs10733910	54373493	A,A	G,G	0.45328,0.611111	-0.0082661,-0.008817	0.00397168,0.0087686	1.42701,0.502177	0.000229736	0.000390004
3	rs78219170	53781150	A,NA	C,NA	0.893638,NA	0.00833799,NA	0.00641306,NA	0.713213,NA	0.000229407	0.000401853
3	rs150202052	53878991	NA,C	NA,A	NA,0.985119	NA,-0.023985	NA,0.0353055	NA,0.30372	0.00022933	0.000390775
3	rs2454553	53747853	A,NA	G,NA	0.104374,NA	-0.00830706,NA	0.00646666,NA	0.701294,NA	0.000229063	0.000400619
3	rs80042449	53744959	T,NA	C,NA	0.895626,NA	0.0083065,NA	0.00646666,NA	0.701228,NA	0.000229039	0.000400575
3	rs72799462	53593861	G,G	A,A	0.906561,0.936508	0.0166875,-0.00582352	0.00679323,0.0175302	1.85294,0.130921	0.000228986	0.000411648
3	rs190651343	53655276	NA,A	NA,G	NA,0.960318	NA,0.0156979	NA,0.0218976	NA,0.324726	0.000228975	0.000389582
3	rs1194664	54150815	T,T	C,C	0.408549,0.066468	0.0072401,-0.0211508	0.00402215,0.0171606	1.14356,0.662032	0.000228918	0.000399912
3	rs78391224	53726243	NA,A	NA,G	NA,0.973214	NA,-0.0186199	NA,0.0264757	NA,0.317062	0.00022837	0.000388762
3	rs76499128	53844045	NA,G	NA,A	NA,0.975198	NA,0.0193663	NA,0.0274863	NA,0.317791	0.000228361	0.000390345
3	rs57636498	54238028	C,C	A,A	0.833996,0.835317	0.00514305,0.0215827	0.00531372,0.0115253	0.477421,1.21383	0.000228353	0.000378046
3	rs1194665	54150145	A,A	G,G	0.408549,0.066468	0.00719468,-0.0213598	0.00402215,0.0171606	1.13281,0.671126	0.000228209	0.000398642
3	rs12772466	53856545	G,NA	T,NA	0.797217,NA	0.000781934,NA	0.0049174,NA	0.0586585,NA	0.000227836	0.000417876
3	rs10999561	53563270	G,G	A,A	0.897614,0.935516	0.0156326,-0.00296684	0.0065219,0.0174041	1.78165,0.0631636	0.000227691	0.000414774
3	rs191295679	54495675	G,NA	A,NA	0.959245,NA	-0.00845539,NA	0.00999958,NA	0.400346,NA	0.000227323	0.000386433
3	rs74778748	53782665	T,NA	C,NA	0.893638,NA	0.00828782,NA	0.00641306,NA	0.707209,NA	0.000227194	0.000397921
3	rs75580312	53635526	A,NA	G,NA	0.986084,NA	0.0186788,NA	0.0168779,NA	0.57118,NA	0.000227161	0.000384243
3	rs34310643	53859910	G,G	A,A	0.743539,0.665675	-0.0086242,-0.00171618	0.00452769,0.00906124	1.24557,0.0706929	0.000226947	0.000385102
3	rs1149777	54142119	A,A	G,G	0.404573,0.074405	0.0064468,-0.0240305	0.00402835,0.0162889	0.960511,0.853436	0.000226787	0.000395226
3	rs1441110	54154615	G,G	A,A	0.457256,0.06746	0.00861474,-0.0247586	0.00396883,0.017043	1.52344,0.834747	0.000226339	0.000412468
3	rs1194659	54153551	T,T	C,C	0.45825,0.066468	0.00906393,-0.0229885	0.00396816,0.0171606	1.6505,0.743831	0.000226205	0.000413348
3	rs1910538	53919535	NA,T	NA,A	NA,0.938492	NA,0.0120204	NA,0.0177919	NA,0.30165	0.00022594	0.000384828
3	rs139550466	53846922	NA,A	NA,G	NA,0.981151	NA,0.0218379	NA,0.0314332	NA,0.312277	0.000225903	0.000387938
3	rs1871074	53899454	NA,A	NA,G	NA,0.991071	NA,-0.031282	NA,0.0454422	NA,0.308735	0.000225704	0.000387518
3	rs12573303	53778713	NA,A	NA,G	NA,0.967262	NA,-0.0171252	NA,0.0240217	NA,0.32248	0.000225702	0.000385441
3	rs138345619	54106045	G,NA	T,NA	0.967197,NA	0.0200628,NA	0.0111,NA	1.15064,NA	0.000225647	0.000409642
3	rs16923591	53581519	C,C	T,T	0.899602,0.934524	0.0168063,-0.00774451	0.00657888,0.0172809	1.97341,0.184395	0.000225397	0.000401489
3	rs79372821	54063913	C,C	T,T	0.962227,0.799603	0.0204491,-0.0166132	0.0103707,0.0106787	1.31309,0.921638	0.00022519	0.000391122
3	rs2447646	53747755	G,NA	A,NA	0.104374,NA	-0.00820921,NA	0.00646666,NA	0.689786,NA	0.000224825	0.000393107
3	rs35478928	53918470	NA,T	NA,C	NA,0.939484	NA,0.0120111	NA,0.0179277	NA,0.298542	0.000224767	0.000382742
3	rs60461309	53585117	C,C	T,T	0.899602,0.934524	0.0168063,-0.0074536	0.00657888,0.0172809	1.97341,0.176372	0.000224064	0.000399099
3	rs11001522	54065175	A,A	G,G	0.940358,0.998016	-0.0119902,-0.0160541	0.00834865,0.0960615	0.821167,0.061844	0.000224053	0.000414673
3	rs79759877	54077322	NA,A	NA,G	NA,0.992063	NA,-0.0321414	NA,0.0481747	NA,0.297006	0.000224006	0.00038328
3	rs1903978	53774855	G,G	A,A	0.60338,0.733135	0.00445354,0.0192251	0.00404163,0.00966419	0.567836,1.33099	0.000223282	0.000384254
3	rs10762526	53774493	A,A	G,G	0.60338,0.733135	0.00449992,0.0191773	0.00404163,0.00966419	0.575869,1.32592	0.000222983	0.000383848
3	rs11000383	53746559	A,A	G,G	0.885686,0.670635	0.00662704,-0.0151773	0.0062137,0.00909539	0.543348,1.02145	0.000222901	0.000366288
3	rs1904045	53741229	C,NA	T,NA	0.104374,NA	-0.00816028,NA	0.00646666,NA	0.684062,NA	0.000222753	0.000389435
3	rs12414584	54163244	G,G	C,C	0.985089,0.811508	0.0307418,-0.000665949	0.0163138,0.0109298	1.2254,0.02163	0.0002225	0.000343638
3	rs75411997	53947764	G,G	T,T	0.987078,0.717262	-0.00626997,-0.0203386	0.0175062,0.00949232	0.142532,1.49292	0.000222364	0.000361818
3	rs117886054	53564848	NA,G	NA,A	NA,0.963294	NA,0.0151893	NA,0.0227328	NA,0.297545	0.000222278	0.000380618
3	rs1194670	54148044	C,C	A,A	0.408549,0.066468	0.00692681,-0.0223806	0.00402215,0.0171606	1.07038,0.716313	0.000221857	0.000387339
3	rs1194661	54153029	G,G	A,A	0.456262,0.066468	0.00906704,-0.0236345	0.00396952,0.0171606	1.6505,0.773573	0.000221719	0.000405467
3	rs1910539	53919714	NA,C	NA,T	NA,0.939484	NA,0.0115583	NA,0.0179277	NA,0.284742	0.000221425	0.000377126
3	rs118062697	54135311	NA,C	NA,T	NA,0.982143	NA,0.0207077	NA,0.0322783	NA,0.283017	0.00022112	0.000377515
3	rs141729746	54495985	G,NA	C,NA	0.959245,NA	-0.00822589,NA	0.00999958,NA	0.386452,NA	0.000221023	0.00037577
3	rs74339223	54082026	NA,A	NA,G	NA,0.992063	NA,-0.0310105	NA,0.0481747	NA,0.284194	0.000220932	0.000378023
3	rs188803107	54127764	C,NA	G,NA	0.992048,NA	0.0175146,NA	0.0222601,NA	0.36513,NA	0.000220642	0.000386584
3	rs7919497	53918799	NA,A	NA,C	NA,0.939484	NA,0.0113943	NA,0.0179277	NA,0.279796	0.000220259	0.000375165
3	rs117132368	54506773	T,NA	C,NA	0.974155,NA	-0.00900555,NA	0.0124606,NA	0.328041,NA	0.000219619	0.000377725
3	rs35222522	53905808	A,A	G,G	0.819085,0.949405	-0.00838234,-0.0149394	0.00513615,0.019504	0.988541,0.352914	0.000219618	0.000355277
3	rs1194615	54146839	A,A	G,G	0.406561,0.066468	0.00693208,-0.022435	0.00402521,0.0171606	1.07038,0.718759	0.000219548	0.000383718
3	rs1733707	54158610	G,G	C,C	0.457256,0.06746	0.00884005,-0.0237633	0.00396883,0.017043	1.58632,0.787218	0.000219321	0.000400227
3	rs144198879	54534941	NA,A	NA,G	NA,0.929563	NA,0.0104294	NA,0.0167057	NA,0.273738	0.000219255	0.0003755
3	rs72799460	53593454	A,A	G,G	0.903579,0.935516	0.0166549,-0.00648831	0.00669838,0.0174041	1.88928,0.149173	0.000219204	0.00039458
3	rs10128415	54061826	G,G	A,A	0.941352,0.998016	-0.0109095,-0.0644311	0.00841466,0.0960615	0.710391,0.298955	0.000218844	0.000405252
3	rs7899204	53918876	NA,G	NA,C	NA,0.939484	NA,0.0111785	NA,0.0179277	NA,0.273326	0.000218758	0.000372643
3	rs1903979	53774826	T,T	C,C	0.60338,0.733135	0.00449992,0.0190712	0.00404163,0.00966419	0.575869,1.31469	0.000218716	0.000376525
3	rs139071114	54100695	NA,T	NA,G	NA,0.992063	NA,-0.0300784	NA,0.0481747	NA,0.27377	0.000218511	0.000373885
3	rs12777614	53980577	G,G	T,T	0.763419,0.650794	0.000887041,-0.0186575	0.0046523,0.00896686	0.0712015,1.42643	0.000218427	0.000352039
3	rs117400692	54397914	A,NA	C,NA	0.984095,NA	0.0160746,NA	0.0158037,NA	0.50992,NA	0.000218413	0.0003427
3	rs1528874	54095773	C,C	A,A	0.511928,0.826389	-0.00349597,0.012586	0.00395543,0.0112855	0.42391,0.577161	0.000217752	0.000388717
3	rs12767827	54096200	T,T	G,G	0.511928,0.826389	-0.00349597,0.012586	0.00395543,0.0112855	0.42391,0.577161	0.000217752	0.000388717
3	rs7918889	53919008	NA,C	NA,T	NA,0.939484	NA,0.0110211	NA,0.0179277	NA,0.26864	0.000217688	0.000370846
3	rs34800386	54528760	NA,A	NA,G	NA,0.962302	NA,-0.0144265	NA,0.0224433	NA,0.283701	0.000217672	0.000372897
3	rs116111098	54076311	NA,C	NA,T	NA,0.992063	NA,-0.0296809	NA,0.0481747	NA,0.269362	0.000217509	0.000372172
3	rs143707212	54084908	NA,G	NA,A	NA,0.992063	NA,-0.0296693	NA,0.0481747	NA,0.269233	0.00021748	0.000372122
3	rs115793678	54081059	NA,T	NA,C	NA,0.992063	NA,-0.029659	NA,0.0481747	NA,0.269119	0.000217454	0.000372078
3	rs150549767	54090863	NA,A	NA,G	NA,0.992063	NA,-0.0296337	NA,0.0481747	NA,0.26884	0.000217391	0.000371971
3	rs34173878	53911615	T,T	C,C	0.818091,0.945437	-0.00838046,-0.012754	0.00512521,0.0188207	0.99132,0.302781	0.000217369	0.000350671
3	rs146355450	54100849	NA,C	NA,G	NA,0.992063	NA,-0.0296015	NA,0.0481747	NA,0.268483	0.000217311	0.000371833
3	rs2447647	53747508	G,NA	A,NA	0.10338,NA	-0.00829314,NA	0.00649407,NA	0.69553,NA	0.000217184	0.000382672
3	rs58429551	53580138	A,A	G,G	0.899602,0.933532	0.0165819,-0.00878249	0.00657888,0.0171606	1.93108,0.215523	0.000216935	0.000386224
3	rs56050528	53680415	A,NA	G,NA	0.979125,NA	0.0144784,NA	0.0138296,NA	0.529972,NA	0.000216925	0.000365745
3	rs75382810	54071698	NA,C	NA,A	NA,0.992063	NA,-0.0294446	NA,0.0481747	NA,0.266751	0.000216922	0.000371168
3	rs75278207	54458088	NA,T	NA,A	NA,0.97619	NA,-0.0164721	NA,0.0280389	NA,0.254234	0.000216565	0.000370596
3	rs58030929	53579774	C,C	T,T	0.899602,0.934524	0.0165819,-0.00878715	0.00657888,0.0172809	1.93108,0.21388	0.000216512	0.000385539
3	rs188885506	54554352	NA,C	NA,T	NA,0.996032	NA,0.0423291	NA,0.0679934	NA,0.272799	0.000216502	0.000371936
3	rs117279434	54320045	NA,C	NA,T	NA,0.901786	NA,-0.00942918	NA,0.0143636	NA,0.291132	0.000216396	0.000369397
3	rs12263867	54535433	NA,C	NA,T	NA,0.929563	NA,0.0100135	NA,0.0167057	NA,0.260505	0.000216247	0.000370339
3	rs138033668	53620108	NA,G	NA,A	NA,0.963294	NA,0.0128709	NA,0.0227328	NA,0.243159	0.000216044	0.000370478
3	rs1733706	54158576	G,G	A,A	0.457256,0.06746	0.00897345,-0.0229381	0.00396883,0.017043	1.62415,0.748758	0.000215924	0.000394525
3	rs78830790	53912702	NA,T	NA,C	NA,0.886905	NA,0.00771896	NA,0.0134972	NA,0.246116	0.000215881	0.000369429
3	rs11003130	54536318	NA,C	NA,T	NA,0.931548	NA,0.0100429	NA,0.016928	NA,0.257274	0.000215219	0.000368386
3	rs147910511	54070344	NA,T	NA,C	NA,0.992063	NA,-0.0287237	NA,0.0481747	NA,0.258837	0.00021517	0.000368172
3	rs79225706	54534735	NA,A	NA,G	NA,0.929563	NA,0.00984795	NA,0.0167057	NA,0.255294	0.000215095	0.000368362
3	rs111812916	54299534	G,NA	A,NA	0.988072,NA	0.0117491,NA	0.0182119,NA	0.284966,NA	0.000214936	0.00035265
3	rs74915053	54087678	NA,C	NA,T	NA,0.992063	NA,-0.0285657	NA,0.0481747	NA,0.257112	0.000214793	0.000367529
3	rs11817972	53920297	NA,C	NA,T	NA,0.939484	NA,0.010488	NA,0.0179277	NA,0.252948	0.000214213	0.00036501
3	rs58843599	53699555	G,G	A,A	0.78827,0.699405	0.00483776,-0.0117543	0.00483962,0.00932283	0.498262,0.683235	0.000214171	0.000366631
3	rs79602183	54011238	NA,A	NA,G	NA,0.962302	NA,-0.0122113	NA,0.0224433	NA,0.231824	0.000213872	0.000366763
3	rs1194666	54148923	A,A	G,G	0.407555,0.066468	0.00702025,-0.0217228	0.00402367,0.0171606	1.09135,0.687051	0.000213808	0.000373562
3	rs11000200	53696861	C,C	A,A	0.78827,0.699405	0.00493006,-0.0114888	0.00483962,0.00932283	0.510954,0.661892	0.000213681	0.000365854
3	rs2454566	53733545	A,A	C,C	0.61829,0.748016	0.00312191,0.0196423	0.00406983,0.00984603	0.353567,1.33678	0.000213563	0.000368627
3	rs80183922	54162995	A,NA	G,NA	0.920477,NA	0.0112227,NA	0.0073078,NA	0.904451,NA	0.000213517	0.000358933
3	rs141397823	54340902	NA,A	NA,C	NA,0.963294	NA,-0.0136064	NA,0.0227328	NA,0.260046	0.00021341	0.000364988
3	rs12767618	53698921	C,C	T,T	0.719682,0.904762	-0.00582295,-0.022416	0.00440194,0.0145623	0.730728,0.907534	0.000213217	0.000373748
3	rs2454559	53739654	C,C	G,G	0.625249,0.756944	0.00340288,0.0193268	0.00408453,0.00996594	0.392781,1.28012	0.000213035	0.000369682
3	rs75785833	53610939	A,NA	G,NA	0.960239,NA	0.00928876,NA	0.0101186,NA	0.445362,NA	0.000212981	0.000363447
3	rs79680406	53613342	NA,C	NA,T	NA,0.905754	NA,-0.00820229	NA,0.0146307	NA,0.240289	0.00021294	0.000365638
3	rs138056665	53727249	NA,G	NA,A	NA,0.955357	NA,0.0125209	NA,0.0206987	NA,0.263414	0.000212837	0.000364825
3	rs75869144	54072346	NA,C	NA,T	NA,0.992063	NA,-0.0276508	NA,0.0481747	NA,0.247193	0.000212668	0.000363895
3	rs11001839	54141604	G,G	A,A	0.568588,0.64881	0.00977138,-0.00537484	0.00399204,0.00895516	1.84235,0.260921	0.00021264	0.000389645
3	rs78352367	54480218	NA,A	NA,T	NA,0.924603	NA,0.00943271	NA,0.0161901	NA,0.251698	0.00021228	0.000363763
3	rs2927515	53748001	G,G	A,A	0.62326,0.759921	0.00344498,0.0194523	0.00408022,0.0100079	0.399576,1.28457	0.000212129	0.000368386
3	rs117199497	53791679	NA,A	NA,G	NA,0.978175	NA,0.0170036	NA,0.0292559	NA,0.250956	0.000211872	0.000363329
3	rs148764793	54097864	NA,C	NA,T	NA,0.992063	NA,-0.02727	NA,0.0481747	NA,0.243099	0.00021181	0.000362428
3	rs79687353	53920517	NA,A	NA,C	NA,0.939484	NA,0.0100961	NA,0.0179277	NA,0.241596	0.000211802	0.000360962
3	rs185849951	54346264	NA,A	NA,G	NA,0.978175	NA,-0.0151346	NA,0.0292559	NA,0.218291	0.000211626	0.000362561
3	rs80079691	53908441	T,T	C,C	0.818091,0.945437	-0.00833339,-0.0124251	0.00512521,0.0188207	0.983142,0.293167	0.000211499	0.000341279
3	rs2447648	53740604	A,A	C,C	0.625249,0.756944	0.00340288,0.0192797	0.00408453,0.00996594	0.392781,1.27536	0.000211318	0.000366711
3	rs7908091	54095002	T,T	A,A	0.511928,0.827381	-0.00363288,0.0128762	0.00395543,0.0113111	0.445656,0.593517	0.000210685	0.000375831
3	rs16923587	53581387	C,C	T,T	0.899602,0.934524	0.0165351,-0.00820624	0.00657888,0.0172809	1.92232,0.19731	0.000210601	0.000374845
3	rs118100357	53786041	NA,C	NA,G	NA,0.948413	NA,-0.0106812	NA,0.0193256	NA,0.236219	0.000210586	0.000358592
3	rs116396362	54094006	NA,A	NA,G	NA,0.992063	NA,-0.0265931	NA,0.0481747	NA,0.235869	0.000210322	0.000359884
3	rs3101704	53756972	C,NA	T,NA	0.105368,NA	-0.00797512,NA	0.00643966,NA	0.666445,NA	0.000210143	0.000367364
3	rs11002129	54213685	C,NA	T,NA	0.899602,NA	0.0138334,NA	0.00657888,NA	1.44987,NA	0.000210083	0.000377006
3	rs80356153	53699145	NA,A	NA,T	NA,0.866071	NA,0.00640111	NA,0.0125513	NA,0.214631	0.000209983	0.000360962
3	rs10823991	53794532	T,T	A,A	0.229622,0.266865	-0.00752919,-0.0144157	0.0047009,0.00966419	0.961646,0.867138	0.000209707	0.00040106
3	rs1863730	54092652	C,C	T,T	0.533797,0.828373	-0.00245793,0.0101468	0.00396336,0.011337	0.271524,0.430885	0.00020927	0.000366207
3	rs1149773	54144500	C,C	T,T	0.405567,0.066468	0.00644428,-0.0236215	0.00402677,0.0171606	0.960511,0.772967	0.00020922	0.000360752
3	rs11817971	53920292	NA,C	NA,T	NA,0.939484	NA,0.00962978	NA,0.0179277	NA,0.22829	0.000209086	0.000356406
3	rs142892396	54377085	NA,A	NA,C	NA,0.957341	NA,0.012661	NA,0.0211527	NA,0.260055	0.000209024	0.000357757
3	rs75733817	54535260	NA,A	NA,C	NA,0.929563	NA,0.00885038	NA,0.0167057	NA,0.224562	0.000208672	0.000357341
3	rs145003118	53872175	NA,G	NA,A	NA,0.991071	NA,0.0259599	NA,0.0454422	NA,0.245794	0.000208667	0.000356948
3	rs2339858	53584764	G,G	T,T	0.899602,0.934524	0.0165351,-0.00774451	0.00657888,0.0172809	1.92232,0.184395	0.000208517	0.000371115
3	rs75938523	54509165	NA,C	NA,G	NA,0.902778	NA,0.00768425	NA,0.0144288	NA,0.225968	0.000208482	0.000356996
3	rs4604821	53695690	A,A	T,T	0.722664,0.904762	-0.00593292,-0.0222253	0.0044164,0.0145623	0.746788,0.896348	0.000208174	0.000365859
3	rs71490905	53908465	T,T	C,C	0.818091,0.945437	-0.00828631,-0.0124251	0.00512521,0.0188207	0.974994,0.293167	0.000208028	0.000335779
3	rs3104567	53740980	T,T	C,C	0.625249,0.756944	0.00331144,0.0192797	0.00408453,0.00996594	0.379321,1.27536	0.000208011	0.000360721
3	rs11817564	53920368	NA,G	NA,A	NA,0.939484	NA,0.00943572	NA,0.0179277	NA,0.222816	0.000208004	0.00035459
3	rs11001441	54041861	A,NA	T,NA	0.984095,NA	-0.0141011,NA	0.0158037,NA	0.429162,NA	0.000207995	0.000379563
3	rs11000191	53694967	G,G	A,A	0.722664,0.904762	-0.00597833,-0.0220799	0.0044164,0.0145623	0.754875,0.887866	0.000207975	0.000365557
3	rs150158460	53931444	T,NA	C,NA	0.994036,NA	0.0294119,NA	0.0256781,NA	0.598531,NA	0.000207249	0.000348698
3	rs75274356	53923766	NA,A	NA,G	NA,0.957341	NA,0.0106919	NA,0.0211527	NA,0.212374	0.000207207	0.00035477
3	rs80170160	54553756	NA,G	NA,A	NA,0.987103	NA,0.0190012	NA,0.0378862	NA,0.210422	0.000207114	0.000353303
3	rs141842330	54554652	NA,A	NA,G	NA,0.987103	NA,0.0189716	NA,0.0378862	NA,0.210036	0.000207039	0.000353177
3	rs117589328	54106896	NA,A	NA,G	NA,0.956349	NA,0.0112812	NA,0.0209218	NA,0.229338	0.000206852	0.000354455
3	rs11593752	53800268	T,NA	G,NA	0.890656,NA	0.00889781,NA	0.00633559,NA	0.795351,NA	0.000206617	0.000369108
3	rs2447644	53760302	A,A	G,G	0.579523,0.762897	0.00364204,0.018514	0.00400528,0.0100508	0.43987,1.18396	0.000206499	0.000358805
3	rs2454549	53755888	T,NA	C,NA	0.105368,NA	-0.00787762,NA	0.00643966,NA	0.655181,NA	0.000206469	0.000360846
3	rs117659232	53975814	NA,A	NA,G	NA,0.982143	NA,-0.0184358	NA,0.0322783	NA,0.245731	0.000206416	0.000352829
3	rs2204760	54388573	NA,C	NA,T	NA,0.91369	NA,0.00780228	NA,0.0152221	NA,0.215913	0.000206363	0.000353149
3	rs11001232	53977867	C,C	G,G	0.9334,0.803571	-0.00185302,0.0172849	0.00792989,0.0107594	0.088716,0.965907	0.000206127	0.000335537
3	rs7477768	54342251	A,A	C,C	0.442346,0.62996	-0.00640666,-0.0139408	0.00398085,0.00885365	0.968448,0.937974	0.000206068	0.000347727
3	rs143151788	54509947	NA,T	NA,C	NA,0.902778	NA,0.00728174	NA,0.0144288	NA,0.211979	0.000205787	0.000352373
3	rs141235814	53849808	NA,T	NA,C	NA,0.967262	NA,-0.0124163	NA,0.0240217	NA,0.218071	0.000205723	0.000350971
3	rs183273269	54550874	NA,C	NA,G	NA,0.987103	NA,0.0183666	NA,0.0378862	NA,0.202159	0.000205528	0.000350637
3	rs78253529	54371468	NA,C	NA,A	NA,0.97123	NA,-0.0131573	NA,0.0255725	NA,0.216885	0.000205498	0.000350119
3	rs76649861	54067090	NA,C	NA,T	NA,0.890873	NA,-0.00627586	NA,0.0137097	NA,0.189015	0.000205378	0.000350694
3	rs190528854	53781524	T,NA	G,NA	0.993042,NA	-0.0261638,NA	0.0237851,NA	0.566502,NA	0.000205312	0.000343463
3	rs7100624	54331155	A,NA	C,NA	0.036779,NA	-0.00746287,NA	0.0105045,NA	0.321091,NA	0.000205289	0.000368558
3	rs2454548	53755899	T,NA	C,NA	0.107356,NA	-0.00761474,NA	0.00638686,NA	0.632341,NA	0.000204962	0.000358667
3	rs138538929	54176825	NA,T	NA,A	NA,0.925595	NA,-0.00893234	NA,0.0162889	NA,0.234005	0.000204921	0.000349921
3	rs11819346	53920552	NA,T	NA,G	NA,0.939484	NA,0.00883548	NA,0.0179277	NA,0.206122	0.000204828	0.000349267
3	rs78179969	54549382	NA,A	NA,C	NA,0.987103	NA,0.0180108	NA,0.0378862	NA,0.197564	0.000204667	0.00034919
3	rs554333363	54249423	T,NA	C,NA	0.991054,NA	0.0220715,NA	0.0209976,NA	0.532848,NA	0.000204609	0.000348392
3	rs77944580	53718903	T,NA	G,NA	0.898608,NA	0.00784245,NA	0.00655017,NA	0.636025,NA	0.000204456	0.00035579
3	rs4935030	53877863	NA,G	NA,A	NA,0.958333	NA,0.0102943	NA,0.0213919	NA,0.200413	0.00020427	0.000349702
3	rs75806165	54553023	NA,C	NA,G	NA,0.987103	NA,0.0178363	NA,0.0378862	NA,0.19532	0.000204252	0.000348492
3	rs139429432	54091573	NA,T	NA,G	NA,0.982143	NA,-0.0150511	NA,0.0322783	NA,0.193138	0.000204081	0.000348772
3	rs144078471	54555509	NA,T	NA,C	NA,0.987103	NA,0.0177538	NA,0.0378862	NA,0.194262	0.000204058	0.000348165
3	rs11819297	53920375	NA,A	NA,G	NA,0.939484	NA,0.00866477	NA,0.0179277	NA,0.201439	0.000203972	0.000347832
3	rs75322496	54511773	NA,A	NA,T	NA,0.902778	NA,0.00698872	NA,0.0144288	NA,0.20195	0.000203937	0.000349199
3	rs114148661	54555470	NA,A	NA,G	NA,0.987103	NA,0.0176967	NA,0.0378862	NA,0.19353	0.000203924	0.00034794
3	rs149241963	54507433	NA,C	NA,G	NA,0.975198	NA,0.0136842	NA,0.0274863	NA,0.208599	0.00020389	0.000348111
3	rs145481108	54212406	NA,T	NA,C	NA,0.982143	NA,0.0162398	NA,0.0322783	NA,0.211208	0.000203757	0.000348767
3	rs151201823	53640582	NA,T	NA,C	NA,0.996032	NA,0.0327902	NA,0.0679934	NA,0.200918	0.000203743	0.000348127
3	rs76611086	54536152	NA,G	NA,A	NA,0.978175	NA,0.0130164	NA,0.0292559	NA,0.182844	0.000203726	0.000349147
3	rs79900707	54358788	NA,A	NA,T	NA,0.987103	NA,0.0171865	NA,0.0378862	NA,0.187025	0.000203535	0.000348434
3	rs142217755	54556374	NA,G	NA,A	NA,0.987103	NA,0.0173656	NA,0.0378862	NA,0.189302	0.000203157	0.00034665
3	rs79426890	53709631	A,NA	G,NA	0.898608,NA	0.00828629,NA	0.00655017,NA	0.686441,NA	0.000203096	0.000353352
3	rs17639165	53709427	T,NA	C,NA	0.898608,NA	0.00828629,NA	0.00655017,NA	0.686441,NA	0.000203096	0.000353352
3	rs1406474	54097073	A,A	C,C	0.451292,0.729167	-0.00328998,0.0100718	0.0039732,0.0096192	0.389718,0.530065	0.000203036	0.000344752
3	rs77262429	54552761	NA,G	NA,A	NA,0.987103	NA,0.017232	NA,0.0378862	NA,0.187603	0.000202852	0.000346138
3	rs76762140	53735149	T,T	C,C	0.884692,0.672619	0.00714739,-0.0135638	0.00619033,0.00910944	0.605108,0.864892	0.000202759	0.000332632
3	rs77823497	53921325	NA,T	NA,C	NA,0.939484	NA,0.00841014	NA,0.0179277	NA,0.194508	0.000202732	0.000345755
3	rs116317619	54555229	NA,G	NA,C	NA,0.987103	NA,0.017143	NA,0.0378862	NA,0.186474	0.00020265	0.0003458
3	rs115636424	54555459	NA,A	NA,G	NA,0.987103	NA,0.017143	NA,0.0378862	NA,0.186474	0.00020265	0.0003458
3	rs10824572	54257465	C,C	T,T	0.975149,0.506944	-0.00314876,-0.0174583	0.0127009,0.00855018	0.0946366,1.38547	0.000202509	0.000341937
3	rs61296484	53579678	G,G	A,A	0.898608,0.934524	0.0164211,-0.00884407	0.00655017,0.0172809	1.91445,0.215523	0.000202467	0.000360783
3	rs73344942	53921042	NA,T	NA,C	NA,0.939484	NA,0.00834294	NA,0.0179277	NA,0.192689	0.000202412	0.00034522
3	rs77176067	54304121	NA,G	NA,A	NA,0.902778	NA,-0.00743656	NA,0.0144288	NA,0.21733	0.000202286	0.000345173
3	rs2154278	53567324	A,A	G,G	0.332008,0.452381	-0.00591552,-0.0128563	0.00419836,0.00858839	0.799059,0.871573	0.00020228	0.000346473
3	rs149366437	53964204	NA,T	NA,G	NA,0.938492	NA,0.0091787	NA,0.0177919	NA,0.217578	0.000202147	0.000345032
3	rs12354723	53694400	G,G	A,A	0.72167,0.904762	-0.00602165,-0.0213917	0.00441154,0.0145623	0.763814,0.848206	0.000202135	0.000355016
3	rs75442678	53944729	NA,T	NA,C	NA,0.979167	NA,0.0124051	NA,0.0299292	NA,0.168436	0.000202126	0.000345387
3	rs114910611	54555059	NA,A	NA,G	NA,0.987103	NA,0.0168693	NA,0.0378862	NA,0.18301	0.000202038	0.000344771
3	rs7100461	54065821	A,A	G,G	0.93837,0.998016	-0.0113857,-0.0262522	0.00822159,0.0960615	0.779635,0.105333	0.000202035	0.000378536
3	rs79033872	53921320	NA,G	NA,A	NA,0.939484	NA,0.00823604	NA,0.0179277	NA,0.189805	0.000201909	0.000344378
3	rs73344945	53921584	NA,T	NA,C	NA,0.939484	NA,0.00823604	NA,0.0179277	NA,0.189805	0.000201909	0.000344378
3	rs1149772	54145304	C,C	T,T	0.406561,0.066468	0.006528,-0.0234684	0.00402521,0.0171606	0.979428,0.765875	0.000201795	0.000350109
3	rs76647762	53788853	NA,G	NA,A	NA,0.972222	NA,-0.012609	NA,0.0260119	NA,0.202138	0.0002014	0.000344208
3	rs78479405	53673884	NA,G	NA,A	NA,0.981151	NA,-0.0155584	NA,0.0314332	NA,0.207172	0.000201166	0.000343385
3	rs10762864	54422338	T,T	C,C	0.67495,0.790675	0.00178828,0.0204101	0.00422113,0.0105074	0.172747,1.28332	0.000201076	0.000348877
3	rs143523662	54327999	G,NA	A,NA	0.99006,NA	-0.0274377,NA	0.01993,NA	0.773132,NA	0.000201015	0.000365899
3	rs34178098	53869470	C,C	A,A	0.82008,0.981151	-0.00895579,-0.0124769	0.00514721,0.0314332	1.08687,0.160261	0.000200941	0.000323933
3	rs7895025	54393039	NA,G	NA,A	NA,0.970238	NA,-0.011407	NA,0.0251555	NA,0.186941	0.000200647	0.000342075
3	rs61849226	54086279	T,NA	C,NA	0.919483,NA	-0.0229335,NA	0.00726648,NA	2.79611,NA	0.000200621	0.000355667
3	rs10824555	54240709	NA,T	NA,C	NA,0.991071	NA,-0.0207853	NA,0.0454422	NA,0.188839	0.000200581	0.000342863
3	rs2879615	53583243	G,G	A,A	0.898608,0.934524	0.0160164,-0.00742137	0.00655017,0.0172809	1.8393,0.175489	0.000200449	0.000357017
3	rs147631430	54256093	NA,A	NA,G	NA,0.944444	NA,-0.00723546	NA,0.0186617	NA,0.156004	0.000200207	0.000341701
3	rs80044542	53674947	NA,T	NA,G	NA,0.953373	NA,-0.0098044	NA,0.0202746	NA,0.201567	0.000200129	0.000343984
3	rs7913798	54397841	NA,G	NA,A	NA,0.970238	NA,-0.0112386	NA,0.0251555	NA,0.183728	0.000200114	0.000341187
3	rs11000203	53697549	T,T	C,C	0.78827,0.699405	0.00479623,-0.0112868	0.00483962,0.00932283	0.492592,0.645846	0.000200054	0.000342523
3	rs60307380	54038985	NA,T	NA,C	NA,0.970238	NA,0.0122342	NA,0.0251555	NA,0.202922	0.000200035	0.000341512
3	rs7901314	54398225	NA,T	NA,C	NA,0.970238	NA,-0.0111819	NA,0.0251555	NA,0.182651	0.000199937	0.000340892
3	rs188690382	54486648	C,NA	A,NA	0.993042,NA	-0.0204235,NA	0.0237851,NA	0.408351,NA	0.000199761	0.000346443
3	rs12243391	54512780	NA,A	NA,G	NA,0.902778	NA,0.00626375	NA,0.0144288	NA,0.177698	0.000199752	0.000342017
3	rs144960297	53619015	A,NA	T,NA	0.973161,NA	0.0131484,NA	0.0122339,NA	0.549002,NA	0.00019967	0.000335363
3	rs1912609	54379638	G,G	A,A	0.454274,0.607143	-0.00830992,-0.00690424	0.00397094,0.00875267	1.43917,0.36631	0.000199587	0.000339364
3	rs78614858	53566149	T,NA	C,NA	0.993042,NA	0.031412,NA	0.0237851,NA	0.729051,NA	0.000199529	0.000338992
3	rs77020363	54335936	NA,A	NA,G	NA,0.982143	NA,-0.0137959	NA,0.0322783	NA,0.174519	0.000199463	0.000341994
3	rs56047641	53921655	NA,C	NA,T	NA,0.939484	NA,0.00764732	NA,0.0179277	NA,0.174122	0.000199279	0.000339978
3	rs77767964	53842610	NA,A	NA,T	NA,0.933532	NA,-0.00729989	NA,0.0171606	NA,0.173566	0.000199038	0.000340105
3	rs12573483	54398606	NA,T	NA,C	NA,0.970238	NA,-0.0108423	NA,0.0251555	NA,0.176226	0.000198898	0.000339161
3	rs79013371	54513416	NA,G	NA,A	NA,0.902778	NA,0.00603379	NA,0.0144288	NA,0.17017	0.000198537	0.000339931
3	rs55984500	53655792	NA,T	NA,C	NA,0.981151	NA,0.0122185	NA,0.0314332	NA,0.156463	0.000198454	0.0003388
3	rs74132873	53742862	A,A	G,G	0.974155,0.872024	-0.0237038,-0.00255815	0.0124606,0.012796	1.24313,0.0749227	0.00019816	0.000326184
3	rs16925327	53729016	G,G	C,C	0.885686,0.671627	0.00740185,-0.0134541	0.0062137,0.00910239	0.631584,0.855785	0.000198134	0.000324896
3	rs61849904	53850084	T,NA	C,NA	0.798211,NA	0.000506734,NA	0.00492643,NA	0.0371224,NA	0.000197981	0.000360582
3	rs77188673	54214899	NA,T	NA,C	NA,0.981151	NA,0.0131689	NA,0.0314332	NA,0.170534	0.000197589	0.000338908
3	rs12258510	54512633	NA,T	NA,C	NA,0.902778	NA,0.00580854	NA,0.0144288	NA,0.162874	0.000197398	0.000337976
3	rs78807770	54039310	NA,T	NA,G	NA,0.986111	NA,-0.0141107	NA,0.0365264	NA,0.15536	0.000197375	0.000337928
3	rs1733738	54143746	G,G	A,A	0.404573,0.066468	0.0064468,-0.0236758	0.00402835,0.0171606	0.960511,0.77549	0.000197258	0.000342708
3	rs150182892	53755562	A,NA	G,NA	0.972167,NA	0.0131209,NA	0.0120196,NA	0.560672,NA	0.000197118	0.000325577
3	rs10824381	54098259	G,G	A,A	0.451292,0.728175	-0.00333532,0.00996273	0.0039732,0.00960817	0.396624,0.523195	0.000197112	0.000334689
3	rs141315530	53630438	NA,T	NA,C	NA,0.972222	NA,-0.0100085	NA,0.0260119	NA,0.154648	0.000197019	0.000337316
3	rs1910540	53919931	NA,C	NA,A	NA,0.939484	NA,0.00702926	NA,0.0179277	NA,0.15802	0.000196761	0.000335771
3	rs2454570	53731500	A,A	T,T	0.72167,0.757937	0.00419055,0.019757	0.00441154,0.00997981	0.465771,1.32114	0.000196526	0.000334317
3	rs12359611	53783503	A,A	G,G	0.713718,0.730159	0.00126437,0.0195648	0.004374,0.00963031	0.112084,1.37473	0.000196441	0.000332183
3	rs76263164	54516482	NA,T	NA,G	NA,0.902778	NA,0.00557881	NA,0.0144288	NA,0.155511	0.000196288	0.00033607
3	rs184082408	53814365	NA,C	NA,G	NA,0.986111	NA,-0.0143443	NA,0.0365264	NA,0.158307	0.000195959	0.000335147
3	rs11591640	53799088	C,NA	T,NA	0.890656,NA	0.00859594,NA	0.00633559,NA	0.757323,NA	0.000195738	0.000349083
3	rs2454543	53760409	C,C	A,A	0.579523,0.763889	0.00345856,0.0184343	0.00400528,0.0100654	0.411322,1.17372	0.000195702	0.000339718
3	rs12571881	53806791	NA,C	NA,T	NA,0.933532	NA,0.00695227	NA,0.0171606	NA,0.164068	0.000195633	0.000334613
3	rs2454546	53757162	T,T	C,C	0.579523,0.761905	0.00345856,0.0183813	0.00400528,0.0100364	0.411322,1.17372	0.000195502	0.00033924
3	rs10824184	53925514	NA,A	NA,G	NA,0.974206	NA,0.0106388	NA,0.0269663	NA,0.159145	0.000195172	0.000333973
3	rs2454542	53760996	T,T	C,C	0.581511,0.762897	0.00359853,0.0183067	0.00400792,0.0100508	0.432665,1.16403	0.000194992	0.000338329
3	rs12240887	54523485	NA,T	NA,C	NA,0.902778	NA,0.00529527	NA,0.0144288	NA,0.146531	0.000194987	0.000333838
3	rs149177837	53887211	NA,A	NA,G	NA,0.965278	NA,0.00856024	NA,0.0233493	NA,0.14636	0.000194873	0.000332948
3	rs12250522	54524462	NA,T	NA,A	NA,0.901786	NA,0.00522537	NA,0.0143636	NA,0.145079	0.000194856	0.000333585
3	rs11817529	53920151	NA,C	NA,A	NA,0.939484	NA,0.00649952	NA,0.0179277	NA,0.144513	0.000194794	0.000332491
3	rs77358238	54286968	A,NA	G,NA	0.973161,NA	0.013859,NA	0.0122339,NA	0.589592,NA	0.000194712	0.000327477
3	rs11817519	53920106	NA,G	NA,A	NA,0.939484	NA,0.00645525	NA,0.0179277	NA,0.143396	0.000194638	0.00033223
3	rs11003119	54522005	NA,T	NA,C	NA,0.900794	NA,0.00506932	NA,0.0142995	NA,0.140888	0.000194436	0.000332897
3	rs12242286	54514529	NA,C	NA,T	NA,0.902778	NA,0.00509901	NA,0.0144288	NA,0.140385	0.000194132	0.00033237
3	rs10762715	54116418	C,C	T,T	0.346918,0.277778	-0.00428943,-0.0177852	0.00415377,0.00954375	0.520334,1.20491	0.000193733	0.000315136
3	rs2252101	53758887	C,C	T,T	0.581511,0.762897	0.00355263,0.0184609	0.00400792,0.0100508	0.425505,1.17884	0.000193676	0.00033565
3	rs117473115	54503355	T,NA	C,NA	0.983101,NA	0.0210495,NA	0.0153396,NA	0.769573,NA	0.000193051	0.000335492
3	rs11817532	53920168	NA,C	NA,A	NA,0.939484	NA,0.00590556	NA,0.0179277	NA,0.129686	0.000192793	0.00032916
3	rs141466378	54378360	NA,G	NA,A	NA,0.962302	NA,0.00730249	NA,0.0224433	NA,0.127904	0.000192657	0.000330078
3	rs17641202	53809894	G,G	A,A	0.779324,0.952381	0.00706269,0.035715	0.00476763,0.0200728	0.858535,1.12381	0.000192656	0.000364656
3	rs1904025	53840487	C,C	T,T	0.755467,0.747024	0.00145761,0.0196175	0.00460006,0.00983323	0.124161,1.33686	0.000192416	0.000337453
3	rs79512545	53766634	NA,A	NA,G	NA,0.858135	NA,-0.00401626	NA,0.0122515	NA,0.128983	0.000192309	0.000328338
3	rs57548635	53866419	A,NA	G,NA	0.83499,NA	0.000546638,NA	0.00532652,NA	0.0370343,NA	0.000192304	0.00035077
3	rs75028114	54293076	C,NA	T,NA	0.951292,NA	0.00242695,NA	0.00918509,NA	0.101491,NA	0.000192205	0.000313624
3	rs1561930	54400640	NA,A	NA,G	NA,0.034722	NA,0.00748379	NA,0.0233493	NA,0.125763	0.000192067	0.000328266
3	rs80019424	53928060	NA,G	NA,T	NA,0.955357	NA,0.00613391	NA,0.0206987	NA,0.115222	0.000192058	0.000328743
3	rs61847500	53735069	G,G	A,A	0.885686,0.671627	0.00730899,-0.0133537	0.0062137,0.00910239	0.620718,0.846606	0.000191548	0.000314198
3	rs7902726	53850017	A,NA	T,NA	0.799205,NA	0.000415325,NA	0.00493553,NA	0.0301476,NA	0.000191509	0.000347951
3	rs11000373	53742151	A,A	G,G	0.885686,0.672619	0.00671512,-0.0141626	0.0062137,0.00910944	0.553103,0.920771	0.000191185	0.000314173
3	rs79979441	54413035	C,NA	G,NA	0.986084,NA	-0.013239,NA	0.0168779,NA	0.363708,NA	0.000191156	0.000332053
3	rs1903981	53761364	T,T	G,G	0.580517,0.762897	0.00359734,0.0182536	0.00400659,0.0100508	0.432665,1.15895	0.000190961	0.000331396
3	rs1904035	53730348	T,NA	G,NA	0.105368,NA	-0.00742888,NA	0.00643966,NA	0.604397,NA	0.000190915	0.000333259
3	rs376332879	54247379	NA,A	NA,G	NA,0.947421	NA,-0.00632231	NA,0.0191524	NA,0.129994	0.000190417	0.000326026
3	rs79037340	53919214	A,NA	T,NA	0.864811,NA	0.00105261,NA	0.0057824,NA	0.0677526,NA	0.000190414	0.000342874
3	rs149518022	53620275	NA,A	NA,G	NA,0.983135	NA,-0.0105517	NA,0.0331973	NA,0.124591	0.000190221	0.000325142
3	rs150197565	53853762	NA,T	NA,C	NA,0.980159	NA,0.00893309	NA,0.0306528	NA,0.113101	0.000189919	0.000325583
3	rs150403122	54231349	T,NA	C,NA	0.991054,NA	-0.0364649,NA	0.0209976,NA	1.08379,NA	0.00018983	0.000334442
3	rs10762625	53927221	G,G	A,A	0.425447,0.775794	0.0119062,-0.00061934	0.003999,0.0102496	2.53641,0.0214468	0.000189731	0.000329429
3	rs7918791	54504748	NA,G	NA,A	NA,0.906746	NA,0.00395242	NA,0.0147003	NA,0.103456	0.000189236	0.000323909
3	rs72791098	54475514	A,NA	G,NA	0.973161,NA	-0.011402,NA	0.0122339,NA	0.454277,NA	0.000189069	0.000318753
3	rs60538976	53740610	NA,A	NA,C	NA,0.96131	NA,0.00503307	NA,0.0221651	NA,0.0859915	0.000188979	0.000324052
3	rs10824800	54538310	A,A	C,C	0.380716,0.446429	0.00686361,-0.00432456	0.00407187,0.00859885	1.03683,0.211112	0.000188907	0.000336219
3	rs12254557	54526186	NA,C	NA,A	NA,0.901786	NA,0.00360282	NA,0.0143636	NA,0.0958549	0.000188865	0.000323303
3	rs74993021	53713359	T,NA	C,NA	0.899602,NA	0.00772495,NA	0.00657888,NA	0.619222,NA	0.000188837	0.000328018
3	rs7069912	54071719	NA,A	NA,G	NA,0.992063	NA,-0.0119404	NA,0.0481747	NA,0.0946112	0.000188632	0.000322814
3	rs78369557	53748388	NA,C	NA,T	NA,0.872024	NA,-0.00358057	NA,0.012796	NA,0.108119	0.00018854	0.000322291
3	rs1618625	54236752	A,A	G,G	0.947316,0.85119	0.00929911,0.0161858	0.0088502,0.0120109	0.532561,0.7501	0.000188522	0.00031945
3	rs140893110	54256358	NA,A	NA,G	NA,0.964286	NA,0.00593707	NA,0.0230345	NA,0.0987583	0.000188454	0.000323272
3	rs1904043	53740102	T,T	G,G	0.885686,0.672619	0.00671512,-0.0140653	0.0062137,0.00910944	0.553103,0.911581	0.000188391	0.000309604
3	rs74132874	53743032	G,G	A,A	0.974155,0.872024	-0.0234406,-0.000571865	0.0124606,0.012796	1.22223,0.0157636	0.00018828	0.000310289
3	rs77129293	54110811	NA,T	NA,C	NA,0.959325	NA,0.00560857	NA,0.0216401	NA,0.0993599	0.000188257	0.000323258
3	rs79082927	53912773	NA,A	NA,T	NA,0.93254	NA,-0.00388352	NA,0.017043	NA,0.0863184	0.000188251	0.000321784
3	rs76536710	54098758	NA,A	NA,G	NA,0.955357	NA,0.00540771	NA,0.0206987	NA,0.100238	0.000188183	0.000322296
3	rs79466381	53698167	NA,T	NA,C	NA,0.948413	NA,0.00367978	NA,0.0193256	NA,0.0710983	0.000188143	0.000321422
3	rs12414809	53739962	T,T	G,G	0.885686,0.672619	0.00666876,-0.014114	0.0062137,0.00910944	0.54796,0.916171	0.000188112	0.000309192
3	rs117816742	54359611	NA,A	NA,G	NA,0.981151	NA,0.00775819	NA,0.0314332	NA,0.0941764	0.000188089	0.000322307
3	rs148076482	53924545	NA,A	NA,T	NA,0.955357	NA,-0.00495119	NA,0.0206987	NA,0.0910067	0.000188048	0.000321715
3	rs11000355	53737792	C,C	G,G	0.885686,0.672619	0.00690062,-0.0138122	0.0062137,0.00910944	0.573876,0.887876	0.000188023	0.000308833
3	rs189862990	54034936	NA,C	NA,A	NA,0.988095	NA,-0.0119376	NA,0.0394133	NA,0.118057	0.000187952	0.000322403
3	rs1561932	54399999	NA,A	NA,G	NA,0.032738	NA,0.00555777	NA,0.0240218	NA,0.0877608	0.000187723	0.000320747
3	rs7914644	54188936	A,A	T,T	0.977137,0.798611	0.0241216,-0.000988359	0.0132281,0.010659	1.16605,0.0333318	0.000187697	0.000287745
3	rs6480683	53801660	C,NA	A,NA	0.109344,NA	-0.00834761,NA	0.00633559,NA	0.72666,NA	0.000187529	0.000333977
3	rs1733725	54293603	G,G	A,A	0.657058,0.959325	-0.00703757,-0.00420436	0.00416512,0.0216401	1.0405,0.0726543	0.000187473	0.000335686
3	rs74132877	53743272	C,C	A,A	0.974155,0.872024	-0.02341,-0.000519903	0.0124606,0.012796	1.21981,0.0143083	0.000187423	0.000308897
3	rs1733723	54284291	C,NA	A,NA	0.036779,NA	-0.00659549,NA	0.0105045,NA	0.275652,NA	0.000187265	0.000335098
3	rs7895861	54387471	NA,C	NA,T	NA,0.970238	NA,-0.0054899	NA,0.0251555	NA,0.0823666	0.000187243	0.000319902
3	rs145805382	54257690	NA,C	NA,G	NA,0.952381	NA,-0.00501077	NA,0.0200728	NA,0.0953529	0.000187119	0.000320326
3	rs10762716	54116478	T,T	C,C	0.364811,0.279762	-0.00441635,-0.0181783	0.00410728,0.00952293	0.549347,1.24968	0.000186985	0.000304885
3	rs189691674	54251257	NA,A	NA,G	NA,0.965278	NA,-0.00296535	NA,0.0233493	NA,0.046269	0.000186877	0.000320211
3	rs7897096	54405286	C,C	T,T	0.100398,0.052579	-0.00589025,-0.0288246	0.00657888,0.0191525	0.43108,0.878366	0.000186838	0.000308242
3	rs1937652	53565318	A,A	G,G	0.32505,0.454365	-0.00612676,-0.0129507	0.00422113,0.00858518	0.833704,0.881312	0.000186833	0.000324906
3	rs181927251	54326846	T,NA	A,NA	0.986084,NA	0.0215671,NA	0.0168779,NA	0.69614,NA	0.000186724	0.00031476
3	rs61594896	54288338	NA,A	NA,T	NA,0.953373	NA,0.00262134	NA,0.0202746	NA,0.0471461	0.00018655	0.000319232
3	rs74132876	53743114	A,A	G,G	0.974155,0.872024	-0.0233763,-0.000727719	0.0124606,0.012796	1.21716,0.0201567	0.000186517	0.000307396
3	rs190460017	53723009	NA,G	NA,T	NA,0.983135	NA,0.00700277	NA,0.0331973	NA,0.0793911	0.000186482	0.000319189
3	rs35668665	54532497	NA,C	NA,T	NA,0.921627	NA,0.00283293	NA,0.0159053	NA,0.0661914	0.000186477	0.000319149
3	rs1730465	54287008	C,NA	A,NA	0.036779,NA	-0.00654903,NA	0.0105045,NA	0.273281,NA	0.000186381	0.000333456
3	rs146561632	53599843	C,NA	T,NA	0.937376,NA	0.00500583,NA	0.0081604,NA	0.267934,NA	0.000186312	0.000325782
3	rs11598381	53729903	G,NA	C,NA	0.894632,NA	0.00728052,NA	0.00643966,NA	0.587987,NA	0.000186228	0.000324947
3	rs61848073	54227090	NA,C	NA,T	NA,0.958333	NA,-0.00344881	NA,0.0213919	NA,0.0595233	0.000186177	0.000318488
3	rs11003116	54517227	NA,A	NA,G	NA,0.902778	NA,0.00255246	NA,0.0144288	NA,0.0657103	0.00018617	0.000318685
3	rs149165514	53733903	NA,A	NA,T	NA,0.986111	NA,0.00599119	NA,0.0365264	NA,0.0606243	0.000185891	0.000318115
3	rs7900535	54394823	NA,G	NA,A	NA,0.970238	NA,0.00386544	NA,0.0251555	NA,0.0565665	0.000185883	0.00031865
3	rs12416461	54269898	NA,T	NA,A	NA,0.991071	NA,-0.00816836	NA,0.0454422	NA,0.0668435	0.000185864	0.000317981
3	rs78070813	54228684	T,NA	C,NA	0.991054,NA	0.0202501,NA	0.0209976,NA	0.475159,NA	0.000185859	0.000316587
3	rs76652763	54264282	NA,A	NA,G	NA,0.952381	NA,0.00223958	NA,0.0200728	NA,0.0404044	0.000185857	0.000318043
3	rs75438302	53864236	NA,T	NA,G	NA,0.925595	NA,0.00373252	NA,0.0162889	NA,0.0868452	0.000185851	0.000318041
3	rs35137523	54528664	NA,G	NA,A	NA,0.904762	NA,-0.00241012	NA,0.0145623	NA,0.0612064	0.000185818	0.000318015
3	rs74584524	53618932	NA,T	NA,C	NA,0.974206	NA,0.00419294	NA,0.0269663	NA,0.0572797	0.000185811	0.000318371
3	rs79937064	54115188	NA,G	NA,A	NA,0.989087	NA,-0.00721925	NA,0.0411453	NA,0.0651381	0.000185779	0.000317483
3	rs61848127	54372217	NA,C	NA,T	NA,0.960318	NA,0.00349704	NA,0.0218976	NA,0.0589273	0.000185737	0.000318044
3	rs143955306	54184577	NA,T	NA,A	NA,0.983135	NA,-0.00541176	NA,0.0331973	NA,0.0602292	0.000185722	0.000317851
3	rs118031128	53898458	NA,C	NA,T	NA,0.981151	NA,0.00460607	NA,0.0314332	NA,0.053794	0.000185553	0.000317829
3	rs145320307	54381880	NA,A	NA,G	NA,0.963294	NA,0.00457857	NA,0.0227328	NA,0.0755245	0.000185444	0.000317342
3	rs147189766	54341602	NA,A	NA,T	NA,0.97123	NA,-0.00415866	NA,0.0255725	NA,0.0600736	0.000185435	0.000316975
3	rs1194742	54213550	G,G	A,A	0.947316,0.804563	0.0129566,-9.1347e-05	0.0088502,0.01078	0.844067,0.00294623	0.000185405	0.000309363
3	rs2219749	53872744	A,NA	G,NA	0.83499,NA	0.000364352,NA	0.00532652,NA	0.0243548,NA	0.000185326	0.000337404
3	rs11527417	53740887	A,A	G,G	0.885686,0.672619	0.00662704,-0.0140653	0.0062137,0.00910944	0.543348,0.911581	0.000185266	0.000304574
3	rs7100749	54531899	NA,T	NA,C	NA,0.921627	NA,0.00204853	NA,0.0159053	NA,0.0469561	0.000185153	0.000316886
3	rs16930059	54168351	NA,G	NA,A	NA,0.990079	NA,0.0054892	NA,0.0431319	NA,0.0463706	0.00018501	0.000316786
3	rs140370606	54279982	NA,T	NA,C	NA,0.979167	NA,-0.00216291	NA,0.0299292	NA,0.0257697	0.000185003	0.000316698
3	rs11001110	53948747	NA,G	NA,C	NA,0.954365	NA,-0.00202305	NA,0.0204832	NA,0.0355878	0.000184934	0.000316721
3	rs1149769	54146097	C,C	G,G	0.405567,0.066468	0.00639889,-0.0231027	0.00402677,0.0171606	0.950624,0.749053	0.000184814	0.000320927
3	rs74132878	53744373	T,T	A,A	0.974155,0.872024	-0.0233148,-0.000623822	0.0124606,0.012796	1.21231,0.0172235	0.000184806	0.000304618
```
