## Supplementary material for "Characterization of shared and ancestry-specific signals driving complex traits using multi-ancestry fine-mapping": susiex_nc3.cs80.snp

```
BP	SNP	PIP(CS1)	LogBF(CS1,Pop1)	LogBF(CS1,Pop2)	PIP(CS2)	LogBF(CS2,Pop1)	LogBF(CS2,Pop2)	PIP(CS3)	LogBF(CS3,Pop1)	LogBF(CS3,Pop2)
53563270	rs10999561	2.99574e-07	0.57731	-1.16173	0.000186826	0.350938	-1.16288	0.000227691	0.208068	-1.16366
53564848	rs117886054	2.01634e-07	-1.24114e-10	-0.980327	0.000158174	-1.24114e-10	-0.978428	0.000222278	-1.24114e-10	-0.97965
53565318	rs1937652	1.99961e-07	-0.794903	-0.193753	0.000137899	-0.940167	-0.175434	0.000186833	-0.969481	-0.183882
53565690	rs74599003	1.01097e-07	-1.6707	-1.71679e-10	7.36012e-05	-1.74346	-1.71679e-10	0.000104129	-1.73795	-1.71679e-10
53566149	rs78614858	2.31813e-07	-0.840851	-1.71679e-10	0.000139259	-1.10579	-1.71679e-10	0.000199529	-1.08762	-1.71679e-10
53566533	rs10762409	1.72695e-07	-0.950207	-0.185049	0.000129835	-1.01459	-0.161268	0.00017805	-1.03299	-0.168519
53566931	rs115530628	1.19124e-07	-1.50661	-1.71679e-10	8.58814e-05	-1.58916	-1.71679e-10	0.00012354	-1.56701	-1.71679e-10
53567124	rs11814234	1.66592e-06	1.47134	-0.339984	0.000878419	1.05211	-0.316111	0.00115584	0.987147	-0.318141
53567324	rs2154278	1.91643e-07	-0.820343	-0.210804	0.000144031	-0.879906	-0.192187	0.00020228	-0.874059	-0.199869
53567567	rs190473854	1.29444e-07	-1.42353	-1.71679e-10	8.17702e-05	-1.63821	-1.71679e-10	0.000118824	-1.60594	-1.71679e-10
53567657	rs61850002	5.81278e-07	0.0784479	-1.71679e-10	0.000518855	0.2095	-1.71679e-10	0.00091585	0.436274	-1.71679e-10
53567881	rs12217413	8.6617e-07	-1.24114e-10	0.477301	0.000755492	-1.24114e-10	0.585245	0.00109537	-1.24114e-10	0.615272
53568016	rs12217424	7.83715e-07	-1.24114e-10	0.377265	0.000677861	-1.24114e-10	0.476818	0.000990582	-1.24114e-10	0.514714
53568083	rs1937651	8.10282e-08	-0.892777	-0.999207	5.54485e-05	-1.01039	-1.01628	7.86879e-05	-0.994006	-1.02408
53568550	rs1937650	7.7799e-08	-0.913841	-1.01881	5.36894e-05	-1.02532	-1.03359	7.5527e-05	-1.0192	-1.03989
53568553	rs1937649	8.01375e-08	-0.913841	-0.989196	5.52252e-05	-1.02532	-1.00539	7.76388e-05	-1.0192	-1.01232
53568943	rs72799431	4.09094e-07	0.859767	-1.1326	0.000220112	0.487043	-1.13503	0.000271563	0.357326	-1.13671
53569201	rs111241602	3.78973e-07	-0.349316	-1.71679e-10	0.00021231	-0.684076	-1.71679e-10	0.000305785	-0.660698	-1.71679e-10
53569381	rs12248420	4.4779e-07	0.927439	-1.1099	0.000197875	0.358481	-1.11297	0.000251134	0.25752	-1.11511
53569390	rs12263551	4.4779e-07	0.927439	-1.1099	0.000197875	0.358481	-1.11297	0.000251134	0.25752	-1.11511
53569398	rs12241757	4.4779e-07	0.927439	-1.1099	0.000197875	0.358481	-1.11297	0.000251134	0.25752	-1.11511
53569643	rs76689987	1.17586e-07	-1.51961	-1.71679e-10	0.000101229	-1.42474	-1.71679e-10	0.000146444	-1.39693	-1.71679e-10
53569784	rs7910526	7.11418e-07	0.855773	-0.575294	0.000426959	0.532427	-0.517864	0.000563535	0.444203	-0.493552
53570093	rs9787480	1.75158e-06	1.3327	-0.151201	0.000943796	0.93949	-0.131704	0.00124741	0.868229	-0.12298
53570386	rs10999575	9.08395e-07	-1.24114e-10	0.524898	0.000789297	-1.24114e-10	0.629019	0.00115539	-1.24114e-10	0.668617
53570441	rs10823636	7.19216e-07	0.833572	-0.54219	0.000466409	0.58616	-0.483221	0.000595273	0.463721	-0.458279
53570578	rs78195031	2.83253e-07	-1.24114e-10	-0.640439	0.000216036	-1.24114e-10	-0.666678	0.000302182	-1.24114e-10	-0.672549
53570805	rs12245684	4.86369e-07	1.00788	-1.10769	0.000212983	0.429913	-1.11082	0.000269833	0.327231	-1.11301
53570816	rs10999577	4.18034e-07	0.869836	-1.12105	0.000207252	0.415636	-1.12383	0.000261946	0.310316	-1.12576
53571015	rs10999579	4.18451e-07	0.869836	-1.12006	0.000207452	0.415636	-1.12286	0.000262194	0.310316	-1.12481
53571035	rs10999580	4.19297e-07	0.869836	-1.11804	0.00020786	0.415636	-1.1209	0.000262699	0.310316	-1.12289
53571197	rs12245812	5.17545e-07	1.07111	-1.1088	0.000225063	0.486157	-1.1119	0.000284762	0.382139	-1.11407
53571502	rs2339856	4.25039e-07	0.884452	-1.11905	0.000210433	0.428924	-1.12188	0.000265869	0.323276	-1.12385
53571517	rs4367894	4.2547e-07	0.884452	-1.11804	0.00021064	0.428924	-1.1209	0.000266126	0.323276	-1.12289
53571522	rs2339855	4.2547e-07	0.884452	-1.11804	0.00021064	0.428924	-1.1209	0.000266126	0.323276	-1.12289
53571652	rs2879611	4.12887e-07	0.853646	-1.11725	0.000204753	0.400922	-1.12124	0.000258884	0.295965	-1.12316
53571734	rs2339854	4.3236e-07	0.900742	-1.11826	0.000214054	0.443737	-1.11963	0.000270534	0.337726	-1.12091
53572335	rs10823637	7.2034e-07	0.952395	-0.659452	0.000426527	0.622899	-0.609347	0.000560081	0.532923	-0.58842
53572426	rs61850003	1.1988e-06	0.340503	0.461793	0.000957339	0.350468	0.471565	0.00122623	0.262381	0.465737
53572544	rs1937688	4.77302e-08	-1.64654	-0.774679	3.75556e-05	-1.60942	-0.806877	5.13367e-05	-1.62254	-0.822634
53572676	rs2186147	4.26528e-07	0.891833	-1.12294	0.000211369	0.435636	-1.12415	0.000266995	0.329823	-1.12617
53573930	rs10999594	7.04063e-07	-1.24114e-10	0.270087	0.000607431	-1.24114e-10	0.367115	0.000883477	-1.24114e-10	0.400287
53573969	rs2226253	7.47721e-07	-1.24114e-10	0.330249	0.000646371	-1.24114e-10	0.42925	0.000940733	-1.24114e-10	0.463081
53574152	rs1343809	6.99225e-07	0.935606	-0.672414	0.000414205	0.607171	-0.622933	0.000543927	0.517497	-0.602259
53574335	rs10823640	6.99225e-07	0.935606	-0.672414	0.000414205	0.607171	-0.622933	0.000543927	0.517497	-0.602259
53574527	rs10999597	6.46585e-07	0.903856	-0.718933	0.000382909	0.577436	-0.671762	0.000502649	0.488336	-0.652023
53574614	rs10999600	6.88288e-07	0.92824	-0.680814	0.00040775	0.600272	-0.631742	0.000535433	0.51073	-0.611234
53574625	rs74751532	6.1447e-07	-1.24114e-10	0.13398	0.000527692	-1.24114e-10	0.226388	0.000766314	-1.24114e-10	0.258014
53574775	rs10999602	6.81869e-07	0.918871	-0.680814	0.000404187	0.591497	-0.631742	0.000530845	0.502125	-0.611234
53574885	rs10823641	7.10143e-07	0.96036	-0.681675	0.00041973	0.630363	-0.632875	0.000550799	0.540243	-0.612452
53574981	rs10823642	7.13897e-07	0.96036	-0.676402	0.000422155	0.630363	-0.627115	0.000554076	0.540243	-0.606519
53575107	rs78203545	9.49989e-08	-1.73292	-1.71679e-10	7.57025e-05	-1.71531	-1.71679e-10	0.000105232	-1.72741	-1.71679e-10
53575287	rs1937715	7.0764e-07	0.96036	-0.685206	0.000418274	0.630363	-0.636349	0.000548888	0.540243	-0.615928
53575335	rs1937716	7.19762e-07	0.977345	-0.685206	0.000424985	0.64628	-0.636349	0.000557524	0.555855	-0.615928
53575421	rs1937717	6.96937e-07	0.945121	-0.685206	0.000412344	0.616084	-0.636349	0.000541254	0.526238	-0.615928
53575513	rs1937718	7.13381e-07	0.972812	-0.689577	0.000390064	0.565123	-0.640936	0.000509239	0.469941	-0.620601
53575902	rs1937719	7.07676e-07	0.977345	-0.70214	0.000417498	0.64628	-0.654123	0.000547517	0.555855	-0.63404
53576031	rs1937720	7.19838e-07	0.994385	-0.70214	0.00042422	0.662251	-0.654123	0.000556163	0.571523	-0.63404
53576150	rs1937721	7.19838e-07	0.994385	-0.70214	0.00042422	0.662251	-0.654123	0.000556163	0.571523	-0.63404
53576523	rs7913235	6.92343e-07	-1.24114e-10	0.253301	0.000596987	-1.24114e-10	0.349772	0.000868124	-1.24114e-10	0.382756
53576743	rs7913499	7.19838e-07	0.994385	-0.70214	0.00042422	0.662251	-0.654123	0.000556163	0.571523	-0.63404
53576845	rs4935282	7.19838e-07	0.994385	-0.70214	0.00042422	0.662251	-0.654123	0.000556163	0.571523	-0.63404
53577116	rs10823647	3.23686e-07	-1.24114e-10	-0.507007	0.000269505	-1.24114e-10	-0.445537	0.000388067	-1.24114e-10	-0.422401
53577207	rs4935283	6.93683e-07	0.994385	-0.73915	0.000408035	0.662251	-0.693021	0.000534536	0.571523	-0.673702
53577874	rs34637253	1.30832e-07	-1.41287	-1.71679e-10	9.06947e-05	-1.53462	-1.71679e-10	0.000124034	-1.56303	-1.71679e-10
53578489	rs61850004	3.7786e-07	-0.352256	-1.71679e-10	0.000325954	-0.255367	-1.71679e-10	0.000497525	-0.173932	-1.71679e-10
53578887	rs10999629	6.83346e-07	-1.24114e-10	0.240221	0.000588972	-1.24114e-10	0.336254	0.000856343	-1.24114e-10	0.369093
53578991	rs1937705	7.93211e-07	0.51589	-0.126582	0.000493666	0.265949	-0.106214	0.000654281	0.197607	-0.0976486
53579412	rs72799437	1.58908e-07	-1.21845	-1.71679e-10	9.72489e-05	-1.46485	-1.71679e-10	0.000133436	-1.48995	-1.71679e-10
53579511	rs117013749	1.661e-07	-1.17419	-1.71679e-10	0.000238733	-0.566778	-1.71679e-10	0.000250378	-0.860605	-1.71679e-10
53579678	rs61296484	4.20442e-07	0.823015	-1.06849	0.000157928	0.090289	-1.07027	0.000202467	0.000244301	-1.07325
53579765	rs7903427	5.56004e-07	0.792841	-0.758845	0.00028933	0.338421	-0.712976	0.000383292	0.261534	-0.696317
53579774	rs58030929	4.34796e-07	0.857998	-1.0699	0.000168629	0.157252	-1.07167	0.000216512	0.0686918	-1.07463
53579821	rs7915353	5.58037e-07	0.792841	-0.755195	0.000290446	0.338421	-0.709128	0.000384796	0.261534	-0.6924
53579924	rs7918563	6.9404e-07	-1.24114e-10	0.255749	0.000599728	-1.24114e-10	0.354353	0.000867872	-1.24114e-10	0.382466
53579926	rs7917644	6.9404e-07	-1.24114e-10	0.255749	0.000599728	-1.24114e-10	0.354353	0.000867872	-1.24114e-10	0.382466
53579999	rs7917762	5.44075e-07	0.770185	-0.757878	0.00028297	0.317899	-0.714681	0.000375897	0.241395	-0.69566
53580080	rs60429788	4.82052e-07	0.967727	-1.07645	0.000184229	0.251217	-1.07716	0.000236142	0.16047	-1.07962
53580138	rs58429551	4.35017e-07	0.857998	-1.06939	0.00016889	0.157252	-1.07013	0.000216935	0.0686918	-1.07267
53580219	rs7918039	5.52725e-07	0.776573	-0.748493	0.000286941	0.323685	-0.706532	0.000380923	0.247073	-0.688055
53580293	rs6480471	7.05761e-07	-1.24114e-10	0.272496	0.000606607	-1.24114e-10	0.365758	0.00088445	-1.24114e-10	0.401387
53580382	rs10508960	3.92861e-07	0.792446	-1.10577	0.000189964	0.310569	-1.10586	0.00023761	0.194646	-1.10759
53580508	rs6480472	7.13746e-07	-1.24114e-10	0.283747	0.00061855	-1.24114e-10	0.385255	0.000905078	-1.24114e-10	0.424443
53580540	rs80144383	9.81966e-08	-1.69981	-1.71679e-10	7.37405e-05	-1.74157	-1.71679e-10	0.000104285	-1.73645	-1.71679e-10
53580593	rs149309744	1.13346e-07	-1.55634	-1.71679e-10	8.00974e-05	-1.65888	-1.71679e-10	0.000116631	-1.62456	-1.71679e-10
53580919	rs7083566	5.88557e-07	0.792841	-0.701947	0.000307202	0.338421	-0.653038	0.000409256	0.261534	-0.630772
53580980	rs2226254	9.90984e-07	0.862414	-0.250496	0.00050024	0.403189	-0.230225	0.000674986	0.349743	-0.218629
53581087	rs10999634	5.91113e-07	0.792841	-0.697614	0.000308604	0.338421	-0.648485	0.000411163	0.261534	-0.626122
53581387	rs16923587	4.21079e-07	0.842059	-1.08602	0.000163858	0.14363	-1.08675	0.000210601	0.0553915	-1.08901
53581519	rs16923591	4.57531e-07	0.935211	-1.09615	0.000175673	0.223338	-1.09683	0.000225397	0.133234	-1.09895
53581636	rs1937689	1.00205e-06	0.862373	-0.239346	0.000503071	0.400889	-0.222281	0.000689888	0.367012	-0.214061
53581796	rs12262614	5.92353e-07	0.776573	-0.679251	0.000309157	0.323685	-0.631959	0.000411269	0.247073	-0.611404
53582042	rs60285660	5.94988e-07	0.776573	-0.674812	0.000310597	0.323685	-0.627313	0.00041322	0.247073	-0.60667
53582089	rs79492015	7.10696e-07	-1.24114e-10	0.279465	0.000612875	-1.24114e-10	0.376037	0.000892928	-1.24114e-10	0.410927
53582152	rs57786924	6.04746e-07	0.792841	-0.674812	0.000315208	0.338421	-0.627313	0.00041924	0.261534	-0.60667
53582208	rs59533985	6.07449e-07	0.792841	-0.670354	0.000316682	0.338421	-0.622646	0.000421238	0.261534	-0.601916
53582211	rs58618242	8.88894e-07	1.14269	-0.639492	0.000465725	0.691839	-0.590368	0.000614106	0.605631	-0.569042
53582248	rs16923603	7.80266e-07	-1.24114e-10	0.372855	0.000674899	-1.24114e-10	0.472439	0.000984341	-1.24114e-10	0.508394
53583243	rs2879615	3.54598e-07	0.687055	-1.10285	0.000156245	0.112805	-1.10351	0.000200449	0.0225026	-1.10552
53583300	rs2879614	5.94032e-07	0.761978	-0.661826	0.000310713	0.310468	-0.613722	0.000413582	0.234103	-0.592826
53584234	rs1937690	5.95859e-08	-1.20946	-0.989898	4.24638e-05	-1.28807	-1.0054	6.00583e-05	-1.27694	-1.01132
53584330	rs11598005	8.27099e-07	0.431143	-1.71679e-10	0.000316001	-0.286379	-1.71679e-10	0.000547385	-0.0784262	-1.71679e-10
53584701	rs72799444	1.56924e-07	-1.23102	-1.71679e-10	0.000101307	-1.42397	-1.71679e-10	0.000137976	-1.4565	-1.71679e-10
53584737	rs2339859	5.93076e-07	0.761978	-0.663436	0.000310356	0.310468	-0.614871	0.000412698	0.234103	-0.594966
53584764	rs2339858	4.16836e-07	0.842059	-1.09615	0.000162214	0.14363	-1.09683	0.000208517	0.0553915	-1.09895
53584780	rs77416323	7.67569e-07	-1.24114e-10	0.356448	0.00066357	-1.24114e-10	0.45551	0.000967639	-1.24114e-10	0.491281
53584787	rs2879613	6.0033e-07	0.776573	-0.665874	0.000313516	0.323685	-0.617959	0.000417177	0.247073	-0.597141
53585117	rs60461309	4.54771e-07	0.935211	-1.1022	0.000174619	0.223338	-1.10286	0.000224064	0.133234	-1.10488
53585126	rs10999647	5.79543e-07	0.745813	-0.670354	0.000303479	0.295833	-0.622646	0.000403997	0.219744	-0.601916
53585241	rs10999649	6.54352e-07	0.871677	-0.674812	0.000338566	0.409907	-0.627313	0.000449712	0.331699	-0.60667
53585249	rs12569525	7.87939e-07	0.573832	-0.191192	0.000462028	0.272813	-0.179312	0.000638057	0.247924	-0.173075
53585343	rs4935284	4.37826e-07	0.904687	-1.10965	0.000202136	0.378795	-1.11198	0.000252117	0.260068	-1.11375
53585762	rs10999655	7.16893e-07	-1.24114e-10	0.288147	0.000614072	-1.24114e-10	0.377989	0.000895056	-1.24114e-10	0.413308
53586166	rs12265938	6.48868e-07	0.871677	-0.683228	0.000335596	0.409907	-0.636124	0.000445693	0.331699	-0.615648
53586366	rs16923721	4.79601e-07	0.982426	-1.09625	0.000182568	0.263828	-1.09883	0.00023406	0.172791	-1.10079
53586382	rs12258521	5.96874e-07	0.792841	-0.687916	0.000310912	0.338421	-0.641034	0.000413419	0.261534	-0.620651
53586582	rs10999660	5.96874e-07	0.792841	-0.687916	0.000310912	0.338421	-0.641034	0.000413419	0.261534	-0.620651
53587305	rs10999662	5.93505e-07	0.792841	-0.693576	0.000308892	0.338421	-0.647552	0.000410645	0.261534	-0.627384
53587375	rs10508959	5.75468e-07	0.761978	-0.693576	0.000300377	0.310468	-0.647552	0.000399533	0.234103	-0.627384
53587412	rs10999663	7.01772e-07	-1.24114e-10	0.266828	0.00060073	-1.24114e-10	0.356021	0.00087539	-1.24114e-10	0.391091
53587500	rs2068270	5.91705e-07	0.792841	-0.696612	0.000308093	0.338421	-0.650145	0.000409598	0.261534	-0.629936
53587696	rs2068271	5.91705e-07	0.792841	-0.696612	0.000308093	0.338421	-0.650145	0.000409598	0.261534	-0.629936
53588040	rs10508958	1.26839e-06	0.805263	0.0534572	0.000653378	0.367021	0.0730108	0.000911043	0.348591	0.0824208
53588339	rs16923777	3.98738e-07	0.814829	-1.1133	0.000185859	0.298431	-1.11556	0.000232363	0.182005	-1.11728
53588707	rs61850005	6.74412e-06	2.84053	-0.310885	0.00231216	2.00056	-0.296744	0.00365233	2.10913	-0.289591
53588903	rs10823671	5.94278e-07	0.792841	-0.692274	0.000309496	0.338421	-0.6456	0.0004115	0.261534	-0.625304
53588957	rs10823672	5.91705e-07	0.792841	-0.696612	0.000308093	0.338421	-0.650145	0.000409598	0.261534	-0.629936
53588990	rs10823673	5.91705e-07	0.792841	-0.696612	0.000308093	0.338421	-0.650145	0.000409598	0.261534	-0.629936
53589026	rs10823674	5.69222e-07	0.754103	-0.696612	0.000297471	0.303337	-0.650145	0.000395736	0.227106	-0.629936
53589162	rs10823675	5.69222e-07	0.754103	-0.696612	0.000297471	0.303337	-0.650145	0.000395736	0.227106	-0.629936
53589364	rs1937691	5.6677e-07	0.754103	-0.70093	0.000296128	0.303337	-0.65467	0.000393915	0.227106	-0.634549
53589683	rs1937692	5.6677e-07	0.754103	-0.70093	0.000296128	0.303337	-0.65467	0.000393915	0.227106	-0.634549
53589770	rs1937693	5.57529e-07	0.745813	-0.709079	0.000291414	0.295833	-0.663212	0.000387636	0.219744	-0.643256
53589801	rs1937694	6.82798e-07	-1.24114e-10	0.239419	0.000583996	-1.24114e-10	0.32777	0.000850729	-1.24114e-10	0.362515
53590017	rs1937695	6.82798e-07	-1.24114e-10	0.239419	0.000583996	-1.24114e-10	0.32777	0.000850729	-1.24114e-10	0.362515
53590165	rs72799454	5.08752e-07	1.05699	-1.11181	0.000198918	0.364873	-1.1141	0.000270626	0.333004	-1.11584
53590171	rs16923817	5.84382e-07	0.784705	-0.70093	0.000304449	0.331051	-0.65467	0.000404775	0.254301	-0.634549
53591012	rs16923827	4.73957e-07	-1.24114e-10	-0.125664	0.000398114	-1.24114e-10	-0.0553846	0.000575221	-1.24114e-10	-0.0288241
53591234	rs10823682	5.10644e-07	0.723693	-0.774801	0.000266481	0.275815	-0.732636	0.000353385	0.200103	-0.716124
53591259	rs10999683	5.61637e-07	-1.24114e-10	0.0440752	0.000476925	-1.24114e-10	0.125235	0.000689594	-1.24114e-10	0.152525
53591581	rs10823683	5.1804e-07	0.738073	-0.774801	0.000269971	0.288828	-0.732636	0.000357926	0.21287	-0.716124
53591693	rs10999686	5.69879e-07	-1.24114e-10	0.0586429	0.000484922	-1.24114e-10	0.141865	0.000702138	-1.24114e-10	0.170552
53591732	rs191799816	8.45669e-07	0.453348	-1.71679e-10	0.000671054	0.466726	-1.71679e-10	0.0012326	0.7333	-1.71679e-10
53591813	rs10823685	5.08664e-07	0.723693	-0.778686	0.000265394	0.275815	-0.736723	0.000351917	0.200103	-0.720287
53592294	rs2186148	3.83823e-08	-1.74393	-0.895257	2.95892e-05	-1.73873	-0.915983	4.14248e-05	-1.73566	-0.924038
53592302	rs7077502	4.9084e-07	0.69189	-0.782552	0.000256822	0.247052	-0.740791	0.00034071	0.171886	-0.724432
53592326	rs76320604	5.88872e-07	-1.24114e-10	0.0914281	0.000501628	-1.24114e-10	0.175734	0.000726592	-1.24114e-10	0.204787
53592327	rs79576085	5.91258e-07	-1.24114e-10	0.0954713	0.000503727	-1.24114e-10	0.17991	0.000729666	-1.24114e-10	0.209008
53592503	rs1937696	4.93381e-07	0.602418	-0.687916	0.000261734	0.166239	-0.641034	0.000349169	0.0926291	-0.620651
53592537	rs1937697	5.39606e-07	0.677648	-0.673588	0.000284244	0.234178	-0.626467	0.000377948	0.159257	-0.60808
53592821	rs58289711	1.89974e-07	-1.01745	-0.0224461	0.000134709	-1.12609	-0.0129177	0.000179122	-1.18784	-0.00766866
53592823	rs10508957	4.84769e-07	1.00913	-1.11224	0.000190752	0.323372	-1.11452	0.000259599	0.291819	-1.11626
53592931	rs6480493	5.1913e-07	0.647723	-0.682349	0.000274228	0.207139	-0.635304	0.000365629	0.132738	-0.614698
53593265	rs7920824	5.23521e-07	0.647723	-0.673926	0.000276564	0.207139	-0.626821	0.000367924	0.132738	-0.60844
53593305	rs1937698	1.96795e-07	-1.01587	0.0112532	0.000129293	-1.20313	0.0230889	0.000171535	-1.26817	0.0293832
53593433	rs10823688	1.25741e-07	-0.51379	-0.938768	5.85047e-05	-1.02913	-0.943888	8.63426e-05	-0.968302	-0.956953
53593454	rs72799460	3.73054e-07	0.754271	-1.11933	0.000175042	0.244364	-1.12146	0.000219204	0.129512	-1.12309
53593470	rs10823689	6.57533e-07	-1.24114e-10	0.201714	0.000561415	-1.24114e-10	0.288338	0.000817555	-1.24114e-10	0.32274
53593613	rs60680159	4.56459e-07	0.954562	-1.11784	0.000180952	0.276117	-1.12001	0.000246373	0.244928	-1.12166
53593726	rs10823690	5.09604e-07	0.61643	-0.669577	0.000270176	0.178885	-0.621935	0.000360514	0.105029	-0.601076
53593861	rs72799462	3.50554e-07	0.702844	-1.13011	0.000182353	0.296647	-1.13283	0.000228986	0.184778	-1.13469
53593864	rs10823692	4.72079e-07	0.63205	-0.761684	0.00024868	0.192986	-0.718944	0.000330423	0.118857	-0.70206
53593979	rs6480499	1.82825e-07	-1.04617	-0.0320764	0.000124843	-1.19681	-0.0182512	0.000165484	-1.26339	-0.0113172
53594168	rs72799463	4.2686e-07	0.891942	-1.12227	0.000170676	0.221986	-1.12434	0.000232498	0.191219	-1.12592
53594327	rs7087122	5.85866e-07	-1.24114e-10	0.0863109	0.000498983	-1.24114e-10	0.170449	0.000722721	-1.24114e-10	0.199445
53594409	rs189555018	9.75393e-08	-1.70653	-1.71679e-10	7.35988e-05	-1.74349	-1.71679e-10	0.000103448	-1.74451	-1.71679e-10
53595266	rs10999699	5.81191e-07	-1.24114e-10	0.0782985	0.000495174	-1.24114e-10	0.162786	0.000717284	-1.24114e-10	0.191894
53595503	rs7477477	5.87368e-08	-1.27187	-0.941842	3.91164e-05	-1.41586	-0.959724	5.47802e-05	-1.41413	-0.96612
53595882	rs10823697	5.99979e-08	-1.69109	-0.501376	4.84334e-05	-1.72145	-0.440484	6.98017e-05	-1.72183	-0.416088
53595946	rs11592926	1.06847e-06	0.585314	0.101889	0.000517147	0.0693059	0.136897	0.000700934	0.0243244	0.144511
53596241	rs11599504	2.50283e-07	-1.11594	0.351748	0.000176507	-1.24833	0.379567	0.000235061	-1.31237	0.388635
53597085	rs7101062	1.13515e-07	-1.55484	-1.71679e-10	8.36029e-05	-1.61605	-1.71679e-10	0.000120879	-1.58879	-1.71679e-10
53597363	rs17630940	3.86127e-07	0.778393	-1.10901	0.00018701	0.297923	-1.10888	0.000234132	0.182363	-1.11006
53598123	rs12250422	6.41192e-07	-1.24114e-10	0.176548	0.000549564	-1.24114e-10	0.267002	0.000799149	-1.24114e-10	0.299968
53598704	rs182826131	2.66507e-07	-0.70138	-1.71679e-10	0.000270439	-0.442077	-1.71679e-10	0.000348941	-0.528675	-1.71679e-10
53599222	rs12765252	6.61502e-07	1.02138	-0.813647	0.000322667	0.555175	-0.820679	0.000475116	0.606378	-0.826397
53599351	rs77033460	1.67051e-07	-1.24114e-10	-1.16848	0.000131001	-1.24114e-10	-1.16692	0.000184381	-1.24114e-10	-1.16657
53599843	rs146561632	1.12178e-07	-1.56669	-1.71679e-10	0.000139384	-1.10489	-1.71679e-10	0.000186312	-1.15616	-1.71679e-10
53600119	rs182431331	1.23832e-07	-1.46786	-1.71679e-10	7.83868e-05	-1.68047	-1.71679e-10	0.000111647	-1.66824	-1.71679e-10
53600367	rs12771623	6.32679e-08	-1.50616	-0.633239	4.35067e-05	-1.68773	-0.581474	6.15823e-05	-1.68151	-0.581698
53600495	rs118168873	9.11911e-08	-0.976856	-0.796967	4.61758e-05	-1.40869	-0.800977	6.38562e-05	-1.41905	-0.807892
53601644	rs111810869	1.18349e-07	-1.20601	-0.307133	7.56538e-05	-1.47085	-0.245108	0.0001104	-1.43502	-0.244451
53601984	rs16923985	1.54728e-07	-1.16537	-0.0797386	9.77387e-05	-1.44167	-0.0181568	0.000141796	-1.40404	-0.0251519
53602190	rs12247820	1.26357e-07	-1.2393	-0.208369	8.18379e-05	-1.49443	-0.142953	0.000119246	-1.46013	-0.14226
53602201	rs16923997	1.48498e-07	-1.14418	-0.142024	9.38223e-05	-1.42629	-0.0744271	0.000137294	-1.38774	-0.0737116
53603011	rs1937699	6.03602e-08	-1.04004	-1.14641	4.78477e-05	-1.02446	-1.14964	6.48622e-05	-1.05875	-1.15257
53603930	rs12779926	1.51235e-07	-0.609057	-0.658886	7.9203e-05	-1.05922	-0.610889	0.000118444	-0.99876	-0.610378
53605414	rs10823710	3.9323e-08	-1.68522	-0.929749	3.10624e-05	-1.67566	-0.930461	4.31156e-05	-1.68735	-0.932346
53605463	rs10823711	3.80512e-08	-1.73043	-0.917423	3.12078e-05	-1.68688	-0.91458	4.49648e-05	-1.67086	-0.90684
53606194	rs141083050	2.5068e-07	-1.24114e-10	-0.762603	0.000197274	-1.24114e-10	-0.75753	0.000276347	-1.24114e-10	-0.76192
53606288	rs7100647	3.8939e-08	-1.60265	-1.02214	2.76552e-05	-1.69519	-1.02712	3.9715e-05	-1.67222	-1.02963
53606437	rs16924047	1.07217e-07	-0.787458	-0.824472	5.87397e-05	-1.1842	-0.784806	8.66829e-05	-1.13694	-0.784381
53607711	rs12770320	9.3917e-08	-1.74437	-1.71679e-10	7.65152e-05	-1.70463	-1.71679e-10	0.000108098	-1.70054	-1.71679e-10
53608028	rs12783319	9.44229e-08	-1.739	-1.71679e-10	7.66587e-05	-1.70276	-1.71679e-10	0.000108117	-1.70036	-1.71679e-10
53608066	rs138479940	9.1563e-07	0.532832	-1.71679e-10	0.000765073	0.597847	-1.71679e-10	0.000948173	0.470958	-1.71679e-10
53608098	rs12252698	9.85315e-08	-1.6964	-1.71679e-10	8.32404e-05	-1.62039	-1.71679e-10	0.000112036	-1.66476	-1.71679e-10
53608977	rs1937701	3.89235e-08	-1.7341	-0.891081	3.07547e-05	-1.7442	-0.871878	4.3549e-05	-1.74218	-0.867513
53609086	rs17549153	1.08829e-07	-1.06561	-0.531391	8.18677e-05	-1.06621	-0.570814	0.000127002	-0.961627	-0.57775
53609177	rs79480638	9.65954e-08	-1.71625	-1.71679e-10	7.61948e-05	-1.70883	-1.71679e-10	0.00010495	-1.7301	-1.71679e-10
53610354	rs12255169	2.92084e-08	-1.74369	-1.16863	2.32862e-05	-1.72964	-1.16463	3.24343e-05	-1.74007	-1.1643
53610833	rs1937702	3.87841e-08	-1.7429	-0.88587	3.09426e-05	-1.7435	-0.866492	4.36847e-05	-1.74449	-0.862087
53610844	rs6480508	4.16211e-08	-1.74454	-0.81363	3.34946e-05	-1.73483	-0.79591	4.70173e-05	-1.74106	-0.792
53610863	rs1937703	6.05638e-08	-1.73814	-0.444939	4.49111e-05	-1.74454	-0.492901	6.34774e-05	-1.74454	-0.488352
53610939	rs75785833	1.33158e-07	-1.39524	-1.71679e-10	0.000150364	-1.02906	-1.71679e-10	0.000212981	-1.02237	-1.71679e-10
53610965	rs1892370	1.05227e-07	-1.63066	-1.71679e-10	0.000109223	-1.34873	-1.71679e-10	0.000140858	-1.43583	-1.71679e-10
53611887	rs7088201	4.96886e-08	-1.74301	-0.637996	4.01509e-05	-1.73308	-0.616399	5.63477e-05	-1.74039	-0.611646
53613028	rs117629782	1.71897e-06	1.1627	-1.71679e-10	0.00126936	1.10414	-1.71679e-10	0.00166881	1.03629	-1.71679e-10
53613342	rs79680406	1.92179e-07	-1.24114e-10	-1.02835	0.000152538	-1.24114e-10	-1.01471	0.00021294	-1.24114e-10	-1.02257
53613392	rs34246723	9.4943e-08	-1.7335	-1.71679e-10	7.57859e-05	-1.71421	-1.71679e-10	0.000106901	-1.71168	-1.71679e-10
53613501	rs7917364	3.68188e-08	-1.74398	-0.936797	3.00969e-05	-1.71529	-0.922414	4.20636e-05	-1.72517	-0.91923
53613913	rs7080306	3.12647e-08	-1.72158	-1.12271	2.57461e-05	-1.68881	-1.10503	3.55695e-05	-1.70858	-1.1035
53614762	rs17631340	4.85332e-08	-1.42214	-0.982395	3.91812e-05	-1.38872	-0.985211	5.40199e-05	-1.40807	-0.986156
53614863	rs1937707	2.98952e-08	-1.73207	-1.15701	2.38828e-05	-1.7178	-1.15117	3.32121e-05	-1.73193	-1.14874
53614932	rs1937708	3.83975e-08	-1.73525	-0.903536	2.98588e-05	-1.71792	-0.927721	4.26698e-05	-1.70302	-0.927064
53614940	rs1937709	3.66144e-08	-1.59464	-1.0917	3.00672e-05	-1.56111	-1.07758	4.13134e-05	-1.59044	-1.07195
53615000	rs1937710	7.53329e-08	-1.11113	-0.853735	6.72663e-05	-1.00104	-0.832421	0.000101466	-0.944567	-0.819287
53615279	rs1937711	3.20954e-08	-1.72289	-1.09517	2.43778e-05	-1.74434	-1.10411	3.41382e-05	-1.74444	-1.10872
53616629	rs10999787	4.1154e-08	-1.74448	-0.824975	3.06269e-05	-1.74419	-0.876054	4.27526e-05	-1.74406	-0.884092
53616977	rs79279251	3.45206e-08	-1.74269	-1.00253	2.73786e-05	-1.74381	-0.988553	3.89238e-05	-1.74315	-0.978827
53617162	rs10823724	5.96824e-08	-1.26498	-0.932767	3.74484e-05	-1.48529	-0.933868	5.2641e-05	-1.48691	-0.933173
53617424	rs76270651	4.11331e-08	-1.70509	-0.864872	3.21256e-05	-1.72635	-0.846117	4.51777e-05	-1.7398	-0.833175
53618316	rs10999799	6.58392e-08	-1.12093	-0.978637	4.13889e-05	-1.3233	-0.995811	6.05253e-05	-1.28403	-0.996489
53618932	rs74584524	1.68872e-07	-1.24114e-10	-1.15764	0.000132415	-1.24114e-10	-1.15618	0.000185811	-1.24114e-10	-1.15885
53619015	rs144960297	1.74869e-07	-1.12274	-1.71679e-10	0.000135545	-1.13282	-1.71679e-10	0.00019967	-1.08691	-1.71679e-10
53619147	rs7096733	3.31553e-08	-1.63696	-1.14861	2.33671e-05	-1.74383	-1.14696	3.29294e-05	-1.74454	-1.14467
53619210	rs61464441	5.68722e-08	-1.68592	-0.560057	4.11099e-05	-1.74444	-0.581433	5.74227e-05	-1.7442	-0.588943
53619366	rs12261238	4.46554e-08	-1.44149	-1.04631	2.73737e-05	-1.67227	-1.06027	3.83952e-05	-1.67337	-1.06227
53619542	rs7920387	1.04003e-07	-1.64236	-1.71679e-10	7.3564e-05	-1.74397	-1.71679e-10	0.000103588	-1.74316	-1.71679e-10
53619618	rs79554353	4.50318e-08	-1.32112	-1.1583	2.5331e-05	-1.65227	-1.15782	3.59224e-05	-1.64373	-1.15848
53619666	rs146344954	9.4936e-08	-1.73358	-1.71679e-10	7.64903e-05	-1.70496	-1.71679e-10	0.000110883	-1.6751	-1.71679e-10
53619852	rs1937713	3.1561e-08	-1.72075	-1.11411	2.42638e-05	-1.73904	-1.11409	3.43847e-05	-1.74025	-1.10572
53619992	rs1937714	3.75911e-08	-1.73083	-0.929184	3.10947e-05	-1.68064	-0.924446	4.30252e-05	-1.68683	-0.934963
53620108	rs138033668	1.97291e-07	-1.24114e-10	-1.0021	0.000154271	-1.24114e-10	-1.00342	0.000216044	-1.24114e-10	-1.0081
53620251	rs12764113	4.19857e-08	-1.39672	-1.15273	2.65744e-05	-1.61172	-1.15045	3.62838e-05	-1.63726	-1.15494
53620275	rs149518022	1.74585e-07	-1.24114e-10	-1.12437	0.000134773	-1.24114e-10	-1.13854	0.000190221	-1.24114e-10	-1.13539
53620386	rs10823734	4.06822e-08	-1.4357	-1.14529	3.7627e-05	-1.26845	-1.14595	5.05382e-05	-1.31584	-1.14501
53620400	rs6480518	3.47853e-08	-1.64577	-1.09182	3.30373e-05	-1.44861	-1.09588	4.45162e-05	-1.49144	-1.09628
53620545	rs7083683	5.42374e-08	-1.34804	-0.945371	3.25033e-05	-1.63498	-0.925798	4.64266e-05	-1.6346	-0.911106
53620588	rs7071872	5.38313e-08	-1.34804	-0.952886	3.22495e-05	-1.63498	-0.933637	4.60534e-05	-1.6346	-0.919178
53620620	rs79918171	1.20825e-07	-1.49243	-1.71679e-10	7.65684e-05	-1.70394	-1.71679e-10	0.00010824	-1.69923	-1.71679e-10
53620668	rs10823735	1.11582e-07	-1.57202	-1.71679e-10	7.57849e-05	-1.71422	-1.71679e-10	0.000106404	-1.71633	-1.71679e-10
53620973	rs144538204	1.01261e-07	-1.66908	-1.71679e-10	7.95015e-05	-1.66635	-1.71679e-10	0.000110027	-1.68286	-1.71679e-10
53621104	rs4935286	2.99053e-08	-1.7183	-1.17045	2.40114e-05	-1.69372	-1.16987	3.29164e-05	-1.71926	-1.17035
53621199	rs2154282	5.26719e-08	-1.33744	-0.985261	3.1352e-05	-1.62938	-0.967468	4.47249e-05	-1.62898	-0.954065
53621259	rs2154284	3.57294e-08	-1.72903	-0.981774	2.8083e-05	-1.73376	-0.973195	3.90351e-05	-1.74141	-0.97771
53621420	rs10823736	4.39621e-08	-1.35946	-1.14399	3.30486e-05	-1.40909	-1.13506	4.8049e-05	-1.3729	-1.13846
53621449	rs2186149	4.86477e-08	-1.38803	-1.01415	2.9632e-05	-1.6555	-0.997768	4.2226e-05	-1.65515	-0.985387
53621520	rs10823739	8.50374e-08	-0.836574	-1.00712	6.37768e-05	-0.91212	-0.974614	8.43918e-05	-0.958302	-0.989806
53621802	rs10823742	3.70194e-08	-1.70581	-0.969528	2.81826e-05	-1.74438	-0.959043	3.95295e-05	-1.74345	-0.963083
53621977	rs118065179	8.97518e-07	-1.24114e-10	0.512852	0.000691822	-1.24114e-10	0.497205	0.000965136	-1.24114e-10	0.48869
53622128	rs74654208	7.89197e-08	-0.992649	-0.925701	4.2935e-05	-1.37713	-0.905309	6.19768e-05	-1.3668	-0.890023
53622246	rs78470881	5.21321e-08	-1.38397	-0.949026	3.17866e-05	-1.65347	-0.92961	4.53963e-05	-1.65312	-0.91503
53622773	rs75826843	4.37877e-08	-1.47868	-1.02874	2.8397e-05	-1.68271	-1.01312	4.05585e-05	-1.67954	-1.0013
53622796	rs75497471	5.17839e-08	-1.389	-0.9507	3.16513e-05	-1.65599	-0.931356	4.52005e-05	-1.65564	-0.916829
53623056	rs79036653	5.20371e-08	-1.39895	-0.935872	3.19862e-05	-1.66092	-0.915901	4.56991e-05	-1.66058	-0.900918
53623115	rs10999808	4.16788e-08	-1.38756	-1.16923	3.30988e-05	-1.3723	-1.17032	4.70556e-05	-1.36234	-1.16991
53623249	rs75785977	5.24325e-08	-1.38999	-0.937268	3.20819e-05	-1.65648	-0.917355	4.58342e-05	-1.65613	-0.902414
53623642	rs77177174	1.55212e-07	-1.24199	-1.71679e-10	0.000136643	-1.12475	-1.71679e-10	0.000178625	-1.19829	-1.71679e-10
53623681	rs78984266	5.198e-08	-1.395	-0.94092	3.18805e-05	-1.65897	-0.92116	4.55413e-05	-1.65863	-0.90633
53623686	rs10823750	7.97539e-08	-0.778468	-1.12937	4.50327e-05	-1.09877	-1.13597	6.41059e-05	-1.09097	-1.13207
53623781	rs77090503	5.19649e-08	-1.395	-0.941211	3.18709e-05	-1.65897	-0.921463	4.55271e-05	-1.65863	-0.906642
53623818	rs34707821	3.16732e-08	-1.71819	-1.11312	2.54759e-05	-1.68401	-1.12038	3.49906e-05	-1.71288	-1.11561
53624246	rs79701593	5.19888e-08	-1.37524	-0.960515	3.15468e-05	-1.64905	-0.941599	4.50379e-05	-1.64869	-0.927381
53624333	rs74547297	5.13856e-08	-1.395	-0.952422	3.15005e-05	-1.65897	-0.933152	4.49824e-05	-1.65863	-0.918679
53624468	rs80071126	5.16742e-08	-1.38999	-0.951835	3.15984e-05	-1.65648	-0.93254	4.51232e-05	-1.65613	-0.918048
53624510	rs78519223	4.92917e-08	-1.44732	-0.941704	3.10737e-05	-1.68379	-0.921976	4.43853e-05	-1.6835	-0.907171
53624542	rs80257757	1.50215e-07	-1.27472	-1.71679e-10	0.000138272	-1.1129	-1.71679e-10	0.000180003	-1.19061	-1.71679e-10
53625117	rs4935287	4.10906e-08	-1.40401	-1.16699	3.21806e-05	-1.4019	-1.16886	4.57082e-05	-1.39337	-1.16794
53625196	rs76809814	5.26457e-08	-1.38079	-0.942401	3.20582e-05	-1.65187	-0.922703	4.57937e-05	-1.65151	-0.907919
53625199	rs78816626	5.36623e-08	-1.36576	-0.938306	3.24429e-05	-1.64421	-0.918435	4.63497e-05	-1.64384	-0.903526
53625340	rs76684438	5.31856e-08	-1.38079	-0.932199	3.24008e-05	-1.65187	-0.912074	4.62973e-05	-1.65151	-0.896981
53625669	rs72799473	7.05661e-08	-1.2989	-0.731327	7.87382e-05	-1.01263	-0.663369	0.00010634	-1.04182	-0.675115
53625704	rs7095967	5.35892e-08	-1.37098	-0.934451	3.24864e-05	-1.64688	-0.91442	4.64169e-05	-1.64652	-0.899394
53625750	rs7073949	5.28859e-08	-1.37098	-0.947661	3.20422e-05	-1.64688	-0.928187	4.57638e-05	-1.64652	-0.913565
53625795	rs11592904	4.62991e-08	-1.28475	-1.16691	3.6973e-05	-1.26303	-1.16891	5.31046e-05	-1.2433	-1.16802
53625806	rs7096128	3.46496e-08	-1.72828	-1.01321	2.72714e-05	-1.73437	-1.00191	3.79671e-05	-1.74173	-1.00513
53625859	rs10999824	8.04847e-08	-1.16459	-0.734122	9.47907e-05	-0.824079	-0.666373	0.000127491	-0.85745	-0.678084
53626096	rs72799475	9.39713e-08	-1.74379	-1.71679e-10	7.47272e-05	-1.72828	-1.71679e-10	0.000103969	-1.73948	-1.71679e-10
53626097	rs72799476	3.87343e-08	-1.6894	-0.94066	3.09726e-05	-1.65558	-0.953438	4.23672e-05	-1.6908	-0.946405
53626251	rs79146755	5.5618e-08	-1.36576	-0.902508	3.3674e-05	-1.64421	-0.881192	4.81588e-05	-1.64384	-0.865236
53626301	rs7100082	5.54636e-08	-1.36665	-0.904403	3.35924e-05	-1.64466	-0.883161	4.80396e-05	-1.64429	-0.867258
53626484	rs6480523	5.43528e-08	-1.44882	-0.842462	3.46914e-05	-1.67671	-0.818923	4.96461e-05	-1.6773	-0.801356
53626494	rs12570531	7.59572e-08	-0.845973	-1.11064	4.38716e-05	-1.14173	-1.11913	6.25444e-05	-1.13292	-1.11479
53626672	rs36058691	1.08202e-07	-1.60278	-1.71679e-10	7.50143e-05	-1.72445	-1.71679e-10	0.000105299	-1.72677	-1.71679e-10
53626998	rs6480524	8.05054e-08	-0.867204	-1.03125	6.63864e-05	-0.847878	-0.998754	8.98256e-05	-0.876439	-1.00927
53627348	rs7924294	3.53424e-08	-1.70736	-1.01433	2.69205e-05	-1.74386	-1.00537	3.77683e-05	-1.74418	-1.00793
53627572	rs7907601	1.07742e-07	-1.60704	-1.71679e-10	7.50757e-05	-1.72363	-1.71679e-10	0.000105356	-1.72623	-1.71679e-10
53627833	rs7071831	3.66826e-08	-1.61784	-1.06664	3.15381e-05	-1.51416	-1.07677	4.19912e-05	-1.5757	-1.07042
53627849	rs16924372	4.52937e-08	-1.3507	-1.12291	2.68982e-05	-1.63638	-1.11368	3.81336e-05	-1.636	-1.10648
53628118	rs61850039	1.09607e-07	-1.58988	-1.71679e-10	8.13762e-05	-1.64304	-1.71679e-10	0.000112338	-1.66207	-1.71679e-10
53628433	rs17549586	1.26687e-07	-1.44506	-1.71679e-10	8.6264e-05	-1.58471	-1.71679e-10	0.000125649	-1.55009	-1.71679e-10
53629116	rs10999848	3.28591e-08	-1.6239	-1.17065	2.30002e-05	-1.73633	-1.17028	3.24695e-05	-1.73272	-1.17055
53629138	rs10999849	1.01826e-07	-1.66352	-1.71679e-10	0.000109586	-1.34542	-1.71679e-10	0.000146451	-1.39689	-1.71679e-10
53629464	rs10823769	4.3425e-08	-1.3543	-1.16145	3.59493e-05	-1.29522	-1.1648	5.15758e-05	-1.27747	-1.16306
53629486	rs7085855	5.5868e-08	-1.4042	-0.859587	3.58966e-05	-1.62482	-0.836659	5.13025e-05	-1.6263	-0.819535
53629565	rs151025666	2.33487e-07	-0.833654	-1.71679e-10	0.000198668	-0.750488	-1.71679e-10	0.000286233	-0.726773	-1.71679e-10
53629867	rs10999850	6.81236e-08	-1.26771	-0.797744	7.60811e-05	-0.972802	-0.737522	0.000102779	-1.00279	-0.748201
53629958	rs7917131	3.26983e-08	-1.62881	-1.17064	2.29728e-05	-1.73758	-1.17023	3.24214e-05	-1.73423	-1.17053
53630438	rs141315530	1.78266e-07	-1.24114e-10	-1.1035	0.000140146	-1.24114e-10	-1.09944	0.000197019	-1.24114e-10	-1.10028
53630652	rs10999855	4.08871e-08	-1.41384	-1.16212	3.03353e-05	-1.46414	-1.16568	4.412e-05	-1.43263	-1.16403
53630860	rs16924411	2.55468e-07	-1.24114e-10	-0.743685	0.000200119	-1.24114e-10	-0.743209	0.000279736	-1.24114e-10	-0.749732
53630948	rs66922902	3.96523e-08	-1.44969	-1.15695	2.94772e-05	-1.49706	-1.16145	4.28077e-05	-1.46741	-1.15945
53630971	rs72799477	2.47518e-07	-0.775297	-1.71679e-10	0.000224748	-0.627144	-1.71679e-10	0.000328545	-0.588904	-1.71679e-10
53631230	rs7094997	5.27453e-08	-1.15472	-1.16658	3.0755e-05	-1.44834	-1.16774	4.49784e-05	-1.41044	-1.16696
53631280	rs10999857	6.07542e-08	-1.3521	-0.827846	6.36705e-05	-1.12045	-0.767948	8.71877e-05	-1.13636	-0.779151
53632141	rs12783313	3.33694e-08	-1.64746	-1.13168	2.3642e-05	-1.74153	-1.13756	3.34221e-05	-1.73922	-1.13514
53632314	rs12761620	4.01338e-08	-1.65559	-0.938976	3.28386e-05	-1.59872	-0.951802	4.43937e-05	-1.64574	-0.944743
53632537	rs6480529	3.56266e-08	-1.74408	-0.969612	2.79155e-05	-1.73728	-0.975666	3.95807e-05	-1.74003	-0.965203
53632642	rs12784373	3.45643e-08	-1.6239	-1.12006	2.40227e-05	-1.73633	-1.12679	3.40164e-05	-1.73272	-1.12401
53633139	rs72799479	9.45451e-08	-1.7377	-1.71679e-10	7.67354e-05	-1.70176	-1.71679e-10	0.000105774	-1.72228	-1.71679e-10
53633230	rs16924426	4.22374e-08	-1.47309	-1.07039	2.7224e-05	-1.68083	-1.0572	3.86941e-05	-1.68077	-1.04713
53633357	rs4935288	3.56266e-08	-1.74408	-0.969612	2.79155e-05	-1.73728	-0.975666	3.95807e-05	-1.74003	-0.965203
53633432	rs4935289	3.11198e-08	-1.74435	-1.10459	2.44532e-05	-1.73591	-1.10945	3.45477e-05	-1.73895	-1.10229
53633871	rs10999872	6.78731e-08	-1.25111	-0.818034	7.59052e-05	-0.951715	-0.760924	0.000102455	-0.982115	-0.77204
53633984	rs16924439	4.61099e-08	-1.34627	-1.10948	2.76324e-05	-1.62405	-1.09909	3.92436e-05	-1.62275	-1.09104
53634357	rs2339888	3.22832e-08	-1.72207	-1.09016	2.50673e-05	-1.73859	-1.08197	3.50501e-05	-1.74368	-1.08312
53634398	rs12780759	3.32062e-08	-1.61377	-1.17028	2.30882e-05	-1.73354	-1.16926	3.25996e-05	-1.72941	-1.16987
53634419	rs10508956	1.12143e-07	-1.567	-1.71679e-10	7.61272e-05	-1.70972	-1.71679e-10	0.000106781	-1.7128	-1.71679e-10
53635369	rs78603154	6.91501e-07	0.252084	-1.71679e-10	0.000255719	-0.498045	-1.71679e-10	0.00043335	-0.312033	-1.71679e-10
53635526	rs75580312	1.73876e-07	-1.12844	-1.71679e-10	0.000156944	-0.986235	-1.71679e-10	0.000227161	-0.957921	-1.71679e-10
53635908	rs876131	3.96284e-08	-1.65959	-0.947641	3.23962e-05	-1.60386	-0.960221	4.38299e-05	-1.64996	-0.953298
53636236	rs876129	2.93801e-08	-1.73593	-1.17053	2.28411e-05	-1.74357	-1.16999	3.21498e-05	-1.74393	-1.16924
53636800	rs12765057	3.83682e-08	-1.669	-0.970556	3.12757e-05	-1.61604	-0.983241	4.23763e-05	-1.6599	-0.977089
53636854	rs10999883	6.94447e-08	-1.24422	-0.802031	7.62374e-05	-0.964585	-0.743686	0.000102713	-0.996601	-0.755036
53637163	rs10999888	8.3415e-08	-1.17401	-0.688945	9.39316e-05	-0.877494	-0.622063	0.000125839	-0.911269	-0.637308
53637549	rs17631875	3.4091e-08	-1.74065	-1.0171	2.67419e-05	-1.7288	-1.02709	3.88699e-05	-1.69889	-1.02447
53637871	rs1937726	3.56386e-08	-1.71186	-1.00149	2.73597e-05	-1.74301	-0.99004	3.83835e-05	-1.74449	-0.991463
53638096	rs10999898	7.44402e-08	-1.22688	-0.7499	8.20558e-05	-0.942979	-0.691745	0.000110165	-0.97544	-0.706163
53638204	rs7921347	3.63542e-08	-1.68548	-1.00799	2.7166e-05	-1.74309	-0.997065	3.83863e-05	-1.7374	-0.998477
53638238	rs7921365	3.617e-08	-1.69056	-1.00799	2.71369e-05	-1.74416	-0.997065	3.82751e-05	-1.7403	-0.998477
53638306	rs7921498	3.61837e-08	-1.68715	-1.01102	2.7061e-05	-1.74383	-1.0002	3.81938e-05	-1.73931	-1.0016
53638628	rs10823793	1.12776e-07	-1.56137	-1.71679e-10	7.69383e-05	-1.69912	-1.71679e-10	0.000107706	-1.70418	-1.71679e-10
53639063	rs1937725	3.09537e-08	-1.68665	-1.16763	2.35505e-05	-1.7132	-1.16977	3.32831e-05	-1.70918	-1.16935
53639321	rs7914384	3.08487e-08	-1.68965	-1.16804	2.3494e-05	-1.7154	-1.16998	3.31969e-05	-1.71151	-1.16961
53639509	rs6480535	3.26188e-08	-1.7217	-1.08019	2.72192e-05	-1.66501	-1.07319	3.73069e-05	-1.68954	-1.07486
53639784	rs7914093	9.79832e-08	-1.70198	-1.71679e-10	7.48242e-05	-1.72698	-1.71679e-10	0.000104905	-1.73052	-1.71679e-10
53639926	rs10999909	3.52861e-08	-1.70294	-1.02035	3.04851e-05	-1.60716	-1.01772	4.25452e-05	-1.61646	-1.01655
53639932	rs7918321	9.76873e-08	-1.70501	-1.71679e-10	7.46804e-05	-1.72891	-1.71679e-10	0.000104726	-1.73223	-1.71679e-10
53640416	rs10823798	3.5838e-08	-1.69827	-1.0095	3.12118e-05	-1.58985	-1.01148	4.33741e-05	-1.60345	-1.01027
53640582	rs151201823	1.82733e-07	-1.24114e-10	-1.07876	0.00014423	-1.24114e-10	-1.07071	0.000203743	-1.24114e-10	-1.06672
53640784	rs145568751	1.08641e-07	-1.59874	-1.71679e-10	7.35497e-05	-1.74416	-1.71679e-10	0.000103445	-1.74453	-1.71679e-10
53640843	rs10762460	3.03754e-08	-1.70383	-1.16932	2.33006e-05	-1.72311	-1.17054	3.28906e-05	-1.72005	-1.17034
53641637	rs10762461	3.03565e-08	-1.70689	-1.16687	2.30564e-05	-1.73461	-1.16957	3.25905e-05	-1.73048	-1.16908
53641642	rs10823801	3.03565e-08	-1.70689	-1.16687	2.30564e-05	-1.73461	-1.16957	3.25905e-05	-1.73048	-1.16908
53641843	rs17632107	1.12585e-07	-1.56307	-1.71679e-10	7.57827e-05	-1.71425	-1.71679e-10	0.000106931	-1.7114	-1.71679e-10
53642057	rs7069812	3.18847e-08	-1.73204	-1.09261	2.50443e-05	-1.73361	-1.08787	3.5002e-05	-1.74007	-1.0881
53642170	rs7069974	3.17756e-08	-1.729	-1.09908	2.49636e-05	-1.73017	-1.09454	3.48097e-05	-1.73893	-1.09475
53642377	rs12768953	3.73368e-08	-1.71883	-0.947967	2.95906e-05	-1.69463	-0.960037	4.37841e-05	-1.64745	-0.95686
53642638	rs7092679	3.11323e-08	-1.73773	-1.1108	2.47507e-05	-1.72663	-1.10664	3.45163e-05	-1.7353	-1.10684
53643439	rs10740387	3.03328e-08	-1.73058	-1.14397	2.48855e-05	-1.68682	-1.14102	3.42882e-05	-1.70767	-1.14111
53643655	rs6480538	3.17452e-08	-1.73362	-1.09542	2.50335e-05	-1.73202	-1.08989	3.498e-05	-1.73904	-1.08976
53644408	rs17632249	1.12189e-07	-1.56659	-1.71679e-10	7.56744e-05	-1.71568	-1.71679e-10	0.000106771	-1.71289	-1.71679e-10
53644524	rs10999927	9.76873e-08	-1.70501	-1.71679e-10	7.46804e-05	-1.72891	-1.71679e-10	0.000104726	-1.73223	-1.71679e-10
53644650	rs10762464	3.1921e-08	-1.73767	-1.08584	2.53655e-05	-1.72876	-1.07998	3.54137e-05	-1.73664	-1.07984
53644823	rs10999930	9.99223e-08	-1.68239	-1.71679e-10	7.3614e-05	-1.74329	-1.71679e-10	0.000103504	-1.74397	-1.71679e-10
53645157	rs6480539	3.19562e-08	-1.73767	-1.08474	2.53915e-05	-1.72876	-1.07895	3.54528e-05	-1.73664	-1.07874
53645308	rs7908692	3.03506e-08	-1.72967	-1.1443	2.52806e-05	-1.67066	-1.14142	3.46498e-05	-1.69682	-1.14147
53645352	rs7894564	3.05994e-08	-1.7284	-1.1374	2.51903e-05	-1.68155	-1.13411	3.4694e-05	-1.7028	-1.13421
53645365	rs6480540	3.20691e-08	-1.73641	-1.08248	2.54055e-05	-1.73054	-1.07662	3.54915e-05	-1.73789	-1.0764
53645408	rs7909767	3.038e-08	-1.7284	-1.1446	2.49989e-05	-1.68155	-1.14174	3.44323e-05	-1.7028	-1.14178
53645530	rs10762466	3.06417e-08	-1.72632	-1.1381	2.52721e-05	-1.67751	-1.13491	3.47826e-05	-1.6995	-1.13496
53645685	rs6480541	9.68696e-08	-1.71341	-1.71679e-10	7.43005e-05	-1.73401	-1.71679e-10	0.000104259	-1.7367	-1.71679e-10
53645972	rs6480542	1.10301e-07	-1.58357	-1.71679e-10	7.64348e-05	-1.70569	-1.71679e-10	0.000107085	-1.70996	-1.71679e-10
53646127	rs6480543	9.68696e-08	-1.71341	-1.71679e-10	7.43005e-05	-1.73401	-1.71679e-10	0.000104259	-1.7367	-1.71679e-10
53646245	rs10762467	3.24445e-08	-1.72632	-1.08093	2.6848e-05	-1.67751	-1.07442	3.69069e-05	-1.6995	-1.07568
53646659	rs72634651	3.10609e-08	-1.68063	-1.1702	2.39976e-05	-1.69353	-1.17064	3.37236e-05	-1.69475	-1.17063
53646674	rs10823817	3.0766e-08	-1.72412	-1.13625	2.54215e-05	-1.67335	-1.13318	3.4972e-05	-1.69607	-1.13296
53646690	rs10823818	3.19017e-08	-1.7424	-1.08172	2.57323e-05	-1.71822	-1.07616	3.58481e-05	-1.72879	-1.0755
53647111	rs10762468	3.20576e-08	-1.73338	-1.08586	2.51938e-05	-1.73574	-1.07978	3.52815e-05	-1.7414	-1.07883
53647122	rs10762469	3.21293e-08	-1.73338	-1.08363	2.52521e-05	-1.73574	-1.07747	3.53636e-05	-1.7414	-1.0765
53647129	rs10762470	3.18887e-08	-1.73522	-1.0893	2.53153e-05	-1.72737	-1.08335	3.53058e-05	-1.73712	-1.08241
53647327	rs9888077	1.09615e-07	-1.5898	-1.71679e-10	7.59023e-05	-1.71268	-1.71679e-10	0.000106345	-1.71689	-1.71679e-10
53647339	rs10999944	3.08143e-08	-1.72632	-1.13248	2.54267e-05	-1.67751	-1.12881	3.50129e-05	-1.6995	-1.12836
53647423	rs10762471	3.2373e-08	-1.72139	-1.08807	2.49557e-05	-1.74295	-1.08207	3.50899e-05	-1.74454	-1.08112
53647504	rs77141583	1.10264e-07	-1.5839	-1.71679e-10	9.65818e-05	-1.47173	-1.71679e-10	0.000132501	-1.49699	-1.71679e-10
53647689	rs10823822	9.74032e-08	-1.70792	-1.71679e-10	7.45453e-05	-1.73072	-1.71679e-10	0.000104558	-1.73383	-1.71679e-10
53648014	rs10823823	3.08583e-08	-1.7284	-1.12897	2.54172e-05	-1.68155	-1.12515	3.50264e-05	-1.7028	-1.12467
53648350	rs6480545	3.2474e-08	-1.73815	-1.06819	2.57495e-05	-1.73219	-1.06152	3.60308e-05	-1.73874	-1.06047
53648496	rs4472881	3.09761e-08	-1.72632	-1.12724	2.55663e-05	-1.67751	-1.12333	3.52062e-05	-1.6995	-1.12286
53648544	rs6480546	9.65224e-08	-1.71701	-1.71679e-10	7.43984e-05	-1.73269	-1.71679e-10	0.000104346	-1.73587	-1.71679e-10
53648690	rs61847433	9.50584e-08	-1.73229	-1.71679e-10	7.38993e-05	-1.73942	-1.71679e-10	0.000104577	-1.73365	-1.71679e-10
53649139	rs75542131	3.90183e-08	-1.71972	-0.903035	3.0876e-05	-1.69586	-0.916284	4.5678e-05	-1.64917	-0.912793
53650023	rs4601716	3.27049e-08	-1.73425	-1.065	2.58743e-05	-1.73069	-1.05818	3.61465e-05	-1.73883	-1.05717
53650085	rs10999963	3.89106e-08	-1.50597	-1.11955	3.55287e-05	-1.37468	-1.09711	4.64727e-05	-1.44191	-1.1028
53650135	rs6480547	3.28701e-08	-1.73425	-1.05996	2.60091e-05	-1.73069	-1.05299	3.63356e-05	-1.73883	-1.05195
53650204	rs7902467	3.65766e-08	-1.54599	-1.14138	2.68135e-05	-1.60507	-1.14815	3.73918e-05	-1.61681	-1.14532
53650331	rs7916936	3.3141e-08	-1.7357	-1.05031	2.63151e-05	-1.72889	-1.04309	3.67437e-05	-1.73766	-1.04195
53650406	rs7917075	3.6533e-08	-1.5488	-1.13976	2.63074e-05	-1.62507	-1.14721	3.68776e-05	-1.6317	-1.14428
53650453	rs12778212	3.89106e-08	-1.50597	-1.11955	3.55287e-05	-1.37468	-1.09711	4.64727e-05	-1.44191	-1.1028
53650484	rs7917191	3.60759e-08	-1.56278	-1.13837	2.60547e-05	-1.63593	-1.14599	3.65375e-05	-1.64225	-1.14299
53650788	rs117841957	1.63847e-07	-1.18785	-1.71679e-10	0.000135496	-1.13318	-1.71679e-10	0.000176273	-1.21154	-1.71679e-10
53650963	rs7082269	3.31999e-08	-1.73392	-1.05031	2.63732e-05	-1.72669	-1.04309	3.67862e-05	-1.7365	-1.04195
53651197	rs7082594	3.32324e-08	-1.73425	-1.049	2.62998e-05	-1.73069	-1.04187	3.67487e-05	-1.73883	-1.04064
53651389	rs10762472	3.45703e-08	-1.6218	-1.12199	2.4937e-05	-1.69426	-1.13151	3.52412e-05	-1.69366	-1.1277
53651410	rs76477339	1.17262e-07	-1.52237	-1.71679e-10	7.71471e-05	-1.69641	-1.71679e-10	0.000108935	-1.69283	-1.71679e-10
53651460	rs34455409	3.44715e-08	-1.60189	-1.14475	2.942e-05	-1.53225	-1.12819	3.96542e-05	-1.57089	-1.13249
53651544	rs10762473	3.47791e-08	-1.61609	-1.12168	2.50388e-05	-1.69058	-1.13112	3.53856e-05	-1.68996	-1.12731
53651696	rs77436895	1.17262e-07	-1.52237	-1.71679e-10	7.71471e-05	-1.69641	-1.71679e-10	0.000108935	-1.69283	-1.71679e-10
53651912	rs1937671	3.8083e-08	-1.50938	-1.13763	3.28797e-05	-1.43114	-1.11813	4.39806e-05	-1.47765	-1.12218
53651921	rs79799361	1.66902e-07	-1.24114e-10	-1.16938	0.000130968	-1.24114e-10	-1.16717	0.000184551	-1.24114e-10	-1.16565
53652218	rs1937670	3.27581e-08	-1.62787	-1.16976	2.70894e-05	-1.5726	-1.17038	3.67928e-05	-1.60767	-1.1706
53652237	rs10823833	3.8218e-08	-1.6218	-1.02168	2.73241e-05	-1.69426	-1.04009	3.87197e-05	-1.69366	-1.03357
53652672	rs6480550	3.60687e-08	-1.58669	-1.11466	2.65334e-05	-1.6388	-1.12491	3.71062e-05	-1.64899	-1.1208
53652746	rs1937669	3.35803e-08	-1.73503	-1.03781	2.65635e-05	-1.73222	-1.03036	3.71688e-05	-1.73903	-1.02908
53653179	rs7074579	3.7851e-08	-1.6252	-1.02793	2.7418e-05	-1.68499	-1.04594	3.873e-05	-1.68741	-1.03956
53653340	rs117933784	5.97701e-07	0.106311	-1.71679e-10	0.000467246	0.104731	-1.71679e-10	0.000768582	0.260969	-1.71679e-10
53653513	rs1937668	3.36068e-08	-1.60689	-1.16516	2.844e-05	-1.53836	-1.15597	3.84326e-05	-1.5764	-1.15827
53653999	rs1937667	3.41415e-08	-1.733	-1.02326	2.70095e-05	-1.73206	-1.01387	3.77697e-05	-1.7397	-1.01237
53654149	rs72799495	5.32817e-08	-1.30232	-1.00887	5.48971e-05	-1.06913	-0.967537	7.46297e-05	-1.09497	-0.976069
53654365	rs79998275	1.18147e-07	-1.51485	-1.71679e-10	7.74202e-05	-1.69288	-1.71679e-10	0.000109335	-1.68917	-1.71679e-10
53655124	rs73333484	1.15552e-07	-1.53706	-1.71679e-10	7.77244e-05	-1.68895	-1.71679e-10	0.000109618	-1.68657	-1.71679e-10
53655276	rs190651343	2.05223e-07	-1.24114e-10	-0.962683	0.000160439	-1.24114e-10	-0.964212	0.000228975	-1.24114e-10	-0.949965
53655716	rs67143320	3.27078e-08	-1.65039	-1.14878	2.46561e-05	-1.68226	-1.15484	3.48622e-05	-1.67971	-1.15247
53655792	rs55984500	1.78189e-07	-1.24114e-10	-1.10394	0.000140196	-1.24114e-10	-1.09908	0.000198454	-1.24114e-10	-1.09302
53655852	rs142824710	8.1142e-07	-1.24114e-10	0.412005	0.000613252	-1.24114e-10	0.376652	0.000851217	-1.24114e-10	0.363089
53656314	rs12220804	3.51381e-08	-1.66047	-1.06703	2.83417e-05	-1.63831	-1.05948	3.87825e-05	-1.66713	-1.05847
53656624	rs1937666	3.50899e-08	-1.65439	-1.07447	2.78868e-05	-1.64641	-1.06756	3.82102e-05	-1.67382	-1.06666
53656861	rs67336648	3.17684e-08	-1.69308	-1.13523	2.39092e-05	-1.72474	-1.14312	3.39274e-05	-1.71938	-1.13998
53656952	rs1937665	3.71395e-08	-1.53436	-1.13774	3.19033e-05	-1.46009	-1.11933	4.2743e-05	-1.50431	-1.12406
53657085	rs1937664	3.55287e-08	-1.65439	-1.06205	2.82475e-05	-1.64641	-1.05471	3.87066e-05	-1.67382	-1.05375
53657648	rs10762479	3.78553e-08	-1.62976	-1.02325	2.66472e-05	-1.7442	-1.01524	3.75671e-05	-1.7438	-1.01364
53657784	rs11597034	3.1821e-08	-1.6959	-1.13075	2.39626e-05	-1.72648	-1.13916	3.40026e-05	-1.72134	-1.1358
53658904	rs10823846	3.59275e-08	-1.62883	-1.07645	2.84448e-05	-1.62553	-1.06863	3.88444e-05	-1.65637	-1.06765
53660078	rs1937663	5.39395e-08	-1.15199	-1.14693	3.82769e-05	-1.26628	-1.13099	5.12368e-05	-1.31198	-1.13514
53660698	rs34290619	5.23416e-08	-1.18552	-1.14347	3.94578e-05	-1.24034	-1.12655	5.18033e-05	-1.30519	-1.13093
53660816	rs79205766	1.25908e-07	-1.45123	-1.71679e-10	7.93113e-05	-1.66874	-1.71679e-10	0.00011221	-1.66321	-1.71679e-10
53660836	rs1937662	3.32919e-08	-1.64485	-1.13662	2.54749e-05	-1.66102	-1.14341	3.59064e-05	-1.66254	-1.14012
53661717	rs74135022	1.34314e-07	-1.3866	-1.71679e-10	8.20901e-05	-1.63431	-1.71679e-10	0.000116271	-1.62765	-1.71679e-10
53661989	rs75479055	1.34314e-07	-1.3866	-1.71679e-10	8.20901e-05	-1.63431	-1.71679e-10	0.000116271	-1.62765	-1.71679e-10
53662118	rs35969600	5.54607e-08	-1.12919	-1.14191	3.93212e-05	-1.24578	-1.12457	5.2565e-05	-1.29247	-1.12906
53663130	rs117371355	1.3035e-07	-1.41656	-1.71679e-10	8.87043e-05	-1.55681	-1.71679e-10	0.000129897	-1.51684	-1.71679e-10
53663274	rs36044537	4.0321e-08	-1.71232	-0.877584	3.19754e-05	-1.6857	-0.891456	4.74956e-05	-1.63514	-0.8878
53663286	rs117205885	1.32566e-07	-1.3997	-1.71679e-10	8.98476e-05	-1.54401	-1.71679e-10	0.000131739	-1.50276	-1.71679e-10
53663315	rs7097348	3.44169e-08	-1.73883	-1.0094	2.75804e-05	-1.72687	-0.998152	3.8541e-05	-1.73528	-0.996573
53663360	rs35586048	1.24356e-07	-0.383306	-1.08033	0.000115648	-0.206969	-1.08461	0.000162652	-0.200093	-1.09187
53663736	rs72801406	1.03609e-07	-1.64616	-1.71679e-10	0.000120003	-1.25461	-1.71679e-10	0.000157132	-1.32649	-1.71679e-10
53664400	rs11000027	5.69133e-08	-1.10597	-1.13929	4.02861e-05	-1.22485	-1.12127	5.37927e-05	-1.27253	-1.12591
53664556	rs11000028	1.117e-07	-1.57096	-1.71679e-10	7.57785e-05	-1.71431	-1.71679e-10	0.000106212	-1.71814	-1.71679e-10
53664580	rs12359282	6.12522e-08	-1.05089	-1.12089	4.55366e-05	-1.12489	-1.09872	5.93445e-05	-1.19587	-1.10435
53664797	rs11000029	1.117e-07	-1.57096	-1.71679e-10	7.57785e-05	-1.71431	-1.71679e-10	0.000106212	-1.71814	-1.71679e-10
53664992	rs1937672	3.55133e-08	-1.56767	-1.1492	2.79131e-05	-1.5639	-1.14912	3.776e-05	-1.60253	-1.1498
53665708	rs75550618	9.58849e-08	-1.72363	-1.71679e-10	7.562e-05	-1.7164	-1.71679e-10	0.000107523	-1.70587	-1.71679e-10
53665737	rs11000031	4.09861e-08	-1.44872	-1.12482	3.57663e-05	-1.36165	-1.10347	4.75327e-05	-1.41325	-1.10891
53665928	rs117941101	2.14524e-07	-1.24114e-10	-0.918358	0.000169548	-1.24114e-10	-0.90899	0.000241304	-1.24114e-10	-0.897521
53666041	rs116958697	6.86079e-07	0.244213	-1.71679e-10	0.000254134	-0.504263	-1.71679e-10	0.000430471	-0.318699	-1.71679e-10
53666527	rs75486003	1.25342e-07	-1.45573	-1.71679e-10	7.91308e-05	-1.67102	-1.71679e-10	0.000111945	-1.66557	-1.71679e-10
53667443	rs10823860	3.34654e-08	-1.7445	-1.03177	2.80891e-05	-1.68527	-1.02147	3.88199e-05	-1.70474	-1.01991
53667462	rs11000040	4.66429e-08	-1.40387	-1.04039	4.16486e-05	-1.31084	-1.00202	5.49766e-05	-1.36588	-1.01079
53667476	rs7081919	3.34654e-08	-1.7445	-1.03177	2.80891e-05	-1.68527	-1.02147	3.88199e-05	-1.70474	-1.01991
53667586	rs7083138	3.34654e-08	-1.7445	-1.03177	2.80891e-05	-1.68527	-1.02147	3.88199e-05	-1.70474	-1.01991
53667604	rs34873454	6.18737e-08	-1.12919	-1.03249	4.48486e-05	-1.24578	-0.993048	5.96835e-05	-1.29247	-1.00205
53667867	rs6480564	3.34654e-08	-1.7445	-1.03177	2.80891e-05	-1.68527	-1.02147	3.88199e-05	-1.70474	-1.01991
53667885	rs6480565	3.33711e-08	-1.7445	-1.03459	2.80071e-05	-1.68527	-1.0244	3.8706e-05	-1.70474	-1.02285
53667975	rs6480566	3.34638e-08	-1.74454	-1.03177	2.79905e-05	-1.68878	-1.02147	3.87086e-05	-1.70761	-1.01991
53668216	rs7910288	1.0615e-07	-1.62193	-1.71679e-10	7.43748e-05	-1.73301	-1.71679e-10	0.000104402	-1.73532	-1.71679e-10
53668302	rs28503602	3.10895e-08	-1.70745	-1.14246	2.40702e-05	-1.72428	-1.13687	3.37934e-05	-1.72115	-1.14216
53668314	rs7899527	3.39693e-08	-1.73819	-1.02314	2.93779e-05	-1.64935	-1.01253	4.03924e-05	-1.67402	-1.01092
53668770	rs7896865	3.35114e-08	-1.74454	-1.03035	2.80361e-05	-1.68878	-1.01985	3.87682e-05	-1.70761	-1.01837
53668890	rs11000060	3.18855e-08	-1.65813	-1.1665	2.36976e-05	-1.70775	-1.169	3.36409e-05	-1.69968	-1.16816
53668933	rs7922170	3.35114e-08	-1.74454	-1.03035	2.80361e-05	-1.68878	-1.01985	3.87682e-05	-1.70761	-1.01837
53668937	rs11812230	3.18855e-08	-1.65813	-1.1665	2.36976e-05	-1.70775	-1.169	3.36409e-05	-1.69968	-1.16816
53669058	rs7908238	3.36075e-08	-1.74454	-1.02749	2.81194e-05	-1.68878	-1.01688	3.8884e-05	-1.70761	-1.01539
53669171	rs7100489	3.37048e-08	-1.74454	-1.02459	2.82038e-05	-1.68878	-1.01388	3.90013e-05	-1.70761	-1.01238
53669252	rs12762744	1.0575e-07	-1.6257	-1.71679e-10	7.45855e-05	-1.73018	-1.71679e-10	0.000104636	-1.73309	-1.71679e-10
53669262	rs117065651	1.67218e-07	-1.24114e-10	-1.16748	0.000130733	-1.24114e-10	-1.16896	0.000183932	-1.24114e-10	-1.16901
53669346	rs11000063	3.26888e-08	-1.63376	-1.16599	2.4212e-05	-1.68661	-1.16867	3.44587e-05	-1.67606	-1.16776
53669644	rs6480572	3.38222e-08	-1.74448	-1.02118	2.8191e-05	-1.69219	-1.01093	3.89755e-05	-1.71037	-1.01027
53669680	rs6480573	3.36153e-08	-1.74431	-1.02749	2.79315e-05	-1.69549	-1.01688	3.86739e-05	-1.71303	-1.01539
53669770	rs6480574	3.39741e-08	-1.74365	-1.01753	2.80446e-05	-1.70176	-1.00656	3.88825e-05	-1.71801	-1.00502
53669773	rs7923342	3.36055e-08	-1.74013	-1.03196	2.72495e-05	-1.71557	-1.02152	3.78991e-05	-1.7286	-1.02005
53669806	rs6480575	3.36697e-08	-1.74105	-1.02913	2.73992e-05	-1.71302	-1.01859	3.80834e-05	-1.7267	-1.0171
53670221	rs77052000	1.22267e-07	-1.48057	-1.71679e-10	7.81668e-05	-1.68328	-1.71679e-10	0.00011053	-1.67829	-1.71679e-10
53670280	rs2105442	3.38462e-08	-1.74448	-1.02047	2.82282e-05	-1.69219	-1.00961	3.9061e-05	-1.71037	-1.00808
53670489	rs148503325	2.68456e-07	-1.24114e-10	-0.694094	0.000221616	-1.24114e-10	-0.641176	0.000316069	-1.24114e-10	-0.627616
53671765	rs1937677	3.39439e-08	-1.74454	-1.01753	2.8411e-05	-1.68878	-1.00656	3.92892e-05	-1.70761	-1.00502
53672118	rs12412587	1.67024e-07	-1.24114e-10	-1.16864	0.000131023	-1.24114e-10	-1.16675	0.000184088	-1.24114e-10	-1.16816
53672197	rs35104604	9.52384e-08	-1.7304	-1.71679e-10	9.16702e-05	-1.52393	-1.71679e-10	0.000128032	-1.5313	-1.71679e-10
53672663	rs10823881	1.12565e-07	-1.56325	-1.71679e-10	7.62176e-05	-1.70853	-1.71679e-10	0.000106744	-1.71315	-1.71679e-10
53672743	rs6480581	3.06623e-08	-1.70676	-1.15699	2.44775e-05	-1.68294	-1.16142	3.4814e-05	-1.67338	-1.16018
53672913	rs4382850	5.01835e-08	-1.22157	-1.14953	2.95808e-05	-1.50059	-1.1544	4.22225e-05	-1.48784	-1.15279
53673125	rs6480583	3.69903e-08	-1.51304	-1.16308	2.84234e-05	-1.52835	-1.16656	4.06385e-05	-1.51318	-1.16568
53673192	rs6480585	3.58937e-08	-1.5837	-1.12252	2.78798e-05	-1.58214	-1.13209	3.99257e-05	-1.56694	-1.12962
53673232	rs4600154	4.80741e-08	-1.63299	-0.78105	3.41692e-05	-1.74116	-0.769634	4.81222e-05	-1.74123	-0.768605
53673286	rs4595495	7.29526e-08	-1.73174	-0.265231	7.25621e-05	-1.60463	-0.153055	0.000102024	-1.58922	-0.169152
53673462	rs7073470	5.0658e-08	-1.6199	-0.741781	3.57405e-05	-1.73393	-0.731912	5.03239e-05	-1.73515	-0.729943
53673884	rs78479405	1.87061e-07	-1.24114e-10	-1.05535	0.00014206	-1.24114e-10	-1.08587	0.000201166	-1.24114e-10	-1.07945
53674074	rs115604554	1.04995e-07	-1.63287	-1.71679e-10	7.39099e-05	-1.73928	-1.71679e-10	0.00010428	-1.7365	-1.71679e-10
53674181	rs2339891	3.54574e-08	-1.57416	-1.14428	2.7484e-05	-1.57764	-1.15088	3.91456e-05	-1.56709	-1.1492
53674555	rs75186447	1.04161e-07	-1.64084	-1.71679e-10	7.37906e-05	-1.74089	-1.71679e-10	0.000104068	-1.73853	-1.71679e-10
53674581	rs1892367	3.63668e-08	-1.55272	-1.1404	2.77339e-05	-1.57197	-1.1475	3.94633e-05	-1.56252	-1.14569
53674590	rs10823885	7.0383e-08	-1.72882	-0.304007	6.96262e-05	-1.59394	-0.205042	9.79156e-05	-1.57929	-0.220178
53674795	rs1892368	4.99576e-08	-1.64395	-0.731658	3.58149e-05	-1.74208	-0.721675	5.04691e-05	-1.74253	-0.719683
53674947	rs80044542	1.8148e-07	-1.24114e-10	-1.08564	0.000143702	-1.24114e-10	-1.07438	0.000200129	-1.24114e-10	-1.08461
53675030	rs11000111	4.356e-08	-1.36474	-1.1479	2.9028e-05	-1.51987	-1.154	4.18104e-05	-1.49798	-1.15245
53675128	rs6480587	1.05573e-07	-1.62738	-1.71679e-10	7.48126e-05	-1.72714	-1.71679e-10	0.000105411	-1.72571	-1.71679e-10
53675164	rs11000112	7.09583e-08	-1.72892	-0.295772	7.12277e-05	-1.57989	-0.196351	0.000100235	-1.56451	-0.211555
53675243	rs11000113	7.04417e-08	-1.72408	-0.307915	6.99354e-05	-1.58538	-0.209168	9.84579e-05	-1.56968	-0.224271
53675409	rs11000115	1.20562e-07	-1.49462	-1.71679e-10	7.88464e-05	-1.67462	-1.71679e-10	0.000110687	-1.67687	-1.71679e-10
53675594	rs11000119	6.90467e-08	-1.72351	-0.328488	6.90242e-05	-1.57677	-0.230893	9.72854e-05	-1.56011	-0.245824
53675769	rs12571679	3.69872e-08	-1.53613	-1.14008	2.89315e-05	-1.52998	-1.14722	4.1308e-05	-1.51713	-1.14539
53676005	rs11000121	1.16218e-07	-1.53131	-1.71679e-10	7.66969e-05	-1.70226	-1.71679e-10	0.00010765	-1.70469	-1.71679e-10
53676045	rs4935290	4.87568e-08	-1.64872	-0.751218	3.50866e-05	-1.74278	-0.741522	4.94458e-05	-1.74316	-0.739542
53676051	rs1937678	3.67746e-08	-1.5432	-1.13877	2.89544e-05	-1.53033	-1.14607	4.1304e-05	-1.51842	-1.1442
53676944	rs140250958	1.0056e-07	-1.67602	-1.71679e-10	8.67288e-05	-1.57934	-1.71679e-10	0.00011813	-1.61179	-1.71679e-10
53677313	rs10823893	5.79352e-08	-1.72175	-0.505704	5.77907e-05	-1.56517	-0.420123	8.15215e-05	-1.54851	-0.434203
53677369	rs149488878	2.42702e-07	-1.24114e-10	-0.794948	0.000202207	-1.24114e-10	-0.73283	0.000290459	-1.24114e-10	-0.712115
53677635	rs2154281	3.68134e-08	-1.5667	-1.11421	2.93417e-05	-1.5394	-1.12372	4.18755e-05	-1.52781	-1.12107
53677838	rs1937679	8.92959e-08	-1.13907	-0.655755	8.28389e-05	-1.04244	-0.58279	0.000118508	-1.012	-0.596601
53678026	rs1937680	5.09758e-08	-1.67337	-0.682064	3.75766e-05	-1.74434	-0.671404	5.29698e-05	-1.74446	-0.669397
53678344	rs2879630	4.16727e-08	-1.43514	-1.12179	2.89029e-05	-1.54866	-1.12952	4.16264e-05	-1.52758	-1.12727
53678819	rs17638356	9.34218e-08	-1.19314	-0.55652	8.74726e-05	-1.10075	-0.470044	0.000124636	-1.07159	-0.486584
53678869	rs147463124	2.78471e-07	-0.657467	-1.71679e-10	0.000168156	-0.917229	-1.71679e-10	0.00024197	-0.894764	-1.71679e-10
53678982	rs1937682	3.28e-08	-1.69013	-1.10622	2.64312e-05	-1.65096	-1.11662	3.75123e-05	-1.64519	-1.11372
53679060	rs1937683	4.9218e-08	-1.6694	-0.721118	3.62517e-05	-1.74434	-0.707297	5.10659e-05	-1.74444	-0.706017
53679131	rs10823896	1.16218e-07	-1.53131	-1.71679e-10	7.66969e-05	-1.70226	-1.71679e-10	0.00010765	-1.70469	-1.71679e-10
53679200	rs2186146	3.25317e-08	-1.69641	-1.10815	2.61665e-05	-1.65926	-1.11839	3.71254e-05	-1.65374	-1.11554
53679340	rs10823897	6.34274e-08	-1.72706	-0.409826	6.42828e-05	-1.56805	-0.310777	9.03003e-05	-1.55294	-0.327498
53679978	rs17551404	9.62155e-08	-1.16688	-0.553309	9.02965e-05	-1.07241	-0.466615	0.000128736	-1.04262	-0.483196
53680085	rs1937684	5.03007e-08	-1.73927	-0.629489	4.06174e-05	-1.7248	-0.61313	5.7409e-05	-1.72232	-0.611057
53680099	rs12259464	7.17813e-08	-1.65607	-0.357087	6.89327e-05	-1.55423	-0.254766	9.76769e-05	-1.52989	-0.272025
53680107	rs12245197	7.28126e-08	-1.67052	-0.328376	7.09899e-05	-1.55527	-0.224319	0.000100496	-1.5316	-0.241863
53680114	rs1937685	3.49324e-08	-1.61483	-1.11854	2.612e-05	-1.65158	-1.12784	3.73113e-05	-1.63902	-1.12526
53680124	rs1937686	3.57664e-08	-1.59255	-1.11722	2.633e-05	-1.64513	-1.12628	3.76411e-05	-1.63202	-1.12347
53680415	rs56050528	1.60634e-07	-1.20765	-1.71679e-10	0.000148691	-1.04025	-1.71679e-10	0.000216925	-1.00403	-1.71679e-10
53680563	rs10762499	4.94262e-08	-1.6958	-0.690498	3.74881e-05	-1.74302	-0.675081	5.28669e-05	-1.74267	-0.673127
53680603	rs11000130	1.08393e-07	-1.60102	-1.71679e-10	7.46368e-05	-1.72949	-1.71679e-10	0.000104863	-1.73092	-1.71679e-10
53680796	rs11000132	1.02725e-07	-1.12016	-0.534566	9.68759e-05	-1.02208	-0.446608	0.000138233	-0.991212	-0.463424
53680874	rs190936716	1.46164e-07	-1.30205	-1.71679e-10	9.39762e-05	-1.49908	-1.71679e-10	0.000126127	-1.54629	-1.71679e-10
53681166	rs4478938	3.55194e-08	-1.58774	-1.12897	2.61532e-05	-1.64123	-1.13692	3.73843e-05	-1.62787	-1.13445
53681438	rs72801430	3.78531e-07	-0.350482	-1.71679e-10	0.000341887	-0.207643	-1.71679e-10	0.00042568	-0.32989	-1.71679e-10
53681794	rs11000137	3.51472e-08	-1.58774	-1.1395	2.58867e-05	-1.64123	-1.14716	3.69942e-05	-1.62787	-1.14495
53682131	rs2879629	5.04326e-08	-1.2483	-1.11784	3.05559e-05	-1.49566	-1.1269	4.31013e-05	-1.4956	-1.12442
53682854	rs2879628	5.14851e-08	-1.17821	-1.16728	3.07758e-05	-1.44535	-1.17004	4.33231e-05	-1.44529	-1.16961
53683347	rs2879627	3.42561e-08	-1.58277	-1.17014	2.55275e-05	-1.63188	-1.17049	3.63858e-05	-1.61879	-1.17061
53683675	rs12259383	9.50593e-08	-1.73228	-1.71679e-10	7.35339e-05	-1.74438	-1.71679e-10	0.000103554	-1.74349	-1.71679e-10
53683776	rs114752369	1.03365e-07	-1.64852	-1.71679e-10	7.36932e-05	-1.74221	-1.71679e-10	0.000103888	-1.74027	-1.71679e-10
53683880	rs72801432	2.57858e-07	-0.73437	-1.71679e-10	0.00021549	-0.66921	-1.71679e-10	0.000292714	-0.704384	-1.71679e-10
53683954	rs76023547	1.03365e-07	-1.64852	-1.71679e-10	7.36932e-05	-1.74221	-1.71679e-10	0.000103888	-1.74027	-1.71679e-10
53683971	rs79782488	9.43492e-08	-1.73978	-1.71679e-10	9.49469e-05	-1.48881	-1.71679e-10	0.000125253	-1.55325	-1.71679e-10
53684267	rs117558615	1.08089e-07	-1.60383	-1.71679e-10	8.69917e-05	-1.57631	-1.71679e-10	0.00011816	-1.61154	-1.71679e-10
53684292	rs12262767	1.02938e-07	-1.65265	-1.71679e-10	7.36486e-05	-1.74282	-1.71679e-10	0.000103801	-1.7411	-1.71679e-10
53684467	rs75281469	2.53145e-07	-1.24114e-10	-0.752817	0.000197995	-1.24114e-10	-0.753884	0.000274523	-1.24114e-10	-0.768544
53684498	rs10823900	3.25725e-08	-1.63266	-1.17065	2.54609e-05	-1.63563	-1.16935	3.60227e-05	-1.62967	-1.16976
53685102	rs7896346	1.03892e-07	-1.64343	-1.71679e-10	7.37557e-05	-1.74137	-1.71679e-10	0.000104005	-1.73914	-1.71679e-10
53685207	rs115379018	1.11633e-07	-1.57157	-1.71679e-10	9.07335e-05	-1.5342	-1.71679e-10	0.000130759	-1.51023	-1.71679e-10
53685448	rs6480593	9.46097e-08	-1.73702	-1.71679e-10	7.35305e-05	-1.74442	-1.71679e-10	0.000103452	-1.74447	-1.71679e-10
53685715	rs7068324	3.32576e-08	-1.61393	-1.16857	2.61258e-05	-1.61532	-1.16388	3.68339e-05	-1.61229	-1.16487
53685878	rs76586644	1.15215e-07	-1.53998	-1.71679e-10	9.79388e-05	-1.45778	-1.71679e-10	0.000143905	-1.41443	-1.71679e-10
53685880	rs11000160	9.59991e-08	-1.72244	-1.71679e-10	7.40268e-05	-1.7377	-1.71679e-10	0.000105358	-1.72621	-1.71679e-10
53686204	rs10508955	9.57476e-08	-1.72506	-1.71679e-10	7.36501e-05	-1.7428	-1.71679e-10	0.000103835	-1.74078	-1.71679e-10
53686382	rs4601717	5.19918e-08	-1.16608	-1.16961	3.11723e-05	-1.43652	-1.16608	4.38241e-05	-1.43645	-1.16694
53686607	rs11000162	1.12707e-07	-1.56199	-1.71679e-10	9.16958e-05	-1.52365	-1.71679e-10	0.000132222	-1.4991	-1.71679e-10
53687020	rs11000163	1.66741e-07	-1.24114e-10	-1.17034	0.000130734	-1.24114e-10	-1.16896	0.000183773	-1.24114e-10	-1.16988
53687163	rs2879632	3.30872e-08	-1.62415	-1.16349	2.60635e-05	-1.62548	-1.15611	3.67189e-05	-1.62257	-1.15772
53687295	rs117019866	2.03359e-07	-0.971809	-1.71679e-10	0.000188524	-0.802896	-1.71679e-10	0.000281047	-0.745058	-1.71679e-10
53687380	rs7093999	3.51004e-08	-1.55861	-1.16996	2.73603e-05	-1.5664	-1.16663	3.84262e-05	-1.56748	-1.16736
53688297	rs2339893	3.3149e-08	-1.62293	-1.16284	2.59832e-05	-1.62964	-1.15504	3.66266e-05	-1.62624	-1.15656
53688471	rs74483423	9.44443e-08	-1.73877	-1.71679e-10	7.36857e-05	-1.74232	-1.71679e-10	0.000103512	-1.74389	-1.71679e-10
53688525	rs10508954	9.56215e-08	-1.72638	-1.71679e-10	7.36222e-05	-1.74318	-1.71679e-10	0.000103776	-1.74134	-1.71679e-10
53688636	rs7906991	1.0918e-07	-1.59378	-1.71679e-10	7.48538e-05	-1.72659	-1.71679e-10	0.00010516	-1.7281	-1.71679e-10
53689566	rs7903101	5.23159e-08	-1.15987	-1.16961	3.07192e-05	-1.45116	-1.16608	4.31183e-05	-1.45269	-1.16694
53689774	rs7903366	3.44114e-08	-1.58309	-1.1653	2.66811e-05	-1.59967	-1.1585	3.75658e-05	-1.59769	-1.15979
53689846	rs80077465	9.76773e-08	-1.70511	-1.71679e-10	7.39803e-05	-1.73833	-1.71679e-10	0.000103906	-1.7401	-1.71679e-10
53689937	rs75582758	3.57222e-07	-0.408422	-1.71679e-10	0.000209305	-0.698331	-1.71679e-10	0.00030202	-0.673087	-1.71679e-10
53690331	rs7081864	3.46297e-08	-1.57725	-1.16482	2.68486e-05	-1.59413	-1.15778	3.78017e-05	-1.59212	-1.15911
53690361	rs61847456	1.15514e-07	-1.53739	-1.71679e-10	9.50568e-05	-1.48765	-1.71679e-10	0.00013068	-1.51083	-1.71679e-10
53690585	rs7083358	9.56215e-08	-1.72638	-1.71679e-10	7.36222e-05	-1.74318	-1.71679e-10	0.000103776	-1.74134	-1.71679e-10
53690799	rs7082609	5.24964e-08	-1.15617	-1.16987	3.07894e-05	-1.44833	-1.16663	4.28902e-05	-1.4575	-1.16744
53690972	rs10508953	1.09762e-07	-1.58846	-1.71679e-10	7.49936e-05	-1.72472	-1.71679e-10	0.000105348	-1.72631	-1.71679e-10
53691116	rs7070958	3.49239e-08	-1.57248	-1.16112	2.72994e-05	-1.58279	-1.15247	3.81692e-05	-1.58752	-1.15403
53691117	rs7074476	9.44443e-08	-1.73877	-1.71679e-10	7.36857e-05	-1.74232	-1.71679e-10	0.000103512	-1.74389	-1.71679e-10
53691493	rs2339895	9.45148e-08	-1.73802	-1.71679e-10	7.36542e-05	-1.74274	-1.71679e-10	0.000103489	-1.74411	-1.71679e-10
53692081	rs11000178	3.59141e-08	-1.55087	-1.15478	2.80993e-05	-1.56228	-1.1441	3.92257e-05	-1.56746	-1.14679
53692157	rs11000179	3.59987e-08	-1.55893	-1.14437	2.84437e-05	-1.56341	-1.13079	3.96617e-05	-1.56912	-1.13407
53692241	rs185125502	9.39349e-08	-1.74418	-1.71679e-10	7.35259e-05	-1.74449	-1.71679e-10	0.00010383	-1.74082	-1.71679e-10
53692726	rs17638883	1.15464e-07	-1.50887	-0.028955	0.000105053	-1.49642	0.108762	0.000138898	-1.5388	0.0889599
53692824	rs61847480	8.76861e-08	-1.63112	-0.181901	7.88114e-05	-1.59976	-0.0753012	0.000105796	-1.63369	-0.0883746
53692910	rs7904729	8.51647e-08	-0.684586	-1.15761	0.000107871	-0.205242	-1.15595	0.000136648	-0.308091	-1.15808
53692969	rs7920008	3.02918e-07	0.4228	-0.996118	0.000374024	0.871812	-0.989615	0.000460118	0.745542	-0.997639
53693075	rs10823903	1.69417e-07	-0.819472	-0.334946	0.000135873	-0.900224	-0.23018	0.000181845	-0.93926	-0.241165
53693513	rs4935292	4.38501e-07	-0.170441	-0.0329766	0.000218506	-0.647595	-0.00771505	0.000287478	-0.717252	-0.00518125
53693565	rs4935293	3.38543e-08	-1.68459	-1.08012	2.5935e-05	-1.68801	-1.09852	3.63671e-05	-1.69259	-1.09732
53693568	rs75061647	1.83961e-07	-1.07206	-1.71679e-10	0.000129623	-1.17749	-1.71679e-10	0.000174866	-1.21956	-1.71679e-10
53693617	rs74132820	1.61893e-07	-1.19985	-1.71679e-10	7.82522e-05	-1.68219	-1.71679e-10	0.000115379	-1.63535	-1.71679e-10
53693667	rs7096762	1.41562e-07	-0.916407	-0.417633	0.000118309	-0.956772	-0.312056	0.000156924	-1.00401	-0.323807
53694400	rs12354723	1.77559e-07	-0.822146	-0.285329	0.000152734	-0.846242	-0.167185	0.000202135	-0.894608	-0.180032
53694448	rs11000189	1.97936e-07	-0.5337	-0.465135	0.000183264	-0.371899	-0.459298	0.000294854	-0.248798	-0.448299
53694967	rs11000191	1.86064e-07	-0.836153	-0.224539	0.000157429	-0.88062	-0.102531	0.000207975	-0.930376	-0.115787
53695204	rs11000193	2.2382e-07	-0.454114	-0.421824	0.000208319	-0.287244	-0.415811	0.000336505	-0.160484	-0.404482
53695690	rs4604821	1.85971e-07	-0.849749	-0.21144	0.000157532	-0.893879	-0.0886161	0.000208174	-0.943245	-0.101959
53696074	rs35373694	4.00466e-07	-0.294152	-1.71679e-10	0.00042962	0.0207763	-1.71679e-10	0.000627304	0.057853	-1.71679e-10
53696237	rs11592770	6.05361e-08	-1.0189	-1.16464	9.80495e-05	-0.293485	-1.16317	0.000121458	-0.423166	-1.16084
53696483	rs11593309	6.05169e-08	-1.02106	-1.16279	0.000113822	-0.143473	-1.16401	0.000136195	-0.303777	-1.16571
53696761	rs149323493	2.45716e-07	-1.24114e-10	-0.782605	0.000196252	-1.24114e-10	-0.762724	0.000273606	-1.24114e-10	-0.771889
53696861	rs11000200	8.4365e-08	-1.33031	-0.521315	0.000152122	-0.500639	-0.516804	0.000213681	-0.51343	-0.505666
53697407	rs7069853	4.09179e-07	-0.227556	-0.0450727	0.000215116	-0.661363	-0.00958536	0.000283355	-0.73029	-0.00658705
53697472	rs7100138	3.82442e-07	-0.340202	-1.71679e-10	0.000308695	-0.309771	-1.71679e-10	0.00048501	-0.199409	-1.71679e-10
53697549	rs11000203	8.04374e-08	-1.35473	-0.544576	0.000142417	-0.543216	-0.540146	0.000200054	-0.555785	-0.529208
53697812	rs76397226	6.10344e-07	0.127243	-1.71679e-10	0.000465659	0.101329	-1.71679e-10	0.000738823	0.22148	-1.71679e-10
53697836	rs2339902	4.14907e-08	-1.6008	-0.960507	2.89642e-05	-1.7021	-0.97396	4.07755e-05	-1.70668	-0.968819
53698167	rs79466381	1.71901e-07	-1.24114e-10	-1.13986	0.000133132	-1.24114e-10	-1.15078	0.000188143	-1.24114e-10	-1.14638
53698621	rs79718241	1.15069e-07	-1.54125	-1.71679e-10	7.47871e-05	-1.72748	-1.71679e-10	0.000105447	-1.72537	-1.71679e-10
53698708	rs58725405	1.74569e-07	-0.0643003	-1.06016	0.000327872	0.799605	-1.04911	0.000429478	0.727867	-1.04888
53698772	rs10823905	2.07554e-07	-0.527261	-0.424128	0.000192056	-0.365043	-0.419292	0.000309383	-0.241642	-0.407356
53698921	rs12767618	1.84299e-07	-0.876105	-0.194118	0.00016038	-0.894351	-0.0702231	0.000213217	-0.937589	-0.0836792
53699145	rs80356153	1.90602e-07	-1.24114e-10	-1.0366	0.00015082	-1.24114e-10	-1.02603	0.000209983	-1.24114e-10	-1.03655
53699182	rs74132825	8.8538e-08	-0.79222	-1.01113	6.90883e-05	-0.80711	-0.999628	0.00010529	-0.715774	-1.01108
53699223	rs74231958	6.02039e-08	-1.02127	-1.16777	9.44074e-05	-0.327686	-1.16682	0.000117413	-0.452829	-1.16505
53699555	rs58843599	8.55798e-08	-1.34723	-0.490101	0.000152407	-0.530083	-0.485483	0.000214171	-0.542721	-0.474083
53699753	rs10740395	1.39917e-07	-1.31168	-0.0340463	9.51938e-05	-1.50871	0.022498	0.000132007	-1.52687	0.026143
53700409	rs17638971	1.90825e-07	-1.03542	-1.71679e-10	0.000135228	-1.13516	-1.71679e-10	0.000183554	-1.17107	-1.71679e-10
53700983	rs4254021	1.30888e-07	-1.30257	-0.10987	8.85673e-05	-1.50197	-0.0563956	0.000122704	-1.52039	-0.0534143
53701052	rs1122615	5.17615e-08	-1.33486	-1.00528	6.74131e-05	-0.840877	-0.990406	8.64323e-05	-0.934574	-0.989643
53701370	rs9702459	6.93373e-08	-1.02275	-1.02505	0.000106638	-0.361605	-1.01107	0.000132993	-0.482926	-1.01036
53703614	rs11595790	6.72815e-08	-0.910161	-1.16773	0.000113757	-0.141286	-1.16678	0.000139886	-0.277754	-1.165
53703616	rs140952602	2.30705e-07	-0.845643	-1.71679e-10	0.000144517	-1.06873	-1.71679e-10	0.000165134	-1.27682	-1.71679e-10
53703661	rs11594339	7.67427e-08	-0.899323	-1.047	0.000123312	-0.19263	-1.03478	0.000152663	-0.321314	-1.03403
53703948	rs186211198	1.01154e-07	-1.67013	-1.71679e-10	8.89426e-05	-1.55413	-1.71679e-10	0.000127591	-1.53475	-1.71679e-10
53704083	rs138632606	7.73774e-08	-0.895045	-1.04304	0.000128849	-0.152856	-1.03063	0.000159726	-0.280244	-1.02987
53705854	rs11000239	1.64002e-07	-0.992258	-0.194643	0.000137764	-1.0458	-0.0707803	0.000183152	-1.08903	-0.084233
53705866	rs4309107	3.7579e-08	-1.74094	-0.919394	2.94108e-05	-1.72664	-0.934125	4.19958e-05	-1.71752	-0.928491
53706267	rs6480606	1.41877e-07	-1.33719	0.00537554	9.65895e-05	-1.53453	0.0628802	0.000134195	-1.55087	0.0665863
53706388	rs6480607	1.41646e-07	-1.34604	0.0125833	9.66907e-05	-1.54087	0.0702619	0.000134371	-1.55695	0.0739791
53706495	rs56154780	1.01634e-07	-1.6654	-1.71679e-10	8.03343e-05	-1.65593	-1.71679e-10	0.000109151	-1.69084	-1.71679e-10
53706542	rs148908354	7.79261e-08	-0.890601	-1.04042	0.00012564	-0.180819	-1.02788	0.000155471	-0.310002	-1.02712
53707031	rs145978349	1.9468e-07	-1.01542	-1.71679e-10	0.000133821	-1.14562	-1.71679e-10	0.00018051	-1.18779	-1.71679e-10
53707128	rs11000246	4.70523e-07	-1.24114e-10	-0.132936	0.000364951	-1.24114e-10	-0.14236	0.00052756	-1.24114e-10	-0.115316
53707216	rs7895298	3.2968e-07	-0.488657	-1.71679e-10	0.00026567	-0.45987	-1.71679e-10	0.000414988	-0.35533	-1.71679e-10
53707238	rs7896226	3.2683e-07	-0.497341	-1.71679e-10	0.000263347	-0.468653	-1.71679e-10	0.000411214	-0.364464	-1.71679e-10
53707570	rs59760939	3.38581e-07	-0.462018	-1.71679e-10	0.000272924	-0.432929	-1.71679e-10	0.000426776	-0.327319	-1.71679e-10
53707627	rs151196156	4.76286e-07	-0.120762	-1.71679e-10	0.000364028	-0.144892	-1.71679e-10	0.000572876	-0.0329097	-1.71679e-10
53707716	rs55963015	3.28319e-07	-0.492796	-1.71679e-10	0.00026456	-0.464056	-1.71679e-10	0.000413185	-0.359683	-1.71679e-10
53707749	rs7092969	1.4392e-07	-1.32826	0.0107354	9.77478e-05	-1.5281	0.0683695	0.000135771	-1.54469	0.0720838
53708131	rs16925100	8.86996e-08	-0.774728	-1.0268	0.000148884	-0.0253208	-1.01364	0.000183064	-0.16091	-1.01283
53708322	rs74132829	3.39578e-07	-0.459075	-1.71679e-10	0.000273738	-0.429953	-1.71679e-10	0.000428098	-0.324227	-1.71679e-10
53708386	rs16925106	8.05404e-08	-0.874039	-1.02398	0.000135016	-0.126035	-1.0107	0.000166172	-0.260669	-1.00989
53708496	rs117272781	5.7116e-07	0.0608888	-1.71679e-10	0.000435966	0.0354401	-1.71679e-10	0.00069024	0.153462	-1.71679e-10
53708732	rs2339899	9.62015e-08	-1.36345	-0.356888	0.000169308	-0.558565	-0.351839	0.000238208	-0.571053	-0.33938
53708876	rs2879635	9.72906e-08	-1.36321	-0.34587	0.000171262	-0.558141	-0.340787	0.000240977	-0.570631	-0.328246
53709198	rs77223524	8.32828e-08	-0.846269	-1.01827	0.000141054	-0.0882482	-1.00473	0.000173329	-0.224479	-1.00391
53709352	rs2339898	3.95613e-08	-1.63745	-0.97148	2.80008e-05	-1.72532	-0.984571	3.94788e-05	-1.72824	-0.97957
53709427	rs17639165	2.13449e-07	-0.923385	-1.71679e-10	0.000150074	-1.031	-1.71679e-10	0.000203096	-1.0699	-1.71679e-10
53709536	rs11594267	8.40711e-08	-0.839744	-1.01537	0.000145957	-0.057101	-1.00171	0.000174903	-0.218465	-1.00088
53709631	rs79426890	2.13449e-07	-0.923385	-1.71679e-10	0.000150074	-1.031	-1.71679e-10	0.000203096	-1.0699	-1.71679e-10
53709700	rs16925131	8.50512e-08	-0.831079	-1.01245	0.000140167	-0.100628	-0.998661	0.000172881	-0.233152	-0.997822
53709833	rs74132831	3.5325e-07	-0.419605	-1.71679e-10	0.000284884	-0.390042	-1.71679e-10	0.000446226	-0.282753	-1.71679e-10
53709853	rs74132832	3.64663e-07	-0.387807	-1.71679e-10	0.000294192	-0.357893	-1.71679e-10	0.000461377	-0.249362	-1.71679e-10
53709902	rs16925132	8.67011e-08	-0.811866	-1.01245	0.000143822	-0.0748878	-0.998661	0.000177202	-0.208467	-0.997822
53710143	rs7902101	2.97655e-07	0.358345	-0.949192	0.000588022	1.26757	-0.932932	0.000769959	1.1947	-0.931946
53710157	rs12245187	7.51969e-08	-0.818795	-1.14788	0.000122226	-0.0909321	-1.14532	0.00015164	-0.221037	-1.14103
53710176	rs11000255	1.53183e-07	-1.02862	-0.226523	0.000131545	-1.05813	-0.104639	0.00017595	-1.0955	-0.117883
53710220	rs7093940	1.033e-07	-1.30983	-0.339316	0.000185526	-0.484718	-0.334213	0.000261454	-0.4957	-0.321622
53710232	rs7917469	3.73145e-07	-0.364814	-1.71679e-10	0.00030111	-0.334649	-1.71679e-10	0.000472647	-0.22523	-1.71679e-10
53710325	rs7905683	2.97655e-07	0.358345	-0.949192	0.000588022	1.26757	-0.932932	0.000769959	1.1947	-0.931946
53710480	rs7905946	3.73145e-07	-0.364814	-1.71679e-10	0.00030111	-0.334649	-1.71679e-10	0.000472647	-0.22523	-1.71679e-10
53710540	rs7905966	9.25624e-08	-0.856789	-0.902109	7.24387e-05	-0.871164	-0.888219	0.000109738	-0.78293	-0.902552
53710787	rs11596918	8.3799e-08	-0.837219	-1.02114	0.00014237	-0.0759682	-1.00773	0.000174854	-0.212713	-1.00691
53710979	rs10762512	1.37156e-07	-1.29995	-0.0657095	9.30995e-05	-1.49851	-0.00994876	0.00012929	-1.51516	-0.00635363
53711005	rs10762513	4.25534e-08	-1.53538	-1.00064	2.87055e-05	-1.67232	-1.01272	4.03409e-05	-1.6781	-1.00811
53711220	rs10508952	8.51767e-08	-0.818071	-1.02398	0.000145677	-0.0500365	-1.0107	0.000178721	-0.187863	-1.00989
53711307	rs78333499	8.51767e-08	-0.818071	-1.02398	0.000145677	-0.0500365	-1.0107	0.000178721	-0.187863	-1.00989
53711708	rs74132837	3.80221e-07	-0.346027	-1.71679e-10	0.000306883	-0.315658	-1.71679e-10	0.000482056	-0.205518	-1.71679e-10
53711836	rs12255275	2.94055e-07	0.350354	-0.953366	0.000602458	1.29615	-0.937258	0.000785748	1.21934	-0.936281
53711967	rs11596469	8.20661e-08	-0.855274	-1.02398	0.00013851	-0.100484	-1.0107	0.000170288	-0.236199	-1.00989
53712343	rs11000260	6.34979e-07	-1.24114e-10	0.166811	0.000486657	-1.24114e-10	0.145436	0.000699865	-1.24114e-10	0.167309
53712508	rs10733889	3.55134e-08	-1.73879	-0.978085	2.77225e-05	-1.72893	-0.990953	3.9522e-05	-1.72068	-0.986038
53712581	rs77532039	7.36337e-07	0.314908	-1.71679e-10	0.00056107	0.287721	-1.71679e-10	0.000895407	0.4137	-1.71679e-10
53712673	rs143773635	1.26175e-07	-1.44911	-1.71679e-10	8.04053e-05	-1.65504	-1.71679e-10	0.000117879	-1.61392	-1.71679e-10
53712689	rs11000263	2.44179e-07	-0.542919	-0.24596	0.000223547	-0.381715	-0.250788	0.000361077	-0.259046	-0.235441
53712759	rs11000264	3.87435e-08	-1.73159	-0.898225	2.96379e-05	-1.7395	-0.913574	4.17414e-05	-1.74438	-0.907701
53713053	rs144100540	5.03482e-07	-0.0652322	-1.71679e-10	0.000253114	-0.508282	-1.71679e-10	0.000434152	-0.310183	-1.71679e-10
53713175	rs7074329	3.59518e-08	-1.72652	-0.978085	2.73503e-05	-1.74244	-0.990953	3.87861e-05	-1.73948	-0.986038
53713209	rs7095482	3.59518e-08	-1.72652	-0.978085	2.73503e-05	-1.74244	-0.990953	3.87861e-05	-1.73948	-0.986038
53713359	rs74993021	1.92101e-07	-1.02876	-1.71679e-10	0.000139015	-1.10754	-1.71679e-10	0.000188837	-1.14269	-1.71679e-10
53713462	rs10466028	3.69024e-08	-1.73882	-0.939681	2.86599e-05	-1.73283	-0.953796	4.00958e-05	-1.74391	-0.9484
53713519	rs7073794	3.60428e-08	-1.71749	-0.984579	2.71289e-05	-1.7443	-0.997225	3.84099e-05	-1.74287	-0.992396
53713806	rs16925235	3.84456e-08	-1.73159	-0.905944	2.94165e-05	-1.7395	-0.92107	4.14261e-05	-1.74438	-0.915283
53714149	rs2339897	1.19876e-07	-1.25257	-0.247748	7.77719e-05	-1.49311	-0.195229	0.000107681	-1.513	-0.191411
53714391	rs10740402	4.35492e-08	-1.49427	-1.01862	2.92936e-05	-1.63473	-1.03003	4.12062e-05	-1.63931	-1.02568
53714654	rs10740403	3.54917e-08	-1.72652	-0.990964	2.70123e-05	-1.74244	-1.00339	3.83002e-05	-1.73948	-0.998644
53714687	rs10762514	3.54917e-08	-1.72652	-0.990964	2.70123e-05	-1.74244	-1.00339	3.83002e-05	-1.73948	-0.998644
53714787	rs10740404	3.56047e-08	-1.72652	-0.987785	2.70953e-05	-1.74244	-1.00032	3.84195e-05	-1.73948	-0.995534
53715070	rs2879634	3.58724e-08	-1.72223	-0.984579	2.71479e-05	-1.7436	-0.997225	3.84662e-05	-1.7414	-0.992396
53715185	rs2339896	3.74983e-08	-1.73002	-0.932461	2.86434e-05	-1.7404	-0.946798	4.03702e-05	-1.74417	-0.941316
53715419	rs11000271	3.61455e-08	-1.72443	-0.974796	2.74199e-05	-1.74308	-0.987776	3.88716e-05	-1.7405	-0.982818
53716180	rs4935294	4.38555e-08	-1.49427	-1.01161	2.94918e-05	-1.63473	-1.02329	4.14893e-05	-1.63931	-1.01883
53716463	rs4935295	4.37264e-08	-1.49427	-1.01456	2.94082e-05	-1.63473	-1.02612	4.13699e-05	-1.63931	-1.02171
53716542	rs12411770	2.52052e-07	-0.508932	-0.248214	0.000231616	-0.345535	-0.25151	0.000374439	-0.221284	-0.236865
53717213	rs114500910	1.0442e-07	-1.63836	-1.71679e-10	7.68581e-05	-1.70016	-1.71679e-10	0.00010536	-1.72619	-1.71679e-10
53717790	rs80054115	1.0442e-07	-1.63836	-1.71679e-10	7.68581e-05	-1.70016	-1.71679e-10	0.00010536	-1.72619	-1.71679e-10
53718548	rs150559352	1.07215e-07	-1.61195	-1.71679e-10	7.75006e-05	-1.69184	-1.71679e-10	0.000112588	-1.65985	-1.71679e-10
53718795	rs80117039	1.02916e-07	-1.65287	-1.71679e-10	7.7623e-05	-1.69026	-1.71679e-10	0.00010606	-1.71957	-1.71679e-10
53718903	rs77944580	1.96728e-07	-1.00496	-1.71679e-10	0.000151168	-1.02373	-1.71679e-10	0.000204456	-1.06322	-1.71679e-10
53719052	rs74132860	3.08484e-07	-0.555111	-1.71679e-10	0.000263913	-0.466505	-1.71679e-10	0.000399146	-0.394251	-1.71679e-10
53719172	rs1903955	1.39072e-07	-1.22253	-0.129258	8.97725e-05	-1.47151	-0.0733311	0.000124052	-1.49225	-0.0706287
53719255	rs11000285	7.51363e-08	-1.64932	-0.318153	6.66474e-05	-1.62462	-0.218091	8.94757e-05	-1.65749	-0.232121
53719628	rs4935296	4.13447e-08	-1.72652	-0.83832	3.15239e-05	-1.74244	-0.848936	4.47085e-05	-1.73948	-0.843934
53719798	rs72801443	3.42945e-07	-0.449211	-1.71679e-10	0.000294509	-0.356814	-1.71679e-10	0.000446756	-0.281565	-1.71679e-10
53720176	rs1001771	1.42132e-07	-1.67331	0.343283	0.00011576	-1.69825	0.407644	0.000161281	-1.72001	0.41958
53720212	rs1903957	3.44146e-07	-0.328012	-0.117702	0.000301823	-0.218381	-0.113901	0.00048627	-0.0967872	-0.100028
53720742	rs2126758	1.84131e-07	-1.07113	-1.71679e-10	0.000133175	-1.15046	-1.71679e-10	0.000181104	-1.18451	-1.71679e-10
53721176	rs1903960	2.79489e-07	-0.87722	0.223402	0.000172257	-1.1633	0.270167	0.000237651	-1.1996	0.286829
53721350	rs7087653	5.1196e-07	-0.0485332	-1.71679e-10	0.0004478	0.0622224	-1.71679e-10	0.000688068	0.150308	-1.71679e-10
53721665	rs1903961	1.67959e-07	-1.16306	-1.71679e-10	0.000122184	-1.2366	-1.71679e-10	0.000166591	-1.26804	-1.71679e-10
53722324	rs188076640	4.94433e-07	-0.0833688	-1.71679e-10	0.000267959	-0.451291	-1.71679e-10	0.00038627	-0.427041	-1.71679e-10
53722334	rs79343325	9.5895e-08	-1.72353	-1.71679e-10	8.68489e-05	-1.57795	-1.71679e-10	0.000115642	-1.63308	-1.71679e-10
53723009	rs190460017	1.68213e-07	-1.24114e-10	-1.16155	0.000132564	-1.24114e-10	-1.15506	0.000186482	-1.24114e-10	-1.15524
53724367	rs2454575	1.71785e-07	-1.14053	-1.71679e-10	0.000122722	-1.2322	-1.71679e-10	0.000167661	-1.26164	-1.71679e-10
53724395	rs76153012	1.85328e-07	-1.06466	-1.71679e-10	8.36898e-05	-1.61501	-1.71679e-10	0.000132848	-1.49437	-1.71679e-10
53724624	rs7085893	4.62357e-07	-0.150443	-1.71679e-10	0.00040307	-0.0430132	-1.71679e-10	0.000617747	0.0425001	-1.71679e-10
53724813	rs10823927	6.40817e-08	-1.70701	-0.419611	4.79447e-05	-1.74452	-0.427556	6.80451e-05	-1.73576	-0.427644
53724892	rs2454574	5.32346e-08	-1.70677	-0.605306	4.33154e-05	-1.64534	-0.628275	6.20175e-05	-1.64265	-0.613516
53725618	rs183516618	1.04842e-07	-1.63432	-1.71679e-10	7.76216e-05	-1.69028	-1.71679e-10	0.000112878	-1.65727	-1.71679e-10
53725647	rs75884457	9.95092e-08	-1.68653	-1.71679e-10	8.05346e-05	-1.65344	-1.71679e-10	0.000109006	-1.69218	-1.71679e-10
53725673	rs74586695	9.53781e-08	-1.72893	-1.71679e-10	8.83155e-05	-1.56121	-1.71679e-10	0.000117246	-1.61931	-1.71679e-10
53725905	rs2447653	5.48952e-08	-1.7045	-0.576856	4.38723e-05	-1.66044	-0.600402	6.28367e-05	-1.65777	-0.58527
53726243	rs78391224	2.07233e-07	-1.24114e-10	-0.952935	0.000160221	-1.24114e-10	-0.965572	0.00022837	-1.24114e-10	-0.95261
53726271	rs2454572	8.4723e-08	-1.35387	-0.493524	5.21163e-05	-1.56996	-0.518685	7.82548e-05	-1.5211	-0.502512
53726335	rs11000315	2.87189e-07	-0.517897	-0.108742	0.000246662	-0.422227	-0.11188	0.000404815	-0.289545	-0.0906047
53726384	rs12356995	1.04292e-07	-0.819882	-0.819703	8.01701e-05	-0.898778	-0.759195	0.000107777	-0.936517	-0.767
53727249	rs138056665	1.9898e-07	-1.24114e-10	-0.993574	0.000151821	-1.24114e-10	-1.01942	0.000212837	-1.24114e-10	-1.02305
53727464	rs10508951	9.57744e-08	-1.72479	-1.71679e-10	8.64262e-05	-1.58283	-1.71679e-10	0.00011528	-1.63622	-1.71679e-10
53729016	rs16925327	1.47412e-07	-1.07708	-0.216468	0.00012664	-0.962222	-0.238551	0.000198134	-0.881044	-0.213593
53729093	rs16925331	4.75434e-07	-0.122552	-1.71679e-10	0.000414852	-0.0142014	-1.71679e-10	0.000636257	0.0720239	-1.71679e-10
53729451	rs2169681	3.11291e-08	-1.67981	-1.16883	3.08376e-05	-1.44404	-1.16935	4.31606e-05	-1.44909	-1.16956
53729657	rs2447650	8.53024e-08	-1.68324	-0.157338	6.06278e-05	-1.7432	-0.194175	8.72984e-05	-1.73961	-0.174636
53729903	rs11598381	1.82698e-07	-1.07895	-1.71679e-10	0.000138562	-1.1108	-1.71679e-10	0.000186228	-1.15661	-1.71679e-10
53730283	rs28503173	4.26416e-07	-0.231365	-1.71679e-10	0.00039682	-0.0586402	-1.71679e-10	0.000611372	0.0321268	-1.71679e-10
53730294	rs1904033	3.13044e-08	-1.67237	-1.17065	3.09485e-05	-1.43921	-1.17059	4.33761e-05	-1.44313	-1.17054
53730326	rs1904034	2.93211e-08	-1.73936	-1.16911	2.38452e-05	-1.70096	-1.16958	3.33118e-05	-1.70789	-1.16977
53730348	rs1904035	1.87591e-07	-1.05251	-1.71679e-10	0.000142184	-1.08501	-1.71679e-10	0.000190915	-1.13175	-1.71679e-10
53730498	rs2927516	3.04144e-08	-1.70124	-1.17063	2.97135e-05	-1.48	-1.17052	4.13523e-05	-1.49101	-1.17044
53730670	rs11000333	7.87092e-08	-0.96396	-0.957061	5.32657e-05	-1.15891	-0.907923	7.22563e-05	-1.19214	-0.911218
53730762	rs9731091	5.32473e-08	-1.15276	-1.15907	8.36297e-05	-0.455282	-1.16044	0.00010422	-0.576021	-1.16105
53731491	rs16925357	1.21435e-07	-0.318658	-1.16874	0.000105296	-0.215926	-1.16942	0.000162075	-0.126721	-1.1688
53731500	rs2454570	2.1752e-07	-1.36346	0.458967	0.000137601	-1.61733	0.499567	0.000196526	-1.62454	0.521757
53731776	rs11813874	1.22994e-07	-0.30487	-1.16977	0.000106726	-0.201651	-1.17021	0.000164306	-0.112036	-1.16981
53731785	rs11813875	1.19737e-07	-0.331709	-1.16977	0.000103801	-0.22944	-1.17021	0.000159676	-0.140624	-1.16981
53731972	rs2454569	1.27629e-07	-1.43765	-1.71679e-10	9.15289e-05	-1.52547	-1.71679e-10	0.000134093	-1.48504	-1.71679e-10
53732919	rs2454568	2.94776e-08	-1.73285	-1.1703	2.34288e-05	-1.71814	-1.17002	3.27866e-05	-1.72371	-1.16985
53733016	rs61847499	1.81119e-07	-1.08763	-1.71679e-10	0.000300526	-0.33659	-1.71679e-10	0.000475121	-0.22001	-1.71679e-10
53733254	rs75906666	6.08131e-07	0.12361	-1.71679e-10	0.000534797	0.239764	-1.71679e-10	0.000825183	0.332026	-1.71679e-10
53733296	rs16925362	1.67003e-07	-1.24114e-10	-1.16877	0.000130671	-1.24114e-10	-1.16944	0.000183967	-1.24114e-10	-1.16882
53733476	rs2454567	2.10591e-07	-1.46604	0.529177	0.000192271	-1.35386	0.570638	0.000259308	-1.41885	0.593293
53733545	rs2454566	1.84248e-07	-1.55638	0.485882	0.000154913	-1.51614	0.516876	0.000213563	-1.56108	0.541433
53733572	rs34197920	3.07765e-07	-0.557443	-1.71679e-10	0.000224891	-0.626507	-1.71679e-10	0.000329598	-0.585706	-1.71679e-10
53733771	rs11000345	7.365e-08	-1.01072	-0.976738	5.00495e-05	-1.19931	-0.929798	6.79835e-05	-1.23136	-0.932953
53733785	rs74132869	5.14209e-07	-0.0441502	-1.71679e-10	0.000483375	0.138668	-1.71679e-10	0.00074853	0.234532	-1.71679e-10
53733903	rs149165514	1.68435e-07	-1.24114e-10	-1.16023	0.000132081	-1.24114e-10	-1.15871	0.000185891	-1.24114e-10	-1.15842
53734430	rs12243731	7.6514e-08	-0.974061	-0.975246	5.10909e-05	-1.18038	-0.928136	6.94641e-05	-1.21147	-0.931301
53734733	rs1904036	8.495e-08	-0.720145	-1.12457	9.1138e-05	-0.41564	-1.11411	0.000121307	-0.468902	-1.11635
53735069	rs61847500	1.42796e-07	-1.09398	-0.231382	0.000122531	-0.980521	-0.253239	0.000191548	-0.900275	-0.228165
53735149	rs76762140	1.42602e-07	-1.12306	-0.203665	0.000129756	-0.950044	-0.226425	0.000202759	-0.870392	-0.201166
53735227	rs73339256	1.27729e-07	-0.266476	-1.17039	0.000111009	-0.161914	-1.1706	0.000171057	-0.0711684	-1.17041
53735350	rs80296314	5.27736e-08	-1.15287	-1.1679	8.56564e-05	-0.423924	-1.16786	0.000106535	-0.548431	-1.16667
53735430	rs57518294	1.21657e-07	-0.315277	-1.1703	0.000105546	-0.212426	-1.17055	0.000162412	-0.12312	-1.17032
53735628	rs73339259	1.21156e-07	-0.319788	-1.16992	0.00010508	-0.217096	-1.17031	0.000161694	-0.127924	-1.16995
53735755	rs1904037	5.04274e-08	-1.23225	-1.13399	4.9535e-05	-1.01833	-1.12112	6.55443e-05	-1.07508	-1.12577
53736082	rs1904039	1.22281e-07	-0.310063	-1.17039	0.000106113	-0.207027	-1.1706	0.000163302	-0.117566	-1.17041
53736185	rs74132871	4.80283e-07	-0.112404	-1.71679e-10	0.000449855	0.0668019	-1.71679e-10	0.000695353	0.160842	-1.71679e-10
53736231	rs2447649	8.09563e-08	-0.753106	-1.13977	8.62977e-05	-0.453219	-1.1311	0.000114995	-0.505715	-1.13297
53736306	rs2454564	2.93702e-08	-1.73729	-1.16951	2.3731e-05	-1.70629	-1.16905	3.31825e-05	-1.71277	-1.16879
53737192	rs2454563	1.9038e-07	-1.33489	0.297133	0.000120466	-1.59322	0.342466	0.000172311	-1.60052	0.36624
53737194	rs11000351	6.50297e-08	-1.09538	-1.01656	4.45119e-05	-1.27193	-0.974442	6.0616e-05	-1.30173	-0.977288
53737195	rs11000352	6.79978e-08	-1.04893	-1.01837	4.5671e-05	-1.24417	-0.976488	6.223e-05	-1.27342	-0.979319
53737212	rs2454562	7.90957e-08	-0.765974	-1.15015	8.58494e-05	-0.447297	-1.14223	0.000114616	-0.498476	-1.14352
53737792	rs11000355	1.41712e-07	-1.1657	-0.167281	0.000120691	-1.05842	-0.190468	0.000188023	-0.982275	-0.164737
53738296	rs2454561	8.03958e-08	-0.749669	-1.15015	8.74753e-05	-0.428534	-1.14223	0.000116743	-0.480086	-1.14352
53738335	rs75585932	1.36458e-07	-1.21141	-0.159348	0.000115726	-1.10827	-0.182627	0.000179813	-1.03487	-0.156794
53738960	rs118033238	1.14293e-07	-1.54801	-1.71679e-10	0.000104521	-1.39273	-1.71679e-10	0.000135978	-1.47109	-1.71679e-10
53739016	rs2199584	2.93987e-08	-1.73729	-1.16854	2.37517e-05	-1.70629	-1.16817	3.321e-05	-1.71277	-1.16795
53739087	rs2199585	1.34242e-07	-1.1969	-0.190237	0.000114226	-1.09243	-0.211518	0.000177692	-1.01814	-0.18539
53739654	rs2454559	1.74941e-07	-1.5098	0.387468	0.000156505	-1.4232	0.434165	0.000213035	-1.48077	0.458646
53739872	rs2454558	2.01244e-07	-1.39521	0.412945	0.000189484	-1.25784	0.460019	0.000254229	-1.33004	0.484695
53739962	rs12414809	1.426e-07	-1.20456	-0.122171	0.000120959	-1.10079	-0.145877	0.000188112	-1.02697	-0.11957
53740094	rs1904042	8.30947e-08	-0.716651	-1.15015	9.08574e-05	-0.3906	-1.14223	0.000121166	-0.442897	-1.14352
53740102	rs1904043	1.42646e-07	-1.1969	-0.129512	0.000121093	-1.09243	-0.153134	0.000188391	-1.01814	-0.12692
53740178	rs76967727	9.66681e-08	-1.7155	-1.71679e-10	8.33048e-05	-1.61962	-1.71679e-10	0.000111921	-1.66579	-1.71679e-10
53740204	rs4603250	6.63318e-08	-1.04831	-1.0438	4.4931e-05	-1.23165	-1.00535	6.11238e-05	-1.26272	-1.00796
53740262	rs1904044	5.72444e-08	-1.09015	-1.1493	9.57863e-05	-0.331008	-1.149	0.000118848	-0.459928	-1.14581
53740604	rs2447648	1.73561e-07	-1.5098	0.379552	0.000155253	-1.4232	0.426131	0.000211318	-1.48077	0.450551
53740610	rs60538976	1.72149e-07	-1.24114e-10	-1.13842	0.000134927	-1.24114e-10	-1.13739	0.000188979	-1.24114e-10	-1.14194
53740658	rs115106596	9.49788e-08	-1.73313	-1.71679e-10	8.74874e-05	-1.57063	-1.71679e-10	0.000116457	-1.62606	-1.71679e-10
53740887	rs11527417	1.40591e-07	-1.21141	-0.129512	0.00011919	-1.10827	-0.153134	0.000185266	-1.03487	-0.12692
53740902	rs11516536	6.54377e-08	-1.06023	-1.04545	4.43902e-05	-1.24187	-1.00724	6.04081e-05	-1.27262	-1.00983
53740980	rs3104567	1.71001e-07	-1.52466	0.379552	0.00015257	-1.44063	0.426131	0.000208011	-1.49654	0.450551
53741021	rs3104566	2.93262e-08	-1.73943	-1.16887	2.3875e-05	-1.70076	-1.16853	3.33661e-05	-1.70771	-1.16832
53741229	rs1904045	2.1508e-07	-0.91577	-1.71679e-10	0.000166504	-0.927105	-1.71679e-10	0.000222753	-0.977513	-1.71679e-10
53741538	rs11510890	6.55459e-08	-1.06023	-1.0438	4.4474e-05	-1.24187	-1.00535	6.05213e-05	-1.27262	-1.00796
53741735	rs7922286	9.45365e-08	-1.73779	-1.71679e-10	8.93622e-05	-1.54943	-1.71679e-10	0.000118525	-1.60845	-1.71679e-10
53742120	rs1904046	3.06318e-08	-1.70134	-1.1634	2.92833e-05	-1.50269	-1.16241	4.09987e-05	-1.50798	-1.16206
53742151	rs11000373	1.4476e-07	-1.1969	-0.114805	0.000122867	-1.09243	-0.138594	0.000191185	-1.01814	-0.112195
53742681	rs4420207	7.09218e-08	-0.986594	-1.03861	4.70681e-05	-1.1911	-0.99943	6.40464e-05	-1.22188	-1.00209
53742685	rs11000375	1.34535e-07	-1.22648	-0.158483	0.000113777	-1.12474	-0.183148	0.000176357	-1.05226	-0.158807
53742862	rs74132873	1.4665e-07	-0.138971	-1.15976	0.000127903	-0.0300679	-1.16079	0.00019816	0.0643305	-1.15883
53743032	rs74132874	1.39785e-07	-0.176025	-1.17065	0.000121892	-0.0683651	-1.17063	0.00018828	0.0249872	-1.17063
53743114	rs74132876	1.38543e-07	-0.185012	-1.17059	0.000120762	-0.0776557	-1.17064	0.000186517	0.0154411	-1.17049
53743272	rs74132877	1.39188e-07	-0.180308	-1.17064	0.000121357	-0.0727922	-1.17059	0.000187423	0.0204385	-1.17065
53744132	rs7078910	6.74411e-08	-1.03692	-1.03861	4.50927e-05	-1.23397	-0.99943	6.14341e-05	-1.26353	-1.00209
53744373	rs74132878	1.37352e-07	-0.193586	-1.17064	0.000119696	-0.0865202	-1.17065	0.000184806	0.00633209	-1.1706
53744959	rs80042449	2.2139e-07	-0.886856	-1.71679e-10	0.000171355	-0.898388	-1.71679e-10	0.000229039	-0.949688	-1.71679e-10
53745716	rs72801466	9.51737e-08	-1.73108	-1.71679e-10	7.74026e-05	-1.6931	-1.71679e-10	0.000105975	-1.72038	-1.71679e-10
53746534	rs117680093	1.50943e-07	-1.26988	-1.71679e-10	9.72333e-05	-1.46501	-1.71679e-10	0.000146128	-1.3991	-1.71679e-10
53746559	rs11000383	1.69474e-07	-1.21141	0.0573335	0.00014325	-1.10827	0.0307394	0.000222901	-1.03487	0.0580178
53746612	rs11000384	1.29371e-07	-1.39851	-0.0255887	0.000202377	-0.680727	-0.0512642	0.000281492	-0.718546	-0.0249279
53746627	rs12257861	7.09838e-08	-0.999025	-1.0253	4.71921e-05	-1.20171	-0.986183	6.42262e-05	-1.2322	-0.988969
53746634	rs74132880	1.2952e-07	-0.252564	-1.17038	0.000112664	-0.147519	-1.17019	0.000173591	-0.056367	-1.17051
53746968	rs2454554	2.24346e-07	-1.37326	0.49967	0.000207897	-1.24478	0.539702	0.000278046	-1.32015	0.564359
53747093	rs79479794	4.97593e-07	-0.076999	-1.71679e-10	0.000434833	0.0328379	-1.71679e-10	0.000667669	0.120213	-1.71679e-10
53747205	rs75777234	1.23265e-07	-1.47244	-1.71679e-10	0.000263688	-0.467359	-1.71679e-10	0.000338999	-0.557582	-1.71679e-10
53747445	rs77201536	2.42591e-07	-1.24114e-10	-0.795402	0.000182613	-1.24114e-10	-0.834754	0.000255736	-1.24114e-10	-0.839432
53747508	rs2447647	2.12445e-07	-0.928098	-1.71679e-10	0.000165312	-0.934289	-1.71679e-10	0.000217184	-1.00284	-1.71679e-10
53747738	rs1904047	2.23592e-07	-0.876959	-1.71679e-10	0.000173047	-0.888558	-1.71679e-10	0.000231231	-0.94016	-1.71679e-10
53747755	rs2447646	2.17159e-07	-0.906149	-1.71679e-10	0.000168102	-0.91755	-1.71679e-10	0.000224825	-0.968257	-1.71679e-10
53747846	rs10740406	4.8247e-07	-0.634342	0.526479	0.000446587	-0.507317	0.566829	0.000551022	-0.663484	0.59168
53747853	rs2454553	2.21415e-07	-0.886744	-1.71679e-10	0.000171374	-0.898277	-1.71679e-10	0.000229063	-0.94958	-1.71679e-10
53748001	rs2927515	1.79287e-07	-1.50122	0.403425	0.000156111	-1.43385	0.442293	0.000212129	-1.49262	0.46624
53748089	rs2447645	1.87054e-07	-1.34989	0.294504	0.00011661	-1.6153	0.332011	0.000166623	-1.62297	0.355128
53748164	rs1993859	2.23592e-07	-0.876959	-1.71679e-10	0.000173047	-0.888558	-1.71679e-10	0.000231231	-0.94016	-1.71679e-10
53748388	rs78369557	1.70906e-07	-1.24114e-10	-1.14567	0.000133606	-1.24114e-10	-1.14723	0.00018854	-1.24114e-10	-1.14427
53748419	rs1993860	2.23592e-07	-0.876959	-1.71679e-10	0.000173047	-0.888558	-1.71679e-10	0.000231231	-0.94016	-1.71679e-10
53748522	rs2454552	1.85699e-07	-1.34092	0.278264	0.000115301	-1.61014	0.315564	0.000164706	-1.61797	0.338555
53748538	rs60236713	1.39349e-07	-0.181286	-1.16851	0.00025984	0.68726	-1.16932	0.000329143	0.582229	-1.16932
53749094	rs2454551	2.28274e-07	-0.856235	-1.71679e-10	0.000176647	-0.867971	-1.71679e-10	0.000235893	-0.9202	-1.71679e-10
53749378	rs76573637	6.22104e-08	-0.992447	-1.16381	0.000102143	-0.250787	-1.16496	0.00012544	-0.385708	-1.16604
53749401	rs117452832	1.02677e-07	-1.65519	-1.71679e-10	8.15858e-05	-1.64047	-1.71679e-10	0.00011786	-1.61408	-1.71679e-10
53749547	rs1904048	2.43381e-07	0.320011	-1.11217	0.00026563	0.641975	-1.10199	0.0003267	0.508415	-1.10295
53749956	rs7915024	7.33424e-08	-1.01837	-0.97327	4.682e-05	-1.21084	-0.984978	6.94114e-05	-1.15621	-0.987322
53750105	rs77691306	4.18122e-07	-0.251007	-1.71679e-10	0.000363274	-0.146965	-1.71679e-10	0.000555299	-0.0640727	-1.71679e-10
53750205	rs11000395	1.09147e-07	-1.3642	-0.22988	9.05397e-05	-1.28956	-0.246778	0.000138655	-1.22496	-0.226632
53750469	rs188873068	1.21909e-07	-1.4835	-1.71679e-10	8.09899e-05	-1.6478	-1.71679e-10	0.000118671	-1.60723	-1.71679e-10
53750811	rs7080748	1.37902e-07	-0.189967	-1.17027	0.000287655	0.79019	-1.17055	0.00036232	0.679501	-1.17055
53750911	rs117798124	2.49762e-07	-1.24114e-10	-0.766271	0.000193528	-1.24114e-10	-0.776703	0.000269883	-1.24114e-10	-0.785591
53750939	rs60791951	1.0784e-07	-1.37625	-0.22988	8.93535e-05	-1.30275	-0.246778	0.000136714	-1.23906	-0.226632
53751208	rs59646669	9.48037e-08	-1.73497	-1.71679e-10	8.81065e-05	-1.56358	-1.71679e-10	0.000117002	-1.62139	-1.71679e-10
53751217	rs2339892	1.81122e-07	-1.34127	0.253657	0.00011385	-1.59788	0.290641	0.000162318	-1.60746	0.313439
53752475	rs11000400	1.48504e-07	-0.115619	-1.17055	0.000281594	0.768995	-1.17065	0.000356068	0.662194	-1.17065
53752661	rs11000402	5.77961e-08	-1.19637	-1.03349	4.00867e-05	-1.35748	-0.993605	5.4755e-05	-1.3844	-0.996308
53752851	rs11000403	9.77595e-08	-1.34846	-0.355813	8.08593e-05	-1.27788	-0.371534	0.00012063	-1.23806	-0.35279
53752875	rs78424353	2.14605e-07	-0.91798	-1.71679e-10	0.00021704	-0.662044	-1.71679e-10	0.0002849	-0.731441	-1.71679e-10
53753017	rs117971315	5.18875e-07	-0.0351177	-1.71679e-10	0.000555534	0.277807	-1.71679e-10	0.00083759	0.346951	-1.71679e-10
53753066	rs11000404	9.66038e-08	-1.35396	-0.362198	7.98707e-05	-1.28386	-0.377856	0.000119116	-1.24429	-0.359186
53753299	rs61847549	5.67528e-08	-1.20696	-1.04112	3.93884e-05	-1.36636	-1.00229	5.38219e-05	-1.39297	-1.00493
53753582	rs6480638	8.98881e-08	-1.35071	-0.437507	0.000106106	-0.908041	-0.469642	0.000138932	-0.997775	-0.451821
53754335	rs1904050	9.00441e-08	-1.34267	-0.443813	0.000106695	-0.896342	-0.475807	0.000139602	-0.98672	-0.458064
53754445	rs148426142	1.01053e-07	-1.67113	-1.71679e-10	7.39656e-05	-1.73852	-1.71679e-10	0.00010375	-1.74159	-1.71679e-10
53754763	rs12572546	6.93044e-08	-0.877653	-1.17062	0.000119216	-0.0906771	-1.17051	0.000145543	-0.232811	-1.1703
53755377	rs11000409	5.52134e-08	-1.22782	-1.04776	3.84142e-05	-1.38382	-1.00987	5.25271e-05	-1.4098	-1.01245
53755562	rs150182892	1.73738e-07	-1.12923	-1.71679e-10	0.000128311	-1.18767	-1.71679e-10	0.000197118	-1.09978	-1.71679e-10
53755888	rs2454549	2.03843e-07	-0.969432	-1.71679e-10	0.000154205	-1.00384	-1.71679e-10	0.000206469	-1.05343	-1.71679e-10
53755899	rs2454548	1.94742e-07	-1.01511	-1.71679e-10	0.000153542	-1.00815	-1.71679e-10	0.000204962	-1.06076	-1.71679e-10
53756972	rs3101704	2.07685e-07	-0.950758	-1.71679e-10	0.000157046	-0.985584	-1.71679e-10	0.000210143	-1.03579	-1.71679e-10
53757050	rs2879633	2.05471e-07	-1.26253	0.30105	0.000124581	-1.55519	0.338022	0.000177293	-1.56387	0.358094
53757095	rs7091177	1.57339e-07	-0.0660547	-1.16232	0.000366877	1.0268	-1.1639	0.00045586	0.9026	-1.16399
53757107	rs2454547	3.15408e-08	-1.74346	-1.09204	2.58171e-05	-1.72986	-1.06123	3.62543e-05	-1.72967	-1.06335
53757162	rs2454546	1.51657e-07	-1.48494	0.219784	0.000143614	-1.33579	0.260797	0.000195502	-1.38785	0.279839
53757485	rs2339894	1.01322e-07	-1.32757	-0.34091	0.000119034	-0.893945	-0.368769	0.000155186	-0.986382	-0.352572
53758289	rs4275567	7.04877e-08	-0.890554	-1.14079	0.000116177	-0.14341	-1.1436	0.000142426	-0.280689	-1.14407
53758887	rs2252101	1.54725e-07	-1.46758	0.22245	0.000141847	-1.35576	0.268379	0.000193676	-1.40424	0.286845
53759431	rs1015620	1.33548e-07	-1.68017	0.287851	0.000113895	-1.64169	0.334837	0.000158576	-1.67107	0.353723
53759526	rs1015619	1.65701e-07	-0.0249079	-1.15169	0.000390748	1.0796	-1.15366	0.000484887	0.954209	-1.15387
53759558	rs117186641	3.05128e-07	-1.24114e-10	-0.566049	0.000247236	-1.24114e-10	-0.531778	0.000346444	-1.24114e-10	-0.535857
53759757	rs16925532	6.1081e-07	0.128005	-1.71679e-10	0.000676938	0.475456	-1.71679e-10	0.00104378	0.567027	-1.71679e-10
53760157	rs76516521	5.51836e-07	0.0264696	-1.71679e-10	0.000606012	0.364776	-1.71679e-10	0.000932283	0.454058	-1.71679e-10
53760302	rs2447644	1.58573e-07	-1.45142	0.230856	0.00015218	-1.29398	0.276922	0.000206499	-1.34873	0.295443
53760409	rs2454543	1.51279e-07	-1.48494	0.217289	0.000143893	-1.33579	0.262737	0.000195702	-1.38785	0.280861
53760970	rs78480376	9.92139e-07	0.613083	-1.71679e-10	0.00026099	-0.477642	-1.71679e-10	0.000366597	-0.479316	-1.71679e-10
53760996	rs2454542	1.52621e-07	-1.45704	0.198221	0.000143213	-1.32154	0.243752	0.000194992	-1.37268	0.26206
53761138	rs72801477	1.35685e-07	-1.68067	0.304228	0.000117628	-1.62607	0.351475	0.00016332	-1.65833	0.370465
53761208	rs2454541	1.36365e-07	-1.66791	0.296459	0.000118725	-1.60889	0.343582	0.000164433	-1.6436	0.362523
53761364	rs1903981	1.51224e-07	-1.45793	0.189917	0.00014031	-1.33358	0.235311	0.000190961	-1.38507	0.253564
53761688	rs2454540	3.09466e-08	-1.7393	-1.11522	2.4759e-05	-1.744	-1.08893	3.47728e-05	-1.74398	-1.09077
53762239	rs117559227	4.58351e-07	-0.159146	-1.71679e-10	0.000494655	0.161737	-1.71679e-10	0.000757662	0.246659	-1.71679e-10
53762669	rs2447643	9.08195e-08	-1.36581	-0.412093	8.70969e-05	-1.20535	-0.369753	0.000128246	-1.17318	-0.356447
53762747	rs4935024	8.045e-08	-1.31517	-0.583975	6.70068e-05	-1.2418	-0.595525	9.97302e-05	-1.20051	-0.5806
53762921	rs2454539	1.46016e-07	-1.68657	0.383511	0.000127778	-1.62404	0.432204	0.000178389	-1.65451	0.454891
53763127	rs2454538	7.50793e-08	-1.74159	-0.22665	5.86474e-05	-1.72062	-0.249964	8.33172e-05	-1.72718	-0.233742
53763696	rs74701075	5.14917e-07	-0.0427741	-1.71679e-10	0.000310287	-0.304627	-1.71679e-10	0.000399281	-0.393914	-1.71679e-10
53763998	rs2246585	1.20265e-07	-1.72229	0.225203	9.63961e-05	-1.73919	0.265531	0.000138957	-1.73624	0.286828
53764150	rs12354901	3.74173e-08	-1.73634	-0.928311	3.15898e-05	-1.70895	-0.880337	4.37824e-05	-1.72161	-0.882739
53764489	rs10508950	4.10782e-08	-1.74446	-0.826846	3.47218e-05	-1.71944	-0.775313	4.86236e-05	-1.72016	-0.779314
53764598	rs73339273	2.62137e-07	-0.717914	-1.71679e-10	0.000201872	-0.73449	-1.71679e-10	0.000267502	-0.794452	-1.71679e-10
53764740	rs2454536	1.17086e-07	-1.72229	0.19842	9.37397e-05	-1.73919	0.237588	0.000135183	-1.73624	0.259295
53764919	rs2454535	1.10048e-07	-1.72694	0.141077	8.88396e-05	-1.73471	0.179421	0.000128201	-1.73066	0.200677
53765057	rs7912562	5.13712e-08	-1.73564	-0.612062	3.92777e-05	-1.74404	-0.627424	5.60834e-05	-1.74453	-0.612205
53765095	rs7895502	4.16666e-08	-1.74346	-0.813616	3.56162e-05	-1.70819	-0.761136	4.98821e-05	-1.70871	-0.765208
53765229	rs7071412	5.04191e-07	-0.0638249	-1.71679e-10	0.000547068	0.262449	-1.71679e-10	0.000786572	0.284106	-1.71679e-10
53765301	rs2246714	4.17361e-08	-1.74451	-0.810903	3.51588e-05	-1.72402	-0.75823	4.92347e-05	-1.72466	-0.762317
53765812	rs77631414	2.45725e-07	-0.782569	-1.71679e-10	0.000189334	-0.798613	-1.71679e-10	0.000251381	-0.856611	-1.71679e-10
53765826	rs2447640	4.18965e-08	-1.74451	-0.807065	3.52104e-05	-1.72402	-0.756762	4.93039e-05	-1.72466	-0.760913
53765843	rs10823946	4.21609e-08	-1.74279	-0.802496	3.59778e-05	-1.70771	-0.75151	5.03391e-05	-1.70791	-0.756883
53765871	rs10823947	4.22005e-08	-1.74394	-0.800405	3.58992e-05	-1.71441	-0.746996	5.02619e-05	-1.71519	-0.751138
53765913	rs11599067	8.0895e-08	-0.727177	-1.16645	5.38004e-05	-0.891885	-1.16496	6.94645e-05	-0.980434	-1.16233
53766143	rs2447639	1.19005e-07	-1.72229	0.214669	9.52973e-05	-1.73919	0.254067	0.000137447	-1.73624	0.2759
53766166	rs10823948	4.20773e-08	-1.74426	-0.803014	3.57072e-05	-1.71699	-0.749787	4.99954e-05	-1.71773	-0.753915
53766197	rs79649724	2.60523e-07	-0.724089	-1.71679e-10	0.000195344	-0.767362	-1.71679e-10	0.000258625	-0.8282	-1.71679e-10
53766222	rs78106202	2.60523e-07	-0.724089	-1.71679e-10	0.000195344	-0.767362	-1.71679e-10	0.000258625	-0.8282	-1.71679e-10
53766290	rs1903982	6.38957e-08	-1.51949	-0.610038	5.27201e-05	-1.45995	-0.617181	7.72068e-05	-1.43897	-0.598119
53766407	rs2447638	1.15211e-07	-1.72229	0.18227	9.22168e-05	-1.73919	0.221208	0.00013297	-1.73624	0.242789
53766414	rs61847551	9.45241e-08	-1.73793	-1.71679e-10	8.57788e-05	-1.59035	-1.71679e-10	0.000116948	-1.62185	-1.71679e-10
53766634	rs79512545	1.73297e-07	-1.24114e-10	-1.13178	0.000135882	-1.24114e-10	-1.13034	0.000192309	-1.24114e-10	-1.12447
53766643	rs2454534	4.16248e-08	-1.74446	-0.813628	3.52167e-05	-1.71946	-0.761148	4.93132e-05	-1.72017	-0.76522
53766735	rs2454533	4.16248e-08	-1.74446	-0.813628	3.52167e-05	-1.71946	-0.761148	4.93132e-05	-1.72017	-0.76522
53767109	rs1903983	4.21769e-08	-1.74446	-0.800451	3.57169e-05	-1.71946	-0.747044	5.00101e-05	-1.72017	-0.751186
53767465	rs11000432	4.31706e-08	-1.74026	-0.781357	3.69728e-05	-1.7053	-0.726637	5.17872e-05	-1.70556	-0.730877
53767569	rs77629034	5.74765e-07	0.0671803	-1.71679e-10	0.000633531	0.409184	-1.71679e-10	0.00097552	0.499392	-1.71679e-10
53767627	rs10823950	6.21936e-08	-1.51949	-0.637038	5.13246e-05	-1.45995	-0.644007	7.51283e-05	-1.43897	-0.625408
53767679	rs7906084	5.39631e-08	-1.73237	-0.566108	4.1139e-05	-1.74307	-0.582095	5.87418e-05	-1.74417	-0.566257
53767693	rs7905155	5.39135e-08	-1.73207	-0.567327	4.11693e-05	-1.74304	-0.581387	5.87871e-05	-1.74417	-0.565485
53767771	rs1903985	4.21733e-08	-1.74454	-0.800451	3.56335e-05	-1.72179	-0.747044	4.9895e-05	-1.72247	-0.751186
53767777	rs11000434	3.95047e-08	-1.72865	-0.881713	3.26544e-05	-1.72182	-0.834321	4.52564e-05	-1.73322	-0.838011
53767820	rs1903986	1.22205e-07	-1.72074	0.239661	9.78079e-05	-1.73853	0.27941	0.000141137	-1.73528	0.301436
53767963	rs4935302	5.30625e-08	-1.73197	-0.583335	4.04817e-05	-1.74218	-0.599091	5.77698e-05	-1.74363	-0.583482
53768064	rs11000436	4.29007e-08	-1.7412	-0.786695	3.66545e-05	-1.70825	-0.732338	5.13432e-05	-1.70849	-0.736552
53768913	rs11000438	1.28448e-07	-1.72074	0.289486	0.000102876	-1.73853	0.329926	0.000148506	-1.73528	0.35233
53769053	rs12246992	9.78778e-08	-0.554872	-1.14819	6.16069e-05	-0.771503	-1.14985	7.90847e-05	-0.862656	-1.1504
53769054	rs78747026	5.67077e-07	0.053714	-1.71679e-10	0.000624295	0.3945	-1.71679e-10	0.000961006	0.484402	-1.71679e-10
53769192	rs7086280	5.40617e-08	-1.73055	-0.566108	4.11668e-05	-1.7424	-0.582095	5.87637e-05	-1.7438	-0.566257
53769351	rs10823951	1.20202e-07	-1.72749	0.229884	9.68175e-05	-1.73879	0.269496	0.000139706	-1.73548	0.291447
53769377	rs117697956	9.62657e-08	-1.71967	-1.71679e-10	7.38385e-05	-1.74024	-1.71679e-10	0.000104	-1.73919	-1.71679e-10
53769514	rs10762521	5.66702e-08	-1.72576	-0.523768	4.52951e-05	-1.68862	-0.540309	6.56766e-05	-1.67491	-0.523922
53769608	rs4935303	9.43057e-08	-1.74024	-1.71679e-10	8.77707e-05	-1.5674	-1.71679e-10	0.000119433	-1.60082	-1.71679e-10
53769653	rs7083409	5.4376e-08	-1.73055	-0.560311	4.1403e-05	-1.7424	-0.576375	5.91052e-05	-1.7438	-0.560461
53770056	rs1903987	5.41673e-08	-1.72859	-0.566108	4.12e-05	-1.74159	-0.582095	5.87931e-05	-1.7433	-0.566257
53770197	rs1903988	5.58843e-08	-1.72859	-0.534903	4.24288e-05	-1.74159	-0.552704	6.05361e-05	-1.7433	-0.537042
53770239	rs1903989	5.84748e-08	-1.72526	-0.492929	4.6929e-05	-1.68363	-0.509862	6.8135e-05	-1.669	-0.493087
53770493	rs4317937	5.45515e-08	-1.72859	-0.559042	4.14882e-05	-1.74159	-0.575122	5.921e-05	-1.7433	-0.559191
53770626	rs1961742	5.7995e-08	-1.72739	-0.499031	4.6468e-05	-1.68747	-0.515887	6.74306e-05	-1.67329	-0.499188
53771085	rs726195	1.02593e-07	-0.895285	-0.760728	7.79342e-05	-0.919232	-0.767027	0.000106871	-0.961043	-0.750913
53771139	rs10823952	1.22272e-07	-1.72694	0.246408	9.88559e-05	-1.73471	0.286251	0.000142772	-1.73066	0.308329
53771572	rs71508098	9.46607e-08	-0.595392	-1.14109	6.08856e-05	-0.790129	-1.143	7.80477e-05	-0.88262	-1.14364
53771663	rs73339302	2.51109e-07	-0.760892	-1.71679e-10	0.000193448	-0.777117	-1.71679e-10	0.000256672	-0.83578	-1.71679e-10
53771832	rs12571078	1.00022e-07	-0.541404	-1.13998	6.28929e-05	-0.759319	-1.14137	8.06404e-05	-0.851055	-1.14252
53771852	rs10762522	1.21665e-07	-1.73055	0.245045	9.94519e-05	-1.73165	0.289201	0.000143141	-1.72706	0.30731
53771905	rs10762523	7.63119e-08	-1.02084	-0.931112	4.39149e-05	-1.34755	-0.91232	5.89892e-05	-1.39015	-0.916072
53772293	rs4935025	4.0874e-08	-1.74154	-0.83475	3.50004e-05	-1.70297	-0.783792	4.90058e-05	-1.70389	-0.78775
53772304	rs113118336	4.52045e-07	-0.172999	-1.71679e-10	0.000451766	0.0710402	-1.71679e-10	0.000692997	0.157447	-1.71679e-10
53772319	rs10823953	1.05582e-07	-0.878953	-0.748339	8.05841e-05	-0.898286	-0.754536	0.000110879	-0.93715	-0.737985
53772765	rs12780755	9.90378e-08	-0.554102	-1.13718	6.34624e-05	-0.752467	-1.13921	8.11966e-05	-0.846812	-1.13989
53772799	rs7893146	1.34819e-07	-1.73229	0.349435	0.000110271	-1.72987	0.390691	0.000159513	-1.725	0.413543
53772842	rs16925715	1.34626e-07	-1.73375	0.349467	0.000110462	-1.72818	0.390724	0.00015983	-1.72305	0.413577
53772875	rs7908149	1.07026e-07	-0.479407	-1.13431	6.29418e-05	-0.76349	-1.13642	8.08935e-05	-0.853308	-1.13714
53772916	rs12217220	1.34199e-07	-1.7288	0.341337	0.000109003	-1.73323	0.382484	0.000157582	-1.72891	0.405277
53772945	rs11000454	1.23761e-07	-0.712691	-0.755738	9.23534e-05	-0.754566	-0.761935	0.000126514	-0.798213	-0.745009
53772953	rs11000455	1.22796e-07	-0.720514	-0.755738	9.35632e-05	-0.741552	-0.761935	0.000128338	-0.783903	-0.745009
53773061	rs11000456	1.02798e-07	-0.891653	-0.762362	7.84785e-05	-0.910843	-0.768455	0.000107984	-0.949414	-0.752181
53773081	rs12217231	1.35232e-07	-1.71212	0.332331	0.000106885	-1.74373	0.373356	0.000154103	-1.74204	0.396081
53773110	rs11000458	2.24511e-07	-0.129252	-0.743604	0.000190358	-0.0433804	-0.749836	0.000264716	-0.071729	-0.733194
53773284	rs11000459	1.04436e-07	-0.866158	-0.772045	7.97123e-05	-0.885635	-0.778065	0.000109596	-0.924792	-0.761984
53773365	rs10823954	1.32667e-07	-1.72229	0.323352	0.000106398	-1.73919	0.364255	0.000153584	-1.73624	0.386914
53773545	rs10823955	1.26004e-07	-1.72229	0.271822	0.000100983	-1.73919	0.312019	0.000145711	-1.73624	0.33429
53773676	rs117127972	2.5482e-07	-0.746222	-1.71679e-10	0.000196352	-0.762214	-1.71679e-10	0.000296127	-0.692792	-1.71679e-10
53773912	rs10762524	1.30331e-07	-0.578919	-0.837786	7.29217e-05	-0.939621	-0.813117	9.7535e-05	-0.984741	-0.818627
53773987	rs10762525	8.85246e-08	-1.00699	-0.796511	5.04627e-05	-1.34752	-0.773373	6.75863e-05	-1.39111	-0.779066
53773995	rs4495849	7.25228e-08	-0.832248	-1.17063	4.66446e-05	-1.029	-1.17057	5.93117e-05	-1.13073	-1.17005
53774116	rs11000462	4.23717e-08	-1.69558	-0.844718	3.28276e-05	-1.69809	-0.85276	4.69664e-05	-1.69692	-0.837223
53774119	rs11000463	4.22829e-08	-1.69768	-0.844718	3.27607e-05	-1.70013	-0.85276	4.68694e-05	-1.69899	-0.837223
53774359	rs117678451	2.48395e-07	-0.771761	-1.71679e-10	0.000191374	-0.787896	-1.71679e-10	0.000254005	-0.846226	-1.71679e-10
53774411	rs10823956	4.99372e-08	-1.54811	-0.827905	4.10061e-05	-1.49225	-0.836153	5.97923e-05	-1.47248	-0.820221
53774415	rs117618298	3.77689e-07	-0.35271	-1.71679e-10	0.000399815	-0.0511218	-1.71679e-10	0.000609446	0.0289717	-1.71679e-10
53774492	rs10823957	6.6212e-08	-1.26177	-0.832148	5.60138e-05	-1.17618	-0.840344	8.24648e-05	-1.1467	-0.82451
53774493	rs10762526	2.63723e-07	-1.19555	0.483668	0.000160638	-1.48967	0.526696	0.000222983	-1.527	0.550519
53774730	rs11596261	2.51109e-07	-0.760892	-1.71679e-10	0.000193448	-0.777117	-1.71679e-10	0.000256672	-0.83578	-1.71679e-10
53774778	rs73341214	4.37274e-08	-1.68517	-0.823637	3.38605e-05	-1.68794	-0.831936	4.8474e-05	-1.68665	-0.815905
53774789	rs1903980	8.52078e-08	-1.03589	-0.805796	4.86172e-05	-1.37816	-0.779988	6.51688e-05	-1.42085	-0.785749
53774792	rs11814876	4.37274e-08	-1.68517	-0.823637	3.38605e-05	-1.68794	-0.831936	4.8474e-05	-1.68665	-0.815905
53774826	rs1903979	2.58775e-07	-1.19555	0.464727	0.000157585	-1.48967	0.507509	0.000218716	-1.527	0.531198
53774855	rs1903978	2.62876e-07	-1.20733	0.492229	0.000160745	-1.49767	0.535367	0.000223282	-1.53439	0.55925
53774878	rs12570120	9.79067e-08	-0.630797	-1.07197	6.18405e-05	-0.843453	-1.07411	7.92231e-05	-0.935409	-1.0759
53774883	rs7093536	1.03675e-07	-0.570105	-1.07541	6.3933e-05	-0.806774	-1.07751	8.19321e-05	-0.898414	-1.07927
53774901	rs11000466	4.19249e-08	-1.69344	-0.857462	3.24849e-05	-1.69601	-0.865343	4.6463e-05	-1.69481	-0.850114
53774913	rs10733890	1.09326e-07	-0.514627	-1.07782	6.7027e-05	-0.757132	-1.0799	8.56885e-05	-0.851228	-1.08163
53775072	rs11000467	4.21887e-08	-1.69125	-0.853378	3.26858e-05	-1.69387	-0.861312	4.67562e-05	-1.69265	-0.845983
53775156	rs11000469	4.20858e-08	-1.69344	-0.853631	3.26489e-05	-1.69601	-0.860309	4.66639e-05	-1.69481	-0.845799
53775165	rs11000470	4.20858e-08	-1.69344	-0.853631	3.26489e-05	-1.69601	-0.860309	4.66639e-05	-1.69481	-0.845799
53775213	rs11000471	4.20964e-08	-1.69344	-0.853378	3.26161e-05	-1.69601	-0.861312	4.66553e-05	-1.69481	-0.845983
53775220	rs11000472	4.26972e-08	-1.73224	-0.800405	3.69629e-05	-1.68521	-0.746996	5.17754e-05	-1.68553	-0.751138
53775485	rs10762527	4.2973e-08	-1.73954	-0.786669	3.72448e-05	-1.6923	-0.73231	5.21502e-05	-1.69293	-0.736523
53775595	rs4631829	8.77391e-08	-1.04947	-0.762947	5.08158e-05	-1.37823	-0.735691	6.81585e-05	-1.41997	-0.741771
53775626	rs4935304	4.26972e-08	-1.73224	-0.800405	3.69629e-05	-1.68521	-0.746996	5.17754e-05	-1.68553	-0.751138
53775680	rs61656475	4.99131e-08	-1.54013	-0.836364	4.10337e-05	-1.48322	-0.844508	5.98414e-05	-1.46311	-0.828774
53775746	rs78211777	5.29928e-07	-0.0140401	-1.71679e-10	0.000579792	0.320545	-1.71679e-10	0.000891116	0.408896	-1.71679e-10
53775829	rs10762528	4.30881e-08	-1.73954	-0.783995	3.73513e-05	-1.6923	-0.729454	5.22987e-05	-1.69293	-0.733681
53775941	rs76574915	5.29928e-07	-0.0140401	-1.71679e-10	0.000579792	0.320545	-1.71679e-10	0.000891116	0.408896	-1.71679e-10
53775951	rs11000474	4.34021e-08	-1.73224	-0.784031	3.76156e-05	-1.68521	-0.729492	5.26851e-05	-1.68553	-0.733719
53776040	rs78637046	5.32115e-07	-0.00992142	-1.71679e-10	0.000582406	0.325044	-1.71679e-10	0.000895219	0.41349	-1.71679e-10
53776058	rs12572645	1.05267e-07	-0.554872	-1.07541	6.62282e-05	-0.771503	-1.07751	8.49149e-05	-0.862656	-1.07927
53776070	rs10823959	1.39346e-07	-1.73478	0.384958	0.000114381	-1.72928	0.42669	0.000165481	-1.72453	0.449803
53776286	rs1903977	2.69736e-07	-1.21892	0.529589	0.000166945	-1.49766	0.573205	0.000232126	-1.53365	0.597352
53776364	rs10823960	7.12281e-08	-1.22385	-0.797039	6.0423e-05	-1.1351	-0.805652	8.91195e-05	-1.10458	-0.789017
53776394	rs75511483	6.48976e-07	0.188615	-1.71679e-10	0.000569549	0.302721	-1.71679e-10	0.000879336	0.395588	-1.71679e-10
53776532	rs1903976	1.39551e-07	-1.73331	0.384958	0.000114184	-1.731	0.42669	0.000165153	-1.72651	0.449803
53776573	rs57404301	6.04961e-07	0.118384	-1.71679e-10	0.000529828	0.230428	-1.71679e-10	0.000816672	0.321659	-1.71679e-10
53776579	rs1903975	1.41094e-07	-1.73056	0.393208	0.000114454	-1.737	0.43505	0.000165431	-1.73325	0.458224
53776594	rs10823961	4.23823e-08	-1.6995	-0.840554	3.3059e-05	-1.69518	-0.848647	4.73343e-05	-1.69333	-0.833011
53776666	rs10823962	4.3632e-08	-1.73805	-0.772939	3.754e-05	-1.69907	-0.71765	5.25783e-05	-1.69934	-0.721933
53776770	rs10823963	4.40663e-08	-1.73387	-0.767218	3.81578e-05	-1.68885	-0.711545	5.34405e-05	-1.68915	-0.715857
53777043	rs10823964	7.88801e-08	-1.1559	-0.762947	4.87219e-05	-1.4203	-0.735691	6.54093e-05	-1.46114	-0.741771
53777648	rs144238843	1.2746e-07	-1.43897	-1.71679e-10	8.04114e-05	-1.65497	-1.71679e-10	0.000112849	-1.65753	-1.71679e-10
53778213	rs10740409	9.32405e-08	-0.97405	-0.777549	5.64201e-05	-1.26143	-0.74787	7.60974e-05	-1.29838	-0.753185
53778640	rs79143797	6.57816e-07	0.202145	-1.71679e-10	0.000577534	0.316644	-1.71679e-10	0.000891942	0.409823	-1.71679e-10
53778713	rs12573303	2.08724e-07	-1.24114e-10	-0.94577	0.000159566	-1.24114e-10	-0.969664	0.000225702	-1.24114e-10	-0.964362
53779480	rs10823973	9.68802e-08	-0.946489	-0.766817	5.82485e-05	-1.23955	-0.737853	7.84414e-05	-1.27735	-0.743878
53779556	rs79702175	6.73781e-07	0.226125	-1.71679e-10	0.00059196	0.341316	-1.71679e-10	0.000914725	0.435045	-1.71679e-10
53779846	rs12780573	9.60261e-08	-0.635965	-1.0862	6.20312e-05	-0.827073	-1.08741	7.95838e-05	-0.917711	-1.08906
53780219	rs4279961	1.00984e-07	-0.568028	-1.10379	6.49045e-05	-0.765177	-1.10403	8.30381e-05	-0.8589	-1.10538
53780793	rs138952524	9.48036e-08	-1.73497	-1.71679e-10	7.6254e-05	-1.70805	-1.71679e-10	0.000105114	-1.72853	-1.71679e-10
53780802	rs12776480	4.53378e-08	-1.72239	-0.750249	3.97803e-05	-1.6653	-0.693455	5.57049e-05	-1.66566	-0.697852
53781097	rs1903951	5.09249e-08	-1.55939	-0.797039	4.17381e-05	-1.50506	-0.805652	6.08721e-05	-1.48579	-0.789017
53781150	rs78219170	2.23386e-07	-0.877878	-1.71679e-10	0.000172263	-0.893103	-1.71679e-10	0.000229407	-0.948081	-1.71679e-10
53781310	rs9664844	9.46465e-08	-1.502	-0.234633	9.1806e-05	-1.32317	-0.199278	0.000135038	-1.30039	-0.177628
53781397	rs1903953	8.35537e-08	-1.60439	-0.256899	7.80691e-05	-1.46257	-0.221964	0.000114335	-1.44388	-0.200566
53781507	rs7920855	8.25188e-08	-1.62452	-0.249233	7.77396e-05	-1.47461	-0.214152	0.000113983	-1.45486	-0.192668
53781524	rs190528854	1.78526e-07	-1.10205	-1.71679e-10	0.000138001	-1.11486	-1.71679e-10	0.000205312	-1.05905	-1.71679e-10
53781725	rs7921124	1.01258e-07	-0.582912	-1.0862	6.39348e-05	-0.796846	-1.08741	8.20843e-05	-0.886774	-1.08906
53781937	rs7893327	9.67468e-08	-1.51039	-0.204296	9.26755e-05	-1.34464	-0.168379	0.00013614	-1.32351	-0.146388
53782360	rs6480657	7.63258e-08	-1.70944	-0.242332	6.59827e-05	-1.64561	-0.207121	9.52431e-05	-1.64159	-0.185558
53782665	rs74778748	2.21139e-07	-0.887991	-1.71679e-10	0.000170545	-0.903126	-1.71679e-10	0.000227194	-0.957774	-1.71679e-10
53782897	rs11816688	8.44716e-08	-1.61605	-0.234316	7.85678e-05	-1.47921	-0.198956	0.000115032	-1.46107	-0.177302
53783108	rs146659039	1.23971e-07	-1.46673	-1.71679e-10	7.8857e-05	-1.67449	-1.71679e-10	0.000115131	-1.63751	-1.71679e-10
53783246	rs111390562	7.2959e-07	0.305702	-1.71679e-10	0.000642449	0.423163	-1.71679e-10	0.000994532	0.518693	-1.71679e-10
53783293	rs12218667	8.46157e-08	-1.62169	-0.226974	7.85167e-05	-1.48734	-0.191476	0.000114935	-1.46948	-0.16974
53783502	rs74321112	3.0877e-07	-1.24114e-10	-0.554183	0.000247245	-1.24114e-10	-0.531744	0.000355414	-1.24114e-10	-0.510294
53783503	rs12359611	1.67472e-07	-1.72415	0.558188	0.000135602	-1.73831	0.605912	0.000196441	-1.73355	0.630328
53783556	rs11000495	4.69766e-08	-1.71809	-0.719044	4.1446e-05	-1.65759	-0.660138	5.83116e-05	-1.6533	-0.664475
53783775	rs11000496	5.06259e-08	-1.56933	-0.792992	4.14267e-05	-1.51637	-0.801824	6.03886e-05	-1.49756	-0.785222
53783998	rs4517464	8.49032e-08	-1.62169	-0.223582	7.87884e-05	-1.48734	-0.188021	0.000115337	-1.46948	-0.166247
53784042	rs114158570	6.53924e-07	0.19621	-1.71679e-10	0.000574018	0.310536	-1.71679e-10	0.00088639	0.403579	-1.71679e-10
53784170	rs11819075	6.09684e-07	0.12616	-1.71679e-10	0.000534087	0.238434	-1.71679e-10	0.000823387	0.329848	-1.71679e-10
53784341	rs11000498	4.97216e-08	-1.58735	-0.792992	4.05805e-05	-1.53701	-0.801824	5.91046e-05	-1.51905	-0.785222
53785472	rs112197544	5.42346e-08	-1.56117	-0.732291	4.37843e-05	-1.52104	-0.74181	6.40683e-05	-1.49971	-0.723923
53785617	rs67373140	8.16618e-08	-1.63845	-0.245748	7.4293e-05	-1.52351	-0.210602	0.000109014	-1.50302	-0.189077
53785678	rs75219163	4.93401e-08	-1.5817	-0.806339	3.97791e-05	-1.54377	-0.815012	5.80523e-05	-1.52353	-0.798707
53785735	rs11000507	1.03261e-07	-1.53336	-0.116163	9.72079e-05	-1.38962	-0.0756557	0.000143465	-1.36479	-0.0526967
53786041	rs118100357	1.89689e-07	-1.24114e-10	-1.04139	0.000147847	-1.24114e-10	-1.04594	0.000210586	-1.24114e-10	-1.03368
53786225	rs4935305	4.89254e-08	-1.72956	-0.666927	4.26492e-05	-1.6843	-0.604816	5.99279e-05	-1.68105	-0.609382
53786295	rs4935306	4.95219e-08	-1.73089	-0.653473	4.33337e-05	-1.68252	-0.590676	6.08962e-05	-1.67888	-0.595524
53786501	rs10762536	5.41752e-08	-1.67245	-0.622112	4.94412e-05	-1.58396	-0.557375	6.96373e-05	-1.57815	-0.562129
53786720	rs61849869	9.54296e-08	-1.72839	-1.71679e-10	0.000107124	-1.36814	-1.71679e-10	0.000143206	-1.4193	-1.71679e-10
53786763	rs117356994	1.76026e-07	-1.11615	-1.71679e-10	9.69673e-05	-1.46775	-1.71679e-10	0.000144828	-1.40803	-1.71679e-10
53787149	rs12243919	1.03098e-07	-0.582912	-1.06819	6.50809e-05	-0.796846	-1.06965	8.35389e-05	-0.886774	-1.07149
53787161	rs16913491	7.71377e-07	0.361396	-1.71679e-10	0.000680307	0.480421	-1.71679e-10	0.00105444	0.577191	-1.71679e-10
53787440	rs117832417	1.66765e-07	-1.24114e-10	-1.17019	0.000130548	-1.24114e-10	-1.17038	0.000183635	-1.24114e-10	-1.17063
53787652	rs12774183	9.17868e-08	-1.7297	-0.0376084	8.11416e-05	-1.69702	0.0510898	0.000115678	-1.67781	0.0450378
53787957	rs10823978	1.00492e-07	-1.67521	-0.00149036	7.78471e-05	-1.74381	0.056436	0.00011311	-1.74362	0.0883976
53788061	rs10762538	8.47544e-08	-1.74432	-0.102704	8.12218e-05	-1.63222	-0.012725	0.000109013	-1.67155	-0.0205601
53788070	rs79523576	1.03828e-07	-1.64405	-1.71679e-10	0.000106107	-1.37768	-1.71679e-10	0.000137426	-1.46049	-1.71679e-10
53788132	rs12763079	8.1022e-08	-1.74009	-0.151967	8.14098e-05	-1.57858	-0.0640453	0.000108924	-1.62122	-0.0717044
53788654	rs11000518	4.23129e-08	-1.42485	-1.11684	3.5875e-05	-1.34738	-1.1147	4.71531e-05	-1.42561	-1.10457
53788706	rs10823979	7.93083e-08	-0.783908	-1.12953	7.4967e-05	-0.596888	-1.12819	9.0257e-05	-0.761802	-1.11912
53788853	rs76647762	1.84876e-07	-1.24114e-10	-1.0671	0.000142651	-1.24114e-10	-1.08172	0.0002014	-1.24114e-10	-1.07828
53788881	rs10762539	6.6296e-08	-1.46281	-0.629836	4.81888e-05	-1.57395	-0.59305	6.37806e-05	-1.62536	-0.602771
53789388	rs7901487	7.13662e-08	-1.47215	-0.546803	5.12899e-05	-1.59858	-0.506054	6.78976e-05	-1.64954	-0.516038
53789667	rs10762540	6.21823e-08	-1.51704	-0.639674	4.44613e-05	-1.64278	-0.604722	5.95632e-05	-1.68157	-0.614969
53790034	rs10733891	6.90257e-08	-1.4295	-0.622797	4.91914e-05	-1.5591	-0.587303	6.56407e-05	-1.60168	-0.597707
53790461	rs10762541	1.13407e-07	-1.74443	0.188635	0.00010041	-1.69595	0.263092	0.000145484	-1.69917	0.29566
53790625	rs10740411	5.06825e-08	-1.7445	-0.6167	4.31049e-05	-1.69254	-0.58595	6.07504e-05	-1.6956	-0.581206
53790873	rs61849870	1.01746e-07	-1.6643	-1.71679e-10	0.000118198	-1.26976	-1.71679e-10	0.000177108	-1.20682	-1.71679e-10
53791217	rs7898220	4.91516e-08	-1.52388	-0.867995	6.40741e-05	-1.02701	-0.855069	9.28397e-05	-0.990243	-0.86246
53791330	rs75309653	9.83436e-08	-1.69831	-1.71679e-10	8.02161e-05	-1.6574	-1.71679e-10	0.000117553	-1.61669	-1.71679e-10
53791541	rs114403915	9.44799e-08	-1.73839	-1.71679e-10	7.35292e-05	-1.74444	-1.71679e-10	0.000103804	-1.74107	-1.71679e-10
53791679	rs117199497	1.95468e-07	-1.24114e-10	-1.01139	0.000151294	-1.24114e-10	-1.0229	0.000211872	-1.24114e-10	-1.0276
53791956	rs75857365	4.05229e-08	-1.74405	-0.840858	3.40908e-05	-1.68543	-0.827662	4.48459e-05	-1.7405	-0.839846
53792294	rs10823981	7.52338e-08	-1.56833	-0.397849	6.32353e-05	-1.45845	-0.436808	8.59829e-05	-1.47588	-0.453552
53792445	rs10740412	6.54432e-08	-1.53344	-0.572154	5.7434e-05	-1.39392	-0.597571	7.73891e-05	-1.4215	-0.613235
53792463	rs10762542	6.43423e-08	-1.53344	-0.58912	5.64886e-05	-1.39392	-0.61417	7.61326e-05	-1.4215	-0.629604
53792576	rs10762543	1.36341e-07	-1.35412	-0.0175005	0.000111892	-1.33338	0.00879033	0.000132217	-1.45742	-0.0417091
53792671	rs10762544	1.30633e-07	-1.34555	-0.0688383	0.000107169	-1.32458	-0.0431361	0.000126598	-1.45006	-0.092499
53792916	rs10740413	1.27619e-07	-1.35412	-0.0836103	0.000104654	-1.33338	-0.0580799	0.000123847	-1.45742	-0.107111
53793416	rs7918280	6.11762e-08	-1.59632	-0.576703	5.01633e-05	-1.63127	-0.495572	6.24724e-05	-1.69766	-0.551196
53793523	rs7904116	6.37897e-08	-1.59077	-0.540414	5.26702e-05	-1.62642	-0.451658	6.54036e-05	-1.69452	-0.508485
53794227	rs10762546	7.54989e-08	-1.45241	-0.510256	6.53486e-05	-1.36633	-0.496057	8.14106e-05	-1.44819	-0.53588
53794261	rs140589168	9.41444e-08	-1.74195	-1.71679e-10	7.44657e-05	-1.73178	-1.71679e-10	0.000103904	-1.74011	-1.71679e-10
53794276	rs10823988	9.24885e-08	-1.14763	-0.612063	7.23424e-05	-1.23153	-0.529188	8.28961e-05	-1.38371	-0.582279
53794532	rs10823991	2.36252e-07	-0.658617	-0.163266	0.000191158	-0.643279	-0.145747	0.000209707	-0.842896	-0.194972
53794766	rs74400528	7.95633e-08	-1.42926	-0.480973	6.91038e-05	-1.34005	-0.466464	8.57585e-05	-1.42488	-0.507164
53795411	rs9651334	3.74913e-08	-1.57836	-1.08431	3.24516e-05	-1.45494	-1.10744	4.823e-05	-1.40487	-1.10273
53795496	rs189128123	2.20105e-07	-1.24114e-10	-0.892678	0.000168692	-1.24114e-10	-0.914047	0.000238096	-1.24114e-10	-0.910905
53795780	rs12768701	1.21846e-07	-0.860813	-0.623213	0.000127766	-0.625347	-0.566578	0.00013314	-0.901761	-0.590415
53795802	rs11598561	1.91338e-07	-0.959592	-0.0731476	0.000113024	-1.27347	-0.0410551	0.000134817	-1.42838	-0.0512773
53797468	rs12357323	3.69461e-08	-1.60528	-1.07204	3.16274e-05	-1.49085	-1.09724	4.68857e-05	-1.44387	-1.092
53798112	rs139759643	8.54617e-08	-1.52094	-0.317768	7.12915e-05	-1.46972	-0.305627	8.97028e-05	-1.53616	-0.350913
53798120	rs144848807	1.30682e-07	-0.773641	-0.640375	0.000134218	-0.559713	-0.582946	0.00013923	-0.841547	-0.605902
53798974	rs147629797	1.01054e-07	-1.67113	-1.71679e-10	7.98492e-05	-1.66198	-1.71679e-10	0.000106444	-1.71596	-1.71679e-10
53799000	rs10762547	1.41967e-07	-1.33119	-1.71679e-10	9.19091e-05	-1.52132	-1.71679e-10	0.000121256	-1.58567	-1.71679e-10
53799088	rs11591640	2.26013e-07	-0.866188	-1.71679e-10	0.000153149	-1.01071	-1.71679e-10	0.000195738	-1.1068	-1.71679e-10
53799265	rs11000542	4.68222e-08	-1.73291	-0.707514	5.18155e-05	-1.39784	-0.696595	6.06575e-05	-1.5486	-0.729738
53799331	rs16926050	3.63966e-08	-1.63064	-1.06166	3.14079e-05	-1.50681	-1.08826	4.6562e-05	-1.46009	-1.0827
53799707	rs1903999	2.08471e-07	-0.946982	-1.71679e-10	0.00014227	-1.0844	-1.71679e-10	0.000182769	-1.17536	-1.71679e-10
53800268	rs11593752	2.40779e-07	-0.8029	-1.71679e-10	0.000162284	-0.952773	-1.71679e-10	0.000206617	-1.05271	-1.71679e-10
53800497	rs10823994	8.59828e-08	-1.52094	-0.31169	7.17293e-05	-1.46972	-0.299505	9.02389e-05	-1.53616	-0.344954
53800548	rs10823995	8.56816e-08	-1.51165	-0.324497	7.15431e-05	-1.45942	-0.312403	8.99168e-05	-1.52718	-0.357509
53800879	rs10823996	8.52343e-08	-1.51688	-0.324497	7.11297e-05	-1.46522	-0.312403	8.94634e-05	-1.53224	-0.357509
53801660	rs6480683	2.14902e-07	-0.916599	-1.71679e-10	0.000146261	-1.05673	-1.71679e-10	0.000187529	-1.14965	-1.71679e-10
53801882	rs147853700	1.20311e-07	-1.4967	-1.71679e-10	0.00011895	-1.26342	-1.71679e-10	0.000160131	-1.30758	-1.71679e-10
53801930	rs75340256	9.91692e-08	-1.68995	-1.71679e-10	7.66816e-05	-1.70246	-1.71679e-10	0.000110389	-1.67956	-1.71679e-10
53802489	rs12356110	3.68597e-08	-1.5976	-1.08206	3.16924e-05	-1.48052	-1.10552	4.70155e-05	-1.43263	-1.10047
53802584	rs61849880	1.00091e-07	-1.6807	-1.71679e-10	8.072e-05	-1.65114	-1.71679e-10	0.00010714	-1.70944	-1.71679e-10
53802603	rs1904002	2.08471e-07	-0.946982	-1.71679e-10	0.00014227	-1.0844	-1.71679e-10	0.000182769	-1.17536	-1.71679e-10
53803067	rs12240921	3.80526e-08	-1.57776	-1.07006	3.28665e-05	-1.45414	-1.09553	4.8879e-05	-1.404	-1.09023
53803367	rs11000558	1.1412e-07	-1.58711	0.0375798	8.55619e-05	-1.72968	0.136792	0.000109134	-1.74444	0.0534289
53803586	rs10823998	9.79653e-08	-1.55424	-0.147931	8.70897e-05	-1.44074	-0.134445	0.000107725	-1.5204	-0.183594
53803610	rs1904003	4.21653e-08	-1.55285	-0.992332	4.57518e-05	-1.1913	-1.0276	6.55514e-05	-1.18032	-1.02043
53803755	rs17560636	1.15514e-07	-1.57497	0.0375798	8.61273e-05	-1.72309	0.136792	0.000109263	-1.74325	0.0534289
53803865	rs1904004	3.8835e-08	-1.63184	-0.995621	3.75161e-05	-1.38681	-1.03054	5.48514e-05	-1.35551	-1.02344
53804712	rs10823999	1.00907e-07	-1.54635	-0.126239	8.99019e-05	-1.43079	-0.112611	0.000110991	-1.51184	-0.162282
53804746	rs61849881	1.91912e-07	-1.02975	-1.71679e-10	0.000124704	-1.21618	-1.71679e-10	0.000160981	-1.30229	-1.71679e-10
53804759	rs12252648	1.29785e-07	-1.5865	0.165599	9.84685e-05	-1.72706	0.274675	0.000124172	-1.74407	0.182159
53805360	rs6480687	7.36162e-08	-1.68068	-0.307234	7.19757e-05	-1.55096	-0.214832	9.95803e-05	-1.49207	-0.290549
53805392	rs117084805	1.69132e-07	-1.1561	-1.71679e-10	0.000131371	-1.16409	-1.71679e-10	0.000138354	-1.45377	-1.71679e-10
53806174	rs4256924	8.9993e-08	-1.56496	-0.222093	7.96685e-05	-1.45433	-0.209924	9.93221e-05	-1.53205	-0.253163
53806602	rs17641137	1.36557e-07	-1.04268	-0.327353	0.000103537	-1.103	-0.299193	0.000119538	-1.29178	-0.308169
53806791	rs12571881	1.77092e-07	-1.24114e-10	-1.11011	0.00013883	-1.24114e-10	-1.10887	0.000195633	-1.24114e-10	-1.10734
53807260	rs74657138	4.65419e-07	-1.24114e-10	-0.143842	0.000351049	-1.24114e-10	-0.181198	0.000511025	-1.24114e-10	-0.147161
53807749	rs10762548	8.59482e-08	-1.53022	-0.302815	7.67234e-05	-1.41059	-0.291332	9.497e-05	-1.4944	-0.335619
53807751	rs12768368	2.14451e-07	-0.129081	-0.789618	0.000257767	0.248859	-0.738926	0.00025439	-0.0870328	-0.757676
53807761	rs77227297	1.23775e-07	-1.46832	-1.71679e-10	7.73314e-05	-1.69402	-1.71679e-10	0.00010476	-1.73191	-1.71679e-10
53808365	rs1871078	8.10738e-08	-1.52514	-0.366277	7.25574e-05	-1.40425	-0.353491	8.98266e-05	-1.48891	-0.396783
53808482	rs56181754	1.67967e-07	-0.92338	-0.239632	0.000126892	-0.988735	-0.210056	0.000143892	-1.19503	-0.219481
53808519	rs1871079	8.16016e-08	-1.52514	-0.359788	7.30336e-05	-1.40425	-0.34695	9.04002e-05	-1.48891	-0.390418
53808598	rs1871080	7.61616e-08	-1.49396	-0.459961	6.86148e-05	-1.36568	-0.447939	8.47428e-05	-1.45534	-0.488618
53808859	rs12256519	8.93903e-08	-1.67219	-0.121575	0.000100139	-1.42069	-0.0148752	9.98177e-05	-1.68181	-0.0984197
53809027	rs1904006	2.52457e-07	0.0395433	-0.795082	0.000322882	0.479783	-0.744619	0.000315752	0.134544	-0.763167
53809800	rs61849896	3.54652e-08	-1.7371	-0.981132	3.39365e-05	-1.53085	-0.986787	4.33595e-05	-1.62941	-0.984643
53809894	rs17641202	2.23244e-07	-1.05308	0.174565	0.000171809	-1.11172	0.215978	0.000192656	-1.32011	0.197436
53810877	rs1904007	1.08826e-07	-0.952298	-0.644731	7.95057e-05	-1.04515	-0.621148	9.01037e-05	-1.25447	-0.628147
53811431	rs10824002	3.10163e-08	-1.68925	-1.16302	2.38785e-05	-1.7188	-1.15034	3.25386e-05	-1.73947	-1.16169
53811667	rs61849897	9.81324e-08	-1.70046	-1.71679e-10	8.1147e-05	-1.64586	-1.71679e-10	0.000108106	-1.70046	-1.71679e-10
53812394	rs72803111	4.13501e-07	-0.26212	-1.71679e-10	0.000746692	0.573528	-1.71679e-10	0.00107325	0.594865	-1.71679e-10
53813181	rs75062856	2.30543e-06	2.45795	-1.0017	0.223285	7.16866	-0.894583	0.0033166	2.71767	-0.994554
53813948	rs1904008	3.43981e-08	-1.71382	-1.03496	3.73646e-05	-1.37031	-1.05109	4.3347e-05	-1.58016	-1.03418
53813953	rs1904009	3.46281e-08	-1.71382	-1.0283	3.75993e-05	-1.37031	-1.04483	4.36376e-05	-1.58016	-1.0275
53814229	rs1904010	3.67944e-08	-1.73176	-0.949669	3.66366e-05	-1.47352	-0.967556	4.48435e-05	-1.63503	-0.945365
53814365	rs184082408	1.78593e-07	-1.24114e-10	-1.10167	0.000139037	-1.24114e-10	-1.10738	0.000195959	-1.24114e-10	-1.10567
53814383	rs12778630	3.57619e-08	-1.72113	-0.988764	3.84848e-05	-1.3869	-1.00496	4.50775e-05	-1.59034	-0.984856
53814746	rs150765539	9.5288e-08	-1.72988	-1.71679e-10	9.90502e-05	-1.4465	-1.71679e-10	0.000103492	-1.74408	-1.71679e-10
53814940	rs4457701	3.92311e-08	-1.70714	-0.91017	4.41225e-05	-1.32417	-0.93098	5.08315e-05	-1.54802	-0.907037
53815674	rs1903995	7.37285e-08	-1.06755	-0.918843	7.47857e-05	-0.821112	-0.906385	7.65458e-05	-1.1332	-0.912489
53816077	rs1903996	7.20624e-08	-1.09398	-0.915264	7.26258e-05	-0.852031	-0.904773	7.4824e-05	-1.15831	-0.910131
53816171	rs1903997	7.52483e-08	-1.08083	-0.885154	7.6052e-05	-0.836638	-0.874068	7.8103e-05	-1.14582	-0.879729
53816380	rs10762550	4.16026e-08	-1.61393	-0.944684	2.95716e-05	-1.72374	-0.931574	4.32094e-05	-1.67988	-0.937643
53817290	rs74911174	1.0778e-06	1.86224	-1.16634	0.0666691	6.23593	-1.17055	0.00150263	2.10021	-1.16882
53817479	rs146355959	2.11664e-07	-0.392557	-0.539224	0.000242966	-0.0409806	-0.508221	0.000370117	0.0426972	-0.512455
53817829	rs10824004	3.65064e-08	-1.52147	-1.16782	2.35821e-05	-1.71838	-1.16325	3.26454e-05	-1.73153	-1.16634
53817928	rs10824005	3.64014e-08	-1.52397	-1.16821	2.351e-05	-1.72081	-1.16388	3.26734e-05	-1.7302	-1.16682
53818075	rs148119476	9.40327e-08	-1.74314	-1.71679e-10	7.54578e-05	-1.71855	-1.71679e-10	0.000106737	-1.71321	-1.71679e-10
53818118	rs11813596	9.57495e-08	-1.72504	-1.71679e-10	9.01318e-05	-1.54085	-1.71679e-10	0.000116946	-1.62187	-1.71679e-10
53818149	rs12268753	5.34072e-07	1.15608	-1.16233	0.000332822	0.905602	-1.14012	0.000359914	0.664231	-1.16194
53818156	rs10824006	3.74365e-08	-1.68903	-0.975109	2.80505e-05	-1.71929	-0.988829	3.94273e-05	-1.74439	-0.964728
53818497	rs11000634	6.79804e-08	-1.21204	-0.855521	6.86815e-05	-0.932377	-0.880266	0.000112311	-0.818685	-0.843625
53818997	rs11594633	4.54289e-08	-1.67175	-0.798885	3.44101e-05	-1.7388	-0.764972	5.01766e-05	-1.71003	-0.758
53819067	rs11597349	4.57345e-08	-1.67549	-0.788441	3.47522e-05	-1.73982	-0.754065	5.06019e-05	-1.71259	-0.747001
53819101	rs11000639	3.61456e-08	-1.71623	-0.982994	2.89824e-05	-1.67748	-0.997953	3.93938e-05	-1.73573	-0.974238
53819826	rs79798818	2.24296e-07	0.190588	-1.0644	0.000167414	0.0834809	-1.00514	0.000277945	0.30774	-1.0639
53820579	rs10443915	4.44077e-08	-1.67175	-0.82162	3.3653e-05	-1.7388	-0.787218	4.89965e-05	-1.71003	-0.7818
53821238	rs4411238	3.82133e-08	-1.47806	-1.16554	2.33911e-05	-1.72899	-1.16077	3.30258e-05	-1.72146	-1.16483
53821327	rs12765852	4.59419e-08	-1.66791	-0.791492	3.43717e-05	-1.73769	-0.767201	4.99775e-05	-1.70737	-0.764633
53821741	rs7070173	3.8078e-08	-1.67738	-0.969763	2.79844e-05	-1.72626	-0.984216	3.9632e-05	-1.74442	-0.959523
53821851	rs77974561	3.4536e-07	0.717126	-1.15932	0.0120465	4.49693	-1.14252	0.000553759	1.08573	-1.15258
53821898	rs10824007	3.92325e-08	-1.45229	-1.16499	2.31989e-05	-1.73801	-1.16001	3.35695e-05	-1.70572	-1.16424
53821988	rs7077500	4.48081e-08	-1.67584	-0.808551	3.42203e-05	-1.73578	-0.773526	5.00148e-05	-1.70325	-0.768013
53822127	rs188663701	2.22442e-07	-1.24114e-10	-0.882116	0.000169441	-1.24114e-10	-0.909621	0.000239986	-1.24114e-10	-0.902997
53822301	rs34997494	3.8725e-07	0.83934	-1.16705	0.0144267	4.69066	-1.15595	0.00062474	1.21667	-1.16291
53822653	rs17560996	9.85186e-08	-1.69654	-1.71679e-10	8.14461e-05	-1.64218	-1.71679e-10	0.000111702	-1.66775	-1.71679e-10
53822784	rs12772162	9.81188e-08	-1.7006	-1.71679e-10	8.09605e-05	-1.64816	-1.71679e-10	0.000111126	-1.67291	-1.71679e-10
53822980	rs11000654	3.10594e-08	-1.74125	-1.10963	2.4608e-05	-1.72158	-1.11747	3.61414e-05	-1.69221	-1.10393
53823006	rs66543078	4.29499e-08	-1.69632	-0.830429	3.32196e-05	-1.74439	-0.794597	4.77637e-05	-1.72894	-0.788374
53823048	rs7917737	3.74097e-08	-1.61529	-1.04957	4.08226e-05	-1.26493	-1.06796	6.38819e-05	-1.17973	-1.04681
53823220	rs11000655	3.8249e-08	-1.66345	-0.97921	2.7536e-05	-1.73435	-0.99228	3.93869e-05	-1.74239	-0.967758
53823841	rs74981134	3.10189e-08	-1.74125	-1.11093	2.45918e-05	-1.72158	-1.11813	3.61221e-05	-1.69221	-1.10446
53824007	rs73342904	3.76466e-08	-1.66789	-0.990649	2.7279e-05	-1.73269	-1.00332	3.88995e-05	-1.74306	-0.979539
53824034	rs72803117	3.08839e-07	0.597011	-1.15097	0.000232076	0.552276	-1.14733	0.000244965	0.266504	-1.14897
53824063	rs141606355	9.53961e-08	-1.72874	-1.71679e-10	0.000131401	-1.16387	-1.71679e-10	0.000173697	-1.22627	-1.71679e-10
53824236	rs150519944	9.88041e-08	-1.69364	-1.71679e-10	0.000100009	-1.43686	-1.71679e-10	0.000133965	-1.486	-1.71679e-10
53824612	rs11000657	3.73883e-08	-1.68045	-0.984973	2.75862e-05	-1.72697	-0.997841	3.90781e-05	-1.74432	-0.973692
53825188	rs12244379	3.19177e-08	-1.67647	-1.14715	3.37578e-05	-1.39179	-1.13112	5.04331e-05	-1.31822	-1.14471
53825576	rs1903998	3.22124e-08	-1.71153	-1.1029	3.19643e-05	-1.49849	-1.07901	4.69953e-05	-1.43447	-1.09907
53825890	rs12781013	9.65363e-08	-1.71686	-1.71679e-10	7.7442e-05	-1.69259	-1.71679e-10	0.000107045	-1.71033	-1.71679e-10
53826337	rs34229993	5.28524e-08	-1.71345	-0.60583	4.20481e-05	-1.72879	-0.574518	6.1739e-05	-1.70109	-0.55957
53826396	rs7900083	5.7561e-08	-1.69783	-0.536102	4.50196e-05	-1.73209	-0.502938	6.60623e-05	-1.70586	-0.487124
53826408	rs7900087	5.77301e-08	-1.6949	-0.536102	4.50889e-05	-1.73055	-0.502938	6.62393e-05	-1.70318	-0.487124
53826429	rs7900093	6.25256e-08	-1.69188	-0.459329	4.8953e-05	-1.72892	-0.422339	7.20708e-05	-1.70042	-0.405512
53826549	rs12782457	6.42637e-08	-1.68876	-0.435023	5.02747e-05	-1.72721	-0.397414	7.41213e-05	-1.69756	-0.380311
53826682	rs10824010	1.63012e-07	-0.27986	-0.913098	0.000377049	0.756507	-0.866254	0.000265836	0.0826361	-0.883334
53827152	rs10824011	6.38041e-08	-1.68746	-0.443506	5.00104e-05	-1.72378	-0.406111	7.39042e-05	-1.6917	-0.389104
53827301	rs116889094	1.65227e-07	-1.17946	-1.71679e-10	0.000106253	-1.3763	-1.71679e-10	0.000139687	-1.44417	-1.71679e-10
53827643	rs10824012	6.28951e-08	-1.73705	-0.408262	5.07121e-05	-1.74357	-0.372387	7.29117e-05	-1.73969	-0.354641
53828146	rs11000673	6.71144e-08	-1.69664	-0.383744	5.28841e-05	-1.72916	-0.344862	7.79342e-05	-1.70052	-0.327191
53828161	rs11000674	4.98993e-08	-1.69664	-0.680135	3.90026e-05	-1.72916	-0.649338	5.72701e-05	-1.70052	-0.635278
53828283	rs11000675	5.19756e-08	-1.68422	-0.651788	4.04549e-05	-1.72181	-0.620127	5.96987e-05	-1.68859	-0.605681
53828560	rs11000677	6.74855e-08	-1.69367	-0.3812	5.31125e-05	-1.72745	-0.342256	7.83628e-05	-1.69767	-0.324557
53828590	rs11000678	6.59589e-08	-1.72534	-0.372414	5.27856e-05	-1.74263	-0.333256	7.67346e-05	-1.72776	-0.315462
53828605	rs11000679	6.77174e-08	-1.72145	-0.349991	5.40847e-05	-1.74128	-0.310294	7.88228e-05	-1.72412	-0.292259
53828621	rs11000680	6.73988e-08	-1.72616	-0.349991	5.40435e-05	-1.74204	-0.310294	7.86781e-05	-1.72595	-0.292259
53828658	rs11000681	6.92753e-08	-1.72145	-0.327247	5.53588e-05	-1.74128	-0.28701	8.06991e-05	-1.72412	-0.268733
53828856	rs1947758	4.66635e-07	0.836532	-0.977764	0.000399682	0.839991	-0.891445	0.000465468	0.716366	-0.956901
53828866	rs72803122	6.84115e-08	-1.70231	-0.358927	5.4215e-05	-1.7323	-0.316869	7.95848e-05	-1.70596	-0.3008
53828893	rs72803123	6.88376e-08	-1.70502	-0.350013	5.46344e-05	-1.73373	-0.307728	8.01153e-05	-1.70854	-0.291574
53828912	rs72803124	6.91627e-08	-1.70502	-0.345301	5.4899e-05	-1.73373	-0.302897	8.05069e-05	-1.70854	-0.286697
53829032	rs139409224	2.41498e-07	-1.24114e-10	-0.799918	0.000191612	-1.24114e-10	-0.786652	0.000263677	-1.24114e-10	-0.808852
53829046	rs11000684	7.09587e-08	-1.67397	-0.350713	5.54637e-05	-1.71536	-0.311033	8.24236e-05	-1.6787	-0.293005
53829061	rs11000685	7.27453e-08	-1.672	-0.327814	5.7041e-05	-1.71076	-0.28759	8.50016e-05	-1.67159	-0.26932
53829124	rs11000686	7.26973e-08	-1.67747	-0.323002	5.6932e-05	-1.7176	-0.282665	8.45336e-05	-1.68209	-0.264344
53829153	rs11000687	7.38905e-08	-1.67038	-0.313821	5.77325e-05	-1.71304	-0.273268	8.59271e-05	-1.67523	-0.254851
53829206	rs11000688	7.28638e-08	-1.67038	-0.327814	5.69115e-05	-1.71304	-0.28759	8.46928e-05	-1.67523	-0.26932
53829265	rs75497325	9.69504e-08	-1.71258	-1.71679e-10	7.78929e-05	-1.68679	-1.71679e-10	0.000107554	-1.70558	-1.71679e-10
53829369	rs140631279	1.34808e-07	-1.38293	-1.71679e-10	9.10594e-05	-1.53061	-1.71679e-10	0.000128465	-1.52793	-1.71679e-10
53829385	rs11000689	7.41568e-08	-1.68089	-0.299708	5.81803e-05	-1.71975	-0.258827	8.63091e-05	-1.68538	-0.240263
53829398	rs11000690	7.39104e-08	-1.68422	-0.299708	5.80606e-05	-1.72181	-0.258827	8.60328e-05	-1.68859	-0.240263
53829451	rs11000691	7.55919e-08	-1.68089	-0.28054	5.93325e-05	-1.71975	-0.239217	8.80357e-05	-1.68538	-0.220455
53829468	rs11000692	7.4273e-08	-1.68422	-0.294814	5.83521e-05	-1.72181	-0.253819	8.64691e-05	-1.68859	-0.235204
53830257	rs1903954	7.5641e-08	-1.69913	-0.261656	5.97305e-05	-1.73238	-0.219902	8.79633e-05	-1.70571	-0.200947
53830337	rs10824014	8.24089e-08	-1.72	-0.155091	6.58296e-05	-1.74407	-0.110984	9.58838e-05	-1.72946	-0.0909784
53830380	rs11000693	7.44521e-08	-1.69623	-0.280392	5.85537e-05	-1.73086	-0.24132	8.62577e-05	-1.70303	-0.223207
53830496	rs11000694	7.49282e-08	-1.69913	-0.271124	5.91549e-05	-1.73238	-0.229585	8.71072e-05	-1.70571	-0.210727
53830669	rs10824015	7.54247e-08	-1.69913	-0.264519	5.95454e-05	-1.73238	-0.223005	8.7715e-05	-1.70571	-0.203774
53830789	rs11000697	5.0677e-07	0.929004	-0.987728	0.000432977	0.932524	-0.903962	0.000502901	0.806679	-0.969865
53830914	rs12217828	2.95533e-08	-1.74191	-1.15868	2.46608e-05	-1.6763	-1.16061	3.6538e-05	-1.63112	-1.15411
53830973	rs10824016	7.47606e-08	-1.68701	-0.285476	5.86796e-05	-1.72577	-0.244266	8.67965e-05	-1.69446	-0.225555
53830999	rs10762551	7.56273e-08	-1.68042	-0.28054	5.92036e-05	-1.72192	-0.239217	8.77794e-05	-1.6883	-0.220455
53831221	rs78740100	9.61354e-08	-1.72102	-1.71679e-10	7.35433e-05	-1.74425	-1.71679e-10	0.000113828	-1.64889	-1.71679e-10
53832090	rs5013005	8.04228e-08	-1.69623	-0.203251	6.35021e-05	-1.73086	-0.160191	9.36808e-05	-1.70303	-0.140653
53832210	rs10824017	8.14319e-08	-1.68376	-0.203251	6.39463e-05	-1.72389	-0.160191	9.47748e-05	-1.69142	-0.140653
53832549	rs146800892	1.41507e-07	-1.33443	-1.71679e-10	0.000109515	-1.34606	-1.71679e-10	0.000168218	-1.25832	-1.71679e-10
53832672	rs72803130	1.03481e-07	-1.6474	-1.71679e-10	0.000117216	-1.27811	-1.71679e-10	0.00015639	-1.33123	-1.71679e-10
53832902	rs1904031	8.09826e-08	-1.69913	-0.193419	6.40459e-05	-1.73238	-0.150143	9.43827e-05	-1.70571	-0.130509
53832977	rs1904030	8.14045e-08	-1.69913	-0.188224	6.43869e-05	-1.73238	-0.144834	9.48899e-05	-1.70571	-0.125149
53833153	rs17641540	9.88949e-08	-1.69272	-1.71679e-10	8.10146e-05	-1.64749	-1.71679e-10	0.000111265	-1.67167	-1.71679e-10
53833223	rs10824018	8.19695e-08	-1.68701	-0.193419	6.44709e-05	-1.72577	-0.150143	9.54509e-05	-1.69446	-0.130509
53833505	rs11000702	4.79539e-07	-1.24114e-10	-0.113955	0.000380195	-1.24114e-10	-0.101441	0.000555962	-1.24114e-10	-0.062878
53833671	rs11000703	3.107e-08	-1.73147	-1.11906	2.46589e-05	-1.71215	-1.12483	3.40638e-05	-1.74329	-1.11205
53834086	rs10824019	9.22504e-08	-1.68701	-0.0752602	7.27397e-05	-1.72577	-0.0294701	0.000107814	-1.69446	-0.00871283
53834553	rs10762552	8.67298e-08	-1.66617	-0.157809	6.77072e-05	-1.71317	-0.11376	0.000100977	-1.67491	-0.0937809
53834996	rs11000704	1.02859e-07	-1.7177	0.0642794	8.23754e-05	-1.74371	0.11287	0.000120398	-1.72765	0.134878
53835408	rs10824020	8.74742e-08	-1.66239	-0.153047	6.82016e-05	-1.71076	-0.108895	0.000101837	-1.67134	-0.0888701
53835460	rs11000705	8.86134e-08	-1.68042	-0.122075	6.96119e-05	-1.72192	-0.0772635	0.000103372	-1.6883	-0.0569435
53836222	rs34848107	9.88949e-08	-1.69272	-1.71679e-10	8.10146e-05	-1.64749	-1.71679e-10	0.000111265	-1.67167	-1.71679e-10
53836769	rs11000710	9.67034e-08	-1.73164	0.0165029	7.90764e-05	-1.74409	0.0723825	0.000114795	-1.73819	0.0977545
53836836	rs34544599	9.87369e-08	-1.69432	-1.71679e-10	8.08371e-05	-1.64969	-1.71679e-10	0.000111054	-1.67356	-1.71679e-10
53837039	rs11000712	9.71351e-08	-1.7265	0.0158219	7.83421e-05	-1.7445	0.0634586	0.000113954	-1.73283	0.0850408
53837291	rs11000713	8.95328e-08	-1.65455	-0.137621	6.96381e-05	-1.70567	-0.0931398	0.000104239	-1.66393	-0.0729672
53837344	rs117613303	9.90556e-08	-1.6911	-1.71679e-10	8.11945e-05	-1.64528	-1.71679e-10	0.000111479	-1.66974	-1.71679e-10
53837456	rs10824022	8.65868e-08	-1.66987	-0.155764	6.76915e-05	-1.71549	-0.111671	0.000100838	-1.67839	-0.0916717
53837557	rs10824023	8.61321e-08	-1.66987	-0.161029	6.73284e-05	-1.71549	-0.117049	0.000100293	-1.67839	-0.0971006
53837763	rs1904029	3.28889e-08	-1.7159	-1.07775	2.52749e-05	-1.72887	-1.08344	3.56552e-05	-1.74417	-1.06552
53837820	rs12413063	6.02006e-08	-1.54028	-0.648813	4.54641e-05	-1.60905	-0.616149	6.31992e-05	-1.63398	-0.603308
53838118	rs1904028	8.60434e-08	-1.66617	-0.165755	6.71598e-05	-1.71317	-0.121877	0.000100153	-1.67491	-0.101974
53838330	rs1904027	3.32252e-08	-1.72023	-1.06325	2.5917e-05	-1.71785	-1.06938	3.6206e-05	-1.74423	-1.05013
53838336	rs1904026	8.52781e-08	-1.66987	-0.170993	6.66465e-05	-1.71549	-0.127229	9.92672e-05	-1.67839	-0.107376
53838498	rs35135891	9.93854e-08	-1.68778	-1.71679e-10	8.15616e-05	-1.64076	-1.71679e-10	0.000111917	-1.66582	-1.71679e-10
53838534	rs12218769	8.14564e-08	-1.66987	-0.216843	6.32939e-05	-1.71549	-0.178841	9.41878e-05	-1.67839	-0.159901
53838576	rs12220039	8.1758e-08	-1.66617	-0.216843	6.34411e-05	-1.71317	-0.178841	9.45162e-05	-1.67491	-0.159901
53838761	rs4935027	4.17606e-08	-1.60409	-0.950739	2.91214e-05	-1.74222	-0.928431	4.17546e-05	-1.70505	-0.946716
53838811	rs4935028	4.22016e-08	-1.58672	-0.957598	2.89433e-05	-1.74115	-0.935633	4.12896e-05	-1.70933	-0.953638
53838961	rs117010856	1.93292e-07	-1.02258	-1.71679e-10	0.000117235	-1.27795	-1.71679e-10	0.000161	-1.30217	-1.71679e-10
53839126	rs34801364	9.81321e-08	-1.70047	-1.71679e-10	8.01515e-05	-1.65821	-1.71679e-10	0.000110241	-1.68091	-1.71679e-10
53839570	rs1993857	4.3491e-08	-1.60695	-0.90728	3.0552e-05	-1.74095	-0.881748	4.347e-05	-1.71016	-0.901348
53839712	rs10824024	1.43851e-07	-1.69589	0.377885	0.00010968	-1.74316	0.398603	0.000165582	-1.71634	0.442228
53839727	rs79508132	9.90556e-08	-1.6911	-1.71679e-10	8.11945e-05	-1.64528	-1.71679e-10	0.000111479	-1.66974	-1.71679e-10
53839821	rs34094323	2.01972e-07	-0.978653	-1.71679e-10	0.000101086	-1.42615	-1.71679e-10	0.000133521	-1.48932	-1.71679e-10
53839842	rs35180056	2.00824e-07	-1.7077	0.72335	0.000167131	-1.74312	0.819777	0.000231319	-1.73989	0.800115
53839929	rs12774871	2.12983e-07	-1.73924	0.813666	0.000188791	-1.71382	0.912336	0.0002532	-1.74162	0.892221
53840346	rs12253790	4.09966e-08	-1.6429	-0.930391	3.01459e-05	-1.7321	-0.903974	4.20109e-05	-1.72667	-0.918977
53840487	rs1904025	1.58239e-07	-1.74259	0.519919	0.000144906	-1.67798	0.611946	0.000192416	-1.72017	0.596253
53840555	rs12252380	9.88201e-08	-1.69348	-1.71679e-10	7.98993e-05	-1.66136	-1.71679e-10	0.000109855	-1.68442	-1.71679e-10
53840622	rs11000720	2.62587e-07	-1.24114e-10	-0.716198	0.000199205	-1.24114e-10	-0.747788	0.000280963	-1.24114e-10	-0.745356
53840971	rs10762553	1.10764e-07	-0.412189	-1.16719	4.68336e-05	-1.0277	-1.16782	5.21788e-05	-1.26177	-1.16714
53841105	rs12255651	1.61847e-07	-1.20013	-1.71679e-10	7.46734e-05	-1.729	-1.71679e-10	0.000103446	-1.74453	-1.71679e-10
53841337	rs1904024	3.18429e-08	-1.73308	-1.09289	2.56178e-05	-1.70531	-1.09353	3.47821e-05	-1.74407	-1.0904
53841626	rs11000722	4.76404e-08	-1.26288	-1.16022	3.1501e-05	-1.42777	-1.16433	4.87637e-05	-1.33663	-1.15997
53841718	rs146459733	1.11798e-07	-1.57008	-1.71679e-10	0.000125811	-1.20734	-1.71679e-10	0.000157792	-1.3223	-1.71679e-10
53841814	rs113246478	9.46946e-08	-1.73612	-1.71679e-10	0.00010569	-1.38161	-1.71679e-10	0.000106648	-1.71405	-1.71679e-10
53842059	rs150187713	1.66704e-07	-1.24114e-10	-1.17056	0.00013054	-1.24114e-10	-1.17044	0.00018379	-1.24114e-10	-1.16979
53842549	rs10740416	1.19386e-07	-1.10077	-0.403643	5.22458e-05	-1.66866	-0.417502	9.1958e-05	-1.50223	-0.360014
53842610	rs77767964	1.79733e-07	-1.24114e-10	-1.09531	0.000140915	-1.24114e-10	-1.09397	0.000199038	-1.24114e-10	-1.09008
53842970	rs61849900	3.99711e-08	-1.48272	-1.1159	2.57725e-05	-1.67157	-1.12125	4.07065e-05	-1.55822	-1.11897
53843314	rs7090393	9.0359e-08	-0.840987	-0.942002	3.42888e-05	-1.56385	-0.943457	6.18553e-05	-1.34266	-0.916117
53843374	rs7072999	7.70687e-08	-0.932596	-1.00949	3.09104e-05	-1.59967	-1.01136	5.43837e-05	-1.39897	-0.988541
53843375	rs7071997	4.75874e-08	-1.57673	-0.847478	3.18906e-05	-1.73003	-0.849779	4.87512e-05	-1.6642	-0.832648
53843851	rs11000724	2.78015e-07	-1.24114e-10	-0.659106	0.000243736	-1.24114e-10	-0.54604	0.000321937	-1.24114e-10	-0.609221
53843882	rs1904023	9.9522e-08	-0.779629	-0.906772	3.66064e-05	-1.53585	-0.906049	6.70627e-05	-1.30141	-0.876543
53843929	rs1904022	9.05927e-08	-0.610032	-1.17037	5.72168e-05	-0.824955	-1.17032	9.21383e-05	-0.689784	-1.1705
53844045	rs76499128	2.03808e-07	-1.24114e-10	-0.969601	0.000161817	-1.24114e-10	-0.955658	0.000228361	-1.24114e-10	-0.95265
53845017	rs61849901	9.82894e-08	-1.69886	-1.71679e-10	0.000126961	-1.19825	-1.71679e-10	0.00016675	-1.26708	-1.71679e-10
53845983	rs74664873	6.15635e-08	-1.01076	-1.15595	8.10519e-05	-0.49687	-1.15016	0.000124632	-0.407947	-1.15026
53846279	rs57233855	3.49618e-08	-1.74244	-0.990081	2.94787e-05	-1.66133	-0.997126	4.0023e-05	-1.73054	-0.963586
53846743	rs10762554	8.00893e-08	-0.73393	-1.16971	3.01291e-05	-1.46956	-1.16707	4.59496e-05	-1.38999	-1.16605
53846922	rs139550466	2.08139e-07	-1.24114e-10	-0.948576	0.000161863	-1.24114e-10	-0.955371	0.000225903	-1.24114e-10	-0.963472
53848305	rs61849903	2.44396e-07	-1.24114e-10	-0.787991	0.000179512	-1.24114e-10	-0.851881	0.000250147	-1.24114e-10	-0.861531
53849660	rs142349372	5.07149e-08	-1.19006	-1.1705	5.10133e-05	-0.940029	-1.17001	6.42091e-05	-1.05229	-1.16915
53849717	rs77418773	5.19658e-08	-1.16567	-1.17053	5.25315e-05	-0.910693	-1.17002	6.5982e-05	-1.02506	-1.16914
53849746	rs7476880	4.97857e-08	-1.20862	-1.17043	4.98937e-05	-0.96241	-1.16982	6.29097e-05	-1.07304	-1.16884
53849808	rs141235814	1.8706e-07	-1.24114e-10	-1.05535	0.000145091	-1.24114e-10	-1.06476	0.000205723	-1.24114e-10	-1.05705
53849820	rs138085948	1.06e-07	-1.62334	-1.71679e-10	9.37423e-05	-1.50157	-1.71679e-10	0.000126828	-1.54074	-1.71679e-10
53849852	rs7477297	4.94965e-08	-1.24491	-1.13996	4.77886e-05	-1.03032	-1.14502	6.04775e-05	-1.13227	-1.14904
53850017	rs7902726	9.49436e-08	-1.7335	-1.71679e-10	0.000156376	-0.98986	-1.71679e-10	0.000191509	-1.12864	-1.71679e-10
53850084	rs61849904	9.46913e-08	-1.73616	-1.71679e-10	0.000162539	-0.951204	-1.71679e-10	0.000197981	-1.09541	-1.71679e-10
53850876	rs72634654	3.74022e-08	-1.7439	-0.921155	3.1921e-05	-1.64917	-0.929685	4.32354e-05	-1.72531	-0.891612
53851164	rs7477839	3.81485e-08	-1.47465	-1.17065	2.47068e-05	-1.66457	-1.17048	3.40713e-05	-1.68505	-1.17007
53851287	rs12219130	3.69804e-08	-1.74448	-0.931915	3.1934e-05	-1.6382	-0.940257	4.29643e-05	-1.72021	-0.902998
53851356	rs12571672	7.17361e-08	-0.853266	-1.16052	7.30045e-05	-0.588019	-1.16358	8.74424e-05	-0.74697	-1.16563
53851731	rs74562893	4.96733e-08	-1.3977	-0.98361	7.27838e-05	-0.790434	-0.964196	0.000115133	-0.672979	-0.964515
53852736	rs1904019	3.73802e-08	-1.74442	-0.921223	3.26615e-05	-1.62509	-0.930837	4.3717e-05	-1.71374	-0.892097
53852920	rs74512770	4.83217e-08	-1.40098	-1.00792	6.62351e-05	-0.859139	-0.989775	0.000104516	-0.744164	-0.990074
53852943	rs76300014	4.83607e-08	-1.40098	-1.00711	6.62913e-05	-0.859139	-0.988926	0.000104605	-0.744164	-0.989226
53853246	rs1904018	1.04828e-07	-0.840102	-0.794361	4.92595e-05	-1.3715	-0.773518	7.42392e-05	-1.36262	-0.713667
53853542	rs1904017	4.84428e-08	-1.24491	-1.16148	4.68319e-05	-1.03032	-1.16524	5.94261e-05	-1.13227	-1.16658
53853616	rs1871082	3.7123e-08	-1.50428	-1.16826	2.55031e-05	-1.63335	-1.16998	3.49836e-05	-1.65837	-1.17033
53853732	rs1904016	3.76659e-08	-1.74118	-0.916843	3.39273e-05	-1.59065	-0.927253	4.47102e-05	-1.69518	-0.888195
53853762	rs150197565	1.73806e-07	-1.24114e-10	-1.12884	0.000135516	-1.24114e-10	-1.13303	0.000189919	-1.24114e-10	-1.13698
53854050	rs80247712	1.7324e-07	-1.1321	-1.71679e-10	0.000160236	-0.965476	-1.71679e-10	0.000265226	-0.802997	-1.71679e-10
53854192	rs74135140	4.94396e-08	-1.2309	-1.15513	4.79368e-05	-1.01358	-1.15866	6.06707e-05	-1.11676	-1.16136
53854255	rs10508969	3.86731e-08	-1.74445	-0.887183	3.32764e-05	-1.63908	-0.89819	4.49699e-05	-1.72064	-0.85695
53854844	rs79069509	2.67948e-07	-1.24114e-10	-0.695988	0.0002077	-1.24114e-10	-0.706028	0.000292967	-1.24114e-10	-0.703518
53854980	rs12573665	4.4819e-08	-1.31733	-1.16682	4.17568e-05	-1.1418	-1.16846	5.38783e-05	-1.22734	-1.16951
53855492	rs10762562	1.18484e-07	-0.853476	-0.658525	7.08942e-05	-1.14661	-0.634324	0.000104519	-1.16877	-0.565445
53855795	rs74949467	4.99763e-06	-1.24114e-10	2.22994	0.00352912	-1.24114e-10	2.12668	0.00487128	-1.24114e-10	2.10753
53856545	rs12772466	9.41854e-08	-1.74152	-1.71679e-10	0.000189989	-0.795157	-1.71679e-10	0.000227836	-0.95495	-1.71679e-10
53857283	rs74930159	9.61725e-08	-1.72064	-1.71679e-10	0.000111993	-1.32369	-1.71679e-10	0.000122505	-1.57542	-1.71679e-10
53857640	rs10824033	7.54371e-08	-1.32287	-0.640615	0.000267065	0.184572	-0.639205	0.000334787	0.0159233	-0.586008
53857848	rs10824034	7.29665e-08	-1.34017	-0.656615	0.000253221	0.147365	-0.655227	0.000317713	-0.0196125	-0.602819
53858296	rs10762564	1.55606e-07	-0.77851	-0.460941	9.41254e-05	-1.06889	-0.428603	0.00014028	-1.09165	-0.34829
53858299	rs61849907	2.34293e-07	-1.24114e-10	-0.83021	0.000171306	-1.24114e-10	-0.898673	0.000238236	-1.24114e-10	-0.910317
53858410	rs181943415	9.4529e-08	-1.73787	-1.71679e-10	0.000129979	-1.17475	-1.71679e-10	0.000127839	-1.53281	-1.71679e-10
53858695	rs111346273	1.00581e-07	-1.67582	-1.71679e-10	7.35225e-05	-1.74453	-1.71679e-10	0.000104059	-1.73862	-1.71679e-10
53859305	rs16926521	5.25277e-08	-1.62873	-0.69671	4.2744e-05	-1.58181	-0.705089	5.55751e-05	-1.71283	-0.653011
53859440	rs1904013	4.91708e-08	-1.2309	-1.16059	4.80148e-05	-1.01358	-1.15704	6.11269e-05	-1.11676	-1.15387
53859544	rs10824035	1.64861e-07	-0.766865	-0.414814	9.99784e-05	-1.06113	-0.376038	0.000148935	-1.0837	-0.296372
53859626	rs16926524	4.79681e-08	-1.24708	-1.16917	4.66376e-05	-1.03291	-1.16681	5.93456e-05	-1.13467	-1.16554
53859805	rs12776375	4.74886e-08	-1.34515	-1.08114	6.34999e-05	-0.823525	-1.06756	9.85573e-05	-0.725155	-1.06779
53859822	rs35345199	5.14579e-08	-1.60275	-0.743263	4.14762e-05	-1.63818	-0.678825	5.99115e-05	-1.63657	-0.65414
53859836	rs12774141	4.70402e-08	-1.35339	-1.08239	6.26253e-05	-0.836048	-1.06891	9.71365e-05	-0.738332	-1.06913
53859910	rs34310643	8.28974e-08	-0.705555	-1.16362	0.000158108	0.178977	-1.15782	0.000226947	0.196763	-1.15563
53860488	rs4935029	5.00549e-08	-1.21711	-1.15655	4.9037e-05	-0.997147	-1.1524	6.23831e-05	-1.10153	-1.14876
53861423	rs73342945	4.74564e-08	-1.26652	-1.16045	4.60186e-05	-1.0562	-1.15687	5.87726e-05	-1.15622	-1.15369
53861471	rs76895253	4.64823e-08	-1.28699	-1.16072	4.43841e-05	-1.09205	-1.1572	5.56765e-05	-1.20998	-1.15404
53861860	rs1904011	5.17352e-08	-1.63953	-0.701117	4.26025e-05	-1.58076	-0.709456	5.52566e-05	-1.71397	-0.657617
53862108	rs4526728	5.12372e-08	-1.64922	-0.701094	4.3218e-05	-1.56812	-0.707748	5.56515e-05	-1.70838	-0.656088
53862791	rs117390747	5.33416e-07	-1.24114e-10	-0.00747939	0.000392858	-1.24114e-10	-0.0686744	0.000551579	-1.24114e-10	-0.0707932
53862934	rs12414927	4.79599e-08	-1.62935	-0.78706	3.85449e-05	-1.59293	-0.797372	5.00286e-05	-1.7191	-0.751884
53862970	rs12412155	4.61668e-08	-1.6454	-0.809121	3.84656e-05	-1.57323	-0.819129	4.93016e-05	-1.71067	-0.774948
53863199	rs78213193	4.99385e-08	-1.24676	-1.12923	4.76028e-05	-1.05622	-1.12301	6.10875e-05	-1.15407	-1.1172
53863292	rs10824038	4.73735e-08	-1.63953	-0.789193	4.02289e-05	-1.58076	-0.766782	5.10352e-05	-1.71397	-0.737088
53863534	rs72803136	1.20174e-07	-1.49784	-1.71679e-10	8.66729e-05	-1.57998	-1.71679e-10	0.000120691	-1.59034	-1.71679e-10
53863539	rs11000791	5.26766e-08	-1.59822	-0.724389	4.08399e-05	-1.62466	-0.707808	5.33756e-05	-1.731	-0.675225
53863803	rs34733197	1.13188e-07	-0.862637	-0.695095	0.000187	-0.14268	-0.668334	0.000296612	-0.0179686	-0.673186
53864236	rs75438302	1.68263e-07	-1.24114e-10	-1.16125	0.000132046	-1.24114e-10	-1.15897	0.000185851	-1.24114e-10	-1.15863
53864402	rs11000792	1.26136e-07	-1.08341	-0.366014	7.09145e-05	-1.42634	-0.35431	0.000107266	-1.40473	-0.30354
53864976	rs191559463	5.15336e-07	-0.0419616	-1.71679e-10	0.000377349	-0.108953	-1.71679e-10	0.000623808	0.0522634	-1.71679e-10
53865680	rs9804211	1.14072e-07	-1.07777	-0.472182	0.000329998	0.218056	-0.461093	0.000424877	0.0821468	-0.413926
53865984	rs11000794	2.20402e-07	0.0495375	-0.940863	6.37112e-05	-0.98545	-0.902314	0.000103495	-0.845722	-0.898332
53866419	rs57548635	9.56498e-08	-1.72609	-1.71679e-10	0.0001584	-0.976999	-1.71679e-10	0.000192304	-1.1245	-1.71679e-10
53866595	rs17561995	9.65126e-08	-1.71711	-1.71679e-10	0.000150479	-1.0283	-1.71679e-10	0.000183655	-1.17052	-1.71679e-10
53866669	rs35049692	1.11234e-07	-0.757468	-0.817681	3.96219e-05	-1.56769	-0.795056	6.17178e-05	-1.45561	-0.8054
53866833	rs16926627	1.67111e-07	-1.24114e-10	-1.16812	0.000130937	-1.24114e-10	-1.16741	0.000184263	-1.24114e-10	-1.16721
53867207	rs11000798	6.14889e-08	-1.68054	-0.487389	5.1122e-05	-1.69218	-0.415725	7.42945e-05	-1.6917	-0.383847
53867534	rs60830257	4.42517e-08	-1.32651	-1.17037	4.23326e-05	-1.12859	-1.16797	5.42196e-05	-1.22299	-1.16755
53868139	rs11000800	5.85022e-08	-1.63758	-0.580133	4.85983e-05	-1.58316	-0.575374	6.28774e-05	-1.71501	-0.527382
53869310	rs11591515	1.20906e-07	-0.751992	-0.739771	0.000184514	-0.110116	-0.714281	0.000300201	0.0397785	-0.718905
53869470	rs34178098	8.18716e-08	-0.773812	-1.10782	0.000122935	-0.132833	-1.09763	0.000200941	0.021873	-1.10244
53869605	rs116896704	4.76385e-07	-0.120554	-1.71679e-10	0.000350073	-0.183981	-1.71679e-10	0.000532401	-0.106181	-1.71679e-10
53869707	rs17562140	1.18454e-07	-0.792188	-0.720072	0.000178805	-0.161815	-0.694013	0.000290203	-0.0142574	-0.698739
53869771	rs34389565	1.18762e-07	-0.792188	-0.717473	0.000179283	-0.161815	-0.691341	0.000290976	-0.0142574	-0.696081
53870241	rs721854	4.09574e-07	-0.100354	-0.171308	0.000218611	-0.5653	-0.0895305	0.000322379	-0.585436	-0.0224146
53870562	rs75283112	9.65126e-08	-1.71711	-1.71679e-10	0.000150479	-1.0283	-1.71679e-10	0.000183655	-1.17052	-1.71679e-10
53870575	rs3862583	4.5966e-08	-1.29346	-1.16542	4.40018e-05	-1.0886	-1.16929	5.61428e-05	-1.18614	-1.16954
53871308	rs11592210	1.55577e-07	-0.0696865	-1.16996	0.000324073	0.904996	-1.16615	0.000460987	0.91582	-1.16603
53871455	rs11594206	1.17376e-07	-0.790014	-0.731383	0.00017534	-0.182251	-0.693149	0.000285392	-0.0331148	-0.696599
53872175	rs145003118	1.9133e-07	-1.24114e-10	-1.03278	0.000148121	-1.24114e-10	-1.0441	0.000208667	-1.24114e-10	-1.04284
53872242	rs80152380	1.11743e-07	-1.57058	-1.71679e-10	9.3264e-05	-1.50669	-1.71679e-10	0.000129831	-1.51734	-1.71679e-10
53872744	rs2219749	9.63258e-08	-1.71904	-1.71679e-10	0.000152009	-1.01818	-1.71679e-10	0.000185326	-1.16146	-1.71679e-10
53872951	rs58339586	6.50965e-08	-1.51988	-0.591025	4.42895e-05	-1.67179	-0.57959	6.06592e-05	-1.74257	-0.535735
53873202	rs56907141	5.0294e-08	-1.19863	-1.17026	4.81703e-05	-0.996808	-1.17057	6.12939e-05	-1.09749	-1.17041
53873323	rs2169679	2.46353e-07	-0.36889	-0.411124	0.00127344	1.4392	-0.331847	0.00143698	1.16121	-0.274491
53874141	rs77884003	1.31004e-07	-0.726245	-0.685308	0.000198062	-0.108385	-0.64516	0.000321629	0.0385989	-0.64878
53874157	rs10762567	3.94846e-07	-0.117111	-0.191174	0.000213653	-0.571295	-0.106474	0.000317458	-0.583636	-0.0395969
53874249	rs11000815	7.30867e-08	-1.54615	-0.448983	5.13379e-05	-1.65556	-0.448139	7.0126e-05	-1.73922	-0.394066
53874414	rs61847260	9.67067e-08	-1.7151	-1.71679e-10	0.000148975	-1.03834	-1.71679e-10	0.000182012	-1.17951	-1.71679e-10
53874642	rs75319075	9.65126e-08	-1.71711	-1.71679e-10	0.000150479	-1.0283	-1.71679e-10	0.000183655	-1.17052	-1.71679e-10
53874705	rs61448551	5.05861e-08	-1.19255	-1.17055	4.86108e-05	-0.989696	-1.16858	6.18419e-05	-1.09087	-1.16813
53874789	rs117757955	2.86861e-07	-0.627782	-1.71679e-10	0.000365383	-0.141177	-1.71679e-10	0.000358182	-0.502536	-1.71679e-10
53875195	rs79298577	1.87649e-07	-1.05221	-1.71679e-10	0.000263653	-0.467491	-1.71679e-10	0.000260523	-0.820888	-1.71679e-10
53875495	rs79980042	1.61111e-07	-1.20468	-1.71679e-10	0.000107577	-1.36391	-1.71679e-10	0.000148652	-1.38197	-1.71679e-10
53875669	rs10824046	3.58198e-07	-0.0218813	-0.383813	0.000169312	-0.605336	-0.305044	0.000246574	-0.629987	-0.245928
53876171	rs151011738	3.24555e-07	-1.24114e-10	-0.504325	0.000245766	-1.24114e-10	-0.537743	0.000343536	-1.24114e-10	-0.544286
53876608	rs11000825	4.55737e-08	-1.37839	-1.08906	2.6057e-05	-1.67915	-1.10269	3.65359e-05	-1.68695	-1.09833
53877006	rs10762569	4.12874e-07	-0.15686	-0.106778	0.000226696	-0.605007	-0.0135076	0.000338001	-0.617169	0.0566376
53877215	rs34447589	1.4616e-07	-0.751992	-0.550089	0.000227514	-0.110116	-0.504795	0.000370364	0.0397785	-0.508871
53877294	rs9651311	2.68778e-07	-0.299787	-0.393108	0.00142002	1.52941	-0.313107	0.00161072	1.25629	-0.25543
53877816	rs10824048	7.13674e-08	-1.58021	-0.438727	5.33739e-05	-1.63007	-0.434733	7.15536e-05	-1.73177	-0.381361
53877863	rs4935030	1.8079e-07	-1.24114e-10	-1.08945	0.000145281	-1.24114e-10	-1.06345	0.00020427	-1.24114e-10	-1.06414
53878047	rs10824050	7.42418e-08	-1.55164	-0.427808	5.28702e-05	-1.65181	-0.422471	7.19898e-05	-1.73827	-0.36878
53878170	rs10762570	2.70936e-07	-0.309126	-0.37577	0.00144682	1.52978	-0.294783	0.00162802	1.24778	-0.236238
53878406	rs17642500	9.80244e-08	-1.70156	-1.71679e-10	0.000140474	-1.0971	-1.71679e-10	0.000172716	-1.23193	-1.71679e-10
53878496	rs143793333	2.49775e-07	-0.766218	-1.71679e-10	0.00035802	-0.161536	-1.71679e-10	0.000337591	-0.561745	-1.71679e-10
53878991	rs150202052	2.01228e-07	-1.24114e-10	-0.982341	0.000161281	-1.24114e-10	-0.958979	0.00022933	-1.24114e-10	-0.948415
53879077	rs1903974	5.5398e-08	-1.1056	-1.16664	5.41393e-05	-0.888549	-1.16201	6.84707e-05	-0.996527	-1.16065
53880279	rs10824053	5.80621e-08	-1.57487	-0.650397	4.34152e-05	-1.63445	-0.636866	5.76385e-05	-1.73321	-0.596182
53880358	rs11592264	1.08206e-07	-0.779311	-0.82343	0.00016167	-0.145227	-0.811337	0.00026397	0.00308457	-0.810828
53880383	rs146197095	1.33259e-07	-1.39449	-1.71679e-10	7.42537e-05	-1.73464	-1.71679e-10	0.000105435	-1.72548	-1.71679e-10
53880426	rs11000840	2.34431e-07	0.265985	-1.0956	0.000569496	1.38086	-1.07823	0.000837062	1.42036	-1.07404
53880513	rs11000841	4.83029e-08	-1.61795	-0.791335	3.91449e-05	-1.59406	-0.780797	5.03742e-05	-1.7181	-0.745994
53880565	rs10466032	2.28057e-07	0.25628	-1.11346	0.000557411	1.37898	-1.0978	0.000799957	1.39605	-1.09507
53881005	rs11000846	5.09777e-07	0.0612243	-0.114031	0.000280577	-0.362217	-0.043057	0.000411419	-0.391506	0.0275412
53881131	rs11592846	9.39848e-08	-1.74365	-1.71679e-10	8.29309e-05	-1.62412	-1.71679e-10	0.000124265	-1.56116	-1.71679e-10
53881541	rs12253829	5.18329e-08	-1.58272	-0.756039	3.90418e-05	-1.62796	-0.749531	5.14547e-05	-1.73106	-0.711817
53881978	rs61847264	9.69079e-08	-1.71302	-1.71679e-10	0.000147497	-1.04832	-1.71679e-10	0.000180396	-1.18842	-1.71679e-10
53882484	rs16926978	6.03397e-08	-1.02477	-1.16202	6.31897e-05	-0.73994	-1.15604	7.72876e-05	-0.881702	-1.15434
53882936	rs150570779	1.00898e-07	-1.67267	-1.71679e-10	7.39631e-05	-1.73856	-1.71679e-10	0.000103459	-1.7444	-1.71679e-10
53884663	rs2134772	6.85785e-07	0.322428	-0.0786443	0.000362609	-0.159591	0.0107926	0.000529346	-0.197206	0.0852694
53885184	rs17642530	1.05153e-07	-1.63136	-1.71679e-10	8.35529e-05	-1.61664	-1.71679e-10	0.00011422	-1.64546	-1.71679e-10
53885537	rs34242410	2.85174e-07	0.215521	-0.849201	0.000681094	1.26035	-0.778773	0.00103919	1.32989	-0.767272
53885739	rs12268930	2.26645e-07	0.27816	-1.14156	0.000520656	1.33779	-1.12483	0.000786754	1.40821	-1.12388
53885778	rs76114512	3.02717e-07	-1.24114e-10	-0.573982	0.000248399	-1.24114e-10	-0.527087	0.000357504	-1.24114e-10	-0.504432
53885811	rs74347602	2.58664e-07	-1.24114e-10	-0.73125	0.000206817	-1.24114e-10	-0.710288	0.000286556	-1.24114e-10	-0.725646
53885938	rs74843020	3.17903e-07	-1.24114e-10	-0.525033	0.000261344	-1.24114e-10	-0.476288	0.000376461	-1.24114e-10	-0.452764
53886747	rs16927021	1.66693e-07	-1.24114e-10	-1.17063	0.000130515	-1.24114e-10	-1.17064	0.000183819	-1.24114e-10	-1.16963
53887029	rs16927026	6.70904e-08	-1.04626	-1.03448	7.24984e-05	-0.765363	-0.993196	8.94328e-05	-0.905251	-0.98484
53887179	rs16927030	7.43415e-08	-1.57152	-0.406592	5.29463e-05	-1.66343	-0.409418	7.29361e-05	-1.74096	-0.353031
53887211	rs149177837	1.77813e-07	-1.24114e-10	-1.10605	0.000137924	-1.24114e-10	-1.11542	0.000194873	-1.24114e-10	-1.11123
53887870	rs10824067	2.463e-07	0.0336062	-0.813837	0.000329857	0.496526	-0.739992	0.000516904	0.592493	-0.728214
53888234	rs16927044	1.67742e-07	-1.24114e-10	-1.16435	0.000131234	-1.24114e-10	-1.16514	0.000184617	-1.24114e-10	-1.16529
53888312	rs59396422	3.14458e-07	-1.24114e-10	-0.535929	0.000258407	-1.24114e-10	-0.487589	0.00037216	-1.24114e-10	-0.464255
53888901	rs77535306	3.21417e-07	-1.24114e-10	-0.51404	0.00026434	-1.24114e-10	-0.464889	0.000380849	-1.24114e-10	-0.441174
53889023	rs79705433	3.21417e-07	-1.24114e-10	-0.51404	0.00026434	-1.24114e-10	-0.464889	0.000380849	-1.24114e-10	-0.441174
53889255	rs12259288	4.26583e-07	-0.189966	-0.0410088	0.00269178	1.81093	0.0449088	0.00297039	1.49049	0.122384
53889336	rs76320751	3.23487e-07	-1.24114e-10	-0.507622	0.000266104	-1.24114e-10	-0.458236	0.000383434	-1.24114e-10	-0.43441
53889340	rs80266555	3.35285e-07	-1.24114e-10	-0.4718	0.000276166	-1.24114e-10	-0.421121	0.000398175	-1.24114e-10	-0.396688
53889409	rs12260890	9.16759e-08	-0.749454	-1.01907	0.00010272	-0.433666	-0.976448	0.000120167	-0.626434	-0.968261
53889620	rs4935031	6.00662e-07	0.21933	-0.108078	0.000321825	-0.24282	-0.0252973	0.000474365	-0.271652	0.0500511
53889723	rs79177150	3.25002e-07	-1.24114e-10	-0.50295	0.000267396	-1.24114e-10	-0.453393	0.000385326	-1.24114e-10	-0.429488
53890066	rs2126759	1.47518e-07	-0.787948	-0.504883	0.000234283	-0.127594	-0.457998	0.000381892	0.0237743	-0.462214
53890319	rs2134767	5.51321e-07	0.155599	-0.130062	0.000321625	-0.22156	-0.0471771	0.000473295	-0.251694	0.0278345
53890644	rs9971269	2.26012e-07	0.261797	-1.12799	0.000573206	1.41746	-1.10834	0.000823884	1.4382	-1.10775
53890697	rs9971270	2.24018e-07	0.25628	-1.13133	0.000549203	1.37898	-1.11264	0.000786825	1.39605	-1.11163
53890723	rs9971185	2.26041e-07	0.261797	-1.12786	0.000572894	1.41746	-1.10888	0.000823642	1.4382	-1.10804
53890740	rs9971354	2.25941e-07	0.261797	-1.1283	0.000572843	1.41746	-1.10897	0.000823739	1.4382	-1.10792
53890995	rs16927099	3.04447e-07	-1.24114e-10	-0.568285	0.000249925	-1.24114e-10	-0.520961	0.000359798	-1.24114e-10	-0.498036
53891467	rs12255973	6.28276e-08	-0.98082	-1.16557	6.56962e-05	-0.688141	-1.16894	7.98845e-05	-0.833649	-1.16935
53891518	rs11000875	2.15938e-07	0.25628	-1.16807	0.000522867	1.37898	-1.16178	0.000748542	1.39605	-1.16151
53891557	rs11598071	2.22436e-07	0.25628	-1.13842	0.000544452	1.37898	-1.12133	0.000779958	1.39605	-1.12039
53891838	rs12256196	2.11542e-07	0.236081	-1.16844	0.000509477	1.35373	-1.16247	0.000729314	1.37073	-1.16221
53892214	rs7912141	2.11542e-07	0.236081	-1.16844	0.000509477	1.35373	-1.16247	0.000729314	1.37073	-1.16221
53892351	rs7898110	2.16023e-07	0.25628	-1.16768	0.000523244	1.37898	-1.16106	0.000749089	1.39605	-1.16077
53892488	rs9971340	2.15284e-07	0.236081	-1.1509	0.000522556	1.35373	-1.13713	0.000748416	1.37073	-1.13635
53892548	rs10430472	6.47385e-08	-1.62939	-0.487033	5.23037e-05	-1.59289	-0.49217	6.84089e-05	-1.71908	-0.438993
53892721	rs12267384	6.11929e-08	-1.00295	-1.1698	6.38998e-05	-0.714199	-1.17061	7.78808e-05	-0.857834	-1.17056
53892967	rs17562565	1.92749e-07	-0.787948	-0.237442	0.000308725	-0.127594	-0.18208	0.000502857	0.0237743	-0.187047
53893078	rs12269042	2.19014e-07	0.25628	-1.15393	0.00053379	1.37898	-1.14111	0.000764523	1.39605	-1.14038
53893195	rs76887198	1.89314e-07	-0.775042	-0.268333	0.000304118	-0.110828	-0.21388	0.000495772	0.0413054	-0.218767
53893241	rs16927132	2.18805e-07	0.25628	-1.15488	0.000533112	1.37898	-1.14238	0.00076354	1.39605	-1.14167
53893305	rs77138124	9.9155e-08	-1.6901	-1.71679e-10	0.000136651	-1.12469	-1.71679e-10	0.000168335	-1.25762	-1.71679e-10
53893384	rs34582712	2.18603e-07	0.25628	-1.15581	0.00053245	1.37898	-1.14362	0.000762579	1.39605	-1.14293
53893539	rs17642863	1.06926e-07	-0.775042	-0.839598	0.000168173	-0.110828	-0.806301	0.00027467	0.0413054	-0.809314
53893801	rs79969716	2.80453e-07	-1.24114e-10	-0.650374	0.00022943	-1.24114e-10	-0.606525	0.000329731	-1.24114e-10	-0.585302
53893871	rs58118931	6.65911e-08	-1.01776	-1.07045	7.19507e-05	-0.731671	-1.03447	8.84396e-05	-0.874038	-1.02722
53894073	rs35786754	2.23747e-07	0.278616	-1.15488	0.000548191	1.40688	-1.14238	0.000785195	1.42402	-1.14167
53894199	rs143190027	1.66689e-07	-1.24114e-10	-1.17065	0.000130709	-1.24114e-10	-1.16915	0.000184104	-1.24114e-10	-1.16808
53894263	rs12766089	2.23585e-07	0.278616	-1.15561	0.000547695	1.40688	-1.14328	0.000784491	1.42402	-1.14256
53894325	rs12785193	2.27945e-07	0.299026	-1.1567	0.000560946	1.43234	-1.14484	0.000803496	1.44955	-1.14416
53894582	rs7922368	2.27945e-07	0.299026	-1.1567	0.000560946	1.43234	-1.14484	0.000803496	1.44955	-1.14416
53895450	rs7911524	6.90576e-08	-0.950603	-1.10124	6.59564e-05	-0.781614	-1.07152	9.69784e-05	-0.743817	-1.06527
53895535	rs77255750	9.87052e-08	-0.757938	-0.936705	0.000155227	-0.0886478	-0.908587	0.000253897	0.0644924	-0.911141
53895744	rs2001283	5.0327e-08	-1.71542	-0.652822	8.35991e-05	-1.00696	-0.609126	0.000103552	-1.15506	-0.588449
53896068	rs4082299	7.70226e-07	-0.00812208	0.368026	0.00458382	1.89228	0.495885	0.00631985	1.76761	0.600258
53896134	rs78065157	6.76989e-08	-0.950603	-1.12111	6.43804e-05	-0.781614	-1.0957	9.45822e-05	-0.743817	-1.09029
53896150	rs12413303	7.4607e-07	-0.0275689	0.355607	0.0044314	1.86411	0.490237	0.00608046	1.73993	0.589324
53896170	rs10824089	7.62178e-07	-0.0275689	0.376969	0.00453027	1.86411	0.512303	0.00623961	1.73993	0.615161
53896193	rs79531500	2.67224e-06	1.60389	-1.71679e-10	0.00131745	1.14133	-1.71679e-10	0.00175986	1.08941	-1.71679e-10
53896366	rs11000904	2.34989e-07	-0.827243	-1.71679e-10	0.000213228	-0.679763	-1.71679e-10	0.000296409	-0.691837	-1.71679e-10
53896472	rs71490904	1.01113e-07	-0.731904	-0.938638	0.000160216	-0.0549702	-0.910633	0.000262457	0.0996851	-0.913177
53896500	rs4935310	8.46116e-07	-0.0641428	0.518019	0.00509162	1.84857	0.644655	0.00704907	1.72726	0.749818
53896610	rs17643002	1.00505e-07	-0.731904	-0.944672	0.000159195	-0.0549702	-0.917024	0.000260793	0.0996851	-0.919537
53896713	rs4935032	9.05946e-07	0.0223489	0.49985	0.00568193	1.96258	0.640345	0.00785989	1.83896	0.746987
53896741	rs4935311	8.31206e-07	0.0114324	0.424665	0.00503769	1.92055	0.562026	0.00694203	1.7954	0.66637
53896868	rs117552759	2.96831e-07	-0.593619	-1.71679e-10	0.000212881	-0.68139	-1.71679e-10	0.00032327	-0.605091	-1.71679e-10
53897290	rs10824093	6.0543e-07	0.332523	-0.213364	0.000292511	-0.232064	-0.131556	0.000487778	-0.132649	-0.061069
53897291	rs10762578	8.62122e-07	0.0332225	0.439394	0.0054258	1.97969	0.577112	0.00751477	1.85892	0.68213
53897470	rs10762579	8.23593e-08	-1.63965	-0.23604	6.84419e-05	-1.5806	-0.235537	8.96047e-05	-1.71391	-0.174263
53897482	rs10762580	6.97533e-07	-0.00812208	0.268891	0.00416902	1.89228	0.401034	0.00570036	1.76761	0.497093
53897593	rs12782150	9.53875e-08	-0.744963	-0.983871	0.000150147	-0.0718505	-0.958662	0.000245837	0.0820472	-0.960958
53897607	rs11000908	4.99899e-07	0.242664	-0.315038	0.000238524	-0.331457	-0.236195	0.000392777	-0.238022	-0.172314
53897969	rs4935313	6.81719e-08	-0.914747	-1.15	6.45673e-05	-0.742167	-1.13225	9.47601e-05	-0.703611	-1.12862
53898133	rs10508968	9.4214e-08	-0.757938	-0.983273	0.00014774	-0.0886478	-0.958025	0.000241712	0.0644924	-0.960326
53898181	rs3886884	6.18888e-07	-0.0562614	0.197405	0.00358411	1.82246	0.319682	0.00490348	1.69901	0.415114
53898458	rs118031128	1.6854e-07	-1.24114e-10	-1.15961	0.000132131	-1.24114e-10	-1.15833	0.000185553	-1.24114e-10	-1.16024
53898641	rs4561153	9.78744e-08	-1.7031	-1.71679e-10	0.000143332	-1.07696	-1.71679e-10	0.000175627	-1.21522	-1.71679e-10
53898728	rs61046355	2.83089e-07	-1.24114e-10	-0.641019	0.000231676	-1.24114e-10	-0.596785	0.000333018	-1.24114e-10	-0.575382
53898747	rs10508967	5.43995e-07	-0.0562614	0.0684215	0.00312875	1.82246	0.183807	0.00425964	1.69901	0.274353
53899454	rs1871074	2.18568e-07	-1.24114e-10	-0.899684	0.000161632	-1.24114e-10	-0.956803	0.000225704	-1.24114e-10	-0.964352
53899464	rs1871075	3.04888e-08	-1.71814	-1.15128	4.58163e-05	-1.06187	-1.15561	5.61793e-05	-1.20024	-1.15479
53899476	rs1871076	3.10007e-08	-1.71365	-1.13912	4.53159e-05	-1.0836	-1.14486	5.57039e-05	-1.21963	-1.1439
53899608	rs1875790	9.61882e-08	-1.72047	-1.71679e-10	0.000186248	-0.815042	-1.71679e-10	0.000230287	-0.944251	-1.71679e-10
53899616	rs1875791	3.11017e-08	-1.6848	-1.16472	3.82917e-05	-1.23943	-1.15747	4.84863e-05	-1.34583	-1.15647
53900853	rs16927199	3.38364e-07	-1.24114e-10	-0.46266	0.000278476	-1.24114e-10	-0.412791	0.000402879	-1.24114e-10	-0.384941
53900872	rs1903991	3.35954e-08	-1.60461	-1.16779	3.42308e-05	-1.34688	-1.16212	4.3774e-05	-1.44306	-1.16148
53901713	rs1903992	3.37398e-08	-1.59967	-1.16843	3.3912e-05	-1.35509	-1.16326	4.34109e-05	-1.4502	-1.16267
53901775	rs7918479	7.28221e-08	-1.64912	-0.349644	6.0902e-05	-1.62505	-0.307806	9.39119e-05	-1.60932	-0.231905
53902340	rs1903993	3.35094e-08	-1.61453	-1.16043	3.52159e-05	-1.32967	-1.15096	4.49507e-05	-1.42805	-1.14997
53902711	rs12268003	3.14827e-08	-1.66961	-1.16773	3.92463e-05	-1.21025	-1.16202	4.93736e-05	-1.32279	-1.16138
53903258	rs12247971	3.41095e-08	-1.58954	-1.16767	3.34159e-05	-1.37125	-1.16184	4.28703e-05	-1.46422	-1.16117
53903279	rs12249497	3.36119e-08	-1.60461	-1.16729	3.42619e-05	-1.34688	-1.16121	4.38162e-05	-1.44306	-1.16052
53903386	rs12248031	3.41095e-08	-1.58954	-1.16767	3.34159e-05	-1.37125	-1.16184	4.28703e-05	-1.46422	-1.16117
53903731	rs6480725	3.19231e-08	-1.65616	-1.16729	3.8062e-05	-1.2417	-1.16121	4.75387e-05	-1.36152	-1.16052
53904147	rs11000938	2.00219e-07	-0.464754	-0.522617	8.88277e-05	-1.07397	-0.48146	0.000138088	-1.02513	-0.43056
53904166	rs7910428	3.20371e-08	-1.65222	-1.16767	3.76877e-05	-1.25095	-1.16184	4.71258e-05	-1.36958	-1.16117
53904198	rs10824126	6.65002e-08	-1.72555	-0.364022	7.34944e-05	-1.36266	-0.382253	8.78205e-05	-1.59905	-0.309229
53904229	rs10824127	2.55534e-07	-0.882505	0.139078	0.000983999	0.705994	0.143508	0.00126395	0.534512	0.223908
53904244	rs111246513	1.47228e-07	-1.2948	-1.71679e-10	7.89895e-05	-1.67281	-1.71679e-10	0.000115636	-1.63313	-1.71679e-10
53904789	rs7911263	3.42133e-08	-1.58966	-1.16451	3.35904e-05	-1.37106	-1.15682	4.31002e-05	-1.46406	-1.15599
53904888	rs10824131	1.89687e-07	-0.518786	-0.522617	8.54343e-05	-1.11292	-0.48146	0.000132625	-1.06549	-0.43056
53905808	rs35222522	8.53557e-08	-0.913496	-0.926457	0.000135604	-0.238409	-0.893976	0.000219618	-0.0874045	-0.904286
53906019	rs10508966	6.01775e-08	-1.72555	-0.463928	6.63108e-05	-1.36266	-0.485109	7.89236e-05	-1.59905	-0.416043
53906070	rs112422532	9.3933e-08	-1.7442	-1.71679e-10	0.000114969	-1.29746	-1.71679e-10	0.000117691	-1.61552	-1.71679e-10
53906554	rs10762590	6.03284e-08	-1.72905	-0.457929	6.78234e-05	-1.34601	-0.479201	8.02399e-05	-1.58871	-0.409846
53906785	rs116861623	3.17778e-07	-1.24114e-10	-0.525429	0.000260953	-1.24114e-10	-0.477784	0.000377071	-1.24114e-10	-0.451144
53906798	rs1948837	6.19615e-08	-1.71448	-0.44579	6.46831e-05	-1.40538	-0.467244	7.83617e-05	-1.62494	-0.397305
53906833	rs78316371	2.21169e-07	-1.24114e-10	-0.887856	0.000178823	-1.24114e-10	-0.855727	0.000255569	-1.24114e-10	-0.840085
53907124	rs57169351	8.5295e-08	-0.670332	-1.17033	0.000145682	0.10964	-1.17034	0.000236623	0.252323	-1.16943
53907521	rs2134768	4.60302e-08	-1.6357	-0.821778	3.63572e-05	-1.63913	-0.809605	5.41071e-05	-1.62432	-0.768297
53907722	rs12763968	4.27971e-07	-0.227725	-1.71679e-10	0.000287665	-0.380326	-1.71679e-10	0.000380718	-0.44152	-1.71679e-10
53907797	rs2134769	4.61201e-08	-1.69626	-0.759275	4.21339e-05	-1.55431	-0.746963	6.28299e-05	-1.54225	-0.700895
53907963	rs11000953	6.32186e-08	-1.68992	-0.450262	5.82864e-05	-1.5663	-0.41045	8.91693e-05	-1.55463	-0.338413
53907973	rs79022061	2.13363e-07	-1.24114e-10	-0.923783	0.00017211	-1.24114e-10	-0.893989	0.000246292	-1.24114e-10	-0.877063
53908272	rs79234233	2.1567e-07	-1.24114e-10	-0.913029	0.000174129	-1.24114e-10	-0.882325	0.000248695	-1.24114e-10	-0.86735
53908342	rs1995490	6.54598e-08	-1.6357	-0.469641	5.31245e-05	-1.63913	-0.43036	8.14517e-05	-1.62432	-0.359251
53908397	rs117606812	2.73505e-07	-1.24114e-10	-0.675459	0.000217373	-1.24114e-10	-0.660511	0.000299966	-1.24114e-10	-0.67991
53908441	rs80079691	7.97216e-08	-0.919021	-0.989219	0.000129728	-0.217327	-0.959354	0.000211499	-0.0627018	-0.966658
53908465	rs71490905	7.88037e-08	-0.930602	-0.989219	0.000127699	-0.233093	-0.959354	0.000208028	-0.0792492	-0.966658
53908677	rs79538772	2.07326e-07	-1.24114e-10	-0.952489	0.000166994	-1.24114e-10	-0.924164	0.000238239	-1.24114e-10	-0.910304
53908802	rs114591830	2.11097e-07	-1.24114e-10	-0.934462	0.000170221	-1.24114e-10	-0.905026	0.000242969	-1.24114e-10	-0.890645
53909164	rs4310560	4.12207e-08	-1.69894	-0.868902	3.76121e-05	-1.55745	-0.857352	5.56222e-05	-1.54637	-0.818626
53909192	rs4564282	6.29093e-08	-1.68954	-0.455543	5.74834e-05	-1.57514	-0.415485	8.78442e-05	-1.56459	-0.34342
53909238	rs72803144	1.05962e-07	-1.6237	-1.71679e-10	7.4497e-05	-1.73137	-1.71679e-10	0.000104829	-1.73125	-1.71679e-10
53909546	rs12570780	8.85699e-08	-0.686591	-1.1164	0.000151569	0.0969293	-1.11801	0.000248077	0.239994	-1.10983
53909649	rs11000969	7.32798e-08	-1.61189	-0.380604	5.67895e-05	-1.66023	-0.342547	8.74477e-05	-1.64693	-0.265609
53909765	rs140640176	1.67012e-07	-1.24114e-10	-1.16871	0.00013068	-1.24114e-10	-1.16937	0.000183873	-1.24114e-10	-1.16933
53909978	rs7074088	3.38728e-08	-1.59465	-1.16952	3.33911e-05	-1.36321	-1.17062	4.27666e-05	-1.45725	-1.17057
53910008	rs11000970	6.95096e-08	-1.74273	-0.302589	8.82395e-05	-1.23599	-0.326082	0.000101147	-1.5174	-0.249605
53910280	rs7902837	1.94364e-07	-0.481883	-0.535164	8.80442e-05	-1.07174	-0.492547	0.0001374	-1.02131	-0.439372
53910521	rs1910534	6.96621e-08	-1.61617	-0.426953	5.40032e-05	-1.66232	-0.390765	8.28701e-05	-1.64979	-0.316517
53911496	rs10824145	6.75432e-08	-1.62134	-0.452677	5.27936e-05	-1.65823	-0.417502	8.08817e-05	-1.64541	-0.345182
53911615	rs34173878	8.14791e-08	-0.90736	-0.979074	0.00013325	-0.20148	-0.948417	0.000217369	-0.0460743	-0.955909
53911855	rs34261122	8.55863e-08	-0.882608	-0.954647	0.00014146	-0.167941	-0.922164	0.00023104	-0.0108957	-0.93009
53912702	rs78830790	2.00726e-07	-1.24114e-10	-0.984839	0.000153381	-1.24114e-10	-1.0092	0.000215881	-1.24114e-10	-1.00885
53912773	rs79082927	1.70181e-07	-1.24114e-10	-1.14992	0.000133388	-1.24114e-10	-1.14886	0.000188251	-1.24114e-10	-1.1458
53913003	rs1995491	1.91462e-07	-0.49752	-0.53457	8.70827e-05	-1.08314	-0.492127	0.000135633	-1.03314	-0.440492
53913028	rs1995492	1.94908e-07	-0.479685	-0.53457	8.82227e-05	-1.07013	-0.492127	0.000137474	-1.01965	-0.440492
53913277	rs10740424	9.91946e-08	-0.535449	-1.15425	2.9949e-05	-1.48045	-1.16218	4.83532e-05	-1.3444	-1.16065
53913465	rs10762597	1.18425e-07	-0.916519	-0.59598	0.000437993	0.645837	-0.605759	0.000556303	0.502862	-0.565128
53913587	rs11001000	1.85805e-07	-0.494015	-0.568065	8.65443e-05	-1.05473	-0.526737	0.000133033	-1.01657	-0.476411
53913652	rs75181362	2.29939e-07	-1.24114e-10	-0.848964	0.000186302	-1.24114e-10	-0.814755	0.000266517	-1.24114e-10	-0.798139
53913737	rs1948838	2.13882e-07	-0.904156	-0.0172017	0.00081732	0.666811	-0.00290426	0.00107448	0.523201	0.0728097
53913863	rs75276233	2.33069e-07	-1.24114e-10	-0.835446	0.000188968	-1.24114e-10	-0.800544	0.00027042	-1.24114e-10	-0.783603
53914073	rs1910536	2.11977e-07	-0.95357	0.0232663	0.000759641	0.558475	0.0322481	0.00100017	0.413894	0.110456
53914116	rs1910537	3.6256e-08	-1.61559	-1.08059	3.69287e-05	-1.34111	-1.09203	4.72034e-05	-1.43912	-1.08999
53914473	rs143606033	2.071e-07	-1.24114e-10	-0.953579	0.000164232	-1.24114e-10	-0.940845	0.000230452	-1.24114e-10	-0.943535
53914606	rs147205184	9.58004e-08	-1.72451	-1.71679e-10	0.000102518	-1.41208	-1.71679e-10	0.000145095	-1.40619	-1.71679e-10
53914636	rs10733896	3.12359e-08	-1.67576	-1.16945	3.9674e-05	-1.19079	-1.17064	4.92077e-05	-1.31692	-1.17061
53914848	rs10733897	3.65982e-08	-1.63797	-1.04881	3.97012e-05	-1.29857	-1.06218	5.04924e-05	-1.40197	-1.05979
53915018	rs10824155	5.82023e-08	-1.74314	-0.479719	7.5067e-05	-1.22866	-0.495086	8.50654e-05	-1.51249	-0.427666
53915213	rs12572940	2.30465e-07	-1.24114e-10	-0.846683	0.000186749	-1.24114e-10	-0.812356	0.000267172	-1.24114e-10	-0.795685
53915276	rs12571523	2.35958e-07	-1.24114e-10	-0.823129	0.000191429	-1.24114e-10	-0.787606	0.000274021	-1.24114e-10	-0.770375
53915389	rs2174258	2.98328e-08	-1.72052	-1.17065	4.57816e-05	-1.04905	-1.16919	5.59199e-05	-1.19075	-1.16891
53915397	rs2174259	3.37451e-08	-1.68324	-1.08471	4.29145e-05	-1.18704	-1.09588	5.38518e-05	-1.30345	-1.09389
53915557	rs10740425	3.27695e-08	-1.70977	-1.08751	4.65685e-05	-1.10271	-1.09849	5.73011e-05	-1.23872	-1.09654
53915614	rs10740426	3.33762e-08	-1.69088	-1.08806	4.34042e-05	-1.17307	-1.0985	5.38539e-05	-1.30096	-1.09635
53915692	rs10740427	3.38871e-08	-1.67824	-1.0855	4.18478e-05	-1.21147	-1.09662	5.21557e-05	-1.3347	-1.09464
53915868	rs10824158	5.44395e-08	-1.73793	-0.551761	6.57694e-05	-1.28967	-0.5663	7.58193e-05	-1.55278	-0.502445
53916059	rs72803147	9.65461e-08	-1.71676	-1.71679e-10	7.35592e-05	-1.74403	-1.71679e-10	0.000104357	-1.73576	-1.71679e-10
53916179	rs10733900	3.34542e-08	-1.69153	-1.08507	4.36192e-05	-1.17041	-1.09621	5.4088e-05	-1.29874	-1.09423
53916564	rs10740429	3.49751e-08	-1.65527	-1.07688	3.97099e-05	-1.27196	-1.08856	5.0397e-05	-1.37717	-1.08648
53916566	rs118124520	1.68179e-07	-1.16175	-1.71679e-10	9.5915e-05	-1.47866	-1.71679e-10	0.000129528	-1.51968	-1.71679e-10
53916612	rs10733901	3.35553e-08	-1.68852	-1.08507	4.31962e-05	-1.18016	-1.09621	5.36258e-05	-1.30732	-1.09423
53916921	rs10762604	3.39184e-08	-1.67897	-1.08386	4.202e-05	-1.2089	-1.09508	5.23486e-05	-1.33257	-1.09308
53917182	rs10740430	3.5434e-08	-1.68542	-1.03369	4.48989e-05	-1.18982	-1.04789	5.58356e-05	-1.31582	-1.04535
53917370	rs10733902	3.4886e-08	-1.69725	-1.03744	4.71088e-05	-1.13822	-1.05144	5.81424e-05	-1.27175	-1.04894
53917398	rs10824162	1.30057e-07	-0.630086	-0.788723	6.12895e-05	-1.16743	-0.759081	9.40936e-05	-1.1223	-0.71699
53917548	rs75810540	1.04173e-07	-0.625173	-1.01555	0.000187067	0.177197	-0.987857	0.000302593	0.323456	-0.994645
53917969	rs80335852	2.04869e-07	-1.24114e-10	-0.96441	0.00016489	-1.24114e-10	-0.936847	0.000235153	-1.24114e-10	-0.923343
53917975	rs7917514	2.01203e-07	-1.24114e-10	-0.982465	0.000161746	-1.24114e-10	-0.956097	0.00023054	-1.24114e-10	-0.943153
53918470	rs35478928	1.96629e-07	-1.24114e-10	-1.00546	0.000157814	-1.24114e-10	-0.980705	0.000224767	-1.24114e-10	-0.968515
53918799	rs7919497	1.9307e-07	-1.24114e-10	-1.02373	0.000154748	-1.24114e-10	-1.00033	0.000220259	-1.24114e-10	-0.988775
53918876	rs7899204	1.91888e-07	-1.24114e-10	-1.02987	0.000153727	-1.24114e-10	-1.00694	0.000218758	-1.24114e-10	-0.995614
53919008	rs7918889	1.91047e-07	-1.24114e-10	-1.03426	0.000153	-1.24114e-10	-1.01168	0.000217688	-1.24114e-10	-1.00052
53919109	rs117872193	1.61482e-07	-1.20239	-1.71679e-10	9.3092e-05	-1.50854	-1.71679e-10	0.000130996	-1.50841	-1.71679e-10
53919214	rs79037340	9.41828e-08	-1.74154	-1.71679e-10	0.000152394	-1.01565	-1.71679e-10	0.000190414	-1.13438	-1.71679e-10
53919535	rs1910538	1.97455e-07	-1.24114e-10	-1.00127	0.000158727	-1.24114e-10	-0.97494	0.00022594	-1.24114e-10	-0.963309
53919714	rs1910539	1.9399e-07	-1.24114e-10	-1.01898	0.000155541	-1.24114e-10	-0.995216	0.000221425	-1.24114e-10	-0.983493
53919904	rs191979346	1.2095e-07	-1.4914	-1.71679e-10	8.13356e-05	-1.64354	-1.71679e-10	0.00011728	-1.61902	-1.71679e-10
53919931	rs1910540	1.74927e-07	-1.24114e-10	-1.12241	0.000138863	-1.24114e-10	-1.10864	0.000196761	-1.24114e-10	-1.10159
53920106	rs11817519	1.73361e-07	-1.24114e-10	-1.1314	0.000137446	-1.24114e-10	-1.11889	0.000194638	-1.24114e-10	-1.11244
53920151	rs11817529	1.73476e-07	-1.24114e-10	-1.13074	0.00013755	-1.24114e-10	-1.11813	0.000194794	-1.24114e-10	-1.11164
53920168	rs11817532	1.72024e-07	-1.24114e-10	-1.13915	0.000136221	-1.24114e-10	-1.12785	0.000192793	-1.24114e-10	-1.12196
53920292	rs11817971	1.84326e-07	-1.24114e-10	-1.07007	0.000147166	-1.24114e-10	-1.05056	0.000209086	-1.24114e-10	-1.04083
53920297	rs11817972	1.88322e-07	-1.24114e-10	-1.04863	0.000150641	-1.24114e-10	-1.02723	0.000214213	-1.24114e-10	-1.01661
53920368	rs11817564	1.83487e-07	-1.24114e-10	-1.07464	0.000146433	-1.24114e-10	-1.05555	0.000208004	-1.24114e-10	-1.04602
53920375	rs11819297	1.8038e-07	-1.24114e-10	-1.09171	0.000143709	-1.24114e-10	-1.07433	0.000203972	-1.24114e-10	-1.0656
53920517	rs79687353	1.86439e-07	-1.24114e-10	-1.05868	0.000149006	-1.24114e-10	-1.03814	0.000211802	-1.24114e-10	-1.02793
53920552	rs11819346	1.81037e-07	-1.24114e-10	-1.08808	0.000144287	-1.24114e-10	-1.07032	0.000204828	-1.24114e-10	-1.06141
53921042	rs73344942	1.79187e-07	-1.24114e-10	-1.09835	0.000142658	-1.24114e-10	-1.08168	0.000202412	-1.24114e-10	-1.07327
53921320	rs79033872	1.78804e-07	-1.24114e-10	-1.10049	0.000142319	-1.24114e-10	-1.08405	0.000201909	-1.24114e-10	-1.07576
53921325	rs77823497	1.79431e-07	-1.24114e-10	-1.09699	0.000142873	-1.24114e-10	-1.08017	0.000202732	-1.24114e-10	-1.0717
53921420	rs143222896	1.67182e-07	-1.24114e-10	-1.1677	0.00013055	-1.24114e-10	-1.17037	0.000183714	-1.24114e-10	-1.1702
53921459	rs41436851	3.46095e-07	-1.24114e-10	-0.440068	0.000283225	-1.24114e-10	-0.395883	0.000404404	-1.24114e-10	-0.381163
53921584	rs73344945	1.78804e-07	-1.24114e-10	-1.10049	0.000142319	-1.24114e-10	-1.08405	0.000201909	-1.24114e-10	-1.07576
53921655	rs56047641	1.76812e-07	-1.24114e-10	-1.1117	0.00014055	-1.24114e-10	-1.09656	0.000199279	-1.24114e-10	-1.08887
53921754	rs10824173	3.52674e-08	-1.55454	-1.16928	3.14323e-05	-1.42911	-1.16518	3.96112e-05	-1.53958	-1.16489
53923200	rs10740435	1.5924e-07	-1.21637	-1.71679e-10	0.000107099	-1.36837	-1.71679e-10	0.000157728	-1.32271	-1.71679e-10
53923245	rs10824176	4.08925e-08	-1.4903	-1.08553	5.66769e-05	-0.931986	-1.07277	7.82589e-05	-0.955108	-1.06845
53923411	rs10437352	1.02275e-06	1.29613	-0.652659	0.000323345	0.34209	-0.605493	0.000438066	0.305531	-0.60674
53923451	rs10437353	9.98599e-07	1.02771	-0.408137	0.000287708	-0.0342127	-0.345963	0.000380632	-0.094851	-0.346896
53923625	rs11001035	2.67127e-07	0.179134	-0.878192	0.000630741	1.23216	-0.827385	0.000692727	0.98471	-0.827652
53923658	rs10824178	9.12309e-08	-0.992094	-0.781293	4.25005e-05	-1.52821	-0.764398	6.2861e-05	-1.47021	-0.772437
53923720	rs10824179	8.5271e-08	-1.02558	-0.815367	4.14415e-05	-1.51862	-0.79922	6.04502e-05	-1.47485	-0.806905
53923727	rs11001036	2.88618e-07	0.216572	-0.838247	0.000693396	1.27868	-0.779207	0.000759694	1.02927	-0.779932
53923766	rs75274356	1.83932e-07	-1.24114e-10	-1.07221	0.00014741	-1.24114e-10	-1.04891	0.000207207	-1.24114e-10	-1.04986
53923768	rs10437383	1.37306e-05	3.40921	-0.16861	0.000765427	0.674344	-0.0760336	0.00110317	0.704232	-0.0818664
53923846	rs10824180	8.8625e-08	-0.998243	-0.804124	4.24685e-05	-1.50319	-0.790175	6.18988e-05	-1.45801	-0.800066
53924545	rs148076482	1.70201e-07	-1.24114e-10	-1.1498	0.000133523	-1.24114e-10	-1.14785	0.000188048	-1.24114e-10	-1.14688
53924608	rs12217323	9.2952e-08	-0.942511	-0.812185	4.76971e-05	-1.37822	-0.799032	7.11059e-05	-1.314	-0.805403
53925071	rs34999724	4.05934e-07	0.779516	-1.06011	3.17439e-05	-1.56088	-1.02355	4.82986e-05	-1.49867	-1.0075
53925514	rs10824184	1.77241e-07	-1.24114e-10	-1.10927	0.000138652	-1.24114e-10	-1.11016	0.000195172	-1.24114e-10	-1.1097
53926176	rs10824187	9.71336e-08	-0.85601	-0.854683	4.65237e-05	-1.35983	-0.842327	6.94884e-05	-1.2941	-0.848314
53926356	rs10762623	3.69467e-07	0.268888	-0.643608	0.00109146	1.49124	-0.538088	0.00118686	1.22742	-0.531934
53926911	rs35468151	5.14723e-07	0.553048	-0.5962	4.86582e-05	-1.55876	-0.598549	7.2261e-05	-1.4984	-0.604897
53926969	rs7902533	5.76966e-07	1.21835	-1.14735	0.000985403	2.00269	-1.15176	0.00111791	1.78368	-1.14804
53927103	rs79106132	5.22319e-07	0.553048	-0.58155	4.93748e-05	-1.55876	-0.583928	7.33193e-05	-1.4984	-0.590358
53927221	rs10762625	1.34255e-06	2.07611	-1.16056	0.000138382	0.0462413	-1.15834	0.000189731	0.0235148	-1.16149
53927246	rs10824189	9.95701e-08	-0.830945	-0.854973	4.72862e-05	-1.34328	-0.842622	7.07225e-05	-1.27621	-0.848607
53927449	rs10824191	3.49921e-07	0.273384	-0.702458	0.00102716	1.49694	-0.604502	0.00111668	1.23288	-0.598348
53927485	rs12218222	1.29084e-06	2.04442	-1.16815	0.000134227	0.0245665	-1.16716	0.000184334	0.00197846	-1.16881
53927488	rs80062613	5.31731e-07	0.533034	-0.543677	5.09874e-05	-1.56442	-0.546131	7.56333e-05	-1.50492	-0.552764
53928060	rs80019424	1.71439e-07	-1.24114e-10	-1.14256	0.00013654	-1.24114e-10	-1.12551	0.000192058	-1.24114e-10	-1.12578
53928098	rs75992764	2.68191e-07	-1.24114e-10	-0.695082	0.000217708	-1.24114e-10	-0.65897	0.000306229	-1.24114e-10	-0.659244
53929142	rs7084335	8.84356e-08	-1.57762	-0.226891	6.55995e-05	-1.73265	-0.12591	9.68143e-05	-1.72631	-0.0844769
53929388	rs61847297	8.7811e-08	-1.6395	-0.172092	6.95066e-05	-1.74394	-0.0567631	0.000102248	-1.74199	-0.0141925
53929596	rs117919450	9.44826e-08	-1.73837	-1.71679e-10	0.000112461	-1.31952	-1.71679e-10	0.000156435	-1.33093	-1.71679e-10
53929658	rs10762627	4.7207e-07	0.972724	-1.10238	0.000741535	1.6773	-1.1107	0.000846891	1.46193	-1.10394
53929791	rs11001056	1.05669e-06	1.84628	-1.17015	0.000115664	-0.121868	-1.16957	0.000158551	-0.147159	-1.17034
53929876	rs12762538	6.05099e-07	0.618066	-0.499454	5.41442e-05	-1.54848	-0.501993	8.03305e-05	-1.48857	-0.508858
53930085	rs60995569	4.94347e-07	0.592175	-0.675718	0.00174915	2.00127	-0.576507	0.00186485	1.71652	-0.569163
53930473	rs79242525	6.10812e-07	-1.24114e-10	0.128009	0.000490456	-1.24114e-10	0.153213	0.000695595	-1.24114e-10	0.161189
53930786	rs7910470	4.95026e-08	-1.43497	-0.949785	9.79788e-05	-0.568007	-0.889365	0.000114199	-0.765893	-0.879744
53930922	rs61847298	9.28334e-08	-1.64493	-0.11104	7.37984e-05	-1.74428	0.00349806	0.000108829	-1.74277	0.0489723
53931234	rs117593103	9.77472e-08	-1.7044	-1.71679e-10	8.14054e-05	-1.64268	-1.71679e-10	0.000112013	-1.66496	-1.71679e-10
53931444	rs150158460	1.73873e-07	-1.12846	-1.71679e-10	0.000141305	-1.0912	-1.71679e-10	0.000207249	-1.04966	-1.71679e-10
53931857	rs61847299	9.49646e-08	-1.509	-0.224279	6.73111e-05	-1.71001	-0.122793	9.98767e-05	-1.69968	-0.0799613
53932075	rs61847300	7.43675e-08	-1.61931	-0.358451	5.61732e-05	-1.74434	-0.269349	8.22539e-05	-1.74315	-0.230616
53932566	rs7902949	3.44231e-07	-0.126156	-0.319313	5.9962e-05	-1.62772	-0.320696	8.93685e-05	-1.56133	-0.329476
53932625	rs7095803	1.04774e-06	1.79871	-1.1311	0.000163691	0.182817	-1.12696	0.00023262	0.19867	-1.13284
53934284	rs10824201	1.07549e-07	-0.46403	-1.14481	6.80579e-05	-0.69152	-1.13025	9.09908e-05	-0.736784	-1.13604
53934780	rs35979919	4.16005e-07	0.616229	-0.872314	8.60335e-05	-0.696426	-0.890961	0.000122552	-0.678041	-0.897005
53934819	rs11001067	7.48315e-08	-1.64204	-0.329496	7.27597e-05	-1.63554	-0.119423	0.00011321	-1.64214	-0.0121906
53935082	rs7903745	0.000261033	6.55421	-0.368586	0.000778321	0.997617	-0.382601	0.00108906	0.981687	-0.372191
53935322	rs10762628	2.05816e-07	-1.6028	0.642998	0.000472486	-1.07923	1.19511	0.000717298	-1.1383	1.33021
53935966	rs12358639	0.000306704	6.84638	-0.49952	0.00083214	1.20764	-0.525766	0.00116719	1.18913	-0.510352
53936405	rs10824204	2.40957e-07	0.17103	-0.973192	4.60226e-05	-1.35855	-0.854442	6.83624e-05	-1.3513	-0.807454
53937343	rs10824205	1.79098e-06	1.32692	-0.123188	0.00126274	0.880995	0.217919	0.00173597	0.774527	0.301217
53938277	rs10824206	1.13051e-06	-0.542991	1.28664	0.000440391	-1.73598	1.78152	0.000728105	-1.72977	1.93664
53938886	rs1910544	2.2237e-07	-1.63734	0.754897	0.000482521	-1.19248	1.32938	0.000736726	-1.24929	1.46793
53939611	rs10824207	1.42926e-06	-0.499302	1.47744	0.000543673	-1.73193	1.98816	0.000904514	-1.72458	2.1484
53939737	rs7476725	2.3812e-07	-1.65663	0.842618	0.000509719	-1.23746	1.42919	0.000782255	-1.29185	1.57045
53939838	rs76972076	1.12465e-07	-1.64807	0.083934	0.000114276	-1.67011	0.3666	0.000181106	-1.68162	0.497125
53939899	rs1910545	2.84323e-07	-1.62414	0.987465	0.0006505	-1.18126	1.61688	0.000999573	-1.2407	1.76445
53940360	rs2134770	1.79873e-06	-0.461028	1.66908	0.000683947	-1.73123	2.21699	0.00114283	-1.72462	2.3823
53940526	rs61847303	0.000903492	7.64829	-0.221052	0.0016656	1.62337	-0.24755	0.00227987	1.57421	-0.225916
53940639	rs2174261	1.77494e-06	-0.484644	1.67938	0.000688739	-1.7355	2.22824	0.00114981	-1.73005	2.39383
53940982	rs7082443	1.13376e-06	1.91571	-1.16919	0.000563907	1.46335	-1.17058	0.000676013	1.30323	-1.1706
53943069	rs10824213	1.63536e-06	-0.417076	1.52991	0.000590099	-1.72666	2.06482	0.000983826	-1.71856	2.22643
53943122	rs10824214	1.48421e-06	-0.489977	1.50583	0.000570423	-1.73421	2.03846	0.000948729	-1.72787	2.19942
53943194	rs117159593	9.67155e-08	-1.71501	-1.71679e-10	9.14406e-05	-1.52643	-1.71679e-10	0.000124239	-1.56137	-1.71679e-10
53943219	rs10762634	1.622e-06	-0.471947	1.57658	0.000617388	-1.73252	2.11589	0.00102925	-1.72574	2.27875
53943486	rs1910546	1.82787e-06	-0.438174	1.6623	0.000684725	-1.72269	2.20958	0.00114616	-1.71412	2.37472
53943887	rs955779	1.91696e-06	-0.453787	1.7255	0.000727796	-1.73069	2.27859	0.00121864	-1.72347	2.44538
53944442	rs61847307	0.0010472	7.697	-0.122159	0.00214327	1.77797	-0.150011	0.00294778	1.7325	-0.12727
53944635	rs10128363	3.67144e-07	-1.64949	1.26846	0.00086608	-1.2039	1.92575	0.00134319	-1.25825	2.07748
53944660	rs1910548	1.87656e-06	-0.525645	1.77606	0.000764063	-1.73721	2.33374	0.00127879	-1.73176	2.50184
53944729	rs75442678	1.74676e-07	-1.24114e-10	-1.12385	0.000143115	-1.24114e-10	-1.07848	0.000202126	-1.24114e-10	-1.07469
53944877	rs10128399	4.02512e-07	-1.63276	1.3437	0.000980086	-1.16493	2.01045	0.00152009	-1.22126	2.16421
53944991	rs10824217	3.25518e-07	-1.58361	1.08225	0.000796518	-1.05873	1.69686	0.00122131	-1.12013	1.84423
53945382	rs7921595	3.27801e-07	-1.63981	1.14543	0.000756778	-1.18114	1.76809	0.00116932	-1.23666	1.91726
53945437	rs7905525	3.73434e-07	-1.62583	1.26179	0.000890519	-1.14929	1.89897	0.00137826	-1.20639	2.05139
53945511	rs7904720	3.78356e-07	-1.6038	1.25285	0.00092513	-1.10112	1.88893	0.00142815	-1.16055	2.0411
53945700	rs11001097	3.47019e-07	-1.64949	1.21209	0.000812744	-1.2039	1.86219	0.00125852	-1.25825	2.01237
53945807	rs11001098	3.75853e-07	-1.62932	1.27173	0.000893485	-1.15714	1.91014	0.00138376	-1.21385	2.06283
53946014	rs9415080	7.38613e-07	1.48864	-1.17065	0.000376753	1.05817	-1.16871	0.000465423	0.929225	-1.16986
53946150	rs11001100	3.63673e-07	-1.61869	1.22816	0.000871199	-1.13344	1.86119	0.00134606	-1.19131	2.01267
53947587	rs12258629	2.67541e-07	-1.64309	0.94558	0.000595602	-1.18878	1.53623	0.000916038	-1.24391	1.68039
53947588	rs12267781	2.67541e-07	-1.64309	0.94558	0.000595602	-1.18878	1.53623	0.000916038	-1.24391	1.68039
53947764	rs75411997	1.35139e-07	-1.69901	0.31854	0.000139349	-1.71414	0.609001	0.000222364	-1.72149	0.742226
53948360	rs12358626	3.84223e-07	-1.60405	1.26849	0.000923199	-1.12078	1.9065	0.00142407	-1.18141	2.0591
53948747	rs11001110	1.67778e-07	-1.24114e-10	-1.16414	0.000131644	-1.24114e-10	-1.16202	0.000184934	-1.24114e-10	-1.16358
53948854	rs7067880	4.9451e-07	-1.61135	1.52813	0.00126425	-1.11738	2.2175	0.00196582	-1.17603	2.37612
53949199	rs1910549	4.59817e-07	-1.59565	1.43969	0.00118395	-1.08383	2.11832	0.00183379	-1.14407	2.27463
53949512	rs1910550	4.55092e-07	-1.57949	1.41321	0.0011885	-1.05026	2.08858	0.0018367	-1.11205	2.2442
53949611	rs59013085	4.95555e-07	-1.44494	1.36383	0.0013843	-0.84227	2.03309	0.00205493	-0.942972	2.18739
53950350	rs7089983	4.16716e-07	-1.66807	1.41369	0.000998923	-1.23303	2.09758	0.0015672	-1.28327	2.25674
53950973	rs10824222	4.62035e-07	-1.62301	1.47187	0.00118838	-1.12474	2.16297	0.0018577	-1.18018	2.32369
53951066	rs10824223	4.37816e-07	-1.64696	1.44198	0.00108683	-1.18049	2.12939	0.00170203	-1.23332	2.28931
53951400	rs77244200	2.92491e-07	-1.24114e-10	-0.608347	0.000232463	-1.24114e-10	-0.593395	0.000329571	-1.24114e-10	-0.585786
53951720	rs117415077	1.14446e-06	0.755904	-1.71679e-10	0.000455402	0.0790578	-1.71679e-10	0.000579722	-0.0210294	-1.71679e-10
53952414	rs10824227	4.58281e-07	-1.64048	1.48118	0.00115344	-1.16505	2.17342	0.0018069	-1.21861	2.3344
53952682	rs10824229	7.16343e-08	-1.70628	-0.308925	0.000128056	-1.28389	0.0942389	0.000170169	-1.43423	0.187443
53953256	rs7091337	4.14663e-07	-1.65324	1.39392	0.00101409	-1.19572	2.07535	0.00158722	-1.24782	2.23398
53954192	rs11001130	1.41892e-06	0.181143	0.789724	0.000585564	-0.792652	1.1231	0.00093685	-0.816549	1.27549
53955290	rs182763225	3.84052e-07	-1.24114e-10	-0.336003	0.000301361	-1.24114e-10	-0.333814	0.000427388	-1.24114e-10	-0.325885
53955401	rs2134760	5.59058e-07	1.16252	-1.12305	0.000281932	0.738702	-1.13916	0.000351311	0.610672	-1.13258
53955517	rs1125148	5.33398e-07	1.11883	-1.12634	0.000271212	0.702826	-1.14205	0.000339754	0.580206	-1.13556
53958511	rs11001157	4.85405e-07	0.630196	-0.731993	6.52339e-05	-1.11198	-0.752165	9.342e-05	-1.10795	-0.738521
53958525	rs71490907	1.80687e-07	-1.09001	-1.71679e-10	9.31579e-05	-1.50783	-1.71679e-10	0.000134121	-1.48483	-1.71679e-10
53959055	rs9416044	6.56132e-07	1.23269	-1.03311	0.000334763	0.837227	-1.06593	0.000420612	0.713272	-1.05514
53959455	rs2174257	1.80908e-06	0.241917	0.971876	0.000773557	-0.723636	1.33251	0.00123843	-0.751824	1.48984
53960063	rs11001164	2.64954e-07	-1.60803	0.900806	0.000636593	-1.09059	1.5046	0.000972195	-1.15155	1.64753
53960359	rs2202314	1.36275e-07	-0.621191	-0.750915	3.72949e-05	-1.65263	-0.770642	5.35419e-05	-1.64581	-0.7573
53960696	rs4935317	1.72024e-07	-1.68052	0.541373	0.000182797	-1.67957	0.84582	0.000294958	-1.68852	0.991777
53960769	rs72787305	3.39485e-07	-1.61546	1.15611	0.000809685	-1.10699	1.76151	0.00124303	-1.16716	1.90889
53961851	rs9416046	5.63445e-07	1.14092	-1.09363	0.000291089	0.748817	-1.11731	0.000364091	0.623288	-1.10946
53961906	rs9415087	5.9268e-07	1.1933	-1.09543	0.000305162	0.79752	-1.1188	0.000381181	0.670755	-1.11106
53961940	rs2339952	3.69586e-07	-1.63231	1.25792	0.00089004	-1.12652	1.87566	0.00137445	-1.18361	2.02584
53962124	rs7087753	3.69586e-07	-1.63231	1.25792	0.00089004	-1.12652	1.87566	0.00137445	-1.18361	2.02584
53962491	rs11527238	1.36724e-07	-0.659387	-0.709427	3.84243e-05	-1.66332	-0.730117	5.51773e-05	-1.6569	-0.716122
53962604	rs7900521	3.64778e-07	-1.65511	1.26762	0.000851409	-1.18176	1.88652	0.00131866	-1.23618	2.03697
53962842	rs2134762	3.26071e-07	-1.65904	1.15937	0.000733625	-1.20929	1.76517	0.00113219	-1.2643	1.91264
53962984	rs117958631	1.63993e-07	-1.18696	-1.71679e-10	0.000321873	-0.267965	-1.71679e-10	0.000464148	-0.243374	-1.71679e-10
53963429	rs1910532	3.7685e-07	-1.63205	1.27712	0.000909946	-1.1259	1.89716	0.00140588	-1.18302	2.04786
53963506	rs77781442	1.0256e-07	-1.65633	-1.71679e-10	7.4587e-05	-1.73016	-1.71679e-10	0.000105319	-1.72659	-1.71679e-10
53964204	rs149366437	1.84136e-07	-1.24114e-10	-1.0711	0.00014273	-1.24114e-10	-1.08117	0.000202147	-1.24114e-10	-1.07458
53964805	rs6480761	1.31766e-07	-0.548633	-0.857117	3.26004e-05	-1.73808	-0.819722	4.57853e-05	-1.73205	-0.827569
53964806	rs11001183	5.86537e-07	0.705938	-0.618483	7.06577e-05	-1.14313	-0.641144	0.000101289	-1.13979	-0.625811
53965223	rs7068267	2.98349e-07	-1.62269	1.03418	0.000677203	-1.12318	1.59902	0.0010343	-1.18256	1.74046
53966026	rs67024255	3.43517e-07	-1.62269	1.17515	0.000808212	-1.12318	1.77588	0.00123817	-1.18256	1.92037
53966124	rs1194491	1.10771e-05	3.85183	-0.825972	0.000549149	0.865179	-0.598933	0.000749299	0.792742	-0.557182
53966267	rs1210449	3.23304e-07	-1.65609	1.1479	0.000724516	-1.20195	1.74533	0.00111355	-1.25734	1.88908
53966295	rs12355173	3.28538e-07	-1.64018	1.14806	0.000753026	-1.16353	1.74551	0.00115509	-1.2209	1.88926
53966300	rs1194492	4.63432e-07	0.978619	-1.12674	0.000258228	0.653614	-1.14189	0.000324271	0.534245	-1.13624
53966307	rs12359674	3.28538e-07	-1.64018	1.14806	0.000753026	-1.16353	1.74551	0.00115509	-1.2209	1.88926
53966689	rs180785023	8.26267e-07	0.430138	-1.71679e-10	0.000453173	0.0741497	-1.71679e-10	0.000595341	0.00555501	-1.71679e-10
53966802	rs7898960	2.8374e-07	-1.64668	1.00796	0.000621888	-1.17899	1.56963	0.000951771	-1.23558	1.71032
53967349	rs59549474	2.72975e-07	-1.6191	0.941702	0.000615402	-1.11511	1.49526	0.000937062	-1.17489	1.63406
53967361	rs72787311	1.07987e-07	-1.60477	-1.71679e-10	0.000132145	-1.15823	-1.71679e-10	0.000157069	-1.3269	-1.71679e-10
53967508	rs117156291	1.28508e-07	-1.43079	-1.71679e-10	0.000137754	-1.11665	-1.71679e-10	0.000169933	-1.24817	-1.71679e-10
53967538	rs1194495	5.00653e-07	1.04683	-1.1177	0.000254301	0.631232	-1.13484	0.000326676	0.534097	-1.12871
53967561	rs61277906	3.2193e-07	-1.65524	1.1428	0.000721888	-1.19986	1.7396	0.00110924	-1.25536	1.88321
53967731	rs11001190	2.49058e-07	-1.65603	0.886933	0.000530603	-1.2018	1.43369	0.000810192	-1.2572	1.57089
53969278	rs10508965	9.71997e-08	-1.71001	-1.71679e-10	8.62765e-05	-1.58457	-1.71679e-10	0.000118434	-1.60922	-1.71679e-10
53969420	rs11001195	9.53722e-08	-1.72899	-1.71679e-10	7.35567e-05	-1.74407	-1.71679e-10	0.000103446	-1.74453	-1.71679e-10
53969988	rs10508964	1.9229e-07	-0.233081	-0.794695	7.27786e-05	-0.905315	-0.849387	0.000110247	-0.851421	-0.829437
53970172	rs72787313	1.24374e-07	-1.63547	0.171979	0.000624735	-0.225411	0.620614	0.000833175	-0.392679	0.734344
53971671	rs7917121	1.21055e-07	-1.72985	0.239314	0.000122386	-1.42196	0.18702	0.000162852	-1.52956	0.238825
53971991	rs145875655	1.69816e-07	-1.24114e-10	-1.15207	0.000131368	-1.24114e-10	-1.16412	0.000184498	-1.24114e-10	-1.16594
53972149	rs73346917	3.59886e-07	-1.72132	1.32033	0.000415089	-1.7399	1.72627	0.000701665	-1.74273	1.91261
53972465	rs1875789	1.2188e-07	-1.74413	0.260391	0.000121049	-1.4471	0.201177	0.000162324	-1.54722	0.253239
53973129	rs12413824	2.56072e-06	-1.24114e-10	1.56126	0.00329962	-1.24114e-10	2.05944	0.00586807	-1.24114e-10	2.2937
53973439	rs10824246	1.22831e-07	-1.74355	0.267588	0.000126084	-1.45258	0.247406	0.00017303	-1.54974	0.31963
53973687	rs11001209	1.19446e-07	-1.74403	0.240109	0.000121544	-1.46197	0.220122	0.000166974	-1.5574	0.291657
53973794	rs11001210	4.34918e-07	-0.211622	-1.71679e-10	7.37165e-05	-1.7419	-1.71679e-10	0.000103512	-1.74389	-1.71679e-10
53974062	rs11001213	1.16238e-07	-1.74403	0.212888	0.000118303	-1.46197	0.193095	0.00016241	-1.5574	0.26394
53974219	rs12411588	4.28026e-06	-1.24114e-10	2.07499	0.00573947	-1.24114e-10	2.613	0.0103831	-1.24114e-10	2.86435
53974269	rs12256137	1.99527e-07	-1.65797	0.667137	0.000442629	-0.693491	0.7441	0.000632098	-0.716261	0.781726
53974619	rs2339953	1.24003e-07	-1.74387	0.2774	0.000120057	-1.5113	0.257149	0.000166682	-1.59711	0.329618
53974705	rs11001215	4.38957e-07	0.339785	-0.542165	8.44867e-05	-1.03119	-0.574342	0.000115496	-1.07853	-0.555813
53974826	rs76575242	1.14747e-07	-1.54406	-1.71679e-10	8.22323e-05	-1.63258	-1.71679e-10	0.000114768	-1.64067	-1.71679e-10
53974830	rs61847352	1.62427e-07	-1.19655	-1.71679e-10	7.92847e-05	-1.66908	-1.71679e-10	0.000114141	-1.64615	-1.71679e-10
53974849	rs118063054	5.15027e-07	-1.24114e-10	-0.0425607	0.000645776	-1.24114e-10	0.428329	0.000989615	-1.24114e-10	0.513738
53975078	rs148761407	5.46817e-07	0.0173333	-1.71679e-10	8.04414e-05	-1.65459	-1.71679e-10	0.000115621	-1.63326	-1.71679e-10
53975648	rs16927970	2.22978e-06	-1.24114e-10	1.42288	0.00286391	-1.24114e-10	1.91782	0.00508571	-1.24114e-10	2.15061
53975769	rs1406476	1.3071e-05	2.85433	0.337043	0.000104324	-1.56497	0.170352	0.000155668	-1.50714	0.171289
53975814	rs117659232	1.84143e-07	-1.24114e-10	-1.07107	0.00014626	-1.24114e-10	-1.05674	0.000206416	-1.24114e-10	-1.05369
53975844	rs77913993	2.41576e-07	-1.24114e-10	-0.799596	0.000179162	-1.24114e-10	-0.853833	0.000249454	-1.24114e-10	-0.864304
53975883	rs12414969	2.4589e-06	-1.24114e-10	1.52069	0.00312512	-1.24114e-10	2.0051	0.00551839	-1.24114e-10	2.23226
53976041	rs116995989	1.17608e-07	-1.51942	-1.71679e-10	0.000116764	-1.28196	-1.71679e-10	0.000145828	-1.40115	-1.71679e-10
53976101	rs1194498	1.38778e-05	3.01013	0.241141	9.8227e-05	-1.54125	0.0864044	0.000146605	-1.4813	0.0854601
53976957	rs72787319	7.2377e-08	-1.7422	-0.26269	0.000147409	-1.16411	0.115199	0.000235912	-1.1408	0.220683
53977210	rs35166304	1.1872e-07	-1.51002	-1.71679e-10	8.38927e-05	-1.61259	-1.71679e-10	0.000115085	-1.63791	-1.71679e-10
53977250	rs10824254	3.79256e-07	-0.437534	0.088964	0.000100235	-1.43634	0.0017258	0.000154515	-1.38765	0.0443649
53977377	rs16927986	1.39022e-06	-1.24114e-10	0.950437	0.00168658	-1.24114e-10	1.38833	0.00294253	-1.24114e-10	1.60345
53977755	rs141073018	1.29721e-07	-1.42139	-1.71679e-10	7.51834e-05	-1.72219	-1.71679e-10	0.000105337	-1.72641	-1.71679e-10
53977867	rs11001232	6.38114e-08	-1.74032	-0.390533	0.000129373	-1.13852	-0.0409078	0.000206127	-1.1147	0.0596187
53978920	rs10824256	9.22364e-08	-1.36092	-0.401501	6.65475e-05	-1.71589	-0.128323	0.000100547	-1.7355	-0.0374477
53980187	rs11001241	5.66166e-06	3.27125	-0.916553	8.93619e-05	-0.51581	-1.03362	0.000135741	-0.418765	-1.05407
53980212	rs1699304	9.62323e-07	1.71931	-1.13674	2.2928e-05	-1.73927	-1.1705	3.27541e-05	-1.72566	-1.16889
53980455	rs147330997	4.28855e-06	1.76141	0.315514	0.0011596	0.647964	0.365741	0.00140001	0.476261	0.384399
53980577	rs12777614	1.10319e-07	-1.73634	0.152937	0.000133531	-1.64319	0.495401	0.000218427	-1.66297	0.66584
53980627	rs58826461	6.01153e-08	-1.54175	-0.648763	0.000139664	-0.393813	-0.709074	0.000168324	-0.525993	-0.731693
53980632	rs12770079	5.00764e-08	-1.7281	-0.645133	3.9748e-05	-1.69503	-0.664536	5.49258e-05	-1.7089	-0.668701
53981270	rs41375848	8.69245e-08	-1.33978	-0.481961	0.000271445	0.104356	-0.54272	0.000319695	-0.0464905	-0.569721
53981353	rs1729581	8.11805e-07	1.55788	-1.1454	2.28784e-05	-1.74372	-1.16821	3.25651e-05	-1.7358	-1.16454
53981733	rs113854545	3.56866e-06	1.66145	0.231711	0.000989763	0.565517	0.289825	0.00119488	0.396854	0.305372
53981805	rs111738450	3.41651e-06	1.62281	0.226787	0.000953971	0.53371	0.2848	0.00115301	0.366234	0.300321
53981975	rs146472767	1.6676e-07	-1.24114e-10	-1.17023	0.000130726	-1.24114e-10	-1.16902	0.00018395	-1.24114e-10	-1.16891
53982401	rs77397272	1.76395e-07	-1.11405	-1.71679e-10	8.94521e-05	-1.54842	-1.71679e-10	0.000125783	-1.54902	-1.71679e-10
53983258	rs1729578	9.11317e-07	1.67509	-1.14698	2.29464e-05	-1.74177	-1.16719	3.2801e-05	-1.7302	-1.16292
53983384	rs7070276	1.57193e-07	-1.22931	-1.71679e-10	0.000333024	-0.233909	-1.71679e-10	0.000471892	-0.226828	-1.71679e-10
53983469	rs79926301	1.83536e-07	-1.07437	-1.71679e-10	7.92027e-05	-1.67011	-1.71679e-10	0.000112033	-1.66479	-1.71679e-10
53983622	rs11598203	1.43156e-07	-1.32284	-1.71679e-10	0.000277517	-0.416241	-1.71679e-10	0.000392247	-0.411687	-1.71679e-10
53983697	rs72787323	5.28371e-08	-1.19158	-1.12799	2.42609e-05	-1.73992	-1.11334	3.46808e-05	-1.73075	-1.10665
53983948	rs7918883	5.69669e-08	-1.14335	-1.10096	2.51535e-05	-1.73459	-1.08254	3.61261e-05	-1.72228	-1.07429
53983967	rs76972382	1.02775e-06	-1.24114e-10	0.648343	0.00122298	-1.24114e-10	1.06693	0.00209728	-1.24114e-10	1.26482
53984598	rs113341787	1.04923e-07	-1.63355	-1.71679e-10	7.51265e-05	-1.72295	-1.71679e-10	0.000105567	-1.72424	-1.71679e-10
53984652	rs144700848	1.4855e-07	-1.28586	-1.71679e-10	9.57685e-05	-1.48019	-1.71679e-10	0.000140975	-1.435	-1.71679e-10
53985413	rs150049686	1.36148e-07	-1.37304	-1.71679e-10	8.35242e-05	-1.61699	-1.71679e-10	0.000113743	-1.64963	-1.71679e-10
53985639	rs1919462	5.2269e-06	1.49263	0.782161	0.000226741	-1.27372	0.655404	0.000367775	-1.2109	0.734788
53985646	rs1194522	3.08803e-08	-1.73227	-1.12439	6.13071e-05	-0.817385	-1.10884	8.23822e-05	-0.872031	-1.10018
53985657	rs11001263	1.28422e-07	-1.43146	-1.71679e-10	0.000227433	-0.615268	-1.71679e-10	0.000321343	-0.611069	-1.71679e-10
53986453	rs1194520	6.57535e-07	1.34912	-1.1474	2.29656e-05	-1.74157	-1.16655	3.2374e-05	-1.74439	-1.16183
53986505	rs10824262	6.1389e-07	1.30284	-1.16981	3.29797e-05	-1.41049	-1.13574	4.96947e-05	-1.35693	-1.12075
53986526	rs16928074	1.1365e-06	-1.24114e-10	0.74893	0.00137826	-1.24114e-10	1.18645	0.00237258	-1.24114e-10	1.38815
53986762	rs7909343	1.70092e-07	-1.15044	-1.71679e-10	0.000386826	-0.0841491	-1.71679e-10	0.00054994	-0.0737693	-1.71679e-10
53987202	rs74436398	1.11135e-06	-1.24114e-10	0.72655	0.00132699	-1.24114e-10	1.14855	0.0022798	-1.24114e-10	1.34826
53987417	rs10508963	1.76256e-07	-1.11484	-1.71679e-10	0.000410401	-0.0249896	-1.71679e-10	0.000583563	-0.0144267	-1.71679e-10
53987629	rs16928095	9.18205e-07	-1.24114e-10	0.53564	0.00107562	-1.24114e-10	0.93853	0.00182957	-1.24114e-10	1.12826
53987758	rs72787326	5.46509e-08	-1.17061	-1.1152	2.46716e-05	-1.73782	-1.09865	3.53443e-05	-1.72727	-1.09117
53987824	rs1194518	5.91711e-08	-1.08789	-1.11846	2.48626e-05	-1.72639	-1.10237	3.57975e-05	-1.71062	-1.09508
53988663	rs10508962	1.46166e-07	-1.30204	-1.71679e-10	0.0002879	-0.379511	-1.71679e-10	0.000406947	-0.374895	-1.71679e-10
53989335	rs10824270	5.73832e-08	-1.11047	-1.12656	2.45737e-05	-1.72998	-1.11047	3.53041e-05	-1.7156	-1.10398
53990587	rs1609539	7.84269e-06	3.80999	-1.12944	2.5405e-05	-1.63659	-1.17059	3.73673e-05	-1.59352	-1.16927
53990654	rs41280428	1.54967e-07	-1.24357	-1.71679e-10	9.33417e-05	-1.50586	-1.71679e-10	0.000132495	-1.49704	-1.71679e-10
53991012	rs140688116	9.39023e-08	-1.74453	-1.71679e-10	7.98554e-05	-1.66191	-1.71679e-10	0.000111744	-1.66737	-1.71679e-10
53991097	rs12269357	1.80554e-07	-1.09075	-1.71679e-10	0.000427009	0.0146809	-1.71679e-10	0.000607252	0.0253647	-1.71679e-10
53991209	rs12269427	1.86163e-07	-1.06016	-1.71679e-10	0.000448882	0.0646359	-1.71679e-10	0.000638453	0.0754701	-1.71679e-10
53991816	rs9416051	7.75393e-07	1.48191	-1.11532	2.33643e-05	-1.72066	-1.17026	3.23188e-05	-1.73738	-1.17055
53991928	rs11001298	1.87298e-07	-1.05408	-1.71679e-10	0.000453336	0.0745101	-1.71679e-10	0.000644808	0.0853737	-1.71679e-10
53992105	rs1110341	9.18128e-07	-1.24114e-10	0.535556	0.00107763	-1.24114e-10	0.940399	0.00183767	-1.24114e-10	1.13268
53992331	rs72787330	5.86892e-08	-1.10475	-1.10977	2.50765e-05	-1.7291	-1.09109	3.60734e-05	-1.71437	-1.08366
53992507	rs2339954	6.28377e-07	1.32189	-1.16553	2.83034e-05	-1.54885	-1.15029	4.2088e-05	-1.50536	-1.13846
53992834	rs871995	4.62262e-06	3.27198	-1.12004	2.37647e-05	-1.70334	-1.17059	3.43872e-05	-1.67571	-1.17018
53993098	rs111930855	1.02286e-07	-1.659	-1.71679e-10	7.50315e-05	-1.72422	-1.71679e-10	0.000104309	-1.73622	-1.71679e-10
53993632	rs555567038	1.89022e-07	-1.04492	-1.71679e-10	0.000442319	0.0499066	-1.71679e-10	0.000625641	0.0551989	-1.71679e-10
53999358	rs2463879	1.42926e-07	-1.32445	-1.71679e-10	0.000274543	-0.427014	-1.71679e-10	0.000391046	-0.414755	-1.71679e-10
53999944	rs12355958	6.44878e-08	-1.00422	-1.11609	2.54782e-05	-1.70464	-1.09966	3.69845e-05	-1.68085	-1.09223
54000643	rs1194499	3.74456e-06	3.05646	-1.11518	2.32509e-05	-1.72555	-1.17023	3.33416e-05	-1.7062	-1.17057
54000704	rs7909144	3.35475e-06	2.98421	-1.15286	4.2628e-05	-1.12515	-1.16446	6.40778e-05	-1.06615	-1.15733
54001038	rs1194500	1.46533e-07	-1.29953	-1.71679e-10	0.000286852	-0.383156	-1.71679e-10	0.00040866	-0.370694	-1.71679e-10
54001622	rs72787333	5.99524e-08	-1.07589	-1.11734	2.50571e-05	-1.71988	-1.10108	3.62075e-05	-1.70058	-1.09373
54002021	rs1194501	6.68821e-06	3.62908	-1.10776	2.44932e-05	-1.67422	-1.16951	3.56686e-05	-1.63867	-1.17064
54002283	rs1194502	1.81334e-07	-1.08644	-1.71679e-10	0.000426027	0.0123797	-1.71679e-10	0.000611214	0.0318687	-1.71679e-10
54002389	rs10824291	4.14191e-06	3.18959	-1.14746	4.58612e-05	-1.04943	-1.16708	6.90783e-05	-0.987002	-1.16134
54002801	rs1875792	3.96961e-06	3.11826	-1.11862	4.45088e-05	-1.07604	-1.1704	6.65899e-05	-1.01479	-1.17023
54002978	rs1875793	6.29512e-08	-1.02221	-1.12221	2.51968e-05	-1.70874	-1.10667	3.65222e-05	-1.68605	-1.09961
54003008	rs1875794	2.34312e-05	3.10401	0.671037	0.000278331	-0.9854	0.57209	0.00045391	-0.920589	0.65491
54003446	rs150572890	9.79498e-08	-1.70233	-1.71679e-10	7.4692e-05	-1.72875	-1.71679e-10	0.000105239	-1.72735	-1.71679e-10
54003856	rs16928359	6.4703e-08	-0.997961	-1.11901	2.54304e-05	-1.70318	-1.103	3.69228e-05	-1.679	-1.09575
54004121	rs11001339	3.01867e-06	2.84863	-1.12284	4.03634e-05	-1.17359	-1.17061	6.01564e-05	-1.11689	-1.16974
54004278	rs1213068	3.76511e-06	2.99559	-1.04884	2.35764e-05	-1.7292	-1.15268	3.35271e-05	-1.71147	-1.15976
54004393	rs12218397	3.02427e-06	2.84863	-1.12099	4.03646e-05	-1.17359	-1.17058	6.01492e-05	-1.11689	-1.16986
54004847	rs11001343	3.1288e-06	2.87974	-1.11811	4.08173e-05	-1.16259	-1.17043	6.08276e-05	-1.10536	-1.17018
54005176	rs7074246	2.90767e-06	2.81278	-1.12446	3.9593e-05	-1.19282	-1.17065	5.92011e-05	-1.13318	-1.16946
54005644	rs1194505	6.07766e-07	1.2709	-1.14789	2.29002e-05	-1.74427	-1.1667	3.24747e-05	-1.74197	-1.16115
54006488	rs10824295	3.61137e-06	3.02758	-1.12252	4.39228e-05	-1.08906	-1.17063	6.57839e-05	-1.02755	-1.16966
54007026	rs4041235	4.15847e-06	3.16582	-1.1197	4.62655e-05	-1.03721	-1.17052	6.94222e-05	-0.973357	-1.17001
54007174	rs1201585	1.86788e-07	-1.05681	-1.71679e-10	0.000469442	0.10942	-1.71679e-10	0.000671591	0.126071	-1.71679e-10
54009116	rs7907681	3.97826e-05	3.21688	1.08753	0.000439036	-0.923008	0.965467	0.000722681	-0.852639	1.05203
54009447	rs1194513	1.01249e-05	4.10656	-1.17058	2.61909e-05	-1.65312	-1.12359	3.86236e-05	-1.61775	-1.11197
54009538	rs1194512	1.38989e-05	4.42303	-1.17025	2.72298e-05	-1.60992	-1.12789	4.04088e-05	-1.5676	-1.11693
54009704	rs1194511	1.12259e-05	3.72663	-0.68744	3.46907e-05	-1.69817	-0.797486	5.01747e-05	-1.67647	-0.791596
54010637	rs10824297	6.39838e-08	-0.999251	-1.1289	2.44474e-05	-1.70348	-1.14212	3.50506e-05	-1.67938	-1.1474
54010847	rs78239292	1.7616e-07	-1.11539	-1.71679e-10	0.000355989	-0.167223	-1.71679e-10	0.000513798	-0.141747	-1.71679e-10
54011238	rs79602183	1.89448e-07	-1.24114e-10	-1.04267	0.000152735	-1.24114e-10	-1.01342	0.000213872	-1.24114e-10	-1.0182
54011640	rs79543394	8.8864e-07	-1.24114e-10	0.502911	0.00108219	-1.24114e-10	0.944621	0.00184332	-1.24114e-10	1.13575
54011641	rs77530078	8.96693e-07	-1.24114e-10	0.511933	0.00109322	-1.24114e-10	0.954762	0.00186294	-1.24114e-10	1.14633
54011665	rs10824300	0.000106219	3.28471	2.00177	0.00189561	-0.806726	2.3119	0.0034322	-0.749146	2.50652
54012321	rs77510299	8.57916e-07	-1.24114e-10	0.467726	0.0010402	-1.24114e-10	0.90504	0.00176868	-1.24114e-10	1.09441
54012431	rs7086430	5.66249e-08	-1.16094	-1.08939	2.44048e-05	-1.73674	-1.11061	3.44564e-05	-1.72553	-1.11835
54012783	rs10824303	0.000127056	3.33615	2.12945	0.00226768	-0.746357	2.43075	0.00414453	-0.684184	2.63015
54012822	rs11001376	6.87535e-08	-0.979166	-1.07709	2.59231e-05	-1.68702	-1.09997	3.71487e-05	-1.66025	-1.1084
54012856	rs74372057	8.26373e-07	-1.24114e-10	0.430266	0.000997222	-1.24114e-10	0.862849	0.0016924	-1.24114e-10	1.05032
54012974	rs1194510	2.31048e-07	-1.74372	0.899567	0.00073371	-0.727572	1.28356	0.00116992	-0.759578	1.44069
54013363	rs2339955	9.76229e-07	-1.24114e-10	0.596917	0.00121552	-1.24114e-10	1.0608	0.0020809	-1.24114e-10	1.25698
54013402	rs1194509	2.47942e-07	-1.33479	0.561202	0.00121445	0.050899	1.00902	0.00215421	0.0941126	1.19749
54014034	rs1194508	9.44715e-06	3.584	-0.717314	3.35495e-05	-1.70419	-0.824915	4.83967e-05	-1.68501	-0.819132
54014065	rs1194507	2.67407e-07	-1.74257	1.04456	0.000894947	-0.695508	1.45015	0.00143553	-0.728018	1.61373
54014990	rs73346996	1.58644e-07	-1.22012	-1.71679e-10	0.000486967	0.146073	-1.71679e-10	0.000691332	0.155042	-1.71679e-10
54016099	rs7907343	1.34989e-07	-1.38159	-1.71679e-10	0.000304662	-0.322921	-1.71679e-10	0.000424411	-0.332877	-1.71679e-10
54016782	rs12569472	6.41597e-08	-1.11596	-1.00944	2.67431e-05	-1.71899	-1.03686	3.81432e-05	-1.69352	-1.04871
54016988	rs139359771	9.53779e-08	-1.72893	-1.71679e-10	8.31145e-05	-1.6219	-1.71679e-10	0.000115453	-1.63471	-1.71679e-10
54019147	rs75553839	2.5566e-07	-1.24114e-10	-0.742932	0.000222665	-1.24114e-10	-0.636456	0.000310761	-1.24114e-10	-0.644553
54019620	rs1406477	7.27893e-07	-1.24114e-10	0.303373	0.000866404	-1.24114e-10	0.722227	0.00145776	-1.24114e-10	0.901075
54020120	rs117761286	4.52471e-07	-0.172056	-1.71679e-10	8.31333e-05	-1.62168	-1.71679e-10	0.000117601	-1.61628	-1.71679e-10
54021073	rs1534628	2.32529e-07	-1.74451	0.906747	0.000702476	-0.799335	1.31182	0.00112625	-0.828322	1.47139
54021847	rs11001389	6.69339e-08	-1.0629	-1.02018	2.69053e-05	-1.70821	-1.04159	3.83362e-05	-1.68642	-1.05076
54021936	rs1910541	7.27358e-07	-1.24114e-10	0.302639	0.000865787	-1.24114e-10	0.721515	0.00145492	-1.24114e-10	0.899126
54021937	rs12768182	6.0586e-05	3.46026	1.26477	0.000610962	-0.746646	1.11956	0.00100389	-0.685234	1.21329
54021985	rs1910542	1.55297e-07	-1.24144	-1.71679e-10	0.000467556	0.105396	-1.71679e-10	0.000663711	0.114268	-1.71679e-10
54022302	rs61849210	1.25868e-06	0.851041	-1.71679e-10	8.21861e-05	-1.63314	-1.71679e-10	0.000114059	-1.64686	-1.71679e-10
54022546	rs75228735	4.49424e-07	-1.24114e-10	-0.178813	0.000498993	-1.24114e-10	0.170468	0.000804949	-1.24114e-10	0.307201
54023172	rs58198087	6.0572e-08	-1.11015	-1.0728	2.53446e-05	-1.71811	-1.09145	3.60871e-05	-1.69936	-1.09828
54023574	rs1194514	1.22247e-07	-1.74302	0.262287	0.000316623	-0.889753	0.60534	0.000488397	-0.919831	0.72738
54023782	rs144937001	1.49266e-07	-1.28105	-1.71679e-10	0.000221604	-0.641232	-1.71679e-10	0.000262301	-0.814084	-1.71679e-10
54023829	rs16913596	4.32669e-07	-1.24114e-10	-0.216808	0.000477119	-1.24114e-10	0.125642	0.00076771	-1.24114e-10	0.259833
54024195	rs1358588	4.17674e-07	-1.24114e-10	-0.252081	0.000457873	-1.24114e-10	0.0844671	0.000735199	-1.24114e-10	0.216563
54024633	rs11001394	6.28384e-08	-1.14336	-1.00285	2.68988e-05	-1.72454	-1.0255	3.81084e-05	-1.7079	-1.03525
54024961	rs140358050	6.27583e-06	1.69915	0.758534	0.00177164	0.684892	0.752647	0.00218154	0.536038	0.768169
54025255	rs72787341	6.78336e-08	-1.06368	-1.00604	2.74342e-05	-1.70186	-1.02847	3.91876e-05	-1.67711	-1.03811
54025741	rs74886501	4.34855e-07	-1.24114e-10	-0.211769	0.000425775	-1.24114e-10	0.0117864	0.00067725	-1.24114e-10	0.134462
54026161	rs117881485	4.15399e-07	-1.24114e-10	-0.25754	0.000404236	-1.24114e-10	-0.0401241	0.000640875	-1.24114e-10	0.0792558
54026313	rs79370901	4.04937e-07	-1.24114e-10	-0.283048	0.000392916	-1.24114e-10	-0.0685274	0.000622012	-1.24114e-10	0.0493812
54026544	rs7073274	4.09519e-07	-1.24114e-10	-0.271796	0.000397872	-1.24114e-10	-0.0559936	0.000630268	-1.24114e-10	0.0625666
54026723	rs2339982	4.10117e-07	-1.24114e-10	-0.270338	0.000398519	-1.24114e-10	-0.0543694	0.000631346	-1.24114e-10	0.0642749
54026736	rs2339983	4.10117e-07	-1.24114e-10	-0.270338	0.000398519	-1.24114e-10	-0.0543694	0.000631346	-1.24114e-10	0.0642749
54026908	rs2339984	4.26017e-07	-1.24114e-10	-0.232301	0.000415742	-1.24114e-10	-0.0120598	0.000660062	-1.24114e-10	0.108756
54027217	rs7098705	3.87144e-07	-1.24114e-10	-0.327983	0.000376087	-1.24114e-10	-0.112303	0.000590775	-1.24114e-10	-0.00214326
54027342	rs57497780	6.44787e-08	-1.16926	-0.951183	2.81274e-05	-1.72497	-0.980414	3.97889e-05	-1.70729	-0.992701
54027391	rs7095356	3.97474e-07	-1.24114e-10	-0.30165	0.000384851	-1.24114e-10	-0.0892672	0.000608583	-1.24114e-10	0.027555
54027444	rs7077931	3.99858e-07	-1.24114e-10	-0.29567	0.000387426	-1.24114e-10	-0.0825978	0.00061287	-1.24114e-10	0.0345749
54027643	rs77225183	3.97474e-07	-1.24114e-10	-0.30165	0.000384851	-1.24114e-10	-0.0892672	0.000608583	-1.24114e-10	0.027555
54027919	rs1194515	1.53653e-07	-1.25209	-1.71679e-10	0.000458084	0.0849287	-1.71679e-10	0.000650233	0.0937521	-1.71679e-10
54027925	rs80318665	3.90224e-07	-1.24114e-10	-0.320061	0.000377024	-1.24114e-10	-0.109816	0.000595558	-1.24114e-10	0.0059194
54028059	rs77908423	1.22623e-06	0.82492	-1.71679e-10	0.00051822	0.208276	-1.71679e-10	0.000655185	0.101339	-1.71679e-10
54028084	rs16928656	3.9254e-07	-1.24114e-10	-0.314143	0.000379523	-1.24114e-10	-0.103208	0.000599716	-1.24114e-10	0.0128778
54028189	rs16928660	3.95112e-07	-1.24114e-10	-0.30761	0.000382301	-1.24114e-10	-0.0959167	0.000604338	-1.24114e-10	0.020555
54028464	rs10824310	6.41878e-08	-1.17954	-0.945428	2.8226e-05	-1.72682	-0.975054	3.98927e-05	-1.70987	-0.987516
54029552	rs4935321	4.60966e-07	-1.24114e-10	-0.153457	0.000460073	-1.24114e-10	0.0892615	0.000735685	-1.24114e-10	0.217224
54029870	rs4935033	4.93438e-07	-1.24114e-10	-0.0853839	0.000496221	-1.24114e-10	0.164897	0.000796424	-1.24114e-10	0.296553
54030005	rs4935322	4.69571e-07	-1.24114e-10	-0.134962	0.000469637	-1.24114e-10	0.109836	0.000751741	-1.24114e-10	0.238813
54030070	rs4935034	4.67265e-07	-1.24114e-10	-0.139883	0.000467073	-1.24114e-10	0.104362	0.000747436	-1.24114e-10	0.233071
54030820	rs16928683	3.9254e-07	-1.24114e-10	-0.314143	0.000379523	-1.24114e-10	-0.103208	0.000599716	-1.24114e-10	0.0128778
54030964	rs16928684	3.95112e-07	-1.24114e-10	-0.30761	0.000382301	-1.24114e-10	-0.0959167	0.000604338	-1.24114e-10	0.020555
54031363	rs74349227	3.99858e-07	-1.24114e-10	-0.29567	0.000387426	-1.24114e-10	-0.0825978	0.00061287	-1.24114e-10	0.0345749
54031443	rs1194516	1.45432e-07	-1.30708	-1.71679e-10	0.000411396	-0.0225682	-1.71679e-10	0.000583807	-0.0140076	-1.71679e-10
54031811	rs16928710	5.00062e-07	-1.24114e-10	-0.0720483	0.000503614	-1.24114e-10	0.179686	0.000808864	-1.24114e-10	0.312052
54031849	rs16928715	4.82718e-07	-1.24114e-10	-0.107349	0.00048427	-1.24114e-10	0.140518	0.000776327	-1.24114e-10	0.270995
54031957	rs16928725	6.31538e-08	-1.18557	-0.955636	2.78256e-05	-1.73161	-0.984558	3.92177e-05	-1.71774	-0.996709
54032269	rs76977136	4.79223e-07	-1.24114e-10	-0.114615	0.000480377	-1.24114e-10	0.132449	0.000769785	-1.24114e-10	0.262533
54032342	rs79637161	4.65076e-07	-1.24114e-10	-0.144581	0.000462502	-1.24114e-10	0.0945269	0.000739458	-1.24114e-10	0.222339
54032702	rs1406473	1.4963e-07	-1.26006	-0.0185472	0.000544434	0.0203376	0.237286	0.000880766	0.0301846	0.367029
54033225	rs12412591	5.00062e-07	-1.24114e-10	-0.0720483	0.000503614	-1.24114e-10	0.179686	0.000808864	-1.24114e-10	0.312052
54033639	rs7905077	1.30566e-05	4.14154	-0.951271	2.61762e-05	-1.65851	-1.11876	3.75984e-05	-1.62942	-1.12719
54033682	rs73348710	1.9093e-07	-1.03487	-1.71679e-10	0.000692593	0.498319	-1.71679e-10	0.00101166	0.535767	-1.71679e-10
54033887	rs7894343	4.04937e-07	-1.24114e-10	-0.283048	0.000392916	-1.24114e-10	-0.0685274	0.000622012	-1.24114e-10	0.0493812
54034383	rs11001416	1.55327e-07	-1.11799	-0.123259	0.00079678	0.531293	0.107161	0.00129683	0.55535	0.228751
54034717	rs7085534	6.31954e-08	-1.19623	-0.94432	2.8076e-05	-1.73319	-0.974022	3.95287e-05	-1.72003	-0.986517
54034936	rs189862990	1.78827e-07	-1.24114e-10	-1.10036	0.000134298	-1.24114e-10	-1.14206	0.000187952	-1.24114e-10	-1.14739
54035156	rs12243664	1.56534e-07	-1.12409	-0.109418	0.000799692	0.519658	0.122445	0.00130241	0.543654	0.244743
54035437	rs10762671	1.15959e-05	4.03654	-0.964914	2.56886e-05	-1.67079	-1.12528	3.68454e-05	-1.6437	-1.13314
54035882	rs117428254	4.21407e-07	-1.24114e-10	-0.243182	0.000410744	-1.24114e-10	-0.0241541	0.000651726	-1.24114e-10	0.0960449
54035980	rs11001421	6.64281e-08	-1.18491	-0.90575	2.92649e-05	-1.72777	-0.937968	4.12978e-05	-1.71119	-0.951579
54036509	rs1528880	1.86068e-07	-1.1368	0.0761265	0.000971839	0.495319	0.341747	0.00160179	0.519185	0.476113
54036745	rs79864356	7.86624e-07	0.38097	-1.71679e-10	0.00018834	-0.803874	-1.71679e-10	0.000272663	-0.775341	-1.71679e-10
54037188	rs1919460	8.17632e-05	3.96445	1.06035	0.000458085	-0.647902	0.732832	0.000720588	-0.590725	0.787213
54037209	rs1919461	7.01495e-05	3.8133	1.05831	0.000427584	-0.713581	0.729608	0.000671492	-0.65812	0.784044
54038134	rs117710868	1.67002e-07	-1.24114e-10	-1.16878	0.000130813	-1.24114e-10	-1.16836	0.000184328	-1.24114e-10	-1.16686
54038484	rs11001431	6.72683e-08	-1.15284	-0.925247	2.89064e-05	-1.72184	-0.956217	4.09061e-05	-1.70302	-0.969275
54038985	rs60307380	1.80877e-07	-1.24114e-10	-1.08896	0.000141324	-1.24114e-10	-1.09107	0.000200035	-1.24114e-10	-1.08509
54039310	rs78807770	1.7806e-07	-1.24114e-10	-1.10466	0.000140403	-1.24114e-10	-1.0976	0.000197375	-1.24114e-10	-1.09847
54039559	rs7083967	8.13823e-05	4.01088	1.00926	0.000451206	-0.612604	0.682404	0.000711633	-0.553306	0.73729
54039811	rs79287620	4.16035e-07	-1.24114e-10	-0.256012	0.000404924	-1.24114e-10	-0.0384243	0.000642021	-1.24114e-10	0.081043
54040023	rs3898630	6.5591e-08	-1.19557	-0.907768	2.9157e-05	-1.72957	-0.939859	4.11165e-05	-1.71375	-0.953414
54040436	rs78346962	4.00773e-07	-1.24114e-10	-0.293386	0.000388415	-1.24114e-10	-0.0800506	0.000614516	-1.24114e-10	0.0372557
54040670	rs139646798	3.34942e-07	-1.24114e-10	-0.472824	0.000285742	-1.24114e-10	-0.387036	0.000398011	-1.24114e-10	-0.397098
54040717	rs7912782	1.82119e-07	-1.08212	-1.71679e-10	0.000672637	0.469082	-1.71679e-10	0.000979369	0.50333	-1.71679e-10
54041197	rs10824321	6.5623e-08	-1.18491	-0.917944	2.89327e-05	-1.72777	-0.949387	4.08429e-05	-1.71119	-0.962654
54041861	rs11001441	1.15797e-07	-1.53494	-1.71679e-10	0.000171489	-0.897607	-1.71679e-10	0.000207995	-1.04607	-1.71679e-10
54042556	rs11001444	1.46694e-07	-1.71932	0.420888	0.000510179	-0.433276	0.625915	0.00075238	-0.488184	0.727848
54042782	rs16928871	6.37843e-08	-1.1802	-0.951069	2.7954e-05	-1.73078	-0.980782	3.93974e-05	-1.71656	-0.993323
54042858	rs11001445	1.74678e-07	-1.12384	-1.71679e-10	0.000622901	0.392264	-1.71679e-10	0.000906411	0.425914	-1.71679e-10
54043571	rs11001447	7.28275e-05	3.66423	1.24484	0.000483962	-0.777206	0.91709	0.000761596	-0.723462	0.975299
54044262	rs3829169	6.74499e-08	-1.13184	-0.943556	2.8401e-05	-1.72239	-0.973309	4.01547e-05	-1.70501	-0.985827
54044615	rs3793783	5.61017e-08	-1.30939	-0.950227	2.76249e-05	-1.74388	-0.979524	3.85875e-05	-1.73881	-0.991841
54045289	rs11597314	2.06988e-07	-0.954121	-1.71679e-10	0.000895721	0.755506	-1.71679e-10	0.00130105	0.787347	-1.71679e-10
54045395	rs11001452	2.1263e-07	-0.927225	-1.71679e-10	0.000939443	0.803163	-1.71679e-10	0.00136497	0.835306	-1.71679e-10
54045674	rs11001453	2.11232e-07	-0.933826	-1.71679e-10	0.000928549	0.7915	-1.71679e-10	0.00134904	0.823569	-1.71679e-10
54046138	rs11001455	7.02332e-08	-1.11453	-0.920428	2.92698e-05	-1.71386	-0.951711	4.15226e-05	-1.69243	-0.964908
54046417	rs11001456	8.04094e-05	3.84204	1.16607	0.000482777	-0.68321	0.820642	0.000745924	-0.644113	0.875157
54046469	rs138216567	1.67303e-07	-1.24114e-10	-1.16697	0.000130515	-1.24114e-10	-1.17063	0.00018364	-1.24114e-10	-1.1706
54046487	rs117271768	4.2159e-07	-1.24114e-10	-0.242747	0.000406094	-1.24114e-10	-0.0355399	0.000642757	-1.24114e-10	0.0821877
54046554	rs10128309	2.1263e-07	-0.927225	-1.71679e-10	0.000939443	0.803163	-1.71679e-10	0.00136497	0.835306	-1.71679e-10
54046624	rs11001457	6.98625e-08	-1.11453	-0.925721	2.91253e-05	-1.71386	-0.95666	4.13239e-05	-1.69243	-0.969704
54047702	rs11001460	7.04607e-08	-1.10885	-0.922871	2.92399e-05	-1.71259	-0.953996	4.14988e-05	-1.69079	-0.967122
54048119	rs61849212	1.45961e-07	-1.30344	-1.71679e-10	8.58699e-05	-1.58929	-1.71679e-10	0.000124729	-1.55743	-1.71679e-10
54048234	rs7916242	0.000237301	5.97881	0.111493	0.000255436	-0.380696	-0.118455	0.000417496	-0.289286	-0.0600167
54048923	rs11001464	3.4303e-07	-1.24114e-10	-0.448963	0.00027315	-1.24114e-10	-0.432102	0.000384844	-1.24114e-10	-0.43074
54049095	rs142704437	3.53322e-07	-1.24114e-10	-0.419401	0.000258618	-1.24114e-10	-0.48677	0.000375601	-1.24114e-10	-0.455051
54049359	rs11001472	6.0995e-05	4.07194	0.659824	0.000328594	-0.599579	0.352279	0.000503428	-0.561308	0.39917
54049418	rs73348739	2.09847e-07	-0.9404	-1.71679e-10	0.000917806	0.779862	-1.71679e-10	0.00133333	0.811858	-1.71679e-10
54049474	rs7101052	6.95639e-08	-1.11453	-0.930004	2.9009e-05	-1.71386	-0.960663	4.1164e-05	-1.69243	-0.973582
54049721	rs16928983	2.09056e-07	-0.944178	-1.71679e-10	0.00091168	0.773165	-1.71679e-10	0.00132438	0.805119	-1.71679e-10
54049835	rs41281544	2.09847e-07	-0.9404	-1.71679e-10	0.000917806	0.779862	-1.71679e-10	0.00133333	0.811858	-1.71679e-10
54050079	rs10762675	0.000116112	3.74864	1.62689	0.000710121	-0.723696	1.24701	0.00110276	-0.685345	1.30734
54050167	rs10508970	4.95182e-07	-1.24114e-10	-0.0818555	0.00042852	-1.24114e-10	0.0182146	0.000610458	-1.24114e-10	0.0306308
54050305	rs57197814	7.00821e-08	-1.0806	-0.956511	2.85235e-05	-1.70602	-0.985373	4.05982e-05	-1.68236	-0.997496
54050467	rs10762676	4.08133e-05	4.06445	0.265532	8.42423e-05	-1.64444	0.0360095	0.000129842	-1.62091	0.103643
54050567	rs72789107	9.58832e-08	-1.72365	-1.71679e-10	8.83147e-05	-1.56122	-1.71679e-10	0.000122491	-1.57554	-1.71679e-10
54050883	rs7075923	2.09056e-07	-0.944178	-1.71679e-10	0.00091168	0.773165	-1.71679e-10	0.00132438	0.805119	-1.71679e-10
54050935	rs7091481	2.02878e-07	-0.974176	-1.71679e-10	0.00086425	0.719738	-1.71679e-10	0.00125505	0.751352	-1.71679e-10
54051243	rs12244698	2.05615e-07	-0.960775	-1.71679e-10	0.000885174	0.743661	-1.71679e-10	0.00128563	0.775427	-1.71679e-10
54051270	rs10824336	0.000145075	3.97041	1.62782	0.00078673	-0.626845	1.25261	0.0012274	-0.586732	1.31581
54053817	rs1881597	0.00019512	6.60095	-0.706361	2.72536e-05	-1.7158	-1.02114	3.74142e-05	-1.72545	-1.03608
54055961	rs12255069	7.15476e-08	-1.2711	-0.745313	0.000243158	0.188885	-0.737296	0.000283687	0.0148091	-0.750515
54057725	rs13499	0.00347551	9.22014	-0.445666	3.11963e-05	-1.734	-0.867825	4.2795e-05	-1.73776	-0.889396
54057850	rs147213572	1.23179e-07	-1.47314	-1.71679e-10	7.8616e-05	-1.67755	-1.71679e-10	0.00010807	-1.7008	-1.71679e-10
54058375	rs34276440	0.0609798	12.6945	-1.05521	2.31315e-05	-1.73061	-1.17032	3.25828e-05	-1.72914	-1.17065
54059193	rs16929121	1.40638e-07	-0.462694	-0.877895	4.76943e-05	-1.25949	-0.917826	6.3283e-05	-1.30975	-0.926213
54059350	rs7916906	0.0503477	11.7905	-0.342769	6.49226e-05	-1.06878	-0.800145	8.76703e-05	-1.08439	-0.825608
54060101	rs11815205	1.00545e-06	0.626406	-1.71679e-10	0.000107591	-1.36379	-1.71679e-10	0.000160491	-1.30534	-1.71679e-10
54060581	rs60568834	2.39135e-07	-0.284953	-0.524801	6.43896e-05	-1.29707	-0.580099	8.42639e-05	-1.35793	-0.591692
54060875	rs145165847	1.12524e-07	-1.56362	-1.71679e-10	7.40297e-05	-1.73766	-1.71679e-10	0.000103554	-1.74349	-1.71679e-10
54060894	rs35377666	0.0606153	12.6976	-1.06435	2.29784e-05	-1.73694	-1.17063	3.23311e-05	-1.73707	-1.17048
54061109	rs41305699	9.95683e-08	-1.68594	-1.71679e-10	7.86921e-05	-1.67658	-1.71679e-10	0.000110494	-1.67862	-1.71679e-10
54061438	rs10128457	0.00917122	10.1204	-0.375606	4.43475e-05	-1.42832	-0.82175	6.00489e-05	-1.44245	-0.845968
54061483	rs34480544	0.0384567	12.2464	-1.06811	2.28209e-05	-1.7438	-1.17065	3.21191e-05	-1.74384	-1.17029
54061826	rs10128415	5.65505e-08	-1.29848	-0.953171	0.000186392	0.133157	-0.947427	0.000218844	-0.0383325	-0.956886
54061894	rs11001508	6.89819e-08	-1.3394	-0.713538	0.00021485	0.048161	-0.720344	0.000252774	-0.119308	-0.731777
54061937	rs192363474	2.34736e-07	-1.24114e-10	-0.828318	0.00018157	-1.24114e-10	-0.840482	0.000257191	-1.24114e-10	-0.833758
54061941	rs183749421	2.34086e-07	-1.24114e-10	-0.831094	0.000181076	-1.24114e-10	-0.843209	0.000256484	-1.24114e-10	-0.836512
54062308	rs1569197	5.86896e-08	-1.73724	-0.477276	8.49092e-05	-1.06801	-0.532533	0.000114494	-1.09598	-0.547082
54062883	rs151061012	1.59527e-07	-0.375186	-0.839381	5.4533e-05	-1.16137	-0.881951	7.1775e-05	-1.21912	-0.890917
54063083	rs12771371	0.234472	14.0588	-1.0727	2.41027e-05	-1.68923	-1.17057	3.40087e-05	-1.68706	-1.16991
54063162	rs12773082	0.180749	13.8224	-1.09653	2.38404e-05	-1.70238	-1.16836	3.36777e-05	-1.70048	-1.16626
54063190	rs56753448	5.31665e-07	-1.24114e-10	-0.0107673	0.000336329	-1.24114e-10	-0.224033	0.000461045	-1.24114e-10	-0.250083
54063913	rs79372821	5.48531e-07	0.153425	-0.132962	0.000165421	-0.87854	-0.0550927	0.00022519	-0.955609	-0.0110252
54064088	rs45506496	0.192654	13.8785	-1.08887	2.38863e-05	-1.69941	-1.16941	3.37241e-05	-1.69744	-1.16792
54064531	rs1896370	0.164005	13.7287	-1.10003	2.37463e-05	-1.70712	-1.16758	3.35438e-05	-1.70533	-1.1654
54064917	rs1896369	1.68223e-07	-0.348423	-0.813067	5.68783e-05	-1.14386	-0.857353	7.47676e-05	-1.2025	-0.866696
54065175	rs11001522	5.35943e-08	-1.15102	-1.15431	0.000190609	0.360813	-1.15271	0.000224053	0.183628	-1.15532
54065821	rs7100461	5.10305e-08	-1.22338	-1.13098	0.000176486	0.259621	-1.1285	0.000202035	0.0574201	-1.13256
54066100	rs184591740	2.40474e-07	-1.24114e-10	-0.804167	0.00018944	-1.24114e-10	-0.798054	0.000267053	-1.24114e-10	-0.796131
54067090	rs76649861	1.77635e-07	-1.24114e-10	-1.10705	0.000145168	-1.24114e-10	-1.06423	0.000205378	-1.24114e-10	-1.05872
54067241	rs11001528	2.88084e-07	-1.24114e-10	-0.62353	0.000225361	-1.24114e-10	-0.624421	0.000318217	-1.24114e-10	-0.620845
54067419	rs11001529	2.71725e-07	-1.24114e-10	-0.681989	0.000212199	-1.24114e-10	-0.6846	0.00029933	-1.24114e-10	-0.682032
54067512	rs1528875	2.51678e-07	-1.24114e-10	-0.758628	0.000196586	-1.24114e-10	-0.761025	0.000277248	-1.24114e-10	-0.758668
54067530	rs1528876	2.49581e-07	-1.24114e-10	-0.766995	0.000194952	-1.24114e-10	-0.769368	0.000274938	-1.24114e-10	-0.767034
54068904	rs1896368	3.58046e-05	5.22899	-1.02994	4.97846e-05	-1.32519	-0.809224	6.63521e-05	-1.39818	-0.790422
54069186	rs1896367	4.84329e-06	3.33706	-1.13849	2.77355e-05	-1.70413	-1.01528	3.9739e-05	-1.69648	-1.00477
54069336	rs7917225	2.93008e-07	0.559143	-1.16572	3.92224e-05	-1.28185	-1.09103	5.65529e-05	-1.26507	-1.08333
54069346	rs78626098	9.58076e-08	-1.72444	-1.71679e-10	7.35647e-05	-1.74396	-1.71679e-10	0.000103754	-1.74155	-1.71679e-10
54069377	rs150064210	1.26849e-07	-1.44378	-1.71679e-10	7.36223e-05	-1.74318	-1.71679e-10	0.000103553	-1.74349	-1.71679e-10
54069403	rs7906360	9.06104e-07	1.68169	-1.15931	2.5815e-05	-1.72439	-1.06678	3.63778e-05	-1.73289	-1.05673
54069626	rs77658989	1.34699e-07	-1.38374	-1.71679e-10	9.54548e-05	-1.48347	-1.71679e-10	0.000125498	-1.55129	-1.71679e-10
54070262	rs11001542	2.39979e-07	-1.24114e-10	-0.80623	0.000180565	-1.24114e-10	-0.846034	0.000252721	-1.24114e-10	-0.851291
54070344	rs147910511	1.9433e-07	-1.24114e-10	-1.01722	0.000152841	-1.24114e-10	-1.01272	0.00021517	-1.24114e-10	-1.01215
54070569	rs10733905	4.32832e-07	0.954041	-1.17047	2.39539e-05	-1.74291	-1.12308	3.38792e-05	-1.74439	-1.11638
54071342	rs1528877	9.71135e-08	-0.541903	-1.169	5.18895e-05	-0.946994	-1.14601	7.02555e-05	-0.989352	-1.14209
54071698	rs75382810	1.95888e-07	-1.24114e-10	-1.00924	0.000154084	-1.24114e-10	-1.00463	0.000216922	-1.24114e-10	-1.00404
54071719	rs7069912	1.70876e-07	-1.24114e-10	-1.14584	0.000134036	-1.24114e-10	-1.14401	0.000188632	-1.24114e-10	-1.14378
54072346	rs75869144	1.92108e-07	-1.24114e-10	-1.02872	0.000151067	-1.24114e-10	-1.0244	0.000212668	-1.24114e-10	-1.02385
54072560	rs11001548	6.36052e-08	-1.00386	-1.13022	0.000157537	0.133261	-1.11572	0.000175447	-0.103179	-1.11306
54072901	rs11001553	5.36254e-08	-1.13416	-1.1706	0.000120795	-0.077928	-1.1701	0.000136119	-0.300215	-1.16983
54074660	rs41281546	3.03523e-08	-1.74454	-1.12936	2.6609e-05	-1.647	-1.11388	3.52983e-05	-1.70892	-1.11083
54074757	rs2241529	5.57275e-08	-1.09634	-1.16996	4.1033e-05	-1.16637	-1.16138	6.22554e-05	-1.09104	-1.1613
54075127	rs11001560	6.21939e-08	-0.994398	-1.16213	4.80888e-05	-1.02535	-1.14372	7.21741e-05	-0.961024	-1.14347
54075240	rs11815201	6.53737e-08	-0.960095	-1.14657	6.45517e-05	-0.749685	-1.12497	8.69918e-05	-0.791202	-1.12656
54075343	rs112910014	1.12754e-07	-1.56157	-1.71679e-10	7.73132e-05	-1.69426	-1.71679e-10	0.000105664	-1.72332	-1.71679e-10
54076271	rs1569198	8.92448e-08	-0.668805	-1.12659	4.92434e-05	-1.04735	-1.098	6.61404e-05	-1.09127	-1.10053
54076311	rs116111098	1.9641e-07	-1.24114e-10	-1.00658	0.0001545	-1.24114e-10	-1.00193	0.000217509	-1.24114e-10	-1.00134
54076649	rs74711339	1.28192e-07	-1.43325	-1.71679e-10	7.36273e-05	-1.74311	-1.71679e-10	0.000104932	-1.73027	-1.71679e-10
54077322	rs79759877	2.02187e-07	-1.24114e-10	-0.977586	0.000159107	-1.24114e-10	-0.972544	0.000224006	-1.24114e-10	-0.971905
54078059	rs59544809	9.43326e-08	-1.73995	-1.71679e-10	8.52038e-05	-1.59708	-1.71679e-10	0.000115912	-1.63075	-1.71679e-10
54079054	rs2288335	3.20071e-08	-1.74415	-1.07667	2.76356e-05	-1.66853	-1.05449	3.7267e-05	-1.71522	-1.05025
54079716	rs1569199	7.26923e-08	-0.983314	-1.01723	7.11286e-05	-0.80986	-0.967774	9.5738e-05	-0.850153	-0.97181
54080034	rs11001570	3.57566e-08	-1.74172	-0.968323	2.88286e-05	-1.74443	-0.936324	4.0919e-05	-1.74166	-0.930321
54080295	rs138262681	1.07927e-07	-1.60533	-1.71679e-10	0.00011691	-1.28072	-1.71679e-10	0.000183023	-1.17397	-1.71679e-10
54080579	rs7087520	6.75724e-08	-1.03937	-1.03421	6.00434e-05	-0.970551	-0.976505	8.81199e-05	-0.928525	-0.976355
54080807	rs10824351	3.44808e-08	-1.74336	-1.00302	2.77768e-05	-1.74441	-0.973509	3.95183e-05	-1.73897	-0.967845
54081059	rs115793678	1.96361e-07	-1.24114e-10	-1.00683	0.000154461	-1.24114e-10	-1.00218	0.000217454	-1.24114e-10	-1.00159
54081480	rs11001580	3.55497e-08	-1.74394	-0.971908	2.87416e-05	-1.74301	-0.940766	4.06162e-05	-1.74391	-0.935498
54082026	rs74339223	1.99453e-07	-1.24114e-10	-0.991204	0.000156927	-1.24114e-10	-0.986342	0.000220932	-1.24114e-10	-0.985726
54082194	rs10762689	3.47566e-08	-1.74228	-0.996127	2.79807e-05	-1.74428	-0.966325	3.96714e-05	-1.74223	-0.960716
54082535	rs1590105	2.99842e-08	-1.74428	-1.14183	2.38974e-05	-1.73812	-1.13023	3.34946e-05	-1.74429	-1.1279
54083614	rs7910446	3.22853e-08	-1.65591	-1.15626	2.44267e-05	-1.69861	-1.14784	3.54705e-05	-1.66864	-1.14624
54083974	rs112973792	2.64926e-07	-0.707329	-1.71679e-10	8.68535e-05	-1.5779	-1.71679e-10	0.000130093	-1.51533	-1.71679e-10
54084185	rs7073197	2.98089e-08	-1.74228	-1.14969	2.35307e-05	-1.74428	-1.13954	3.32456e-05	-1.74223	-1.13743
54084908	rs143707212	1.96384e-07	-1.24114e-10	-1.00671	0.00015448	-1.24114e-10	-1.00206	0.00021748	-1.24114e-10	-1.00147
54085376	rs114362758	9.41054e-08	-1.74236	-1.71679e-10	7.90629e-05	-1.67188	-1.71679e-10	0.000108713	-1.69487	-1.71679e-10
54085899	rs7081342	3.51533e-08	-1.59921	-1.12785	2.44276e-05	-1.73391	-1.1125	3.56484e-05	-1.70039	-1.10949
54086279	rs61849226	1.06841e-05	2.98973	-1.71679e-10	0.000144395	-1.06957	-1.71679e-10	0.000200621	-1.08216	-1.71679e-10
54086453	rs11001604	3.37775e-08	-1.74432	-1.02267	2.73486e-05	-1.73832	-0.995136	3.84482e-05	-1.74433	-0.989935
54086574	rs7083441	3.18822e-08	-1.74451	-1.08022	2.56347e-05	-1.73974	-1.05844	3.60458e-05	-1.74452	-1.05427
54086988	rs1991394	3.09493e-08	-1.72966	-1.12477	2.48509e-05	-1.72017	-1.10906	3.43025e-05	-1.74213	-1.10623
54087105	rs1991393	3.07758e-08	-1.73349	-1.12656	2.4933e-05	-1.71463	-1.1113	3.42873e-05	-1.7402	-1.10861
54087203	rs1991392	3.0059e-08	-1.71342	-1.1702	2.31264e-05	-1.73059	-1.17056	3.20974e-05	-1.74436	-1.17044
54087413	rs138723504	9.86845e-07	-1.24114e-10	0.607732	0.000699382	-1.24114e-10	0.508074	0.00104325	-1.24114e-10	0.566521
54087678	rs74915053	1.93996e-07	-1.24114e-10	-1.01894	0.000152575	-1.24114e-10	-1.01447	0.000214793	-1.24114e-10	-1.0139
54087932	rs12780421	6.7693e-08	-1.10236	-0.969438	7.00193e-05	-0.88183	-0.911522	9.68959e-05	-0.894108	-0.915834
54088086	rs11001609	3.06202e-08	-1.73349	-1.13163	2.47862e-05	-1.71463	-1.1172	3.40808e-05	-1.7402	-1.11465
54088209	rs60133922	9.42451e-08	-1.74088	-1.71679e-10	8.47365e-05	-1.60258	-1.71679e-10	0.000115354	-1.63557	-1.71679e-10
54088932	rs75242872	1.47106e-07	-1.29563	-1.71679e-10	7.76576e-05	-1.68981	-1.71679e-10	0.000115374	-1.6354	-1.71679e-10
54089870	rs7097211	3.34165e-08	-1.65935	-1.11839	2.44387e-05	-1.74441	-1.10155	3.47555e-05	-1.73697	-1.09827
54089912	rs145689181	3.32364e-08	-1.6643	-1.11884	2.44392e-05	-1.74413	-1.1018	3.46966e-05	-1.7384	-1.09854
54090758	rs117869268	5.76816e-07	0.0707431	-1.71679e-10	7.35217e-05	-1.74454	-1.71679e-10	0.000103533	-1.74368	-1.71679e-10
54090863	rs150549767	1.96305e-07	-1.24114e-10	-1.00711	0.000154417	-1.24114e-10	-1.00247	0.000217391	-1.24114e-10	-1.00188
54091573	rs139429432	1.80504e-07	-1.24114e-10	-1.09103	0.00014454	-1.24114e-10	-1.06857	0.000204081	-1.24114e-10	-1.06506
54091579	rs145078520	1.89531e-07	-1.04223	-1.71679e-10	9.77033e-05	-1.46019	-1.71679e-10	0.000135566	-1.47412	-1.71679e-10
54091912	rs113765090	1.4881e-06	1.01847	-1.71679e-10	0.000352553	-0.176921	-1.71679e-10	0.000521154	-0.127533	-1.71679e-10
54092652	rs1863730	5.31264e-08	-1.48931	-0.824801	0.000156917	-0.234282	-0.752123	0.00020927	-0.28073	-0.759223
54093852	rs11001630	3.07902e-08	-1.72085	-1.13874	2.38899e-05	-1.74335	-1.12532	3.39054e-05	-1.73735	-1.12266
54093946	rs1406475	8.33373e-08	-1.36781	-0.496071	0.000163991	-0.573416	-0.368895	0.000233825	-0.558611	-0.370396
54094006	rs116396362	1.90025e-07	-1.24114e-10	-1.03963	0.000149404	-1.24114e-10	-1.03547	0.000210322	-1.24114e-10	-1.03494
54094359	rs1896373	5.71424e-08	-1.41623	-0.825002	0.000124235	-0.481027	-0.738921	0.000178015	-0.461601	-0.74011
54095002	rs7908091	8.66392e-08	-1.21956	-0.605467	0.000165095	-0.423847	-0.511756	0.000210685	-0.512231	-0.520985
54095703	rs12354645	3.45937e-08	-1.64589	-1.09722	2.50569e-05	-1.74387	-1.07711	3.55468e-05	-1.73957	-1.07315
54095773	rs1528874	8.16649e-08	-1.25391	-0.63025	0.000170921	-0.367869	-0.533054	0.000217752	-0.458139	-0.542082
54095902	rs11001643	3.46596e-08	-1.64589	-1.09532	2.51013e-05	-1.74387	-1.07534	3.56059e-05	-1.73957	-1.07149
54095965	rs181517537	2.1312e-07	-1.24114e-10	-0.924923	0.000167819	-1.24114e-10	-0.91924	0.00023629	-1.24114e-10	-0.91852
54096200	rs12767827	8.16649e-08	-1.25391	-0.63025	0.000170921	-0.367869	-0.533054	0.000217752	-0.458139	-0.542082
54096368	rs117477141	8.45991e-07	0.453728	-1.71679e-10	0.000480699	0.133118	-1.71679e-10	0.000597186	0.00864945	-1.71679e-10
54096834	rs80252573	3.44834e-08	-1.65379	-1.09251	2.52017e-05	-1.74303	-1.07218	3.56619e-05	-1.74122	-1.06827
54097073	rs1406474	6.06984e-08	-1.43419	-0.746674	0.000141685	-0.445051	-0.64347	0.000203036	-0.425352	-0.644845
54097604	rs115632083	2.20868e-07	-1.24114e-10	-0.889215	0.000173988	-1.24114e-10	-0.883135	0.000244989	-1.24114e-10	-0.882364
54097864	rs148764793	1.91346e-07	-1.24114e-10	-1.0327	0.000150459	-1.24114e-10	-1.02843	0.00021181	-1.24114e-10	-1.02789
54097941	rs78556086	3.98816e-07	-1.24114e-10	-0.298281	0.000348272	-1.24114e-10	-0.189141	0.000494182	-1.24114e-10	-0.180674
54098259	rs10824381	6.05838e-08	-1.42527	-0.757479	0.000137543	-0.463103	-0.655086	0.000197112	-0.443541	-0.656264
54098435	rs12356251	3.53453e-08	-1.64043	-1.08118	2.54977e-05	-1.74424	-1.0593	3.62434e-05	-1.73829	-1.05503
54098449	rs78985554	3.43855e-06	1.85602	-1.71679e-10	0.000469333	0.109188	-1.71679e-10	0.000682344	0.141956	-1.71679e-10
54098758	rs76536710	1.69763e-07	-1.24114e-10	-1.15238	0.000133969	-1.24114e-10	-1.14452	0.000188183	-1.24114e-10	-1.14616
54099162	rs1149785	3.45742e-08	-1.66136	-1.08231	2.5526e-05	-1.74187	-1.06056	3.60436e-05	-1.74254	-1.05631
54099811	rs111720738	6.94135e-07	0.255886	-1.71679e-10	0.000354564	-0.171235	-1.71679e-10	0.000641717	0.0805691	-1.71679e-10
54099990	rs11001679	1.4802e-06	-0.582715	1.59587	0.00071426	-1.54671	2.07583	0.00118344	-1.5168	2.2094
54100093	rs16929547	9.44591e-08	-1.73861	-1.71679e-10	7.78525e-05	-1.68731	-1.71679e-10	0.000107352	-1.70746	-1.71679e-10
54100345	rs1441121	9.64896e-08	-1.68978	-0.02757	0.000493985	-0.0262551	0.186637	0.000727798	-0.0719948	0.27844
54100695	rs139071114	1.973e-07	-1.24114e-10	-1.00205	0.000155211	-1.24114e-10	-0.997341	0.000218511	-1.24114e-10	-0.996743
54100849	rs146355450	1.96234e-07	-1.24114e-10	-1.00748	0.00015436	-1.24114e-10	-1.00284	0.000217311	-1.24114e-10	-1.00225
54101139	rs1441123	1.04997e-07	-1.70015	0.0673034	0.000565428	0.00523654	0.290223	0.000836019	-0.0428599	0.387933
54101613	rs10508971	8.40373e-08	-1.11417	-0.741347	0.000123298	-0.567495	-0.660023	0.000159434	-0.644196	-0.667754
54101843	rs118126359	9.55824e-08	-1.72679	-1.71679e-10	8.62072e-05	-1.58537	-1.71679e-10	0.000125667	-1.54994	-1.71679e-10
54101962	rs111366836	6.86928e-07	0.245449	-1.71679e-10	0.000296958	-0.348533	-1.71679e-10	0.000443086	-0.289814	-1.71679e-10
54102005	rs1528873	8.47691e-08	-1.10136	-0.745485	0.000120632	-0.584843	-0.664536	0.000156081	-0.660968	-0.672233
54102498	rs11001697	7.20718e-07	-0.784224	1.07769	0.000378845	-1.62478	1.51979	0.00061512	-1.60089	1.63913
54102663	rs11001698	7.92689e-08	-1.11417	-0.799763	0.000115666	-0.567495	-0.723925	0.000149639	-0.644196	-0.731154
54102851	rs12778940	7.92112e-08	-1.10136	-0.813298	0.000111751	-0.584843	-0.741007	0.000144797	-0.660968	-0.747279
54103001	rs11815399	7.938e-08	-1.10136	-0.811169	0.000112261	-0.584843	-0.736452	0.000145334	-0.660968	-0.743579
54103425	rs11001702	5.67898e-07	-0.90518	0.960342	0.000322654	-1.65658	1.39103	0.00052121	-1.63488	1.50746
54103464	rs73331254	9.39252e-08	-1.74428	-1.71679e-10	8.04465e-05	-1.65453	-1.71679e-10	0.000110301	-1.68036	-1.71679e-10
54104886	rs148512850	1.37457e-07	-1.36347	-1.71679e-10	8.15269e-05	-1.64119	-1.71679e-10	0.000113334	-1.65324	-1.71679e-10
54104958	rs12413224	1.85793e-06	-0.340733	1.58117	0.000787417	-1.42889	2.05553	0.00128713	-1.40519	2.18178
54105216	rs12776422	8.04453e-08	-1.08843	-0.810774	0.000110393	-0.602062	-0.736017	0.000142997	-0.677609	-0.743148
54106045	rs138345619	3.60137e-07	-0.400297	-1.71679e-10	0.000183677	-0.828947	-1.71679e-10	0.000225647	-0.964607	-1.71679e-10
54106060	rs12775601	8.09019e-08	-0.938001	-0.955542	6.55856e-05	-0.96013	-0.898639	8.85762e-05	-0.994684	-0.905031
54106670	rs894104	1.51547e-07	-1.49748	0.231591	0.000209878	-0.841745	0.146148	0.000305994	-0.872942	0.212929
54106718	rs1194750	1.18369e-07	-1.51297	-1.71679e-10	7.46531e-05	-1.72927	-1.71679e-10	0.000107658	-1.70462	-1.71679e-10
54106896	rs117589328	1.86456e-07	-1.24114e-10	-1.05858	0.000147447	-1.24114e-10	-1.04865	0.000206852	-1.24114e-10	-1.05158
54108307	rs10762708	1.31278e-07	-1.46397	0.0545089	0.000165458	-0.902689	-0.0307165	0.000240183	-0.932805	0.0306283
54108610	rs11001719	1.41283e-07	-1.41256	0.076545	0.000158345	-0.96789	-0.00945723	0.000230581	-0.995427	0.0524495
54108930	rs11814479	1.37181e-07	-1.45681	0.0913335	0.000172653	-0.896208	0.00537074	0.000251681	-0.924999	0.0695824
54109073	rs11812118	1.48741e-07	-0.58038	-0.704196	6.58489e-05	-1.2271	-0.62766	8.74305e-05	-1.27405	-0.638682
54109544	rs11001721	1.36168e-07	-1.46528	0.0923892	0.000175532	-0.881488	0.00718436	0.000255869	-0.910529	0.0716154
54110313	rs11001723	2.59801e-07	-1.3845	0.657641	0.000266653	-1.00936	0.55319	0.000393812	-1.03615	0.628443
54110384	rs150328356	1.01878e-07	-1.66301	-1.71679e-10	7.35408e-05	-1.74428	-1.71679e-10	0.000104759	-1.73192	-1.71679e-10
54110416	rs10824390	2.88083e-07	-1.3248	0.701266	0.000261889	-1.07044	0.59624	0.000388956	-1.09487	0.674754
54110583	rs35369086	1.57542e-07	-1.22709	-1.71679e-10	8.39411e-05	-1.61201	-1.71679e-10	0.00011446	-1.64335	-1.71679e-10
54110638	rs56065519	9.786e-08	-1.70324	-1.71679e-10	0.000111798	-1.32543	-1.71679e-10	0.000150548	-1.3693	-1.71679e-10
54110811	rs77129293	1.75152e-07	-1.24114e-10	-1.12113	0.000134851	-1.24114e-10	-1.13795	0.000188257	-1.24114e-10	-1.14577
54110876	rs11001726	1.2809e-07	-0.444825	-0.989221	4.38435e-05	-1.3257	-0.935801	5.87972e-05	-1.3671	-0.942389
54110965	rs7079513	2.41404e-07	-1.39398	0.593675	0.00025458	-0.995667	0.493158	0.000375765	-1.0227	0.568089
54111095	rs7075951	2.63732e-07	-1.3845	0.672658	0.000271329	-1.00936	0.570571	0.000402207	-1.03615	0.649536
54111555	rs11001728	1.26797e-07	-0.462771	-0.981424	4.4691e-05	-1.31541	-0.926941	5.98953e-05	-1.35733	-0.933653
54111864	rs7904997	2.76486e-07	-1.3845	0.719884	0.000284353	-1.00936	0.617456	0.000422042	-1.03615	0.697675
54111895	rs11001729	1.29778e-07	-0.444825	-0.976133	4.44998e-05	-1.3257	-0.920942	5.96651e-05	-1.3671	-0.927736
54111988	rs75876275	2.20206e-07	-1.24114e-10	-0.892216	0.000175115	-1.24114e-10	-0.876683	0.000245267	-1.24114e-10	-0.881231
54112284	rs10762712	2.14996e-07	-1.36007	0.443904	0.000206139	-1.07389	0.360318	0.000307819	-1.09022	0.436148
54112762	rs10740457	2.90766e-07	-1.36007	0.745803	0.00027339	-1.07389	0.642666	0.000410266	-1.09022	0.723442
54113256	rs76387862	2.16694e-07	-1.24114e-10	-0.908294	0.000172244	-1.24114e-10	-0.893211	0.000241278	-1.24114e-10	-0.897628
54113536	rs16929696	1.80684e-06	-1.24114e-10	1.21256	0.00131752	-1.24114e-10	1.14138	0.00194092	-1.24114e-10	1.18734
54114458	rs1372107	5.3816e-07	-1.41592	1.41729	0.000588251	-0.982729	1.31776	0.000878644	-1.00902	1.40382
54114475	rs140546574	1.67321e-07	-1.24114e-10	-1.16686	0.000131254	-1.24114e-10	-1.16499	0.000184772	-1.24114e-10	-1.16446
54114916	rs1441124	2.59943e-07	-1.37567	0.649357	0.000266975	-1.00224	0.547275	0.0003958	-1.02789	0.625218
54115188	rs79937064	1.67049e-07	-1.24114e-10	-1.16849	0.000131562	-1.24114e-10	-1.16264	0.000185779	-1.24114e-10	-1.15902
54115373	rs144057603	1.53642e-07	-1.25216	-1.71679e-10	8.60663e-05	-1.58701	-1.71679e-10	0.000119851	-1.59733	-1.71679e-10
54116123	rs16929708	9.39014e-08	-1.74454	-1.71679e-10	8.20239e-05	-1.63511	-1.71679e-10	0.00011201	-1.66499	-1.71679e-10
54116418	rs10762715	1.96076e-07	-1.30281	0.294532	0.000121231	-1.45104	0.206621	0.000193733	-1.37554	0.258439
54116478	rs10762716	2.15965e-07	-1.27399	0.362329	0.000117706	-1.54593	0.272002	0.000186985	-1.47877	0.326215
54117022	rs12768209	3.37305e-07	0.526963	-0.992756	2.69329e-05	-1.71449	-1.03428	3.84784e-05	-1.70123	-1.03226
54117138	rs16929715	3.69266e-08	-1.60943	-1.06842	6.43442e-05	-0.83837	-1.03951	9.0741e-05	-0.846561	-1.02901
54117661	rs76120120	2.84634e-07	-0.635578	-1.71679e-10	0.000107981	-1.36017	-1.71679e-10	0.000150071	-1.37247	-1.71679e-10
54118020	rs72789121	5.02708e-08	-1.55006	-0.819298	9.77581e-05	-0.703999	-0.755628	0.000139163	-0.710604	-0.737329
54119880	rs7097068	2.21233e-07	0.260355	-1.14792	9.04447e-05	-0.394988	-1.1424	0.000120433	-0.446287	-1.1462
54122276	rs201777470	1.6424e-06	-1.24114e-10	1.11713	0.00134563	-1.24114e-10	1.16249	0.00199086	-1.24114e-10	1.21274
54124341	rs552440606	1.67809e-07	-1.24114e-10	-1.16395	0.000130724	-1.24114e-10	-1.16904	0.000183732	-1.24114e-10	-1.1701
54125289	rs1194687	5.59509e-07	0.508903	-0.468624	0.000217548	-0.181561	-0.478141	0.000293018	-0.2164	-0.486943
54125312	rs146295628	3.89482e-08	-1.53264	-1.09191	7.37592e-05	-0.66509	-1.07623	0.000106473	-0.644763	-1.07092
54125344	rs139471321	2.7066e-07	-0.685917	-1.71679e-10	0.000119512	-1.2587	-1.71679e-10	0.000154872	-1.34098	-1.71679e-10
54125535	rs61850361	1.04727e-07	-1.63543	-1.71679e-10	0.00013071	-1.16915	-1.71679e-10	0.000175466	-1.21613	-1.71679e-10
54126014	rs151093108	1.26553e-07	-1.44612	-1.71679e-10	0.000211284	-0.688918	-1.71679e-10	0.000271664	-0.779011	-1.71679e-10
54126152	rs7092403	8.24815e-08	-1.74444	-0.129766	6.18773e-05	-1.7207	-0.196272	8.74677e-05	-1.72725	-0.185057
54126849	rs12266721	8.27396e-08	-1.74448	-0.126598	6.21145e-05	-1.71994	-0.193207	8.77947e-05	-1.7266	-0.181974
54127141	rs56265462	3.24471e-07	0.596247	-1.10083	0.000139909	-0.0162422	-1.08489	0.000183871	-0.0771313	-1.09221
54127337	rs192291618	3.27294e-08	-1.63473	-1.16377	4.18429e-05	-1.14466	-1.16355	5.60021e-05	-1.19577	-1.16242
54127638	rs377711926	1.66791e-07	-1.24114e-10	-1.17004	0.000130633	-1.24114e-10	-1.16973	0.000183924	-1.24114e-10	-1.16905
54127764	rs188803107	1.17529e-07	-1.5201	-1.71679e-10	0.000165861	-0.930973	-1.71679e-10	0.000220642	-0.987035	-1.71679e-10
54127918	rs150533883	7.313e-07	0.308043	-1.71679e-10	0.0002646	-0.463903	-1.71679e-10	0.000380538	-0.441991	-1.71679e-10
54128301	rs7905480	8.21337e-08	-1.74397	-0.134466	6.23259e-05	-1.70893	-0.200819	8.7961e-05	-1.71705	-0.18963
54128413	rs1194683	4.96858e-07	0.37125	-0.449726	0.000193338	-0.312963	-0.46472	0.000260475	-0.344532	-0.476538
54128741	rs1194682	4.27649e-07	0.343405	-0.571883	0.000170872	-0.319431	-0.581776	0.000229971	-0.352717	-0.59291
54128883	rs180872781	1.66689e-07	-1.24114e-10	-1.17065	0.000130906	-1.24114e-10	-1.16765	0.000184424	-1.24114e-10	-1.16634
54129654	rs7093925	3.02584e-07	0.548459	-1.12288	0.000131014	-0.05727	-1.10955	0.000172508	-0.117426	-1.11571
54129826	rs12260399	8.05286e-08	-1.74284	-0.155325	6.14966e-05	-1.70215	-0.220996	8.67122e-05	-1.71106	-0.209923
54129888	rs1194681	8.30897e-08	-1.74413	-0.122732	6.21106e-05	-1.72374	-0.189466	8.78419e-05	-1.72983	-0.178212
54130753	rs112125027	4.82979e-08	-1.46389	-0.945503	9.53067e-05	-0.577186	-0.907837	0.000137274	-0.562758	-0.898844
54130976	rs10824420	5.53827e-08	-1.38525	-0.887267	3.67628e-05	-1.54222	-0.895421	5.38762e-05	-1.49688	-0.900015
54131465	rs4576763	7.59265e-08	-1.74194	-0.215079	5.82862e-05	-1.698	-0.278755	8.21204e-05	-1.70737	-0.268024
54131592	rs4471369	9.77366e-08	-1.7045	-1.71679e-10	7.35687e-05	-1.7439	-1.71679e-10	0.000104095	-1.73828	-1.71679e-10
54132185	rs147916309	1.29765e-07	-1.42106	-1.71679e-10	9.80816e-05	-1.45632	-1.71679e-10	0.000130508	-1.51214	-1.71679e-10
54133021	rs138374901	5.4384e-08	-1.47931	-0.811399	0.000105264	-0.608867	-0.776789	0.000151828	-0.594635	-0.766194
54134562	rs117710881	9.76364e-08	-1.70553	-1.71679e-10	0.000101914	-1.41799	-1.71679e-10	0.000147922	-1.38689	-1.71679e-10
54134728	rs1194614	8.11693e-07	0.619299	-0.206958	0.000291397	-0.154805	-0.212633	0.000388767	-0.195623	-0.224975
54135209	rs72789122	1.46742e-07	-1.2981	-1.71679e-10	0.000249989	-0.520706	-1.71679e-10	0.000321459	-0.61071	-1.71679e-10
54135311	rs118062697	1.93646e-07	-1.24114e-10	-1.02075	0.000156237	-1.24114e-10	-0.990752	0.00022112	-1.24114e-10	-0.984874
54136199	rs4935035	3.46781e-07	-0.329373	-0.108714	0.000122483	-1.27546	0.0413108	0.000164031	-1.3139	0.0303779
54137405	rs72789124	1.21811e-07	-1.48431	-1.71679e-10	0.00011725	-1.27782	-1.71679e-10	0.000167496	-1.26262	-1.71679e-10
54137922	rs76638381	1.17644e-07	-1.51911	-1.71679e-10	8.32468e-05	-1.62031	-1.71679e-10	0.000126392	-1.54419	-1.71679e-10
54138249	rs1441126	1.67343e-06	1.36129	-0.225441	0.000549098	0.473787	-0.207634	0.00067193	0.337605	-0.21103
54138301	rs1441127	4.95939e-08	-1.55191	-0.831007	3.6592e-05	-1.61874	-0.823558	5.26009e-05	-1.59802	-0.822826
54138496	rs1149782	1.00903e-06	1.69173	-1.06177	0.000396447	0.983483	-1.04307	0.000451977	0.779634	-1.04958
54138750	rs117894042	9.84549e-08	-1.69718	-1.71679e-10	7.36806e-05	-1.74238	-1.71679e-10	0.000104204	-1.73723	-1.71679e-10
54139259	rs61850362	9.44705e-08	-1.73849	-1.71679e-10	8.15749e-05	-1.6406	-1.71679e-10	0.000112915	-1.65695	-1.71679e-10
54139270	rs112841970	9.77619e-08	-1.70425	-1.71679e-10	7.40635e-05	-1.7372	-1.71679e-10	0.00010406	-1.73861	-1.71679e-10
54139576	rs1149781	4.02407e-07	0.809102	-1.09842	0.00049828	1.25209	-1.08305	0.000646209	1.17598	-1.08843
54139719	rs186577138	1.04699e-07	-1.63569	-1.71679e-10	0.000103501	-1.40254	-1.71679e-10	0.00015397	-1.34682	-1.71679e-10
54139723	rs1149780	7.84967e-07	1.38865	-1.00978	0.000329796	0.746319	-0.989967	0.000381621	0.558244	-0.997395
54139728	rs193136574	3.93169e-07	-0.31254	-1.71679e-10	0.000121358	-1.24338	-1.71679e-10	0.00018452	-1.16582	-1.71679e-10
54140716	rs113105131	1.49357e-07	-1.28044	-1.71679e-10	7.43991e-05	-1.73268	-1.71679e-10	0.000107858	-1.70276	-1.71679e-10
54141192	rs1149779	6.67319e-07	1.28269	-1.0662	0.000285812	0.668027	-1.05482	0.000329854	0.476329	-1.06126
54141566	rs66885131	1.04847e-07	-0.679495	-0.954786	7.99932e-05	-0.740069	-0.920112	9.75148e-05	-0.888257	-0.915317
54141604	rs11001839	4.66558e-07	0.873526	-1.01492	0.000176576	0.149329	-1.0177	0.00021264	-0.00165636	-1.02232
54141652	rs1194673	2.89076e-07	-0.504008	-0.116083	0.000183132	-0.847541	0.0156248	0.000247358	-0.871122	-0.0016209
54141828	rs1149778	5.54162e-07	1.08667	-1.05599	0.000233776	0.456318	-1.04408	0.000274681	0.282846	-1.05082
54142103	rs61850364	1.21172e-07	-1.48957	-1.71679e-10	7.69655e-05	-1.69877	-1.71679e-10	0.000108661	-1.69535	-1.71679e-10
54142119	rs1149777	2.65596e-07	-0.486463	-0.21834	0.000168211	-0.832612	-0.0842909	0.000226787	-0.85639	-0.103176
54142475	rs1149776	2.76851e-07	-0.468793	-0.194508	0.000174698	-0.817559	-0.0615061	0.000235606	-0.841534	-0.0798821
54142495	rs1149775	6.31992e-07	1.23303	-1.07093	0.000260327	0.579617	-1.0598	0.000303301	0.397249	-1.0661
54142641	rs80310784	3.13871e-07	-0.537797	-1.71679e-10	0.000159402	-0.970697	-1.71679e-10	0.000229781	-0.94645	-1.71679e-10
54143745	rs1649142	5.65335e-07	1.16071	-1.11007	0.000238259	0.534329	-1.10309	0.000277785	0.350007	-1.10674
54143746	rs1733738	2.3438e-07	-0.477047	-0.35279	0.000145244	-0.82928	-0.234426	0.000197258	-0.854541	-0.244526
54143832	rs1149774	5.64521e-07	1.16073	-1.11154	0.000239973	0.543043	-1.10464	0.000281179	0.363657	-1.10824
54144500	rs1149773	2.36296e-07	-0.465061	-0.356634	0.000151327	-0.78414	-0.238538	0.00020922	-0.791575	-0.248617
54145304	rs1149772	2.38937e-07	-0.443161	-0.36742	0.000148106	-0.794115	-0.250083	0.000201795	-0.816228	-0.260098
54145976	rs1149771	6.92902e-07	1.41121	-1.15711	0.000286651	0.769015	-1.15287	0.000333685	0.581439	-1.15482
54146097	rs1149769	2.22732e-07	-0.487922	-0.392888	0.000135916	-0.852723	-0.277362	0.000184814	-0.877002	-0.287228
54146354	rs74884305	3.00603e-07	-0.580991	-1.71679e-10	0.000179145	-0.853926	-1.71679e-10	0.0002585	-0.828685	-1.71679e-10
54146839	rs1194615	2.5723e-07	-0.29847	-0.438339	0.000163949	-0.616449	-0.326121	0.000219548	-0.656293	-0.335713
54147322	rs75937797	1.5992e-07	-1.21211	-1.71679e-10	7.35446e-05	-1.74423	-1.71679e-10	0.00010522	-1.72753	-1.71679e-10
54147789	rs1194671	2.77389e-07	-0.213614	-0.447746	0.000175515	-0.538174	-0.336225	0.000235377	-0.576632	-0.345759
54147938	rs116848227	1.72927e-07	-1.13391	-1.71679e-10	7.36069e-05	-1.74338	-1.71679e-10	0.000104087	-1.73835	-1.71679e-10
54148044	rs1194670	2.58856e-07	-0.288522	-0.441985	0.000165261	-0.604564	-0.330036	0.000221857	-0.64194	-0.339606
54148116	rs55913530	1.24174e-07	-0.43233	-1.03277	8.59937e-05	-0.583052	-1.0048	0.000103955	-0.738732	-1.00089
54148289	rs1194669	1.26882e-06	1.96408	-1.10502	0.000510216	1.29048	-1.09776	0.000569039	1.06192	-1.10155
54148626	rs1194668	3.41875e-07	0.00596032	-0.458294	0.00020282	-0.382246	-0.347561	0.000271349	-0.423142	-0.35703
54148888	rs1194667	2.8113e-07	-0.176263	-0.471701	0.000173055	-0.526537	-0.361977	0.00023165	-0.56699	-0.371362
54148923	rs1194666	2.57074e-07	-0.252107	-0.485309	0.000159531	-0.593264	-0.376618	0.000213808	-0.632584	-0.385918
54149196	rs34548532	1.0735e-07	-0.596108	-1.01458	7.73747e-05	-0.708565	-0.984898	9.46523e-05	-0.852601	-0.980766
54149243	rs6480837	2.79219e-07	-0.176263	-0.478521	0.00017179	-0.526537	-0.369314	0.000229966	-0.56699	-0.378656
54149325	rs1211574	2.94507e-07	-0.136628	-0.46485	0.000180537	-0.491578	-0.354608	0.000241515	-0.532612	-0.364037
54149352	rs7069178	2.91452e-07	-0.136628	-0.475277	0.000178524	-0.491578	-0.365824	0.000238837	-0.532612	-0.375187
54149467	rs12761186	9.7989e-08	-0.695052	-1.00687	7.10363e-05	-0.802428	-0.976505	8.75109e-05	-0.939534	-0.972281
54149468	rs12761187	9.20337e-08	-0.755857	-1.00877	6.69244e-05	-0.859991	-0.978569	8.28089e-05	-0.992676	-0.974367
54149771	rs1209265	1.13936e-06	1.87378	-1.12233	0.000475737	1.23882	-1.11608	0.000533097	1.01447	-1.11935
54150145	rs1194665	2.7142e-07	-0.174459	-0.508654	0.0001702	-0.503389	-0.401762	0.000228209	-0.542402	-0.410913
54150815	rs1194664	2.73193e-07	-0.154693	-0.521909	0.000170761	-0.485808	-0.416053	0.000228918	-0.525098	-0.425118
54151095	rs1194663	1.06757e-06	1.81091	-1.12455	0.000448293	1.18176	-1.11844	0.000503486	0.959617	-1.12164
54151928	rs142856535	1.89105e-06	1.25811	-1.71679e-10	0.000466331	0.102773	-1.71679e-10	0.000658145	0.105847	-1.71679e-10
54152476	rs16929971	2.24036e-07	-1.24114e-10	-0.874973	0.000193878	-1.24114e-10	-0.774892	0.000280011	-1.24114e-10	-0.74875
54152835	rs116993243	3.51325e-07	-1.24114e-10	-0.42507	0.000259803	-1.24114e-10	-0.482201	0.000368441	-1.24114e-10	-0.474297
54153015	rs1194662	8.14123e-07	0.812534	-0.397203	0.000194165	-0.491429	-0.281986	0.000234212	-0.635524	-0.291826
54153029	rs1194661	7.49728e-07	0.688642	-0.355711	0.000183039	-0.594873	-0.237551	0.000221719	-0.734533	-0.247635
54153551	rs1194659	7.08441e-07	0.677048	-0.400761	0.000186477	-0.528015	-0.285801	0.000226205	-0.666515	-0.29562
54153591	rs12769610	5.52308e-08	-1.33416	-0.941101	0.000117351	-0.371629	-0.905326	0.000166015	-0.371805	-0.899697
54153601	rs147140416	1.20446e-06	0.807007	-1.71679e-10	0.000306289	-0.317593	-1.71679e-10	0.000366634	-0.479214	-1.71679e-10
54154221	rs16913607	1.87712e-07	-1.05187	-1.71679e-10	8.03028e-05	-1.65632	-1.71679e-10	0.000110575	-1.67788	-1.71679e-10
54154615	rs1441110	6.39048e-07	0.432002	-0.258803	0.000185532	-0.686912	-0.131983	0.000226339	-0.817465	-0.144079
54154620	rs1660760	9.09382e-07	1.67666	-1.15068	0.000397358	1.08801	-1.14529	0.000447788	0.868671	-1.14793
54157019	rs1660793	8.37325e-07	0.675624	-0.232192	0.000214757	-0.569024	-0.103594	0.000259533	-0.708838	-0.115855
54157064	rs1621210	8.17447e-07	0.64947	-0.230064	0.000215047	-0.569939	-0.101326	0.000260378	-0.707846	-0.1136
54157225	rs1660792	7.90823e-07	0.624557	-0.238263	0.000209492	-0.58737	-0.110069	0.000253932	-0.724218	-0.122293
54157334	rs1660791	8.30493e-07	0.694042	-0.258803	0.00022714	-0.484576	-0.131983	0.000273316	-0.628869	-0.144079
54157337	rs1649140	7.93217e-07	0.643875	-0.254558	0.000220106	-0.520563	-0.127453	0.000265413	-0.662717	-0.139576
54157616	rs1733704	7.32954e-07	0.624557	-0.314254	0.000193162	-0.58737	-0.191223	0.000234251	-0.724218	-0.202968
54157759	rs1660790	9.63128e-07	0.806387	-0.222982	0.000239193	-0.478108	-0.086745	0.00028853	-0.620723	-0.0980555
54158203	rs1733705	8.87087e-07	0.799166	-0.298003	0.000222265	-0.464403	-0.17385	0.000267553	-0.608561	-0.185699
54158337	rs1649139	8.58674e-07	0.799166	-0.330557	0.00021466	-0.464403	-0.208664	0.000258453	-0.608561	-0.220303
54158576	rs1733706	6.78953e-07	0.624557	-0.390786	0.00017796	-0.58737	-0.273192	0.000215924	-0.724218	-0.284434
54158586	rs79487603	9.39965e-08	-1.74352	-1.71679e-10	7.35537e-05	-1.74411	-1.71679e-10	0.000103475	-1.74425	-1.71679e-10
54158610	rs1733707	6.70216e-07	0.553058	-0.332238	0.000180276	-0.637175	-0.210463	0.000219321	-0.770951	-0.222092
54158680	rs1733708	7.52542e-07	0.725008	-0.388331	0.000191466	-0.516852	-0.270559	0.000231325	-0.657937	-0.281817
54158764	rs1660788	9.89935e-07	1.02676	-0.415901	0.000296002	-0.0403049	-0.311451	0.000340049	-0.228945	-0.325544
54159820	rs77599405	9.88799e-08	-1.69287	-1.71679e-10	7.36666e-05	-1.74257	-1.71679e-10	0.000103877	-1.74037	-1.71679e-10
54160040	rs1660787	4.92609e-08	-1.43892	-0.950732	3.9151e-05	-1.41723	-0.957466	5.41761e-05	-1.43296	-0.958383
54160181	rs147225790	1.66821e-07	-1.24114e-10	-1.16986	0.000130629	-1.24114e-10	-1.16976	0.000183824	-1.24114e-10	-1.1696
54160921	rs1194658	4.75287e-08	-1.51131	-0.914134	5.29129e-05	-1.15749	-0.915984	6.90439e-05	-1.23335	-0.915485
54161042	rs1194657	4.31929e-08	-1.5792	-0.9419	4.60608e-05	-1.26862	-0.94354	6.05783e-05	-1.33666	-0.942979
54162397	rs1031015	1.02552e-07	-1.65641	-1.71679e-10	0.000133157	-1.1506	-1.71679e-10	0.00016853	-1.25646	-1.71679e-10
54162995	rs80183922	2.98692e-07	-0.587369	-1.71679e-10	0.000145148	-1.06437	-1.71679e-10	0.000213517	-1.01986	-1.71679e-10
54163244	rs12414584	1.91268e-07	0.136876	-1.16998	0.000120974	-0.0780371	-1.16851	0.0002225	0.190827	-1.16948
54163523	rs7912860	8.69409e-07	1.6083	-1.12726	0.000428252	1.12524	-1.10766	0.000819117	1.43478	-1.11013
54163712	rs10824452	3.63276e-07	0.735646	-1.12726	0.000226421	0.487928	-1.10766	0.000433106	0.797533	-1.11013
54164165	rs11001897	3.63706e-07	0.729658	-1.12009	0.000227079	0.482247	-1.09907	0.000434127	0.791471	-1.10171
54164808	rs56070900	2.79257e-07	0.478263	-1.13291	0.000176218	0.244098	-1.1145	0.000331496	0.536872	-1.11684
54164829	rs12779931	3.04269e-07	0.561695	-1.13056	0.000175056	0.234626	-1.11164	0.00032367	0.510185	-1.11404
54165096	rs11497804	1.36234e-06	2.0582	-1.12802	0.00064943	1.54254	-1.10857	0.00126878	1.87326	-1.11103
54165100	rs7082640	1.51928e-07	-1.62184	0.358467	0.000110181	-1.65733	0.317324	0.000162179	-1.63313	0.338249
54165432	rs10824455	3.75772e-07	0.771443	-1.12924	0.000233686	0.521896	-1.11004	0.000448039	0.833772	-1.11247
54165559	rs10824457	3.83347e-07	0.792722	-1.13056	0.000238072	0.542096	-1.11164	0.000457078	0.855314	-1.11404
54165839	rs56905947	1.1918e-06	1.93008	-1.13365	0.000572623	1.4235	-1.1154	0.0011123	1.74832	-1.11771
54165984	rs11001907	4.25027e-07	0.901283	-1.13591	0.000262214	0.645213	-1.11817	0.000506913	0.965191	-1.12043
54166080	rs11001908	4.42007e-07	0.941563	-1.13702	0.000272078	0.683502	-1.11954	0.0005273	1.00595	-1.12176
54166187	rs11001909	3.98491e-07	0.83901	-1.13811	0.000246483	0.586048	-1.12088	0.000474693	0.902166	-1.12308
54166245	rs1194651	3.91622e-08	-1.73881	-0.880259	3.02768e-05	-1.7343	-0.897437	4.34462e-05	-1.73089	-0.88117
54166661	rs7912151	5.3455e-07	0.89726	-0.902616	0.000330525	0.641389	-0.882832	0.000639422	0.96112	-0.884134
54166872	rs117675608	1.16118e-07	-1.53217	-1.71679e-10	8.12356e-05	-1.64477	-1.71679e-10	0.000119269	-1.6022	-1.71679e-10
54167128	rs10824461	4.34462e-07	0.699946	-0.912618	0.000271236	0.454064	-0.8932	0.000518266	0.761389	-0.894478
54167563	rs11001916	4.29974e-07	0.68313	-0.906186	0.000268731	0.438118	-0.886532	0.000512918	0.744363	-0.887826
54167716	rs11001917	4.18108e-07	0.655641	-0.906681	0.000261683	0.412056	-0.887045	0.000498583	0.716528	-0.888337
54168277	rs147829656	1.38617e-06	0.947519	-1.71679e-10	0.000340387	-0.21204	-1.71679e-10	0.000404993	-0.379708	-1.71679e-10
54168296	rs181453576	1.66708e-07	-1.24114e-10	-1.17054	0.000131043	-1.24114e-10	-1.16659	0.00018436	-1.24114e-10	-1.16669
54168297	rs12268522	4.11183e-07	0.628321	-0.896063	0.000257816	0.386165	-0.876043	0.000490331	0.688863	-0.877361
54168351	rs16930059	1.6809e-07	-1.24114e-10	-1.16228	0.000131632	-1.24114e-10	-1.16211	0.00018501	-1.24114e-10	-1.16317
54168375	rs7079951	4.41353e-07	0.706488	-0.903423	0.000275538	0.460269	-0.883668	0.000526696	0.768013	-0.884968
54168432	rs7078945	4.38962e-07	0.701056	-0.903423	0.000274122	0.455116	-0.883668	0.000523807	0.762512	-0.884968
54168650	rs7080375	4.40226e-07	0.706488	-0.905981	0.000274354	0.460269	-0.887972	0.000524462	0.768013	-0.889218
54168713	rs7080407	3.3708e-07	0.672353	-1.13881	0.000210244	0.4279	-1.12176	0.000400653	0.733451	-1.12393
54168787	rs7097935	4.37087e-07	0.706488	-0.913137	0.000272777	0.460269	-0.893739	0.00052143	0.768013	-0.895016
54169130	rs1441115	3.57589e-07	0.722264	-1.12966	0.000222919	0.475233	-1.11055	0.000426068	0.783986	-1.11297
54169153	rs10824464	4.55333e-07	0.717373	-0.883125	0.000284311	0.470593	-0.862647	0.00054382	0.779033	-0.863994
54169384	rs1194649	3.29235e-08	-1.72803	-1.06457	2.57978e-05	-1.73209	-1.05974	3.66637e-05	-1.73031	-1.05149
54169759	rs11001924	6.06891e-07	1.25091	-1.12934	0.000368415	0.978027	-1.11094	0.000727162	1.31888	-1.11331
54170197	rs1194648	9.67184e-08	-1.64639	-0.0685895	9.41089e-05	-1.50135	0.00368235	0.000142221	-1.4625	0.0363038
54170200	rs60500959	8.78517e-08	-1.67706	-0.134069	6.701e-05	-1.66983	-0.167448	9.74848e-05	-1.65245	-0.151431
54171277	rs80248116	1.09055e-07	-0.439479	-1.15545	6.03805e-05	-0.789363	-1.15209	0.000105862	-0.566264	-1.15518
54171313	rs1194647	3.30492e-08	-1.7431	-1.04568	2.64076e-05	-1.71428	-1.05419	3.75821e-05	-1.71305	-1.044
54171478	rs11001929	4.37834e-07	0.737101	-0.942041	0.000218242	0.244296	-0.900813	0.000420114	0.561041	-0.904094
54171706	rs7893873	3.26973e-08	-1.72687	-1.07262	2.51819e-05	-1.73465	-1.08135	3.5511e-05	-1.74004	-1.07369
54171865	rs12413194	5.41375e-07	0.887855	-0.880523	0.000266909	0.379488	-0.834702	0.000519486	0.70643	-0.837168
54171934	rs60903912	5.9226e-07	0.966345	-0.86918	0.000289919	0.450051	-0.822573	0.000567122	0.782187	-0.825191
54172174	rs7897513	3.37442e-08	-1.72332	-1.04466	2.59824e-05	-1.73195	-1.05275	3.66804e-05	-1.73817	-1.04316
54172611	rs10824469	8.39864e-08	-1.65554	-0.200581	6.85762e-05	-1.66957	-0.144613	0.000103692	-1.62698	-0.115169
54172718	rs7074149	5.01424e-07	0.841435	-0.910764	0.000214713	0.19912	-0.871942	0.000399459	0.481821	-0.87529
54172769	rs7073271	8.46279e-08	-1.65944	-0.189081	6.91448e-05	-1.67313	-0.132787	0.000104475	-1.63146	-0.103175
54172815	rs10824470	3.52416e-08	-1.72161	-1.00294	2.69472e-05	-1.7351	-1.01314	3.81289e-05	-1.74066	-1.00195
54173157	rs11813600	7.47955e-08	-1.55849	-0.413531	5.73909e-05	-1.53482	-0.457416	8.40629e-05	-1.50524	-0.446775
54173177	rs139248020	1.48392e-07	-1.28692	-1.71679e-10	7.93383e-05	-1.6684	-1.71679e-10	0.000112411	-1.66142	-1.71679e-10
54173476	rs7902382	8.40363e-08	-1.68355	-0.171986	6.94854e-05	-1.6858	-0.115211	0.000104823	-1.64596	-0.0853508
54173824	rs73335052	6.02744e-07	1.04987	-0.935157	0.000251111	0.380361	-0.896589	0.000473052	0.675512	-0.899885
54173833	rs73335054	8.96434e-07	1.44055	-0.928908	0.000356007	0.722678	-0.889852	0.000685646	1.03997	-0.893188
54174017	rs10824471	3.70796e-08	-1.71	-0.963717	2.82216e-05	-1.72722	-0.974813	3.9869e-05	-1.73517	-0.962806
54174019	rs1441114	8.85028e-07	1.43073	-0.931894	0.00035181	0.714037	-0.89307	0.00067721	1.03079	-0.896387
54174488	rs1441113	6.39544e-07	1.11501	-0.941033	0.00026412	0.437211	-0.902931	0.00049947	0.736157	-0.906188
54174733	rs78642809	2.1464e-06	1.38476	-1.71679e-10	0.000423108	0.00550437	-1.71679e-10	0.000577039	-0.0256684	-1.71679e-10
54175183	rs12251753	9.03007e-07	1.45705	-0.938104	0.000357651	0.737204	-0.899769	0.000689478	1.0554	-0.903046
54175344	rs75757260	5.15268e-07	-0.0420934	-1.71679e-10	0.000135956	-1.12979	-1.71679e-10	0.000176926	-1.20785	-1.71679e-10
54175474	rs12250292	9.30354e-07	1.10875	-0.559965	0.0003788	0.431746	-0.536861	0.00071903	0.730329	-0.536004
54175591	rs11001943	1.00893e-06	1.56502	-0.935157	0.000394612	0.832368	-0.896589	0.000765187	1.15643	-0.899885
54176265	rs78983952	1.50607e-07	-0.29778	-0.97433	8.07433e-05	-0.667611	-0.983238	0.000142872	-0.431442	-0.990189
54176306	rs7916369	2.99677e-08	-1.7191	-1.16756	2.31516e-05	-1.73346	-1.1666	3.24201e-05	-1.73958	-1.16522
54176570	rs10824476	1.29285e-06	1.42344	-0.545619	0.000506487	0.707622	-0.522248	0.00097865	1.02398	-0.521381
54176825	rs138538929	1.90931e-07	-1.24114e-10	-1.03487	0.000144839	-1.24114e-10	-1.0665	0.000204921	-1.24114e-10	-1.06096
54177595	rs11001954	1.2323e-07	-0.48082	-0.991905	6.78324e-05	-0.824684	-1.0004	0.00011804	-0.605529	-1.00702
54177809	rs147236274	4.65907e-07	-0.142795	-1.71679e-10	0.000574324	0.31107	-1.71679e-10	0.000680997	0.139979	-1.71679e-10
54178636	rs10824480	7.49607e-08	-1.65554	-0.314272	6.10714e-05	-1.66957	-0.260514	9.21511e-05	-1.62698	-0.233168
54179247	rs1194744	6.11917e-08	-1.5905	-0.582267	5.44276e-05	-1.50867	-0.536582	8.20596e-05	-1.46161	-0.514527
54179313	rs12249036	1.19103e-06	1.39075	-0.59496	0.000467351	0.67887	-0.573914	0.000900881	0.99342	-0.573625
54179377	rs147495906	1.66698e-07	-1.24114e-10	-1.1706	0.000130522	-1.24114e-10	-1.17058	0.000183631	-1.24114e-10	-1.17065
54179670	rs1194745	6.93593e-08	-1.62814	-0.41934	6.48921e-05	-1.50046	-0.368935	9.75182e-05	-1.46028	-0.343257
54180605	rs76898247	1.09769e-07	-0.42074	-1.16766	6.05114e-05	-0.773323	-1.16597	0.000106446	-0.548455	-1.16749
54181144	rs147561634	1.8693e-07	-1.05605	-1.71679e-10	0.000104345	-1.39442	-1.71679e-10	0.00014145	-1.43163	-1.71679e-10
54181283	rs113631183	6.59794e-08	-0.930185	-1.16725	3.67237e-05	-1.2738	-1.1649	5.30796e-05	-1.24711	-1.16468
54181314	rs1194746	7.5281e-08	-1.61955	-0.346001	7.13856e-05	-1.48079	-0.293233	0.000108183	-1.43338	-0.266379
54181885	rs7079154	6.68549e-07	0.866895	-0.648565	0.000280006	0.221201	-0.628514	0.000523632	0.505449	-0.628239
54182165	rs12246138	6.53977e-07	0.812055	-0.615764	0.000316843	0.311456	-0.595174	0.000615204	0.633308	-0.594933
54183235	rs7100700	6.94216e-08	-1.59458	-0.452	5.53987e-05	-1.62488	-0.402685	8.43956e-05	-1.57051	-0.377549
54183282	rs10824485	6.63025e-08	-1.58943	-0.503128	5.28203e-05	-1.62027	-0.454956	8.04787e-05	-1.56496	-0.430625
54184527	rs10824486	6.45946e-07	0.824234	-0.640298	0.000312417	0.322379	-0.620165	0.000607106	0.645054	-0.619929
54184577	rs143955306	1.69724e-07	-1.24114e-10	-1.15261	0.000131984	-1.24114e-10	-1.15945	0.000185722	-1.24114e-10	-1.15933
54184749	rs61850386	3.33483e-07	-1.24114e-10	-0.477189	0.000250897	-1.24114e-10	-0.517083	0.000356717	-1.24114e-10	-0.506636
54186172	rs11002001	1.0404e-07	-1.642	-1.71679e-10	8.30044e-05	-1.62323	-1.71679e-10	0.000117217	-1.61955	-1.71679e-10
54186382	rs6480851	5.83829e-08	-1.65808	-0.561678	4.70847e-05	-1.67189	-0.518284	7.06483e-05	-1.6299	-0.495967
54186985	rs12241225	4.4066e-07	0.794802	-0.993309	0.000216508	0.295987	-0.960482	0.000418448	0.61667	-0.963695
54187028	rs117801020	3.19874e-07	-1.24114e-10	-0.518853	0.000241262	-1.24114e-10	-0.556239	0.000343578	-1.24114e-10	-0.544165
54187889	rs146243736	1.92279e-07	-1.02784	-1.71679e-10	0.000100805	-1.42894	-1.71679e-10	0.000135768	-1.47263	-1.71679e-10
54188322	rs112353502	2.38358e-07	-0.813005	-1.71679e-10	7.44364e-05	-1.73218	-1.71679e-10	0.000103739	-1.7417	-1.71679e-10
54188443	rs1194738	5.13316e-08	-1.61635	-0.73212	4.58048e-05	-1.52338	-0.694355	6.88662e-05	-1.47545	-0.675967
54188738	rs73337112	3.26542e-07	-1.24114e-10	-0.498223	0.000283314	-1.24114e-10	-0.395567	0.00041345	-1.24114e-10	-0.359042
54188812	rs11002010	1.73957e-07	-1.12797	-1.71679e-10	0.000107849	-1.3614	-1.71679e-10	0.000147238	-1.39153	-1.71679e-10
54188894	rs12263668	3.26036e-07	-1.24114e-10	-0.499773	0.000282843	-1.24114e-10	-0.397231	0.000412746	-1.24114e-10	-0.360745
54188936	rs7914644	1.79129e-07	0.0683043	-1.16698	9.98883e-05	-0.272943	-1.16513	0.000187697	0.0180361	-1.16679
54189125	rs12263811	3.16814e-07	-1.24114e-10	-0.528466	0.000274256	-1.24114e-10	-0.428062	0.000399925	-1.24114e-10	-0.392302
54189176	rs1194737	5.73688e-08	-1.59381	-0.643473	5.15966e-05	-1.49653	-0.602142	7.82559e-05	-1.44153	-0.582068
54189344	rs1194735	5.69874e-08	-1.60458	-0.639367	5.11028e-05	-1.51041	-0.597878	7.73979e-05	-1.45689	-0.57773
54189453	rs1194733	3.60504e-08	-1.62493	-1.07693	3.08101e-05	-1.53696	-1.07732	4.56871e-05	-1.48641	-1.07536
54189520	rs73337124	2.82541e-07	-1.24114e-10	-0.642956	0.000242384	-1.24114e-10	-0.551601	0.000352364	-1.24114e-10	-0.518914
54189828	rs2053469	2.74135e-07	-1.24114e-10	-0.673159	0.000234575	-1.24114e-10	-0.58435	0.000340716	-1.24114e-10	-0.552528
54189904	rs1194732	5.34215e-08	-1.65246	-0.656103	4.85482e-05	-1.54431	-0.615261	7.32249e-05	-1.49463	-0.595418
54189911	rs2053468	2.75946e-07	-1.24114e-10	-0.666575	0.000236257	-1.24114e-10	-0.577205	0.000343225	-1.24114e-10	-0.545193
54189921	rs7899556	3.18224e-08	-1.73738	-1.08923	2.47841e-05	-1.73597	-1.09596	3.49089e-05	-1.74201	-1.08882
54190085	rs2053467	2.75946e-07	-1.24114e-10	-0.666575	0.000236257	-1.24114e-10	-0.577205	0.000343225	-1.24114e-10	-0.545193
54190086	rs2053466	2.75946e-07	-1.24114e-10	-0.666575	0.000236257	-1.24114e-10	-0.577205	0.000343225	-1.24114e-10	-0.545193
54190212	rs2053465	2.74755e-07	-1.24114e-10	-0.6709	0.00023515	-1.24114e-10	-0.581899	0.000341575	-1.24114e-10	-0.550011
54190267	rs1194731	5.80484e-08	-1.61112	-0.614383	5.42347e-05	-1.47685	-0.571948	8.2389e-05	-1.42077	-0.551353
54190319	rs74133343	2.76517e-07	-1.24114e-10	-0.66451	0.000236787	-1.24114e-10	-0.574964	0.000344016	-1.24114e-10	-0.542892
54190395	rs61850387	2.63501e-07	-0.712722	-1.71679e-10	0.000109562	-1.34563	-1.71679e-10	0.000162851	-1.29074	-1.71679e-10
54190414	rs2053464	2.75321e-07	-1.24114e-10	-0.668843	0.000235676	-1.24114e-10	-0.579666	0.000342359	-1.24114e-10	-0.547719
54190471	rs11002016	2.7296e-07	-1.24114e-10	-0.677456	0.000233483	-1.24114e-10	-0.589016	0.000339088	-1.24114e-10	-0.55732
54190663	rs11002017	2.75463e-07	-1.24114e-10	-0.668326	0.000235808	-1.24114e-10	-0.579105	0.000342556	-1.24114e-10	-0.547143
54190737	rs11002018	2.84569e-07	-1.24114e-10	-0.635804	0.000244268	-1.24114e-10	-0.543856	0.000355175	-1.24114e-10	-0.510968
54190780	rs11002019	2.75946e-07	-1.24114e-10	-0.666575	0.000236257	-1.24114e-10	-0.577205	0.000343225	-1.24114e-10	-0.545193
54191031	rs1963243	3.11262e-08	-1.73804	-1.1107	2.42737e-05	-1.73628	-1.11645	3.41671e-05	-1.74197	-1.11035
54191055	rs1963907	2.9324e-08	-1.73998	-1.16839	2.29775e-05	-1.7385	-1.16911	3.21587e-05	-1.74313	-1.16977
54191147	rs1194729	6.0168e-08	-1.61112	-0.57852	5.62894e-05	-1.47685	-0.534763	8.55638e-05	-1.42077	-0.513543
54191409	rs73337140	2.85059e-07	-1.24114e-10	-0.634083	0.000244724	-1.24114e-10	-0.541994	0.000355854	-1.24114e-10	-0.509057
54191501	rs1194728	3.62745e-08	-1.61112	-1.08454	3.24711e-05	-1.47685	-1.08492	4.84131e-05	-1.42077	-1.08303
54191579	rs150058505	1.06049e-06	0.679709	-1.71679e-10	0.000263681	-0.467382	-1.71679e-10	0.000342015	-0.548725	-1.71679e-10
54191758	rs1194727	3.68948e-08	-1.60178	-1.07693	3.36737e-05	-1.44808	-1.07732	5.02192e-05	-1.39183	-1.07536
54191901	rs1194726	3.75299e-08	-1.60178	-1.05987	3.42501e-05	-1.44808	-1.06035	5.10897e-05	-1.39183	-1.05817
54192068	rs1194725	3.68801e-08	-1.60227	-1.07683	3.3351e-05	-1.45634	-1.07869	4.97471e-05	-1.39957	-1.07706
54192087	rs12255836	2.87128e-07	-1.24114e-10	-0.626853	0.000246646	-1.24114e-10	-0.534169	0.000358722	-1.24114e-10	-0.501031
54192387	rs1194724	5.79253e-08	-1.61226	-0.615367	5.48899e-05	-1.46328	-0.573517	8.32774e-05	-1.40841	-0.552988
54192502	rs111435039	2.87006e-07	-1.24114e-10	-0.627276	0.000246533	-1.24114e-10	-0.534627	0.000358554	-1.24114e-10	-0.501501
54192507	rs111939254	2.86334e-07	-1.24114e-10	-0.629621	0.000245909	-1.24114e-10	-0.537164	0.000357622	-1.24114e-10	-0.504103
54192514	rs113135993	2.86334e-07	-1.24114e-10	-0.629621	0.000245909	-1.24114e-10	-0.537164	0.000357622	-1.24114e-10	-0.504103
54192709	rs12265353	2.86334e-07	-1.24114e-10	-0.629621	0.000245909	-1.24114e-10	-0.537164	0.000357622	-1.24114e-10	-0.504103
54192781	rs12263786	2.86334e-07	-1.24114e-10	-0.629621	0.000245909	-1.24114e-10	-0.537164	0.000357622	-1.24114e-10	-0.504103
54192815	rs12265416	2.86334e-07	-1.24114e-10	-0.629621	0.000245909	-1.24114e-10	-0.537164	0.000357622	-1.24114e-10	-0.504103
54193118	rs1649131	5.96025e-08	-1.59639	-0.602697	5.70374e-05	-1.44034	-0.558078	8.66076e-05	-1.38338	-0.538812
54193120	rs1649130	5.96025e-08	-1.59639	-0.602697	5.70374e-05	-1.44034	-0.558078	8.66076e-05	-1.38338	-0.538812
54193306	rs1194723	3.67661e-08	-1.62234	-1.05987	3.32385e-05	-1.47807	-1.06035	4.94424e-05	-1.4246	-1.05817
54193545	rs12243020	2.84569e-07	-1.24114e-10	-0.635804	0.000244268	-1.24114e-10	-0.543856	0.000355175	-1.24114e-10	-0.510968
54193818	rs1194722	5.87201e-08	-1.60707	-0.60693	5.57916e-05	-1.45573	-0.564769	8.47171e-05	-1.40017	-0.544091
54193865	rs12267453	3.53694e-07	-1.24114e-10	-0.418348	0.000308631	-1.24114e-10	-0.309977	0.000451271	-1.24114e-10	-0.271511
54193957	rs12269071	2.81948e-07	-1.24114e-10	-0.645059	0.000241833	-1.24114e-10	-0.553878	0.000351542	-1.24114e-10	-0.52125
54194044	rs12267531	2.85059e-07	-1.24114e-10	-0.634083	0.000244724	-1.24114e-10	-0.541994	0.000355854	-1.24114e-10	-0.509057
54194134	rs12259981	2.84456e-07	-1.24114e-10	-0.636202	0.000244163	-1.24114e-10	-0.544287	0.000355018	-1.24114e-10	-0.51141
54194583	rs149327804	9.63794e-08	-1.71849	-1.71679e-10	8.80883e-05	-1.56378	-1.71679e-10	0.000128709	-1.52603	-1.71679e-10
54194804	rs1201590	6.00066e-08	-1.59615	-0.596171	5.67537e-05	-1.45034	-0.55306	8.61311e-05	-1.39556	-0.532145
54195126	rs140408131	1.85576e-07	-1.06332	-1.71679e-10	0.000113527	-1.31009	-1.71679e-10	0.000154681	-1.34221	-1.71679e-10
54195139	rs11002045	2.83197e-07	-1.24114e-10	-0.640639	0.000242993	-1.24114e-10	-0.549091	0.000353272	-1.24114e-10	-0.516339
54195254	rs11002046	2.83197e-07	-1.24114e-10	-0.640639	0.000242993	-1.24114e-10	-0.549091	0.000353272	-1.24114e-10	-0.516339
54195311	rs1194721	3.66242e-08	-1.62723	-1.05884	3.30323e-05	-1.48531	-1.05933	4.91019e-05	-1.43254	-1.05714
54195694	rs12240603	2.81298e-07	-1.24114e-10	-0.647366	0.000241229	-1.24114e-10	-0.556378	0.000350641	-1.24114e-10	-0.523816
54195736	rs12240612	3.26799e-07	-1.24114e-10	-0.497436	0.000283554	-1.24114e-10	-0.394722	0.000413808	-1.24114e-10	-0.358177
54196304	rs1194720	3.66091e-08	-1.62869	-1.0578	3.32426e-05	-1.48001	-1.05829	4.93885e-05	-1.42778	-1.05609
54196333	rs1194719	5.64642e-08	-1.61381	-0.639367	5.38656e-05	-1.45775	-0.597878	8.16451e-05	-1.40347	-0.57773
54196383	rs1194718	3.51369e-08	-1.64578	-1.08174	3.13955e-05	-1.51328	-1.08218	4.65277e-05	-1.46331	-1.08022
54196557	rs1194717	6.04663e-08	-1.57354	-0.611156	5.76352e-05	-1.41884	-0.569151	8.76803e-05	-1.36133	-0.548547
54196717	rs34255015	1.37457e-07	-1.06297	-0.300504	9.19727e-05	-1.20237	-0.318262	0.000118298	-1.30515	-0.305225
54196773	rs1194716	3.67392e-08	-1.62723	-1.05571	3.31357e-05	-1.48531	-1.0562	4.92571e-05	-1.43254	-1.05398
54196891	rs1194715	6.01394e-08	-1.59639	-0.593729	5.74376e-05	-1.44034	-0.551086	8.73586e-05	-1.38338	-0.530178
54197120	rs1212764	5.80111e-08	-1.63671	-0.589439	5.43795e-05	-1.4995	-0.546641	8.22526e-05	-1.44813	-0.525658
54197645	rs1194714	9.53468e-08	-1.72926	-1.71679e-10	0.000104905	-1.38907	-1.71679e-10	0.000136224	-1.46927	-1.71679e-10
54197690	rs1194713	3.69879e-08	-1.62367	-1.05252	3.43316e-05	-1.45304	-1.05302	5.11462e-05	-1.39812	-1.05077
54197748	rs1194712	6.15662e-08	-1.58196	-0.584703	5.85246e-05	-1.43094	-0.541733	8.90088e-05	-1.37417	-0.520669
54198121	rs1194711	3.79507e-08	-1.60332	-1.04717	3.42618e-05	-1.46041	-1.04768	5.10143e-05	-1.4061	-1.04538
54198335	rs1194710	3.53033e-08	-1.63671	-1.0861	3.16973e-05	-1.4995	-1.0864	4.704e-05	-1.44813	-1.08445
54198592	rs1194709	3.78924e-08	-1.60705	-1.04498	3.44989e-05	-1.45569	-1.0455	5.14344e-05	-1.40009	-1.04318
54199325	rs7904700	2.78206e-07	-1.24114e-10	-0.658418	0.000238356	-1.24114e-10	-0.568357	0.000346357	-1.24114e-10	-0.53611
54199985	rs61377487	2.68829e-07	-1.24114e-10	-0.692705	0.000229646	-1.24114e-10	-0.605586	0.000333366	-1.24114e-10	-0.574339
54200002	rs12268968	2.71114e-07	-1.24114e-10	-0.68424	0.000231768	-1.24114e-10	-0.596385	0.000336531	-1.24114e-10	-0.564887
54200032	rs12246298	2.70512e-07	-1.24114e-10	-0.686464	0.000231209	-1.24114e-10	-0.598802	0.000335697	-1.24114e-10	-0.567369
54200128	rs1194707	3.59937e-08	-1.63398	-1.06946	3.24435e-05	-1.49336	-1.06927	4.8279e-05	-1.43907	-1.06751
54200135	rs1194706	3.61957e-08	-1.62448	-1.07336	3.27798e-05	-1.47914	-1.07317	4.8848e-05	-1.42342	-1.07145
54200150	rs1194705	5.61503e-08	-1.59902	-0.65973	5.36228e-05	-1.44188	-0.618274	8.1575e-05	-1.38255	-0.599508
54200211	rs78320335	1.67153e-07	-1.24114e-10	-1.16787	0.000131113	-1.24114e-10	-1.16606	0.000184509	-1.24114e-10	-1.16588
54200432	rs1194704	5.86774e-08	-1.59057	-0.62416	5.56581e-05	-1.44026	-0.582636	8.47094e-05	-1.38209	-0.562263
54200937	rs12243106	3.21728e-07	-1.24114e-10	-0.513074	0.000278831	-1.24114e-10	-0.411517	0.000406756	-1.24114e-10	-0.375366
54200982	rs11002084	3.27494e-08	-1.73818	-1.05971	2.53409e-05	-1.74211	-1.06759	3.58679e-05	-1.7445	-1.05924
54201572	rs10160070	3.21604e-08	-1.73466	-1.08139	2.48754e-05	-1.73978	-1.08846	3.51204e-05	-1.74383	-1.08097
54202151	rs142452558	1.1858e-07	-1.5112	-1.71679e-10	8.131e-05	-1.64385	-1.71679e-10	0.000116788	-1.62322	-1.71679e-10
54202161	rs146892462	1.36949e-07	-1.36717	-1.71679e-10	0.000122813	-1.23146	-1.71679e-10	0.000161894	-1.29664	-1.71679e-10
54202690	rs73337186	2.67585e-07	-1.24114e-10	-0.697345	0.00022849	-1.24114e-10	-0.610632	0.000331642	-1.24114e-10	-0.579522
54202758	rs73337187	2.59008e-07	-1.24114e-10	-0.729921	0.000220524	-1.24114e-10	-0.646118	0.000319764	-1.24114e-10	-0.615996
54203591	rs73337189	2.55818e-07	-1.24114e-10	-0.742313	0.000217561	-1.24114e-10	-0.659645	0.000315346	-1.24114e-10	-0.629909
54203907	rs138172050	6.64026e-07	-1.24114e-10	0.211541	0.000507581	-1.24114e-10	0.187532	0.000704459	-1.24114e-10	0.173851
54204245	rs76473525	3.82551e-07	-1.24114e-10	-0.339918	0.000332309	-1.24114e-10	-0.236059	0.000486978	-1.24114e-10	-0.195359
54205596	rs12250301	2.55818e-07	-1.24114e-10	-0.742313	0.000217561	-1.24114e-10	-0.659645	0.000315346	-1.24114e-10	-0.629909
54205750	rs12257131	2.60383e-07	-1.24114e-10	-0.724627	0.000223658	-1.24114e-10	-0.632006	0.000324579	-1.24114e-10	-0.601048
54206626	rs12244791	2.94606e-07	-1.24114e-10	-0.60114	0.000255974	-1.24114e-10	-0.497048	0.000372821	-1.24114e-10	-0.462479
54206693	rs1194703	7.10089e-08	-0.853335	-1.17064	0.000100736	-0.259132	-1.17049	0.000150174	-0.201134	-1.17065
54207465	rs11002107	3.29103e-08	-1.73818	-1.05481	2.54873e-05	-1.74211	-1.06183	3.60882e-05	-1.7445	-1.05312
54207696	rs12355839	1.14838e-07	-0.838993	-0.704267	9.34249e-05	-0.790232	-0.714734	0.000114063	-0.945236	-0.701587
54207756	rs12247086	3.47591e-07	-1.24114e-10	-0.435754	0.000306133	-1.24114e-10	-0.318103	0.000447784	-1.24114e-10	-0.279267
54208977	rs12269101	3.03363e-07	-1.24114e-10	-0.571849	0.000264251	-1.24114e-10	-0.465224	0.000385184	-1.24114e-10	-0.429858
54209044	rs10824513	3.24151e-08	-1.73592	-1.07224	2.50734e-05	-1.74065	-1.07967	3.5433e-05	-1.74414	-1.0718
54209868	rs12255949	3.26376e-08	-1.74434	-1.05697	2.5448e-05	-1.74428	-1.06121	3.62482e-05	-1.74111	-1.05208
54209914	rs12241707	3.31036e-08	-1.73919	-1.04795	2.57054e-05	-1.74272	-1.05271	3.64404e-05	-1.74454	-1.04336
54209978	rs11002114	1.14131e-07	-0.71541	-0.834023	8.9012e-05	-0.710445	-0.842907	0.00010792	-0.870443	-0.831746
54210035	rs113695096	2.82244e-07	-1.24114e-10	-0.644007	0.000240356	-1.24114e-10	-0.560003	0.00034953	-1.24114e-10	-0.526988
54210082	rs112945515	2.62638e-07	-1.24114e-10	-0.716004	0.000222381	-1.24114e-10	-0.637733	0.000322698	-1.24114e-10	-0.606863
54210403	rs80017461	1.96326e-06	1.29558	-1.71679e-10	0.000395874	-0.0610277	-1.71679e-10	0.000540221	-0.0915995	-1.71679e-10
54210641	rs12570796	3.19332e-08	-1.73919	-1.08395	2.48163e-05	-1.74272	-1.08791	3.51271e-05	-1.74454	-1.08006
54210937	rs118045914	3.73462e-07	-1.24114e-10	-0.363964	0.000306994	-1.24114e-10	-0.315296	0.000439043	-1.24114e-10	-0.298981
54211239	rs76585477	3.12674e-07	-0.54162	-1.71679e-10	7.35753e-05	-1.74381	-1.71679e-10	0.00010417	-1.73755	-1.71679e-10
54212406	rs145481108	1.86188e-07	-1.24114e-10	-1.06002	0.000144853	-1.24114e-10	-1.0664	0.000203757	-1.24114e-10	-1.06665
54212597	rs1194743	4.15939e-07	0.827883	-1.08412	0.000615582	1.42953	-1.04909	0.000754653	1.28676	-1.04408
54212642	rs7080050	3.04373e-07	-1.24114e-10	-0.568525	0.000260657	-1.24114e-10	-0.478918	0.000379848	-1.24114e-10	-0.443807
54212829	rs7080337	3.01692e-07	-1.24114e-10	-0.577375	0.000258196	-1.24114e-10	-0.488405	0.000376172	-1.24114e-10	-0.453533
54212877	rs7083821	2.96393e-07	-1.24114e-10	-0.595094	0.000253334	-1.24114e-10	-0.507416	0.000368909	-1.24114e-10	-0.473028
54213550	rs1194742	8.34789e-08	-0.691573	-1.17061	0.000123898	-0.0522552	-1.17041	0.000185405	0.00961177	-1.17065
54213633	rs73337201	2.65723e-07	-1.24114e-10	-0.704327	0.000225209	-1.24114e-10	-0.625097	0.000326919	-1.24114e-10	-0.593867
54213685	rs11002129	6.71268e-07	0.222389	-1.71679e-10	0.000166287	-0.92841	-1.71679e-10	0.000210083	-1.03608	-1.71679e-10
54213696	rs1194741	4.80406e-08	-1.58497	-0.829767	4.48973e-05	-1.43241	-0.805337	6.79659e-05	-1.37353	-0.791046
54213701	rs150287902	1.98609e-06	1.30714	-1.71679e-10	0.000399296	-0.0524211	-1.71679e-10	0.000544848	-0.0830713	-1.71679e-10
54213731	rs73339006	2.67849e-07	-1.24114e-10	-0.696358	0.000227158	-1.24114e-10	-0.616479	0.000329828	-1.24114e-10	-0.585008
54213865	rs144706680	2.33503e-07	-1.24114e-10	-0.833584	0.0001808	-1.24114e-10	-0.84473	0.000253556	-1.24114e-10	-0.847993
54214774	rs73339008	3.14722e-07	-1.24114e-10	-0.53509	0.000270159	-1.24114e-10	-0.443114	0.000394044	-1.24114e-10	-0.407117
54214899	rs77188673	1.79522e-07	-1.24114e-10	-1.09648	0.000141168	-1.24114e-10	-1.09217	0.000197589	-1.24114e-10	-1.09739
54215604	rs12260092	3.14042e-07	-1.24114e-10	-0.537253	0.000269535	-1.24114e-10	-0.445427	0.000393111	-1.24114e-10	-0.409487
54216213	rs73339014	3.21381e-07	-1.24114e-10	-0.514154	0.000276275	-1.24114e-10	-0.420726	0.000403184	-1.24114e-10	-0.384186
54217676	rs12415766	1.34966e-07	-0.216765	-1.16499	8.57065e-05	-0.424889	-1.16631	0.000154555	-0.178679	-1.16435
54219210	rs150238625	1.00302e-07	-1.6786	-1.71679e-10	7.36388e-05	-1.74295	-1.71679e-10	0.000103629	-1.74276	-1.71679e-10
54219372	rs11002152	3.06959e-08	-1.74234	-1.12031	2.39163e-05	-1.74427	-1.12329	3.38634e-05	-1.74388	-1.11736
54219613	rs56746730	3.06276e-07	-1.24114e-10	-0.562294	0.000262404	-1.24114e-10	-0.47224	0.000382457	-1.24114e-10	-0.436962
54220838	rs73339022	3.12556e-07	-1.24114e-10	-0.541998	0.000268169	-1.24114e-10	-0.450505	0.000391071	-1.24114e-10	-0.41469
54221141	rs12253753	3.11884e-07	-1.24114e-10	-0.544149	0.000267553	-1.24114e-10	-0.452808	0.000390149	-1.24114e-10	-0.417049
54221478	rs1441120	3.11884e-07	-1.24114e-10	-0.544149	0.000267553	-1.24114e-10	-0.452808	0.000390149	-1.24114e-10	-0.417049
54222700	rs7072401	2.55081e-07	-1.24114e-10	-0.745199	0.000215453	-1.24114e-10	-0.669381	0.000312358	-1.24114e-10	-0.639428
54222762	rs16930418	9.01938e-08	-0.639045	-1.14577	5.90601e-05	-0.814948	-1.14862	0.000102773	-0.606613	-1.14444
54223251	rs12257964	3.39279e-07	-1.24114e-10	-0.459959	0.000292729	-1.24114e-10	-0.362876	0.00042778	-1.24114e-10	-0.32497
54223255	rs1612115	9.70962e-08	-1.71108	-1.71679e-10	0.00010795	-1.36045	-1.71679e-10	0.000139592	-1.44485	-1.71679e-10
54223356	rs11002164	2.57505e-07	-1.24114e-10	-0.735743	0.000217675	-1.24114e-10	-0.659122	0.000315674	-1.24114e-10	-0.628868
54223977	rs1733724	3.14882e-07	0.51173	-1.04631	0.00045159	1.07555	-1.0049	0.000559329	0.942229	-0.99907
54224395	rs73339028	3.00845e-07	-1.24114e-10	-0.580186	0.000257419	-1.24114e-10	-0.49142	0.00037501	-1.24114e-10	-0.456625
54224491	rs58093562	2.57035e-07	-1.24114e-10	-0.737569	0.000217244	-1.24114e-10	-0.661102	0.000315031	-1.24114e-10	-0.630907
54224607	rs58249278	2.5652e-07	-1.24114e-10	-0.739574	0.000216772	-1.24114e-10	-0.663277	0.000314327	-1.24114e-10	-0.633145
54224810	rs12260347	3.08366e-07	-1.24114e-10	-0.555492	0.000264323	-1.24114e-10	-0.464954	0.000385324	-1.24114e-10	-0.429495
54225116	rs12411572	1.19746e-07	-0.331017	-1.17039	7.67905e-05	-0.530918	-1.17012	0.000136817	-0.294375	-1.17056
54225264	rs117632012	1.8885e-07	-1.04583	-1.71679e-10	7.62777e-05	-1.70774	-1.71679e-10	0.000107584	-1.7053	-1.71679e-10
54225312	rs12241876	3.00845e-07	-1.24114e-10	-0.580186	0.000257419	-1.24114e-10	-0.49142	0.00037501	-1.24114e-10	-0.456625
54225761	rs1441119	2.57505e-07	-1.24114e-10	-0.735743	0.000217675	-1.24114e-10	-0.659122	0.000315674	-1.24114e-10	-0.628868
54226393	rs80235069	1.52264e-07	-1.26117	-1.71679e-10	0.000309401	-0.307485	-1.71679e-10	0.000578388	-0.0233332	-1.71679e-10
54226806	rs77302765	3.07645e-07	-1.24114e-10	-0.557834	0.00026366	-1.24114e-10	-0.467462	0.000384334	-1.24114e-10	-0.432066
54227090	rs61848073	1.68298e-07	-1.24114e-10	-1.16104	0.000132167	-1.24114e-10	-1.15806	0.000186177	-1.24114e-10	-1.15688
54227322	rs76357324	3.174e-07	-1.24114e-10	-0.526619	0.000272618	-1.24114e-10	-0.434052	0.000397718	-1.24114e-10	-0.397835
54227325	rs12412098	7.70539e-08	-0.774333	-1.16794	5.11559e-05	-0.938641	-1.16861	8.75695e-05	-0.743935	-1.16721
54227657	rs878870	7.63047e-08	-0.789137	-1.16291	0.000110375	-0.176576	-1.16166	0.00016444	-0.117004	-1.16403
54227988	rs56111620	2.63046e-07	-1.24114e-10	-0.714452	0.000222755	-1.24114e-10	-0.636053	0.000323256	-1.24114e-10	-0.605134
54228160	rs146001849	2.29222e-07	-1.24114e-10	-0.852089	0.000181725	-1.24114e-10	-0.839631	0.000252269	-1.24114e-10	-0.853081
54228212	rs11002177	7.87425e-08	-1.57737	-0.343228	5.46305e-05	-1.65395	-0.387579	8.01086e-05	-1.64587	-0.354328
54228504	rs78954317	3.07019e-07	-1.24114e-10	-0.559872	0.000231276	-1.24114e-10	-0.598512	0.000329058	-1.24114e-10	-0.587343
54228515	rs11002178	2.92743e-08	-1.74005	-1.17002	2.28141e-05	-1.74445	-1.17029	3.21499e-05	-1.74354	-1.16963
54228684	rs78070813	1.42275e-07	-1.32902	-1.71679e-10	0.00013061	-1.1699	-1.71679e-10	0.000185859	-1.15859	-1.71679e-10
54229748	rs12267357	2.61992e-07	-1.24114e-10	-0.718468	0.000218812	-1.24114e-10	-0.653912	0.000316608	-1.24114e-10	-0.625915
54229790	rs117614761	3.36216e-07	-1.24114e-10	-0.469026	0.000252567	-1.24114e-10	-0.510447	0.000359625	-1.24114e-10	-0.498516
54229808	rs1031014	9.63501e-08	-1.71879	-1.71679e-10	0.000105039	-1.38779	-1.71679e-10	0.00013627	-1.46894	-1.71679e-10
54230508	rs11002185	3.16825e-07	-1.24114e-10	-0.528431	0.000267793	-1.24114e-10	-0.451909	0.000389406	-1.24114e-10	-0.418956
54230565	rs11002186	3.15418e-07	-1.24114e-10	-0.532883	0.000266535	-1.24114e-10	-0.456619	0.000387535	-1.24114e-10	-0.423773
54230971	rs2464637	9.70623e-08	-1.71143	-1.71679e-10	0.000107822	-1.36164	-1.71679e-10	0.000139446	-1.4459	-1.71679e-10
54230988	rs12411541	2.9258e-08	-1.7433	-1.16733	2.28745e-05	-1.74448	-1.16762	3.23211e-05	-1.74193	-1.16593
54231020	rs11002187	3.16086e-07	-1.24114e-10	-0.530765	0.000267133	-1.24114e-10	-0.454378	0.000388424	-1.24114e-10	-0.421481
54231037	rs11002188	3.15902e-07	-1.24114e-10	-0.531348	0.000266968	-1.24114e-10	-0.454996	0.000388179	-1.24114e-10	-0.422113
54231349	rs150403122	3.48916e-07	-0.43195	-1.71679e-10	0.000144291	-1.07029	-1.71679e-10	0.00018983	-1.13745	-1.71679e-10
54231500	rs12248550	3.20912e-07	-1.24114e-10	-0.515614	0.000271448	-1.24114e-10	-0.438353	0.000394841	-1.24114e-10	-0.405095
54231802	rs7910657	3.11678e-07	-1.24114e-10	-0.544811	0.000263191	-1.24114e-10	-0.469244	0.000382563	-1.24114e-10	-0.436686
54232010	rs11002190	3.12397e-07	-1.24114e-10	-0.542507	0.000263834	-1.24114e-10	-0.466804	0.000383519	-1.24114e-10	-0.434191
54232069	rs7898055	2.66016e-07	-1.24114e-10	-0.703223	0.000222405	-1.24114e-10	-0.637624	0.000321946	-1.24114e-10	-0.609195
54232130	rs11002191	3.23886e-07	-1.24114e-10	-0.506388	0.000274108	-1.24114e-10	-0.428601	0.000398798	-1.24114e-10	-0.395123
54232492	rs11002193	3.24655e-07	-1.24114e-10	-0.504018	0.000274796	-1.24114e-10	-0.426096	0.00039982	-1.24114e-10	-0.392563
54232745	rs10824550	5.06296e-07	-1.24114e-10	-0.0596598	0.00039207	-1.24114e-10	-0.0706831	0.000571688	-1.24114e-10	-0.0349859
54233035	rs138710866	1.30232e-07	-1.41746	-1.71679e-10	8.0882e-05	-1.64913	-1.71679e-10	0.000110646	-1.67724	-1.71679e-10
54233227	rs77784159	2.44552e-07	-0.787352	-1.71679e-10	7.39551e-05	-1.73867	-1.71679e-10	0.000103482	-1.74418	-1.71679e-10
54233370	rs11002196	3.28177e-07	-1.24114e-10	-0.493229	0.000277946	-1.24114e-10	-0.414696	0.000404507	-1.24114e-10	-0.38091
54233526	rs2439579	1.0507e-07	-1.63216	-1.71679e-10	0.000132106	-1.15852	-1.71679e-10	0.000171227	-1.24059	-1.71679e-10
54233718	rs10824551	3.01766e-08	-1.74426	-1.13545	2.36916e-05	-1.74096	-1.13605	3.37258e-05	-1.7339	-1.13141
54234187	rs7906127	3.01838e-08	-1.74423	-1.13524	2.37452e-05	-1.73952	-1.13522	3.3826e-05	-1.73124	-1.13111
54234347	rs150513777	2.06523e-06	1.34622	-1.71679e-10	0.000509624	0.19155	-1.71679e-10	0.000723942	0.201132	-1.71679e-10
54234770	rs76099073	9.43213e-08	-1.74007	-1.71679e-10	7.751e-05	-1.69172	-1.71679e-10	0.000109176	-1.69062	-1.71679e-10
54234913	rs145840832	9.50179e-08	-1.73272	-1.71679e-10	8.15786e-05	-1.64056	-1.71679e-10	0.00011833	-1.6101	-1.71679e-10
54235252	rs7896415	3.23399e-07	-1.24114e-10	-0.507894	0.000273672	-1.24114e-10	-0.430192	0.00039815	-1.24114e-10	-0.39675
54235428	rs7910782	3.24162e-07	-1.24114e-10	-0.505537	0.000274355	-1.24114e-10	-0.427701	0.000399165	-1.24114e-10	-0.394204
54235798	rs10824553	3.87407e-08	-1.74363	-0.886263	3.09321e-05	-1.73795	-0.872379	4.48837e-05	-1.72727	-0.852232
54236101	rs117578811	1.45029e-07	-1.30985	-1.71679e-10	7.80459e-05	-1.68483	-1.71679e-10	0.000110835	-1.67553	-1.71679e-10
54236651	rs1660800	7.16013e-08	-1.16135	-0.854321	8.94478e-05	-0.707188	-0.84128	0.000128165	-0.69451	-0.83575
54236752	rs1618625	1.13276e-07	-1.22176	-0.335193	0.000130839	-0.788317	-0.379842	0.000188522	-0.776143	-0.368219
54236760	rs12219812	1.6797e-07	-1.24114e-10	-1.16299	0.000131241	-1.24114e-10	-1.16509	0.00018472	-1.24114e-10	-1.16474
54238028	rs57636498	2.0587e-07	-1.30148	0.341947	0.000149521	-1.33157	0.296888	0.000228353	-1.27112	0.318431
54238726	rs150071220	1.036e-07	-1.64624	-1.71679e-10	7.91836e-05	-1.67035	-1.71679e-10	0.000107995	-1.7015	-1.71679e-10
54238823	rs78238320	1.3883e-07	-1.35353	-1.71679e-10	7.75792e-05	-1.69082	-1.71679e-10	0.000108764	-1.6944	-1.71679e-10
54239646	rs1733731	4.19826e-08	-1.47619	-1.07334	4.12597e-05	-1.2696	-1.05263	6.21394e-05	-1.20965	-1.04455
54240004	rs4935325	1.01747e-07	-0.915163	-0.749123	6.74152e-05	-1.0665	-0.764749	0.000114676	-0.887041	-0.754431
54240157	rs1441118	9.59481e-08	-1.72297	-1.71679e-10	0.000103365	-1.40386	-1.71679e-10	0.000134362	-1.48304	-1.71679e-10
54240709	rs10824555	1.82731e-07	-1.24114e-10	-1.07876	0.000142127	-1.24114e-10	-1.0854	0.000200581	-1.24114e-10	-1.08236
54240712	rs1561662	5.41714e-08	-1.68678	-0.607847	4.96704e-05	-1.54676	-0.589951	7.20236e-05	-1.53951	-0.567072
54240807	rs1733730	9.63771e-08	-1.71851	-1.71679e-10	0.000105149	-1.38675	-1.71679e-10	0.000136395	-1.46803	-1.71679e-10
54241159	rs1441117	9.58946e-08	-1.72353	-1.71679e-10	0.000103135	-1.40608	-1.71679e-10	0.0001341	-1.48499	-1.71679e-10
54241219	rs2218224	6.25158e-08	-1.68326	-0.468106	5.11801e-05	-1.65626	-0.45051	7.565e-05	-1.63143	-0.426032
54241652	rs1561661	9.59712e-08	-1.72273	-1.71679e-10	0.000103464	-1.4029	-1.71679e-10	0.000134475	-1.4822	-1.71679e-10
54241908	rs147354175	1.40265e-07	-1.34325	-1.71679e-10	9.15013e-05	-1.52577	-1.71679e-10	0.000132657	-1.49581	-1.71679e-10
54242095	rs117932182	1.09757e-07	-1.58851	-1.71679e-10	7.95085e-05	-1.66626	-1.71679e-10	0.000108872	-1.6934	-1.71679e-10
54242224	rs117426820	1.278e-07	-1.43631	-1.71679e-10	7.52208e-05	-1.7217	-1.71679e-10	0.000106249	-1.71779	-1.71679e-10
54243993	rs10824558	5.45584e-08	-1.71855	-0.568959	4.39121e-05	-1.70745	-0.552485	6.43022e-05	-1.69016	-0.529821
54244068	rs1615575	9.43494e-08	-1.73978	-1.71679e-10	9.49625e-05	-1.48864	-1.71679e-10	0.000124837	-1.55657	-1.71679e-10
54244257	rs72789161	3.50693e-07	-0.426868	-1.71679e-10	0.000804619	0.648245	-1.71679e-10	0.000940693	0.463038	-1.71679e-10
54244585	rs11002230	6.1835e-08	-1.65041	-0.511896	4.59342e-05	-1.64084	-0.574072	6.65671e-05	-1.61094	-0.574423
54244654	rs1730475	9.46794e-08	-1.73628	-1.71679e-10	9.71294e-05	-1.46608	-1.71679e-10	0.000127283	-1.53717	-1.71679e-10
54244794	rs117109427	3.84873e-08	-1.7252	-0.91125	3.8549e-05	-1.46046	-0.929733	5.23777e-05	-1.49878	-0.926322
54244901	rs146793740	1.66689e-07	-1.24114e-10	-1.17065	0.00013052	-1.24114e-10	-1.17059	0.000183631	-1.24114e-10	-1.17065
54246138	rs1660797	9.45894e-08	-1.73724	-1.71679e-10	9.65815e-05	-1.47174	-1.71679e-10	0.000126664	-1.54204	-1.71679e-10
54246213	rs75410713	2.13234e-07	-0.92439	-1.71679e-10	0.000128789	-1.18395	-1.71679e-10	0.000184155	-1.1678	-1.71679e-10
54246924	rs138885126	1.67031e-07	-1.24114e-10	-1.1686	0.000130566	-1.24114e-10	-1.17024	0.000183694	-1.24114e-10	-1.17031
54247087	rs72789164	3.08321e-07	-0.555638	-1.71679e-10	0.00104787	0.912387	-1.71679e-10	0.00133402	0.812372	-1.71679e-10
54247379	rs376332879	1.75312e-07	-1.24114e-10	-1.12022	0.000135459	-1.24114e-10	-1.13345	0.000190417	-1.24114e-10	-1.13436
54247507	rs1630401	9.49692e-08	-1.73323	-1.71679e-10	9.87548e-05	-1.44948	-1.71679e-10	0.000129123	-1.52281	-1.71679e-10
54247510	rs1730477	9.49692e-08	-1.73323	-1.71679e-10	9.87548e-05	-1.44948	-1.71679e-10	0.000129123	-1.52281	-1.71679e-10
54247569	rs1730478	9.43494e-08	-1.73978	-1.71679e-10	9.49625e-05	-1.48864	-1.71679e-10	0.000124837	-1.55657	-1.71679e-10
54248750	rs1730479	9.46691e-08	-1.73639	-1.71679e-10	9.70681e-05	-1.46671	-1.71679e-10	0.000127214	-1.53771	-1.71679e-10
54249423	rs554333363	1.54359e-07	-1.2475	-1.71679e-10	0.000143658	-1.07469	-1.71679e-10	0.000204609	-1.06248	-1.71679e-10
54249942	rs1660795	9.46691e-08	-1.73639	-1.71679e-10	9.70681e-05	-1.46671	-1.71679e-10	0.000127214	-1.53771	-1.71679e-10
54250014	rs1733709	9.46239e-08	-1.73687	-1.71679e-10	9.67946e-05	-1.46953	-1.71679e-10	0.000126904	-1.54014	-1.71679e-10
54250028	rs7897075	5.55026e-08	-1.67929	-0.591058	4.49231e-05	-1.66228	-0.574887	6.62606e-05	-1.63735	-0.552634
54250155	rs1733710	9.44531e-08	-1.73868	-1.71679e-10	9.56953e-05	-1.48095	-1.71679e-10	0.000125663	-1.54998	-1.71679e-10
54250971	rs1625119	9.41331e-08	-1.74207	-1.71679e-10	9.31591e-05	-1.50782	-1.71679e-10	0.000122809	-1.57295	-1.71679e-10
54250976	rs143930609	1.01142e-07	-1.67025	-1.71679e-10	9.44256e-05	-1.49431	-1.71679e-10	0.000138507	-1.45266	-1.71679e-10
54250983	rs1660794	3.55169e-08	-1.5633	-1.15347	3.44143e-05	-1.36009	-1.14356	5.11098e-05	-1.30979	-1.13981
54251257	rs189691674	1.69698e-07	-1.24114e-10	-1.15276	0.000133189	-1.24114e-10	-1.15035	0.000186877	-1.24114e-10	-1.15313
54251926	rs140995308	1.16335e-06	0.77228	-1.71679e-10	0.000400035	-0.0505711	-1.71679e-10	0.000542492	-0.0874045	-1.71679e-10
54252478	rs2439578	9.41861e-08	-1.74151	-1.71679e-10	9.36502e-05	-1.50256	-1.71679e-10	0.00012336	-1.56847	-1.71679e-10
54252585	rs2439577	9.41861e-08	-1.74151	-1.71679e-10	9.36502e-05	-1.50256	-1.71679e-10	0.00012336	-1.56847	-1.71679e-10
54253520	rs11002267	3.7282e-07	-1.24114e-10	-0.365685	0.000272856	-1.24114e-10	-0.43318	0.000394553	-1.24114e-10	-0.405825
54253660	rs1733741	9.40042e-08	-1.74344	-1.71679e-10	9.16997e-05	-1.5236	-1.71679e-10	0.000121174	-1.58635	-1.71679e-10
54253816	rs10762762	9.42701e-08	-1.74062	-1.71679e-10	9.43557e-05	-1.49505	-1.71679e-10	0.000124154	-1.56206	-1.71679e-10
54253867	rs2463962	9.41048e-08	-1.74237	-1.71679e-10	9.2878e-05	-1.51084	-1.71679e-10	0.000122493	-1.57552	-1.71679e-10
54254462	rs1620449	9.41048e-08	-1.74237	-1.71679e-10	9.2878e-05	-1.51084	-1.71679e-10	0.000122493	-1.57552	-1.71679e-10
54255888	rs1730471	9.40404e-08	-1.74306	-1.71679e-10	9.21653e-05	-1.51854	-1.71679e-10	0.000121695	-1.58206	-1.71679e-10
54256093	rs147631430	1.7711e-07	-1.24114e-10	-1.11001	0.000141345	-1.24114e-10	-1.09092	0.000200207	-1.24114e-10	-1.08422
54256358	rs140893110	1.75595e-07	-1.24114e-10	-1.1186	0.000134668	-1.24114e-10	-1.13931	0.000188454	-1.24114e-10	-1.14473
54256804	rs1660779	9.40042e-08	-1.74344	-1.71679e-10	9.16997e-05	-1.5236	-1.71679e-10	0.000121174	-1.58635	-1.71679e-10
54257243	rs1660771	9.40042e-08	-1.74344	-1.71679e-10	9.16997e-05	-1.5236	-1.71679e-10	0.000121174	-1.58635	-1.71679e-10
54257261	rs184585694	3.0227e-07	-0.575461	-1.71679e-10	0.000130341	-1.17197	-1.71679e-10	0.000172407	-1.23372	-1.71679e-10
54257465	rs10824572	1.95586e-07	-1.70629	0.695509	0.000139261	-1.74405	0.63828	0.000202509	-1.74378	0.67098
54257690	rs145805382	1.7134e-07	-1.24114e-10	-1.14313	0.000133061	-1.24114e-10	-1.15131	0.000187119	-1.24114e-10	-1.15184
54258384	rs11002295	6.04885e-08	-1.05583	-1.1285	4.48298e-05	-1.09765	-1.1416	7.3407e-05	-0.945906	-1.14165
54258466	rs11002296	1.18627e-07	-1.5108	-1.71679e-10	8.93144e-05	-1.54996	-1.71679e-10	0.000128342	-1.52888	-1.71679e-10
54258510	rs7077082	3.25987e-08	-1.67157	-1.13093	2.81509e-05	-1.5882	-1.11634	4.21717e-05	-1.53014	-1.11169
54259194	rs1660761	9.39041e-08	-1.74451	-1.71679e-10	8.94612e-05	-1.54832	-1.71679e-10	0.000118679	-1.60715	-1.71679e-10
54259695	rs1660756	9.39078e-08	-1.74447	-1.71679e-10	8.96746e-05	-1.54594	-1.71679e-10	0.000118916	-1.60516	-1.71679e-10
54261162	rs1441125	1.08539e-07	-1.59967	-1.71679e-10	0.000142667	-1.08161	-1.71679e-10	0.000181324	-1.1833	-1.71679e-10
54262181	rs1733732	1.08284e-07	-1.60202	-1.71679e-10	0.000141948	-1.08666	-1.71679e-10	0.000180482	-1.18795	-1.71679e-10
54263166	rs1730463	1.0635e-07	-1.62004	-1.71679e-10	0.000134	-1.14428	-1.71679e-10	0.000171695	-1.23786	-1.71679e-10
54263266	rs10824580	4.72092e-08	-1.38343	-1.04876	3.80947e-05	-1.39026	-1.01179	6.02068e-05	-1.28338	-1.00242
54263385	rs1730462	1.05639e-07	-1.62676	-1.71679e-10	0.000132024	-1.15914	-1.71679e-10	0.000169368	-1.2515	-1.71679e-10
54263434	rs112622195	4.48306e-07	-0.181305	-1.71679e-10	0.000107506	-1.36457	-1.71679e-10	0.000152853	-1.3541	-1.71679e-10
54263577	rs1660801	5.27389e-08	-1.29262	-1.0288	5.4443e-05	-1.05659	-0.988379	8.49451e-05	-0.961841	-0.979733
54263795	rs10762766	4.95329e-08	-1.31297	-1.07117	3.98362e-05	-1.32044	-1.03691	6.34296e-05	-1.20416	-1.02949
54264013	rs1733733	1.0635e-07	-1.62004	-1.71679e-10	0.000134	-1.14428	-1.71679e-10	0.000171695	-1.23786	-1.71679e-10
54264282	rs76652763	1.67907e-07	-1.24114e-10	-1.16337	0.000132043	-1.24114e-10	-1.159	0.000185857	-1.24114e-10	-1.1586
54264507	rs1730461	1.06118e-07	-1.62223	-1.71679e-10	0.000133357	-1.1491	-1.71679e-10	0.000170937	-1.24228	-1.71679e-10
54264675	rs1660798	1.07756e-07	-1.60691	-1.71679e-10	0.000140458	-1.09721	-1.71679e-10	0.00017874	-1.19765	-1.71679e-10
54264867	rs2099796	2.84295e-07	-1.24114e-10	-0.636767	0.000224467	-1.24114e-10	-0.628397	0.00032352	-1.24114e-10	-0.604319
54264966	rs1837723	4.70689e-08	-1.37909	-1.05608	3.7605e-05	-1.39549	-1.01949	5.93955e-05	-1.28775	-1.01161
54265310	rs111442290	1.4942e-07	-1.28002	-1.71679e-10	9.84452e-05	-1.45262	-1.71679e-10	0.000139772	-1.44357	-1.71679e-10
54265574	rs1733734	1.0635e-07	-1.62004	-1.71679e-10	0.000134	-1.14428	-1.71679e-10	0.000171695	-1.23786	-1.71679e-10
54265851	rs1660769	1.07267e-07	-1.61146	-1.71679e-10	0.000129052	-1.18191	-1.71679e-10	0.000170098	-1.2472	-1.71679e-10
54265906	rs56360408	2.7125e-07	-0.683741	-1.71679e-10	0.000568408	0.300716	-1.71679e-10	0.000658197	0.105926	-1.71679e-10
54266076	rs117013175	1.11668e-07	-1.57125	-1.71679e-10	9.73374e-05	-1.46394	-1.71679e-10	0.000138043	-1.45602	-1.71679e-10
54266447	rs1730460	1.06585e-07	-1.61784	-1.71679e-10	0.000134649	-1.13945	-1.71679e-10	0.000172459	-1.23342	-1.71679e-10
54266814	rs1733735	1.06585e-07	-1.61784	-1.71679e-10	0.000134649	-1.13945	-1.71679e-10	0.000172459	-1.23342	-1.71679e-10
54268705	rs1441122	1.05989e-07	-1.62345	-1.71679e-10	0.000132998	-1.15179	-1.71679e-10	0.000170515	-1.24475	-1.71679e-10
54268778	rs1628654	1.05989e-07	-1.62345	-1.71679e-10	0.000132998	-1.15179	-1.71679e-10	0.000170515	-1.24475	-1.71679e-10
54268800	rs139832802	1.01909e-07	-1.6627	-1.71679e-10	7.38664e-05	-1.73987	-1.71679e-10	0.000103668	-1.74239	-1.71679e-10
54269074	rs1950066	1.05989e-07	-1.62345	-1.71679e-10	0.000132998	-1.15179	-1.71679e-10	0.000170515	-1.24475	-1.71679e-10
54269111	rs1950065	1.05989e-07	-1.62345	-1.71679e-10	0.000132998	-1.15179	-1.71679e-10	0.000170515	-1.24475	-1.71679e-10
54269344	rs77344852	8.88298e-07	-1.24114e-10	0.502527	0.00070132	-1.24114e-10	0.510841	0.00102162	-1.24114e-10	0.545564
54269431	rs79608640	1.00149e-07	-1.68012	-1.71679e-10	7.41546e-05	-1.73597	-1.71679e-10	0.000104108	-1.73815	-1.71679e-10
54269897	rs12412318	1.67616e-07	-1.24114e-10	-1.16511	0.000131091	-1.24114e-10	-1.16623	0.000184558	-1.24114e-10	-1.16561
54269898	rs12416461	1.68847e-07	-1.24114e-10	-1.15779	0.000131972	-1.24114e-10	-1.15953	0.000185864	-1.24114e-10	-1.15856
54270669	rs1660808	1.05989e-07	-1.62345	-1.71679e-10	0.000132998	-1.15179	-1.71679e-10	0.000170515	-1.24475	-1.71679e-10
54271093	rs117196468	1.28796e-07	-1.42855	-1.71679e-10	8.99408e-05	-1.54297	-1.71679e-10	0.000121241	-1.5858	-1.71679e-10
54271538	rs1733702	1.05739e-07	-1.62581	-1.71679e-10	0.000132304	-1.15702	-1.71679e-10	0.000169698	-1.24956	-1.71679e-10
54272388	rs76729706	9.85556e-08	-1.69616	-1.71679e-10	7.48664e-05	-1.72642	-1.71679e-10	0.000105143	-1.72825	-1.71679e-10
54272576	rs2463961	1.05989e-07	-1.62345	-1.71679e-10	0.000132998	-1.15179	-1.71679e-10	0.000170515	-1.24475	-1.71679e-10
54272612	rs117993127	2.68962e-07	-0.69221	-1.71679e-10	7.38964e-05	-1.73946	-1.71679e-10	0.000105251	-1.72723	-1.71679e-10
54273453	rs1919778	1.08132e-07	-1.60343	-1.71679e-10	0.000141521	-1.08968	-1.71679e-10	0.000179983	-1.19072	-1.71679e-10
54274078	rs11002340	2.79427e-07	-0.654041	-1.71679e-10	0.00011438	-1.3026	-1.71679e-10	0.000147375	-1.3906	-1.71679e-10
54274846	rs1733701	1.07123e-07	-1.6128	-1.71679e-10	0.000138665	-1.11006	-1.71679e-10	0.000176643	-1.20945	-1.71679e-10
54274933	rs1730469	1.07123e-07	-1.6128	-1.71679e-10	0.000138665	-1.11006	-1.71679e-10	0.000176643	-1.20945	-1.71679e-10
54275454	rs74927449	3.5777e-07	-0.406891	-1.71679e-10	0.000160281	-0.965197	-1.71679e-10	0.000232502	-0.934679	-1.71679e-10
54276358	rs72789185	2.91661e-07	-0.611188	-1.71679e-10	0.000762011	0.593837	-1.71679e-10	0.000921678	0.442617	-1.71679e-10
54276543	rs1733721	3.93051e-08	-1.66368	-0.951749	5.90566e-05	-1.06089	-0.902742	9.20511e-05	-0.970869	-0.890365
54276615	rs16930890	1.00959e-07	-1.67206	-1.71679e-10	0.000120484	-1.25061	-1.71679e-10	0.000155365	-1.3378	-1.71679e-10
54276649	rs1730470	1.0761e-07	-1.60827	-1.71679e-10	0.000140046	-1.10016	-1.71679e-10	0.000178257	-1.20035	-1.71679e-10
54277067	rs149860859	2.98405e-07	-1.24114e-10	-0.588329	0.000253135	-1.24114e-10	-0.5082	0.000367027	-1.24114e-10	-0.478143
54278536	rs1733722	1.07857e-07	-1.60597	-1.71679e-10	0.000140745	-1.09518	-1.71679e-10	0.000179075	-1.19577	-1.71679e-10
54278559	rs1730472	1.07365e-07	-1.61054	-1.71679e-10	0.000139352	-1.10512	-1.71679e-10	0.000177446	-1.20491	-1.71679e-10
54279024	rs2951095	3.62633e-08	-1.67707	-1.01891	5.25497e-05	-1.10267	-0.977691	8.08218e-05	-1.02417	-0.967167
54279441	rs138089801	1.95937e-07	-1.00899	-1.71679e-10	0.000132416	-1.15618	-1.71679e-10	0.000171175	-1.24089	-1.71679e-10
54279982	rs140370606	1.68473e-07	-1.24114e-10	-1.16	0.000131551	-1.24114e-10	-1.16273	0.000185003	-1.24114e-10	-1.16321
54280074	rs116857224	9.51735e-08	-1.73108	-1.71679e-10	7.47667e-05	-1.72775	-1.71679e-10	0.000106478	-1.71564	-1.71679e-10
54281910	rs1730464	1.09523e-07	-1.59065	-1.71679e-10	0.000145425	-1.06246	-1.71679e-10	0.000184548	-1.16567	-1.71679e-10
54282146	rs143557302	9.41462e-08	-1.74193	-1.71679e-10	7.60092e-05	-1.71127	-1.71679e-10	0.000107736	-1.7039	-1.71679e-10
54282598	rs142745758	1.12597e-07	-1.56296	-1.71679e-10	7.88554e-05	-1.67451	-1.71679e-10	0.000114371	-1.64413	-1.71679e-10
54283768	rs16930948	2.98408e-07	-1.24114e-10	-0.58832	0.000235136	-1.24114e-10	-0.581959	0.000339523	-1.24114e-10	-0.556036
54284118	rs7087509	3.49404e-08	-1.69869	-1.03445	4.00661e-05	-1.36427	-0.987324	6.34638e-05	-1.25572	-0.977394
54284291	rs1733723	1.10357e-07	-1.58306	-1.71679e-10	0.00014775	-1.0466	-1.71679e-10	0.000187265	-1.15105	-1.71679e-10
54284343	rs148580575	1.67026e-07	-1.24114e-10	-1.16863	0.000130683	-1.24114e-10	-1.16935	0.000183732	-1.24114e-10	-1.1701
54284687	rs183666740	1.20903e-07	-1.49179	-1.71679e-10	8.86075e-05	-1.55791	-1.71679e-10	0.000116928	-1.62202	-1.71679e-10
54285137	rs1733720	1.0926e-07	-1.59305	-1.71679e-10	0.000144688	-1.06754	-1.71679e-10	0.000183687	-1.17035	-1.71679e-10
54285661	rs1733719	1.09523e-07	-1.59065	-1.71679e-10	0.000145425	-1.06246	-1.71679e-10	0.000184548	-1.16567	-1.71679e-10
54286076	rs1733718	1.09523e-07	-1.59065	-1.71679e-10	0.000145425	-1.06246	-1.71679e-10	0.000184548	-1.16567	-1.71679e-10
54286968	rs77358238	1.85644e-07	-1.06295	-1.71679e-10	0.000132605	-1.15475	-1.71679e-10	0.000194712	-1.11206	-1.71679e-10
54287008	rs1730465	1.10085e-07	-1.58553	-1.71679e-10	0.000146993	-1.05174	-1.71679e-10	0.000186381	-1.15579	-1.71679e-10
54287113	rs1733717	1.0926e-07	-1.59305	-1.71679e-10	0.000144688	-1.06754	-1.71679e-10	0.000183687	-1.17035	-1.71679e-10
54287278	rs117481736	1.31096e-07	-1.41085	-1.71679e-10	0.000100593	-1.43104	-1.71679e-10	0.00014143	-1.43177	-1.71679e-10
54287351	rs117692737	9.66396e-08	-1.71579	-1.71679e-10	7.40415e-05	-1.7375	-1.71679e-10	0.000104702	-1.73246	-1.71679e-10
54287396	rs1733716	3.46252e-08	-1.66657	-1.07563	5.1517e-05	-1.05839	-1.04183	7.91392e-05	-0.979223	-1.03315
54288338	rs61594896	1.68431e-07	-1.24114e-10	-1.16026	0.000132538	-1.24114e-10	-1.15525	0.00018655	-1.24114e-10	-1.15488
54288555	rs1730466	3.57712e-08	-1.65841	-1.05123	5.38318e-05	-1.04262	-1.01364	8.37623e-05	-0.951522	-1.00407
54289542	rs1730467	1.0799e-07	-1.60474	-1.71679e-10	0.000129326	-1.17979	-1.71679e-10	0.000169581	-1.25025	-1.71679e-10
54289628	rs1730468	1.10365e-07	-1.58298	-1.71679e-10	0.000134999	-1.13685	-1.71679e-10	0.00017654	-1.21003	-1.71679e-10
54289814	rs144691355	1.33298e-07	-1.39419	-1.71679e-10	9.74435e-05	-1.46285	-1.71679e-10	0.000131065	-1.50788	-1.71679e-10
54290065	rs7094470	3.34372e-08	-1.71049	-1.06663	3.71765e-05	-1.39437	-1.03207	5.87746e-05	-1.28674	-1.02313
54290439	rs2951093	3.47552e-08	-1.67005	-1.0684	5.20552e-05	-1.05639	-1.03343	7.98293e-05	-0.979209	-1.02448
54290737	rs1730474	1.06848e-07	-1.61537	-1.71679e-10	0.000137884	-1.11571	-1.71679e-10	0.000175728	-1.21464	-1.71679e-10
54291108	rs1730473	1.08586e-07	-1.59924	-1.71679e-10	0.000142798	-1.08069	-1.71679e-10	0.000181477	-1.18245	-1.71679e-10
54291156	rs1733715	1.07836e-07	-1.60617	-1.71679e-10	0.000140685	-1.0956	-1.71679e-10	0.000179005	-1.19616	-1.71679e-10
54293076	rs75028114	9.89407e-08	-1.69226	-1.71679e-10	0.000121343	-1.2435	-1.71679e-10	0.000192205	-1.12501	-1.71679e-10
54293277	rs1730483	1.06614e-07	-1.61757	-1.71679e-10	0.000137215	-1.12057	-1.71679e-10	0.000174946	-1.2191	-1.71679e-10
54293603	rs1733725	1.1051e-07	-0.438518	-1.14316	0.00014813	0.113748	-1.15778	0.000187473	0.00817104	-1.15811
54293606	rs1730484	1.05678e-07	-1.62638	-1.71679e-10	0.000134535	-1.1403	-1.71679e-10	0.00017181	-1.23719	-1.71679e-10
54293744	rs1730485	1.06614e-07	-1.61757	-1.71679e-10	0.000137215	-1.12057	-1.71679e-10	0.000174946	-1.2191	-1.71679e-10
54294077	rs12412036	2.27583e-07	-1.24114e-10	-0.859265	0.000174586	-1.24114e-10	-0.879706	0.000247348	-1.24114e-10	-0.872782
54294122	rs1730486	1.07085e-07	-1.61316	-1.71679e-10	0.000138558	-1.11084	-1.71679e-10	0.000176517	-1.21016	-1.71679e-10
54294831	rs1733726	5.12814e-08	-1.29819	-1.05126	9.78552e-05	-0.448376	-1.01026	0.000152068	-0.357977	-1.00128
54296312	rs1631922	1.06382e-07	-1.61975	-1.71679e-10	0.000136553	-1.12541	-1.71679e-10	0.000174171	-1.22354	-1.71679e-10
54296603	rs1733727	1.06382e-07	-1.61975	-1.71679e-10	0.000136553	-1.12541	-1.71679e-10	0.000174171	-1.22354	-1.71679e-10
54296830	rs1733728	5.39141e-08	-1.27038	-1.02901	0.000106637	-0.383719	-0.988977	0.000165839	-0.29397	-0.97859
54297027	rs11002430	6.47659e-08	-1.38312	-0.732885	4.39126e-05	-1.54922	-0.710701	5.93854e-05	-1.60873	-0.690795
54298315	rs1730458	1.05925e-07	-1.62405	-1.71679e-10	0.000135245	-1.13504	-1.71679e-10	0.000172641	-1.23237	-1.71679e-10
54298439	rs76590763	4.59762e-08	-1.74084	-0.717814	4.50985e-05	-1.52393	-0.709347	6.15551e-05	-1.5611	-0.702547
54299199	rs1733729	1.06152e-07	-1.62191	-1.71679e-10	0.000135896	-1.13023	-1.71679e-10	0.000173403	-1.22796	-1.71679e-10
54299296	rs74715418	8.3666e-07	-1.24114e-10	0.442637	0.000664559	-1.24114e-10	0.456999	0.000953822	-1.24114e-10	0.476899
54299534	rs111812916	1.22383e-07	-1.47963	-1.71679e-10	0.000137621	-1.11762	-1.71679e-10	0.000214936	-1.01324	-1.71679e-10
54299613	rs113920486	1.16555e-07	-1.52842	-1.71679e-10	7.97574e-05	-1.66313	-1.71679e-10	0.000113101	-1.6553	-1.71679e-10
54299877	rs1730459	3.7629e-08	-1.56919	-1.08982	6.17338e-05	-0.860228	-1.05906	9.26892e-05	-0.803031	-1.05129
54300122	rs72789190	2.23096e-07	-0.879177	-1.71679e-10	0.000474881	0.120941	-1.71679e-10	0.000548945	-0.07558	-1.71679e-10
54300132	rs75433219	7.881e-07	-1.24114e-10	0.382844	0.00062582	-1.24114e-10	0.396938	0.000897889	-1.24114e-10	0.416468
54300238	rs147249488	5.60059e-07	-1.24114e-10	0.0412612	0.000418834	-1.24114e-10	-0.00464855	0.00057635	-1.24114e-10	-0.0268639
54300333	rs1730482	1.06614e-07	-1.61757	-1.71679e-10	0.000137215	-1.12057	-1.71679e-10	0.000174946	-1.2191	-1.71679e-10
54301307	rs144101449	2.90206e-07	-1.24114e-10	-0.61619	0.00023106	-1.24114e-10	-0.599446	0.000320795	-1.24114e-10	-0.612777
54301504	rs61848103	8.2986e-08	-0.732517	-1.13559	3.44059e-05	-1.3716	-1.1323	4.47663e-05	-1.45101	-1.13111
54301740	rs7085224	4.71002e-08	-1.28611	-1.14839	6.39956e-05	-0.753792	-1.12952	0.000105689	-0.59768	-1.1254
54302245	rs1624478	1.07085e-07	-1.61316	-1.71679e-10	0.000138558	-1.11084	-1.71679e-10	0.000176517	-1.21016	-1.71679e-10
54302352	rs1627040	1.06848e-07	-1.61537	-1.71679e-10	0.000137884	-1.11571	-1.71679e-10	0.000175728	-1.21464	-1.71679e-10
54303132	rs1733703	1.06848e-07	-1.61537	-1.71679e-10	0.000137884	-1.11571	-1.71679e-10	0.000175728	-1.21464	-1.71679e-10
54303304	rs185464517	1.66877e-07	-1.24114e-10	-1.16952	0.000130563	-1.24114e-10	-1.17027	0.000183783	-1.24114e-10	-1.16982
54303449	rs10762771	4.07515e-08	-1.64685	-0.93244	5.28629e-05	-1.193	-0.881419	8.5137e-05	-1.07033	-0.86899
54304121	rs77176067	1.84201e-07	-1.24114e-10	-1.07075	0.000142732	-1.24114e-10	-1.08116	0.000202286	-1.24114e-10	-1.0739
54305859	rs139611892	5.95191e-07	-1.24114e-10	0.102102	0.000435961	-1.24114e-10	0.0354295	0.000617438	-1.24114e-10	0.0420009
54306700	rs7900164	3.11312e-08	-1.70521	-1.14336	3.50266e-05	-1.36384	-1.12218	5.54686e-05	-1.25058	-1.11718
54307933	rs1730480	4.64624e-08	-1.29064	-1.1575	8.49234e-05	-0.458504	-1.14187	0.000131023	-0.370215	-1.13799
54308036	rs79665151	6.83291e-07	-1.24114e-10	0.24014	0.000542233	-1.24114e-10	0.253573	0.000777256	-1.24114e-10	0.272191
54308039	rs2463963	4.89049e-08	-1.24242	-1.15448	9.63521e-05	-0.336631	-1.13748	0.000149139	-0.245367	-1.13333
54308340	rs11002487	2.48111e-07	-1.72541	0.952502	0.000193102	-1.73723	0.958322	0.000290767	-1.73755	1.02649
54309067	rs1733713	1.08183e-07	-1.60295	-1.71679e-10	0.000141665	-1.08866	-1.71679e-10	0.000180151	-1.18978	-1.71679e-10
54311020	rs184965322	1.2392e-07	-1.46714	-1.71679e-10	0.000110757	-1.33479	-1.71679e-10	0.000157331	-1.32522	-1.71679e-10
54311676	rs74317489	3.55224e-07	-1.24114e-10	-0.414033	0.000264041	-1.24114e-10	-0.466021	0.00038139	-1.24114e-10	-0.439755
54312156	rs1733714	1.06113e-07	-1.62228	-1.71679e-10	0.000130103	-1.1738	-1.71679e-10	0.000166188	-1.27046	-1.71679e-10
54312568	rs147947692	1.79158e-07	-1.09851	-1.71679e-10	0.000100772	-1.42926	-1.71679e-10	0.000143159	-1.41962	-1.71679e-10
54313269	rs75895639	1.66756e-07	-1.24114e-10	-1.17025	0.000130534	-1.24114e-10	-1.17049	0.000183647	-1.24114e-10	-1.17056
54313837	rs138805758	1.02962e-07	-1.65242	-1.71679e-10	7.38111e-05	-1.74061	-1.71679e-10	0.000103547	-1.74355	-1.71679e-10
54315112	rs11002517	1.32431e-07	-1.45883	0.0581126	0.000164731	-0.937733	-7.79246e-05	0.000258553	-0.854313	0.0258346
54315933	rs141152762	1.21802e-07	-1.48439	-1.71679e-10	8.30202e-05	-1.62304	-1.71679e-10	0.000121472	-1.58389	-1.71679e-10
54316969	rs1919736	1.059e-07	-1.62428	-1.71679e-10	0.000135173	-1.13557	-1.71679e-10	0.000172556	-1.23286	-1.71679e-10
54317146	rs1950067	1.06352e-07	-1.62003	-1.71679e-10	0.000136468	-1.12604	-1.71679e-10	0.000174071	-1.22411	-1.71679e-10
54318909	rs2178341	3.2198e-08	-1.71139	-1.10349	3.56008e-05	-1.39452	-1.07524	5.63231e-05	-1.28443	-1.06804
54320045	rs117279434	1.98505e-07	-1.24114e-10	-0.995964	0.000152836	-1.24114e-10	-1.01276	0.000216396	-1.24114e-10	-1.00647
54320516	rs151264571	2.25894e-06	-1.24114e-10	1.43587	0.00180126	-1.24114e-10	1.45412	0.00259918	-1.24114e-10	1.47937
54320838	rs61738418	1.96869e-07	-1.00424	-1.71679e-10	0.000493616	0.159635	-1.71679e-10	0.000632144	0.0655391	-1.71679e-10
54322385	rs7895713	9.71463e-08	-1.59298	-0.117582	7.81644e-05	-1.59168	-0.0916323	0.000119234	-1.545	-0.057496
54322762	rs2141522	1.08433e-07	-1.60065	-1.71679e-10	0.000142369	-1.0837	-1.71679e-10	0.000180974	-1.18522	-1.71679e-10
54323700	rs10733908	1.06482e-07	-1.61881	-1.71679e-10	0.000136839	-1.12332	-1.71679e-10	0.000174506	-1.22162	-1.71679e-10
54323980	rs118103285	9.71486e-08	-1.71054	-1.71679e-10	7.42426e-05	-1.73479	-1.71679e-10	0.000105067	-1.72898	-1.71679e-10
54324686	rs7350418	1.05769e-07	-1.62553	-1.71679e-10	0.00012938	-1.17937	-1.71679e-10	0.000165627	-1.27384	-1.71679e-10
54326846	rs181927251	2.02263e-07	-0.97721	-1.71679e-10	0.000127858	-1.1912	-1.71679e-10	0.000186724	-1.15395	-1.71679e-10
54327183	rs7072039	1.05777e-07	-1.62545	-1.71679e-10	0.000134818	-1.13819	-1.71679e-10	0.000172142	-1.23526	-1.71679e-10
54327999	rs143523662	2.06904e-07	-0.954525	-1.71679e-10	0.000164711	-0.93793	-1.71679e-10	0.000201015	-1.0802	-1.71679e-10
54328379	rs1919759	1.07147e-07	-1.61258	-1.71679e-10	0.000138734	-1.10956	-1.71679e-10	0.000176723	-1.20899	-1.71679e-10
54328748	rs7919488	1.06451e-07	-1.61909	-1.71679e-10	0.000136751	-1.12396	-1.71679e-10	0.000174403	-1.22221	-1.71679e-10
54330064	rs10762788	3.19678e-08	-1.74304	-1.07901	3.34361e-05	-1.4908	-1.04168	5.21607e-05	-1.39773	-1.03152
54331155	rs7100624	1.15958e-07	-1.53355	-1.71679e-10	0.000163186	-0.947232	-1.71679e-10	0.000205289	-1.05916	-1.71679e-10
54331851	rs117492260	2.77597e-07	-0.660611	-1.71679e-10	0.000167987	-0.918237	-1.71679e-10	0.000247332	-0.872848	-1.71679e-10
54332270	rs141918193	2.49354e-07	-1.24114e-10	-0.767908	0.000194967	-1.24114e-10	-0.769291	0.000274121	-1.24114e-10	-0.770011
54333219	rs10458663	7.37203e-06	-1.24114e-10	2.61867	0.00476756	-1.24114e-10	2.42747	0.00694014	-1.24114e-10	2.4615
54333575	rs1881747	3.84979e-08	-1.50824	-1.12794	4.91576e-05	-1.04339	-1.1037	8.04217e-05	-0.900029	-1.09627
54333849	rs75897126	1.66862e-07	-1.24114e-10	-1.16961	0.000131077	-1.24114e-10	-1.16634	0.00018418	-1.24114e-10	-1.16766
54334383	rs2384011	1.08803e-07	-1.59724	-1.71679e-10	0.000135793	-1.13099	-1.71679e-10	0.000173429	-1.22781	-1.71679e-10
54334483	rs117859588	1.29074e-07	-1.4264	-1.71679e-10	9.18422e-05	-1.52205	-1.71679e-10	0.000127607	-1.53463	-1.71679e-10
54334653	rs7905367	5.53835e-08	-1.12985	-1.14265	0.00010288	-0.272199	-1.13637	0.000168054	-0.127769	-1.13153
54334854	rs11002600	1.12786e-07	-1.56129	-1.71679e-10	8.99979e-05	-1.54234	-1.71679e-10	0.000129323	-1.52126	-1.71679e-10
54334943	rs2204757	3.87799e-08	-1.47474	-1.15414	5.30282e-05	-0.908684	-1.16262	7.95871e-05	-0.842184	-1.16454
54335093	rs6480894	4.93105e-08	-1.21824	-1.17041	3.19794e-05	-1.40648	-1.17055	4.6004e-05	-1.3842	-1.17065
54335375	rs2204758	3.56949e-08	-1.72742	-0.984355	2.75303e-05	-1.73036	-0.99648	3.89025e-05	-1.72725	-0.995269
54335565	rs12249555	5.06333e-08	-1.51249	-0.849681	7.40495e-05	-0.83411	-0.90328	9.59215e-05	-0.911109	-0.908939
54335920	rs10762792	6.87421e-08	-1.00111	-1.05531	3.30477e-05	-1.47257	-1.0716	4.70628e-05	-1.46209	-1.07
54335936	rs77020363	1.83228e-07	-1.24114e-10	-1.07605	0.000142376	-1.24114e-10	-1.08365	0.000199463	-1.24114e-10	-1.08795
54336509	rs11002604	3.48559e-08	-1.74436	-0.991196	2.92985e-05	-1.70577	-0.958815	4.25042e-05	-1.69023	-0.943747
54336615	rs145820547	1.04625e-07	-1.6364	-1.71679e-10	7.61729e-05	-1.70912	-1.71679e-10	0.000106892	-1.71176	-1.71679e-10
54336779	rs189269936	5.67172e-07	0.0538815	-1.71679e-10	0.000568748	0.301314	-1.71679e-10	0.000920131	0.440937	-1.71679e-10
54337021	rs10824621	6.23681e-08	-1.4182	-0.735525	6.97385e-05	-1.08849	-0.708885	9.98994e-05	-1.07814	-0.701271
54337106	rs10824622	1.7953e-07	-0.643092	-0.453346	0.000104887	-0.931836	-0.457407	0.000158367	-0.863186	-0.455476
54337310	rs12412382	4.78746e-08	-1.50222	-0.915974	5.85431e-05	-1.0947	-0.877656	8.89867e-05	-1.03511	-0.85998
54337611	rs10824623	1.85522e-07	-0.91927	-0.144335	0.000160333	-0.84926	-0.115609	0.00025506	-0.743867	-0.098211
54337754	rs10740481	6.25704e-08	-1.42891	-0.72158	8.61873e-05	-0.905186	-0.680415	0.000129481	-0.844816	-0.675227
54338259	rs77023401	1.1767e-07	-1.5189	-1.71679e-10	8.00413e-05	-1.65958	-1.71679e-10	0.0001199	-1.59692	-1.71679e-10
54338940	rs7903981	1.34744e-07	-0.867919	-0.515487	7.88279e-05	-1.15432	-0.520536	0.000117596	-1.09434	-0.521977
54339278	rs12246770	2.03924e-07	-0.850735	-0.118299	0.000164775	-0.850245	-0.0873	0.000261903	-0.742662	-0.0729418
54340275	rs1919760	6.15715e-08	-1.39748	-0.769106	6.13552e-05	-1.19232	-0.733124	8.66493e-05	-1.19387	-0.727837
54340428	rs1919761	2.92529e-08	-1.74449	-1.16631	2.38032e-05	-1.70659	-1.16571	3.39191e-05	-1.69394	-1.16566
54340773	rs4935329	4.76574e-08	-1.57805	-0.844694	3.86948e-05	-1.55733	-0.829088	5.443e-05	-1.55335	-0.833313
54340902	rs141397823	1.95891e-07	-1.24114e-10	-1.00922	0.000151415	-1.24114e-10	-1.0221	0.00021341	-1.24114e-10	-1.02036
54340942	rs7076120	5.08851e-08	-1.54364	-0.813568	4.14957e-05	-1.51858	-0.797954	5.88968e-05	-1.5124	-0.795394
54340976	rs7072648	2.97755e-08	-1.74423	-1.14886	2.46865e-05	-1.69854	-1.13733	3.53842e-05	-1.681	-1.13632
54341102	rs111664099	9.4774e-08	-1.73529	-1.71679e-10	7.35399e-05	-1.7443	-1.71679e-10	0.00010369	-1.74217	-1.71679e-10
54341380	rs7073235	1.66696e-07	-1.24114e-10	-1.17061	0.000130515	-1.24114e-10	-1.17063	0.000183712	-1.24114e-10	-1.17021
54341602	rs147189766	1.67883e-07	-1.24114e-10	-1.16352	0.000131397	-1.24114e-10	-1.1639	0.000185435	-1.24114e-10	-1.16087
54341837	rs11524762	8.13239e-08	-1.18983	-0.69851	9.85804e-05	-0.794364	-0.656888	0.000148174	-0.733166	-0.652024
54341873	rs2222800	5.56749e-08	-1.46248	-0.804774	4.56746e-05	-1.43161	-0.788972	6.49963e-05	-1.42287	-0.786381
54342251	rs7477768	2.27407e-07	-0.735396	-0.124642	0.000141461	-0.977567	-0.112535	0.000206068	-0.954523	-0.100849
54342522	rs1919762	3.04983e-08	-1.73701	-1.1321	2.64677e-05	-1.65008	-1.11612	3.84963e-05	-1.62475	-1.10827
54342573	rs10740482	7.93011e-08	-1.20039	-0.713136	9.31369e-05	-0.835941	-0.672112	0.000139725	-0.776575	-0.667324
54342738	rs10762793	7.76174e-08	-1.18235	-0.752636	9.29115e-05	-0.794295	-0.716182	0.000138852	-0.746662	-0.703508
54343080	rs10762794	5.23781e-08	-1.49717	-0.831123	4.44317e-05	-1.43372	-0.81445	6.31372e-05	-1.42673	-0.811533
54344288	rs1919763	5.73738e-08	-1.52821	-0.708978	5.99469e-05	-1.27849	-0.670171	8.99449e-05	-1.21843	-0.665947
54344308	rs117487688	1.75907e-07	-1.11683	-1.71679e-10	7.45917e-05	-1.73009	-1.71679e-10	0.000103976	-1.73942	-1.71679e-10
54344808	rs12414455	6.02092e-08	-1.46854	-0.720411	6.44267e-05	-1.19244	-0.684153	9.5876e-05	-1.14881	-0.671709
54344819	rs73343102	2.92466e-08	-1.74039	-1.17063	2.45278e-05	-1.67331	-1.169	3.51972e-05	-1.65556	-1.16706
54344962	rs59494731	6.02717e-08	-1.47552	-0.712397	5.20622e-05	-1.38996	-0.699722	7.40381e-05	-1.38206	-0.69694
54344974	rs117138059	9.40625e-08	-1.74282	-1.71679e-10	7.51313e-05	-1.72289	-1.71679e-10	0.000104539	-1.73402	-1.71679e-10
54345602	rs11002617	5.28321e-07	-0.0316807	0.0146039	0.000477878	0.0888261	0.0384055	0.000785112	0.229231	0.0530171
54345708	rs116943313	2.16186e-07	-1.24114e-10	-0.910643	0.000173934	-1.24114e-10	-0.883446	0.000245965	-1.24114e-10	-0.878391
54345990	rs1919764	6.74501e-08	-1.49874	-0.576656	5.69646e-05	-1.44706	-0.552637	8.14751e-05	-1.42524	-0.558041
54346264	rs185849951	1.92635e-07	-1.24114e-10	-1.02598	0.000150774	-1.24114e-10	-1.02634	0.000211626	-1.24114e-10	-1.02876
54346466	rs72791012	1.00067e-07	-1.68094	-1.71679e-10	7.37226e-05	-1.74181	-1.71679e-10	0.000103562	-1.74341	-1.71679e-10
54346614	rs76434005	4.02181e-08	-1.43059	-1.16187	4.85081e-05	-1.00886	-1.15153	7.22523e-05	-0.957532	-1.14588
54346781	rs1919765	6.70341e-08	-1.47586	-0.605714	5.61745e-05	-1.42995	-0.583716	8.04972e-05	-1.41484	-0.580515
54346853	rs1919766	6.7535e-08	-1.48851	-0.585621	5.94064e-05	-1.39533	-0.562397	8.45007e-05	-1.37878	-0.568041
54346964	rs57197191	4.01125e-08	-1.42659	-1.16851	4.70971e-05	-1.02723	-1.16268	6.97859e-05	-0.97905	-1.1591
54347218	rs11818474	4.02469e-08	-1.43059	-1.16116	4.857e-05	-1.00886	-1.15025	7.23629e-05	-0.957532	-1.14435
54347228	rs11816039	3.96381e-08	-1.43696	-1.17003	4.62269e-05	-1.04285	-1.16571	6.84272e-05	-0.995196	-1.16261
54347859	rs118120885	1.25428e-07	-1.45505	-1.71679e-10	0.000117279	-1.27757	-1.71679e-10	0.00015311	-1.35242	-1.71679e-10
54348070	rs73345010	3.90189e-08	-1.45529	-1.16744	4.71952e-05	-1.02743	-1.1604	7.00366e-05	-0.978392	-1.15617
54348152	rs3952507	6.05435e-08	-1.47502	-0.708398	5.14045e-05	-1.40884	-0.69356	7.39453e-05	-1.39072	-0.68953
54348307	rs118162108	2.69378e-07	-1.24114e-10	-0.690665	0.000218462	-1.24114e-10	-0.655511	0.000308607	-1.24114e-10	-0.65151
54348688	rs1919743	6.28629e-08	-1.49927	-0.646558	5.31425e-05	-1.43614	-0.633009	7.55514e-05	-1.42873	-0.630037
54348708	rs11002632	2.93803e-08	-1.73841	-1.16804	2.48107e-05	-1.66024	-1.17061	3.58068e-05	-1.63495	-1.17049
54349105	rs1919742	5.85549e-08	-1.49927	-0.71755	4.94538e-05	-1.43614	-0.704946	7.02929e-05	-1.42873	-0.70218
54349214	rs117713340	3.59908e-08	-1.6717	-1.03182	2.64006e-05	-1.7066	-1.06214	3.7643e-05	-1.68145	-1.07398
54349425	rs9629901	6.41254e-08	-1.49753	-0.628408	5.32265e-05	-1.45975	-0.607822	7.61499e-05	-1.4497	-0.601172
54349451	rs72791014	1.95034e-07	-0.986617	-0.026988	0.000250757	-0.411067	-0.106573	0.00035103	-0.400767	-0.121939
54349763	rs2384010	6.336e-08	-1.51352	-0.624427	5.2089e-05	-1.47778	-0.611387	7.4067e-05	-1.47007	-0.608541
54350350	rs73345018	4.01359e-08	-1.42942	-1.16509	4.91697e-05	-0.990393	-1.15645	7.46675e-05	-0.918997	-1.15154
54351061	rs9629902	7.77441e-08	-1.22635	-0.707005	9.0156e-05	-0.868573	-0.672009	0.000135327	-0.809349	-0.666534
54351066	rs11002639	3.62492e-07	-0.393779	-1.71679e-10	0.000232248	-0.594319	-1.71679e-10	0.000294244	-0.69917	-1.71679e-10
54351105	rs1919738	5.65631e-08	-1.4927	-0.758729	4.69798e-05	-1.4457	-0.746707	6.62232e-05	-1.44648	-0.744068
54352080	rs4007338	5.81028e-08	-1.4762	-0.748367	4.7308e-05	-1.44925	-0.736196	6.83055e-05	-1.42606	-0.733524
54352391	rs73345024	4.26401e-08	-1.3724	-1.16159	5.28624e-05	-0.923321	-1.15111	8.07519e-05	-0.846791	-1.14541
54353042	rs12415172	4.26548e-08	-1.37135	-1.16229	5.30191e-05	-0.919534	-1.15194	7.92086e-05	-0.865226	-1.14627
54353199	rs4617536	1.60134e-07	-0.78358	-0.427188	0.000174671	-0.421605	-0.457612	0.000260326	-0.384977	-0.436666
54353248	rs4444025	5.86636e-07	0.182022	-0.0943969	0.000537181	0.309701	-0.0654889	0.000901085	0.458172	-0.0381504
54353261	rs4331036	6.11197e-07	0.207931	-0.079293	0.000548811	0.315815	-0.0501842	0.00092285	0.466546	-0.0226583
54353639	rs79982742	1.04548e-07	-1.63714	-1.71679e-10	7.50383e-05	-1.72413	-1.71679e-10	0.000104975	-1.72986	-1.71679e-10
54354487	rs10824634	7.27259e-07	0.328668	-0.0261655	0.000606706	0.372515	-0.00659473	0.00102529	0.527664	0.0214853
54354587	rs12412978	4.27526e-08	-1.3724	-1.15895	5.30759e-05	-0.923321	-1.14708	8.11276e-05	-0.846791	-1.14076
54354784	rs4620668	6.64546e-07	0.19133	0.020994	0.000600381	0.302102	0.0533397	0.000989989	0.431669	0.0824466
54354998	rs4492770	6.94464e-07	0.251917	0.00444233	0.000639408	0.381856	0.0365641	0.00107698	0.532866	0.0654721
54355111	rs4539262	6.96805e-07	0.229784	0.0299404	0.000639444	0.359012	0.0594643	0.00107546	0.509223	0.087703
54355982	rs10762799	6.48309e-07	0.229784	-0.0421982	0.000595226	0.359012	-0.0121949	0.00100051	0.509223	0.0154654
54356889	rs111805713	3.13956e-08	-1.73189	-1.10822	2.79515e-05	-1.62817	-1.08348	4.10187e-05	-1.59787	-1.07168
54356915	rs2204759	2.18153e-07	-1.24114e-10	-0.901584	0.000173811	-1.24114e-10	-0.884157	0.00024692	-1.24114e-10	-0.874516
54356980	rs10762800	4.78969e-08	-1.56685	-0.850877	3.98036e-05	-1.51811	-0.840055	5.66239e-05	-1.50967	-0.837482
54357183	rs11002666	3.12608e-08	-1.73274	-1.11168	2.77442e-05	-1.63152	-1.08758	4.10724e-05	-1.59219	-1.07605
54358549	rs10762804	5.24167e-07	0.207773	-0.232743	0.000474328	0.336289	-0.216513	0.000795193	0.485701	-0.190695
54358788	rs79900707	1.8488e-07	-1.24114e-10	-1.06707	0.000144744	-1.24114e-10	-1.06716	0.000203535	-1.24114e-10	-1.06774
54359611	rs117816742	1.72034e-07	-1.24114e-10	-1.13909	0.000134071	-1.24114e-10	-1.14375	0.000188089	-1.24114e-10	-1.14666
54359761	rs12415510	3.18692e-08	-1.72804	-1.0971	2.84055e-05	-1.62511	-1.07043	4.17732e-05	-1.59352	-1.0578
54359970	rs10762809	5.97311e-08	-1.52511	-0.67182	5.85963e-05	-1.3445	-0.626956	8.81863e-05	-1.29103	-0.613101
54360533	rs117257033	1.03157e-07	-1.65053	-1.71679e-10	7.46469e-05	-1.72935	-1.71679e-10	0.000105256	-1.72718	-1.71679e-10
54360560	rs2384013	4.17819e-08	-1.53896	-1.01536	3.42076e-05	-1.52521	-0.984464	4.70841e-05	-1.5513	-0.980345
54361898	rs10824650	5.95985e-08	-1.56287	-0.636275	5.78763e-05	-1.38805	-0.59577	8.50609e-05	-1.34948	-0.590728
54361923	rs7904811	5.45891e-07	0.282341	-0.266702	0.000486236	0.395461	-0.25089	0.00078584	0.509089	-0.225914
54361964	rs7905857	1.66877e-07	-1.24114e-10	-1.16952	0.000130681	-1.24114e-10	-1.16936	0.000183698	-1.24114e-10	-1.17028
54362073	rs7894203	6.29664e-08	-1.51262	-0.631562	6.34596e-05	-1.30789	-0.583833	9.5488e-05	-1.25481	-0.569765
54362563	rs2891387	5.62635e-08	-1.49013	-0.766601	4.71092e-05	-1.44288	-0.746777	6.76007e-05	-1.42589	-0.744075
54362582	rs72791025	6.03003e-08	-1.04193	-1.14552	3.07156e-05	-1.46667	-1.15069	4.41895e-05	-1.44564	-1.14945
54363306	rs10762811	6.78849e-08	-1.48244	-0.586525	6.98158e-05	-1.25938	-0.536884	0.000104982	-1.20752	-0.522267
54363383	rs1919767	5.14732e-07	0.1605	-0.203634	0.000481516	0.310604	-0.175788	0.000787994	0.436301	-0.150389
54363515	rs1919768	5.7497e-07	0.168145	-0.100607	0.000552543	0.342506	-0.0700982	0.00090828	0.470656	-0.0426817
54363669	rs74550188	9.57868e-08	-1.72466	-1.71679e-10	7.38824e-05	-1.73965	-1.71679e-10	0.000103663	-1.74243	-1.71679e-10
54364082	rs12416370	3.47625e-08	-1.73354	-1.0047	3.12449e-05	-1.63459	-0.965674	4.64922e-05	-1.59651	-0.94778
54364182	rs10824654	4.29558e-07	0.119962	-0.343985	0.0004009	0.270204	-0.318615	0.000642129	0.37552	-0.294309
54364614	rs10762812	4.09233e-07	0.0985664	-0.371062	0.000381449	0.24796	-0.346107	0.000610382	0.352701	-0.322194
54364704	rs10762813	5.21248e-07	0.229565	-0.26012	0.000477419	0.359774	-0.233504	0.000765322	0.46474	-0.208021
54365111	rs117480889	3.36263e-08	-1.74297	-1.0285	2.92621e-05	-1.67361	-0.992224	4.31902e-05	-1.64246	-0.975504
54365958	rs139326003	3.01965e-07	0.563561	-1.14003	0.000124298	-0.0717334	-1.14771	0.000174342	-0.0761275	-1.14643
54367034	rs73345060	3.62459e-08	-1.73529	-0.961164	3.25983e-05	-1.6403	-0.917565	4.85556e-05	-1.60315	-0.897723
54368091	rs7901289	3.79092e-07	0.0330115	-0.382012	0.000352367	0.179777	-0.357228	0.00056275	0.282733	-0.333475
54368513	rs11002722	7.06707e-08	-1.16894	-0.859812	3.90555e-05	-1.54164	-0.835497	5.8106e-05	-1.49558	-0.825728
54369027	rs16931600	6.72761e-08	-1.20651	-0.871465	4.20277e-05	-1.45619	-0.847602	6.2785e-05	-1.40585	-0.838009
54370006	rs2136892	2.73673e-07	-0.0234359	-0.65141	0.000173454	-0.229225	-0.656987	0.000249151	-0.216345	-0.649177
54370302	rs58516697	3.60036e-08	-1.66269	-1.04047	2.75689e-05	-1.71977	-1.00566	3.88848e-05	-1.73341	-0.989569
54370454	rs59310030	3.58291e-08	-1.66841	-1.03961	2.76222e-05	-1.72287	-1.00063	3.88856e-05	-1.73545	-0.987505
54370466	rs59922207	3.58697e-08	-1.66841	-1.03848	2.76578e-05	-1.72287	-0.999346	3.89376e-05	-1.73545	-0.986169
54370690	rs1919757	2.25506e-07	-0.394941	-0.473491	0.00018559	-0.368407	-0.450177	0.000295464	-0.267218	-0.427812
54371261	rs11002730	2.84898e-07	-8.62032e-06	-0.634639	0.000181166	-0.205692	-0.637017	0.000262253	-0.188239	-0.62603
54371294	rs2384015	3.78926e-07	0.0985664	-0.448006	0.000352768	0.24796	-0.424273	0.000563838	0.352701	-0.401513
54371468	rs78253529	1.84783e-07	-1.24114e-10	-1.0676	0.000144466	-1.24114e-10	-1.06908	0.000205498	-1.24114e-10	-1.05814
54371482	rs76849086	9.39254e-08	-1.74428	-1.71679e-10	7.4546e-05	-1.73071	-1.71679e-10	0.000105859	-1.72147	-1.71679e-10
54371707	rs12411687	3.68238e-08	-1.7352	-0.945436	3.31757e-05	-1.64	-0.900306	4.94505e-05	-1.6028	-0.879811
54371765	rs1919754	3.95245e-07	0.141479	-0.448753	0.000365663	0.292568	-0.43298	0.000582689	0.39846	-0.414385
54371908	rs12264214	3.88216e-07	0.141479	-0.466697	0.000361919	0.292568	-0.443271	0.000578963	0.39846	-0.4208
54372217	rs61848127	1.68096e-07	-1.24114e-10	-1.16225	0.000132164	-1.24114e-10	-1.15808	0.000185737	-1.24114e-10	-1.15925
54372284	rs10824668	3.97222e-07	0.133839	-0.436124	0.000414706	0.397981	-0.412536	0.000665493	0.506986	-0.390036
54372305	rs11002735	2.05005e-07	-0.963747	-1.71679e-10	0.000221755	-0.64055	-1.71679e-10	0.000315192	-0.630397	-1.71679e-10
54372399	rs10824669	2.56622e-07	-0.0025047	-0.73667	0.000162516	-0.209581	-0.741768	0.000233302	-0.196618	-0.734628
54372503	rs10824670	4.36723e-07	0.207559	-0.415041	0.000398775	0.337052	-0.390777	0.000637477	0.441456	-0.367516
54372515	rs73345079	3.60267e-08	-1.7352	-0.967319	3.23881e-05	-1.64	-0.924335	4.82322e-05	-1.6028	-0.904755
54372598	rs10824672	3.83159e-07	0.119962	-0.458293	0.000356951	0.270204	-0.434728	0.000570761	0.37552	-0.412127
54372626	rs117018729	1.35765e-07	-1.37585	-1.71679e-10	0.000108169	-1.35842	-1.71679e-10	0.000147811	-1.38765	-1.71679e-10
54372629	rs10824673	3.75048e-07	0.0985664	-0.458293	0.000349099	0.24796	-0.434728	0.000557885	0.352701	-0.412127
54372895	rs2221791	3.62934e-08	-1.73433	-0.960812	3.2714e-05	-1.63714	-0.917178	4.87538e-05	-1.59947	-0.897321
54373048	rs2203037	3.6678e-08	-1.71828	-0.966328	3.39693e-05	-1.59342	-0.923244	5.09422e-05	-1.54926	-0.903622
54373084	rs10824674	3.88009e-07	0.119962	-0.445714	0.000361544	0.270204	-0.421944	0.000578217	0.37552	-0.399149
54373291	rs10740487	3.56413e-07	0.0330115	-0.443703	0.000330883	0.179777	-0.420137	0.000527854	0.282733	-0.397492
54373493	rs10733910	2.5271e-07	-0.0025047	-0.752035	0.000160052	-0.209581	-0.757041	0.000229736	-0.196618	-0.750029
54373862	rs10824676	4.06321e-07	0.187059	-0.466697	0.000379472	0.339929	-0.443271	0.000607776	0.447029	-0.4208
54373889	rs10824677	4.0357e-07	0.187059	-0.473491	0.000376861	0.339929	-0.450177	0.00060353	0.447029	-0.427812
54373957	rs10762815	4.0357e-07	0.187059	-0.473491	0.000376861	0.339929	-0.450177	0.00060353	0.447029	-0.427812
54374170	rs10762816	2.5631e-07	0.0397309	-0.780123	0.000161071	-0.16992	-0.790359	0.000231036	-0.15679	-0.784213
54374214	rs2384019	2.68773e-07	0.0631726	-0.756088	0.000168611	-0.147894	-0.766636	0.000241919	-0.134673	-0.760302
54374272	rs1919752	2.71522e-07	0.0421739	-0.724911	0.00017166	-0.166059	-0.730551	0.000248165	-0.148383	-0.721101
54374303	rs1919751	3.63061e-07	0.141479	-0.533689	0.000335621	0.292568	-0.51871	0.000535796	0.39846	-0.498285
54374365	rs1919750	3.60112e-07	0.119962	-0.520328	0.000332001	0.270204	-0.50719	0.000529878	0.37552	-0.486452
54374370	rs76692844	3.66508e-08	-1.73433	-0.951012	3.30679e-05	-1.63714	-0.906419	4.93014e-05	-1.59947	-0.886153
54374393	rs116872743	9.43352e-08	-1.73993	-1.71679e-10	7.65803e-05	-1.70378	-1.71679e-10	0.000109377	-1.68878	-1.71679e-10
54375101	rs73345099	3.70151e-08	-1.7315	-0.943956	3.36192e-05	-1.62834	-0.898685	5.02081e-05	-1.58927	-0.87813
54375283	rs12248821	3.76474e-07	0.188588	-0.54452	0.00035733	0.368163	-0.531628	0.00057301	0.478598	-0.511273
54375355	rs10762817	3.65452e-07	0.165288	-0.550935	0.000337419	0.317309	-0.538108	0.000538915	0.423834	-0.517855
54375378	rs10824678	3.25767e-07	0.0561394	-0.556738	0.000299463	0.203837	-0.543972	0.000476846	0.307427	-0.523812
54375404	rs10824679	3.54788e-07	0.141479	-0.556738	0.000327249	0.292568	-0.543972	0.000522292	0.39846	-0.523812
54375489	rs73347004	3.61905e-08	-1.73433	-0.96365	3.26121e-05	-1.63714	-0.920298	4.85961e-05	-1.59947	-0.900562
54375591	rs10824681	2.885e-07	-0.0467346	-0.57535	0.000254805	0.0611515	-0.562778	0.000403777	0.160206	-0.542921
54375592	rs10824682	3.0569e-07	-0.00598872	-0.55822	0.000270378	0.103165	-0.545469	0.000429059	0.20335	-0.525333
54375598	rs10824683	2.96099e-07	-0.0264211	-0.569667	0.000261697	0.0820987	-0.557035	0.000414973	0.181719	-0.537085
54375895	rs73347006	3.74316e-08	-1.7315	-0.932765	3.40334e-05	-1.62834	-0.88644	5.08495e-05	-1.58927	-0.865436
54375973	rs10824684	3.54112e-07	0.146788	-0.563956	0.000319829	0.276927	-0.551265	0.000511174	0.384354	-0.531222
54376294	rs1919749	3.39382e-07	0.0985664	-0.55822	0.000312503	0.24796	-0.545469	0.000498173	0.352701	-0.525333
54376431	rs1919748	3.44739e-07	0.119962	-0.563956	0.000317686	0.270204	-0.551265	0.000506678	0.37552	-0.531222
54376443	rs1919747	3.26595e-07	0.0772922	-0.57535	0.000300421	0.225838	-0.562778	0.000478502	0.330003	-0.542921
54376507	rs1919746	3.42776e-07	0.119962	-0.569667	0.000315858	0.270204	-0.557035	0.000503717	0.37552	-0.537085
54376693	rs11002757	6.2359e-08	-1.20037	-0.953499	4.06418e-05	-1.39848	-0.93885	6.08042e-05	-1.34478	-0.931143
54377085	rs142892396	1.91464e-07	-1.24114e-10	-1.03208	0.000148573	-1.24114e-10	-1.04105	0.000209024	-1.24114e-10	-1.04113
54377561	rs11002760	6.59333e-07	0.204448	-1.71679e-10	0.000331816	-0.237542	-1.71679e-10	0.000431819	-0.315571	-1.71679e-10
54377602	rs4477394	3.44739e-07	0.119962	-0.563956	0.000317686	0.270204	-0.551265	0.000506678	0.37552	-0.531222
54377870	rs4447119	3.42776e-07	0.119962	-0.569667	0.000315858	0.270204	-0.557035	0.000503717	0.37552	-0.537085
54377928	rs9702282	6.1805e-08	-1.19603	-0.966765	3.87287e-05	-1.43298	-0.952563	5.79064e-05	-1.37967	-0.945085
54377988	rs10762819	3.4078e-07	0.119808	-0.57535	0.000307516	0.249181	-0.562778	0.000491265	0.356327	-0.542921
54377994	rs10762820	3.26546e-07	0.0771395	-0.57535	0.00029424	0.205049	-0.562778	0.000469503	0.311018	-0.542921
54378124	rs10762821	3.38719e-07	0.119962	-0.581572	0.000312081	0.270204	-0.569065	0.000497596	0.37552	-0.54931
54378172	rs59864242	3.75902e-08	-1.7315	-0.928538	3.41909e-05	-1.62834	-0.881821	5.10934e-05	-1.58927	-0.86065
54378193	rs10762822	3.38719e-07	0.119962	-0.581572	0.000312081	0.270204	-0.569065	0.000497596	0.37552	-0.54931
54378360	rs141466378	1.73385e-07	-1.24114e-10	-1.13126	0.000137274	-1.24114e-10	-1.12015	0.000192657	-1.24114e-10	-1.12267
54378412	rs10824687	3.33399e-07	0.0759465	-0.553386	0.000299648	0.201069	-0.540586	0.000475922	0.302048	-0.520372
54378419	rs59960052	3.85956e-08	-1.72942	-0.904224	3.53227e-05	-1.62228	-0.855318	5.28832e-05	-1.58228	-0.833214
54378521	rs10824688	3.29688e-07	0.0985664	-0.5872	0.000303485	0.24796	-0.574753	0.000483566	0.352701	-0.555091
54378641	rs10508973	3.22748e-07	0.0772922	-0.5872	0.000296845	0.225838	-0.574753	0.000472714	0.330003	-0.555091
54378678	rs10508974	3.29688e-07	0.0985664	-0.5872	0.000303485	0.24796	-0.574753	0.000483566	0.352701	-0.555091
54379059	rs1912611	4.17154e-07	0.298555	-0.551879	0.000377679	0.430983	-0.539062	0.000603317	0.537688	-0.518824
54379087	rs16931746	4.08586e-08	-1.74175	-0.834909	3.64314e-05	-1.66643	-0.780261	5.42705e-05	-1.63389	-0.755709
54379128	rs146926294	2.30809e-07	-1.24114e-10	-0.845192	0.000184016	-1.24114e-10	-0.827102	0.000260982	-1.24114e-10	-0.819128
54379451	rs11594861	3.9486e-08	-1.73343	-0.877407	3.59337e-05	-1.63425	-0.8262	5.37504e-05	-1.59611	-0.803115
54379615	rs1912610	3.37058e-07	0.165288	-0.631813	0.000310935	0.317309	-0.619849	0.000495949	0.423834	-0.600939
54379638	rs1912609	2.17774e-07	0.0147571	-0.918081	0.000139587	-0.175922	-0.927514	0.000199587	-0.164806	-0.922521
54379879	rs1912608	3.35067e-07	0.165288	-0.637737	0.000309078	0.317309	-0.625839	0.000492937	0.423834	-0.607031
54380104	rs10824697	3.27184e-07	0.141479	-0.637737	0.000301525	0.292568	-0.625839	0.000480587	0.39846	-0.607031
54380429	rs1912607	3.20945e-07	0.0772922	-0.592802	0.000295169	0.225838	-0.580415	0.000470002	0.330003	-0.560845
54381580	rs113386981	3.12617e-07	-0.541801	-1.71679e-10	0.000188946	-0.800663	-1.71679e-10	0.000279973	-0.748886	-1.71679e-10
54381720	rs117106417	9.73236e-08	-1.70874	-1.71679e-10	7.58826e-05	-1.71294	-1.71679e-10	0.000107812	-1.70319	-1.71679e-10
54381880	rs145320307	1.68737e-07	-1.24114e-10	-1.15844	0.000131754	-1.24114e-10	-1.16118	0.000185444	-1.24114e-10	-1.16083
54382414	rs2141521	3.09826e-07	0.119962	-0.670732	0.00028518	0.270204	-0.659205	0.000454011	0.37552	-0.640978
54382602	rs2141520	2.96884e-07	0.0772922	-0.670732	0.000272805	0.225838	-0.659205	0.000433809	0.330003	-0.640978
54382898	rs12414162	4.2393e-08	-1.65733	-0.882465	4.36623e-05	-1.42366	-0.841981	6.54827e-05	-1.37681	-0.824981
54383174	rs1919774	3.12422e-07	0.0772922	-0.619718	0.000286684	0.225838	-0.609583	0.000456867	0.330003	-0.589188
54383237	rs1919773	1.57721e-07	-0.282995	-0.94296	9.41148e-05	-0.546822	-0.950786	0.000136798	-0.519877	-0.945195
54383889	rs16931759	6.43369e-08	-1.62055	-0.502097	6.98722e-05	-1.35607	-0.43939	0.000106305	-1.30468	-0.412588
54383916	rs16931762	7.47587e-08	-1.60847	-0.364046	8.2492e-05	-1.33412	-0.295307	0.000126049	-1.2809	-0.266006
54384176	rs117954664	9.58865e-08	-1.72362	-1.71679e-10	7.35379e-05	-1.74432	-1.71679e-10	0.000103456	-1.74443	-1.71679e-10
54384207	rs1919772	7.00522e-08	-1.64267	-0.394873	7.38523e-05	-1.41262	-0.327433	0.000111956	-1.36681	-0.29867
54384630	rs11002795	5.51645e-08	-1.69889	-0.577574	5.41643e-05	-1.52306	-0.527037	7.94389e-05	-1.48537	-0.523225
54384757	rs10733912	3.22374e-07	-0.0765429	-0.434527	0.000278886	0.0192723	-0.430592	0.000446767	0.130731	-0.412273
54384800	rs1919771	5.48133e-08	-1.69889	-0.583961	5.37819e-05	-1.52306	-0.534124	7.88973e-05	-1.48537	-0.530066
54384810	rs1919770	7.53568e-08	-1.64267	-0.321879	7.96863e-05	-1.41262	-0.251402	0.000120952	-1.36681	-0.221382
54384929	rs16931779	7.41242e-08	-1.64267	-0.338371	7.83301e-05	-1.41262	-0.268568	0.00011886	-1.36681	-0.238827
54385382	rs11002799	1.7422e-07	-0.899005	-0.227455	0.000194994	-0.508175	-0.26098	0.000283724	-0.497441	-0.238136
54385512	rs2891394	5.42783e-08	-1.70274	-0.589919	5.29926e-05	-1.53164	-0.540331	7.76828e-05	-1.49465	-0.536293
54385713	rs2136893	7.5122e-08	-1.63395	-0.33372	7.99474e-05	-1.39703	-0.263726	0.000121448	-1.35018	-0.233906
54385911	rs1919769	7.62192e-08	-1.63086	-0.32231	8.13455e-05	-1.39157	-0.251851	0.00012364	-1.34437	-0.221837
54386277	rs10824712	1.89414e-07	-0.837559	-0.205288	0.000215599	-0.429494	-0.239208	0.000314612	-0.416146	-0.216094
54386443	rs12220324	4.55398e-08	-1.45503	-1.01316	3.04008e-05	-1.62127	-1.00638	4.47263e-05	-1.58134	-1.00168
54386579	rs12416327	7.78429e-08	-1.62133	-0.310759	8.37109e-05	-1.37492	-0.239831	0.000127396	-1.32666	-0.209624
54386713	rs12416338	7.65833e-08	-1.63086	-0.317545	8.17499e-05	-1.39157	-0.246891	0.000124265	-1.34437	-0.216798
54386807	rs12415428	7.70895e-08	-1.62427	-0.317545	8.01599e-05	-1.41121	-0.246891	0.000123312	-1.35206	-0.216798
54386980	rs28584912	7.65925e-08	-1.63395	-0.314334	8.15768e-05	-1.39703	-0.24355	0.000123964	-1.35018	-0.213403
54387471	rs7895861	1.69333e-07	-1.24114e-10	-1.15491	0.000132515	-1.24114e-10	-1.15543	0.000187243	-1.24114e-10	-1.15117
54387788	rs7908137	7.98431e-08	-1.63498	-0.271742	8.3767e-05	-1.41483	-0.199254	0.000126989	-1.37108	-0.168401
54387958	rs16931807	8.11065e-08	-1.63699	-0.254023	8.63871e-05	-1.40245	-0.180838	0.000131358	-1.35596	-0.149695
54388026	rs1919775	2.99989e-07	-0.0765429	-0.506493	0.000259719	0.0192723	-0.501797	0.000415645	0.130731	-0.484479
54388248	rs2222801	1.20686e-07	-0.457505	-1.03609	7.18227e-05	-0.721461	-1.04646	0.000105064	-0.684815	-1.0442
54388525	rs112600460	3.50278e-07	-0.428053	-1.71679e-10	0.000209039	-0.699604	-1.71679e-10	0.000310572	-0.645162	-1.71679e-10
54388543	rs73347071	5.95003e-08	-1.699	-0.501795	5.99373e-05	-1.50975	-0.439074	9.01852e-05	-1.46945	-0.412267
54388573	rs2204760	1.87732e-07	-1.24114e-10	-1.05176	0.000146628	-1.24114e-10	-1.05423	0.000206363	-1.24114e-10	-1.05394
54388700	rs73347073	6.41931e-08	-1.70139	-0.423491	6.38296e-05	-1.52863	-0.35728	9.58864e-05	-1.49139	-0.329027
54388741	rs74400171	5.60607e-08	-1.71842	-0.541921	5.32061e-05	-1.58688	-0.481068	7.95648e-05	-1.55197	-0.455034
54388742	rs76463570	5.60607e-08	-1.71842	-0.541921	5.32061e-05	-1.58688	-0.481068	7.95648e-05	-1.55197	-0.455034
54389057	rs1919776	1.31451e-07	-0.363075	-1.04507	7.74651e-05	-0.637087	-1.05521	0.000113469	-0.598973	-1.05307
54389066	rs10762843	1.29365e-07	-0.363075	-1.06107	7.62876e-05	-0.637087	-1.07053	0.000111728	-0.598973	-1.06854
54389099	rs145818574	9.60551e-08	-1.72186	-1.71679e-10	7.49597e-05	-1.72517	-1.71679e-10	0.000106291	-1.7174	-1.71679e-10
54389202	rs16931817	7.58849e-08	-1.65685	-0.300708	7.93675e-05	-1.43866	-0.229375	0.000120297	-1.39462	-0.199
54389373	rs1919777	3.32557e-08	-1.6129	-1.16966	2.65976e-05	-1.5925	-1.1688	3.78908e-05	-1.5803	-1.16857
54389414	rs12414500	1.47626e-07	-0.288138	-1.00396	8.47047e-05	-0.58728	-1.01567	0.000123981	-0.550253	-1.0132
54389646	rs56039733	2.22513e-07	-0.27427	-0.607527	0.000195454	-0.163396	-0.603402	0.000311252	-0.0554587	-0.587517
54389888	rs2141523	1.12493e-07	-0.492917	-1.07097	6.72982e-05	-0.753006	-1.07998	9.8353e-05	-0.716925	-1.07809
54390050	rs2136894	1.09189e-07	-0.53011	-1.06359	6.55694e-05	-0.78608	-1.07293	9.57758e-05	-0.7506	-1.07097
54390120	rs10762847	2.0827e-07	-0.313007	-0.634938	0.000182661	-0.203577	-0.630915	0.000290373	-0.0969962	-0.615417
54390301	rs11598427	1.89254e-07	-1.04369	-1.71679e-10	0.000252616	-0.510253	-1.71679e-10	0.000356798	-0.50641	-1.71679e-10
54390641	rs1949096	1.06209e-07	-0.562021	-1.05935	6.5104e-05	-0.799737	-1.0664	9.53503e-05	-0.763008	-1.06301
54391014	rs11002822	1.08867e-07	-0.512468	-1.08419	6.53318e-05	-0.7704	-1.09224	9.51288e-05	-0.734633	-1.09371
54391059	rs11002823	1.6997e-07	-1.15116	-1.71679e-10	9.94284e-05	-1.44269	-1.71679e-10	0.00014065	-1.43731	-1.71679e-10
54391091	rs7076591	1.11661e-07	-0.508292	-1.06302	6.80737e-05	-0.748945	-1.07259	9.95894e-05	-0.711481	-1.07104
54391102	rs7097730	1.13394e-07	-0.505045	-1.05087	7.02841e-05	-0.730816	-1.05876	0.000103157	-0.69146	-1.05587
54391718	rs1919779	1.09004e-07	-0.512468	-1.08293	6.53892e-05	-0.7704	-1.09137	9.55214e-05	-0.734633	-1.0896
54391792	rs1919780	1.16569e-07	-0.475939	-1.05236	6.84648e-05	-0.753983	-1.06182	9.95163e-05	-0.719705	-1.06355
54392216	rs17585131	1.10937e-07	-1.57782	-1.71679e-10	7.37346e-05	-1.74165	-1.71679e-10	0.000104274	-1.73656	-1.71679e-10
54392357	rs1919781	6.45091e-08	-1.70696	-0.413019	6.45524e-05	-1.52829	-0.346355	9.71365e-05	-1.48955	-0.317915
54392630	rs1919782	9.60486e-08	-1.61647	-0.10546	0.000104471	-1.36654	-0.0266762	0.000159592	-1.31774	0.00678542
54393039	rs7895025	1.80646e-07	-1.24114e-10	-1.09024	0.000141275	-1.24114e-10	-1.09141	0.000200647	-1.24114e-10	-1.08203
54393819	rs143127316	1.67223e-07	-1.24114e-10	-1.16745	0.000130633	-1.24114e-10	-1.16973	0.000183869	-1.24114e-10	-1.16936
54394298	rs11002850	1.64366e-07	-0.961979	-0.222706	0.000202191	-0.437879	-0.295034	0.000282291	-0.431673	-0.308967
54394823	rs7900535	1.69294e-07	-1.24114e-10	-1.15514	0.000132622	-1.24114e-10	-1.15462	0.000185883	-1.24114e-10	-1.15846
54395629	rs11002853	6.93466e-08	-1.70918	-0.338484	6.88556e-05	-1.54143	-0.268685	0.000103792	-1.50225	-0.238946
54395920	rs991054	6.3994e-08	-1.01042	-1.11757	3.93596e-05	-1.24428	-1.1251	5.73622e-05	-1.21063	-1.12356
54396578	rs73331831	1.12477e-07	-1.70255	0.138517	0.000110423	-1.52593	0.188119	0.000167475	-1.48535	0.222601
54397841	rs7913798	1.8019e-07	-1.24114e-10	-1.09277	0.000140921	-1.24114e-10	-1.09393	0.000200114	-1.24114e-10	-1.08469
54397914	rs117400692	1.8999e-07	-1.03981	-1.71679e-10	0.000124125	-1.22084	-1.71679e-10	0.000218413	-0.997191	-1.71679e-10
54398225	rs7901314	1.80038e-07	-1.24114e-10	-1.09361	0.000140803	-1.24114e-10	-1.09476	0.000199937	-1.24114e-10	-1.08558
54398606	rs12573483	1.79148e-07	-1.24114e-10	-1.09857	0.000140112	-1.24114e-10	-1.09968	0.000198898	-1.24114e-10	-1.09079
54399079	rs73331836	8.68735e-08	-1.5079	-0.314428	9.57301e-05	-1.23694	-0.243648	0.000146081	-1.18592	-0.213502
54399149	rs10824727	3.03356e-07	-0.285355	-0.286517	0.000244497	-0.268038	-0.274884	0.00038025	-0.175939	-0.266812
54399259	rs7073460	7.11914e-08	-1.70253	-0.318873	7.13751e-05	-1.5259	-0.248274	0.000107776	-1.48532	-0.218203
54399799	rs768650	6.69489e-08	-1.68371	-0.399136	6.99467e-05	-1.4695	-0.324894	0.000105696	-1.42117	-0.301845
54399802	rs959781	7.84602e-08	-1.67272	-0.251467	8.22115e-05	-1.46224	-0.170587	0.000124338	-1.41504	-0.145537
54399835	rs957208	6.78376e-08	-1.67614	-0.393522	6.9847e-05	-1.46979	-0.326024	0.00010583	-1.42451	-0.297238
54399999	rs1561932	1.69353e-07	-1.24114e-10	-1.15479	0.00013288	-1.24114e-10	-1.15267	0.000187723	-1.24114e-10	-1.14861
54400242	rs73331842	7.10391e-08	-1.69681	-0.326736	7.17066e-05	-1.51308	-0.256457	0.000108384	-1.47138	-0.226518
54400640	rs1561930	1.73171e-07	-1.24114e-10	-1.1325	0.000136052	-1.24114e-10	-1.12909	0.000192067	-1.24114e-10	-1.12573
54401864	rs11002878	1.27554e-07	-0.476206	-0.962034	6.58534e-05	-0.883981	-0.970712	9.6907e-05	-0.838914	-0.970913
54401949	rs11002880	1.22629e-07	-0.512145	-0.965475	6.37204e-05	-0.913539	-0.97408	9.36961e-05	-0.869243	-0.97428
54402267	rs7895654	1.66699e-07	-1.24114e-10	-1.17059	0.000130513	-1.24114e-10	-1.17065	0.000183645	-1.24114e-10	-1.17057
54402963	rs113717374	7.0367e-08	-1.69138	-0.341676	7.14374e-05	-1.50129	-0.272009	0.000108058	-1.45858	-0.242324
54403047	rs112591454	7.19614e-08	-1.70306	-0.307586	7.21309e-05	-1.52711	-0.23653	0.000108927	-1.48664	-0.20627
54403071	rs112675028	8.26474e-08	-1.43947	-0.432731	8.67706e-05	-1.21193	-0.366922	0.000133376	-1.15157	-0.338836
54403978	rs12221284	2.20525e-07	-1.24114e-10	-0.89077	0.000176597	-1.24114e-10	-0.868255	0.000250072	-1.24114e-10	-0.861828
54404231	rs78967058	1.3805e-07	-1.35916	-1.71679e-10	9.55627e-05	-1.48234	-1.71679e-10	0.000131474	-1.50477	-1.71679e-10
54404431	rs2218332	9.37344e-08	-0.895763	-0.850552	5.72425e-05	-1.1335	-0.861324	8.38766e-05	-1.09266	-0.861574
54404438	rs2218331	9.00372e-08	-0.895763	-0.890795	5.50235e-05	-1.1335	-0.90086	8.06265e-05	-1.09266	-0.901094
54404900	rs7908438	6.1387e-08	-1.7445	-0.42508	6.13664e-05	-1.56856	-0.356702	9.11773e-05	-1.54474	-0.326036
54405092	rs16931953	6.10745e-08	-1.48849	-0.686198	3.98456e-05	-1.68491	-0.672203	5.83409e-05	-1.64968	-0.667593
54405190	rs7907873	1.10279e-07	-1.34784	-0.235925	0.000113869	-1.14504	-0.162034	0.000175061	-1.08784	-0.1306
54405205	rs61843853	5.18074e-08	-1.26648	-1.07277	2.75739e-05	-1.63982	-1.08543	4.06001e-05	-1.59495	-1.08485
54405286	rs7897096	1.16742e-07	-1.32565	-0.201163	0.00012131	-1.11784	-0.125937	0.000186838	-1.05939	-0.0939493
54405322	rs12218308	5.93084e-08	-1.47223	-0.731799	3.83486e-05	-1.67693	-0.718474	5.62501e-05	-1.63969	-0.714083
54405487	rs7909247	5.5559e-08	-1.63061	-0.638721	4.08635e-05	-1.73049	-0.601396	5.86595e-05	-1.72278	-0.589048
54407062	rs4007323	1.67728e-07	-1.24114e-10	-1.16444	0.000131227	-1.24114e-10	-1.16519	0.000184399	-1.24114e-10	-1.16648
54408006	rs10740495	6.31718e-07	0.94934	-0.787678	0.000151896	-0.215827	-0.803102	0.000235885	-0.113989	-0.806245
54408185	rs12415267	6.16726e-08	-1.74012	-0.424817	5.83668e-05	-1.61895	-0.356427	8.66103e-05	-1.5964	-0.325756
54408633	rs10824738	2.12419e-07	-0.726911	-0.201307	0.000145776	-0.865742	-0.194309	0.000233454	-0.741349	-0.189243
54408985	rs117809268	1.11001e-07	-1.57724	-1.71679e-10	8.62406e-05	-1.58498	-1.71679e-10	0.000121425	-1.58428	-1.71679e-10
54410000	rs10824739	3.87225e-08	-1.51901	-1.11135	2.81745e-05	-1.59674	-1.10697	3.97366e-05	-1.5911	-1.11021
54410153	rs1348351	5.91044e-07	0.997615	-0.902506	0.000285992	0.546064	-0.932225	0.000407031	0.561195	-0.935885
54410202	rs1348350	7.44312e-07	1.35481	-1.02913	0.000368941	0.92186	-1.05335	0.000531423	0.943023	-1.05104
54410645	rs17662737	3.05221e-08	-1.74324	-1.12509	2.49335e-05	-1.6917	-1.13421	3.51607e-05	-1.68661	-1.13704
54410830	rs11002917	1.89586e-07	-0.324975	-0.716964	5.67997e-05	-1.27234	-0.730251	7.7899e-05	-1.27894	-0.749227
54410905	rs11002918	2.84255e-07	-0.165009	-0.471901	9.0889e-05	-1.05118	-0.481308	0.000121466	-1.08191	-0.502034
54410927	rs11002920	2.65452e-07	-0.20322	-0.502127	8.59181e-05	-1.07641	-0.512315	0.000114997	-1.10658	-0.532095
54411117	rs7071467	5.60753e-08	-1.60445	-0.655637	5.35064e-05	-1.40457	-0.657751	7.2549e-05	-1.46207	-0.637245
54411308	rs10762857	1.39335e-07	-0.677909	-0.671992	9.11104e-05	-0.855417	-0.674635	0.000124718	-0.868933	-0.688594
54411631	rs35281099	3.08531e-08	-1.74424	-1.1133	2.495e-05	-1.70343	-1.12182	3.51144e-05	-1.70426	-1.12071
54411654	rs10824741	3.57088e-08	-1.65588	-1.05551	2.81951e-05	-1.66555	-1.03742	3.99489e-05	-1.65649	-1.03949
54411723	rs1838064	3.29056e-08	-1.6238	-1.16933	2.31394e-05	-1.73119	-1.1694	3.22884e-05	-1.73974	-1.16913
54412481	rs17662822	4.89004e-08	-1.23214	-1.16485	2.65078e-05	-1.59675	-1.16793	3.78848e-05	-1.5812	-1.16783
54412493	rs1159798	3.01577e-08	-1.7437	-1.13664	2.34856e-05	-1.7441	-1.14164	3.30202e-05	-1.74243	-1.14403
54412870	rs1912619	4.29137e-08	-1.35769	-1.1699	2.58345e-05	-1.62129	-1.16912	3.60925e-05	-1.62784	-1.16966
54412916	rs1912618	4.54075e-08	-1.30389	-1.16722	2.67146e-05	-1.59102	-1.16589	3.72383e-05	-1.59925	-1.16699
54413035	rs79979441	1.26994e-07	-1.44264	-1.71679e-10	0.000140796	-1.09481	-1.71679e-10	0.000191156	-1.13049	-1.71679e-10
54413404	rs74394067	1.27587e-07	-1.43798	-1.71679e-10	0.000125792	-1.2075	-1.71679e-10	0.000171822	-1.23712	-1.71679e-10
54413554	rs991681	5.14352e-08	-1.17623	-1.17023	2.8581e-05	-1.51898	-1.1704	3.98415e-05	-1.52865	-1.17002
54413814	rs11817585	9.45738e-08	-1.7374	-1.71679e-10	7.98395e-05	-1.6621	-1.71679e-10	0.000110186	-1.68141	-1.71679e-10
54413909	rs11002936	5.33666e-08	-1.14924	-1.16035	2.7613e-05	-1.55936	-1.16447	3.95213e-05	-1.54276	-1.16398
54414178	rs79144611	2.59754e-07	-1.24114e-10	-0.727046	0.000198891	-1.24114e-10	-0.749366	0.000278445	-1.24114e-10	-0.754359
54414834	rs73331888	1.24912e-07	-1.45917	-1.71679e-10	0.000101452	-1.42254	-1.71679e-10	0.000144281	-1.41182	-1.71679e-10
54415259	rs74331230	4.60747e-07	-1.24114e-10	-0.153932	0.00036204	-1.24114e-10	-0.150369	0.000504185	-1.24114e-10	-0.160635
54415441	rs145064177	1.16782e-07	-1.52648	-1.71679e-10	7.86732e-05	-1.67682	-1.71679e-10	0.000107837	-1.70296	-1.71679e-10
54415687	rs12251299	5.52776e-08	-1.52859	-0.745818	4.74122e-05	-1.42721	-0.756034	7.04844e-05	-1.37654	-0.75165
54416966	rs11002943	5.03531e-08	-1.44281	-0.924913	4.92696e-05	-1.23316	-0.911653	7.00704e-05	-1.21148	-0.922598
54417321	rs11002945	5.34064e-08	-1.40698	-0.90187	5.16807e-05	-1.20878	-0.88826	7.35112e-05	-1.18658	-0.899565
54417411	rs6480933	5.76003e-08	-1.36951	-0.863743	5.0912e-05	-1.23961	-0.872417	7.65936e-05	-1.17637	-0.868697
54417882	rs1160630	6.18499e-08	-1.35959	-0.802478	6.14649e-05	-1.13643	-0.787229	8.74817e-05	-1.11169	-0.800458
54418347	rs7900044	5.26348e-08	-1.37378	-0.949622	4.66866e-05	-1.24289	-0.95578	6.90766e-05	-1.19595	-0.952411
54418743	rs11002954	6.10165e-08	-1.3544	-0.821237	5.42874e-05	-1.22038	-0.827452	8.04591e-05	-1.17243	-0.823402
54419140	rs7908619	6.12029e-08	-1.37378	-0.798803	5.42528e-05	-1.24289	-0.805584	8.03516e-05	-1.19595	-0.801215
54419315	rs7923017	5.82754e-08	-1.33382	-0.887777	5.19068e-05	-1.19657	-0.896102	7.6975e-05	-1.14757	-0.892532
54419371	rs187829833	3.4357e-07	-0.447389	-1.71679e-10	0.000572239	0.307433	-1.71679e-10	0.000714123	0.187476	-1.71679e-10
54419383	rs7924102	5.94757e-08	-1.3476	-0.853613	5.28359e-05	-1.2125	-0.862429	7.83144e-05	-1.1642	-0.858648
54419939	rs12250150	5.42979e-08	-1.42112	-0.871178	4.85775e-05	-1.27922	-0.879746	7.1963e-05	-1.23135	-0.876072
54420086	rs11002958	5.27514e-08	-1.45058	-0.870611	4.69105e-05	-1.3147	-0.879187	6.93677e-05	-1.26865	-0.875509
54420223	rs7070913	4.79025e-08	-1.46923	-0.948384	4.82926e-05	-1.21123	-0.953619	6.8006e-05	-1.21374	-0.950248
54421141	rs141084424	3.28852e-07	-0.491172	-1.71679e-10	0.000252816	-0.509463	-1.71679e-10	0.000355679	-0.50955	-1.71679e-10
54421272	rs7920998	4.66198e-08	-1.45184	-0.992916	4.63491e-05	-1.20914	-0.996783	6.50927e-05	-1.21432	-0.993441
54421876	rs12268596	4.66323e-08	-1.50394	-0.940546	4.54106e-05	-1.2805	-0.945873	6.38033e-05	-1.28533	-0.942442
54422185	rs143759812	1.13868e-07	-1.55174	-1.71679e-10	0.000105338	-1.38495	-1.71679e-10	0.000145888	-1.40074	-1.71679e-10
54422338	rs10762864	1.70348e-07	-1.67717	0.528231	0.000147661	-1.60772	0.560517	0.000201076	-1.61135	0.531458
54422407	rs118033743	1.5453e-07	-1.56248	0.316089	0.00010866	-1.74334	0.389436	0.000155871	-1.74262	0.408067
54422808	rs116973085	2.39312e-07	-1.24114e-10	-0.809012	0.000183304	-1.24114e-10	-0.830977	0.000256301	-1.24114e-10	-0.837225
54422872	rs12256387	4.41994e-08	-1.56368	-0.934389	4.1981e-05	-1.36512	-0.939788	5.90146e-05	-1.36948	-0.936311
54423186	rs11002979	1.20818e-07	-1.73193	0.23943	0.000102754	-1.67721	0.267429	0.000141271	-1.6759	0.242995
54423387	rs7895388	4.51393e-08	-1.52782	-0.949202	4.35444e-05	-1.31391	-0.954428	6.11881e-05	-1.31856	-0.951062
54423398	rs7898709	4.18173e-08	-1.49891	-1.05456	4.08283e-05	-1.27353	-1.05922	5.73116e-05	-1.27839	-1.05668
54423759	rs77510270	1.49144e-07	-1.5874	0.305533	0.000107371	-1.74446	0.378623	0.000153888	-1.74454	0.397189
54423853	rs12258451	4.39331e-08	-1.55491	-0.949202	4.18977e-05	-1.35247	-0.954428	5.88866e-05	-1.3569	-0.951062
54423900	rs12258467	4.48542e-08	-1.55491	-0.928452	4.27658e-05	-1.35247	-0.933918	6.01161e-05	-1.3569	-0.930398
54424184	rs12266233	4.46568e-08	-1.55932	-0.928452	4.2495e-05	-1.35882	-0.933918	5.97376e-05	-1.36322	-0.930398
54424356	rs74133652	4.33403e-08	-1.604	-0.913695	4.03719e-05	-1.42466	-0.919327	5.67815e-05	-1.42867	-0.9157
54424528	rs73333526	4.50191e-08	-1.53254	-0.94715	4.3343e-05	-1.32058	-0.952401	6.09082e-05	-1.32519	-0.94902
54425113	rs11002987	4.26619e-08	-1.61333	-0.920143	4.02171e-05	-1.42213	-0.925703	5.66775e-05	-1.42408	-0.922122
54425167	rs11002989	4.32488e-08	-1.57847	-0.941345	4.15467e-05	-1.36864	-0.946663	5.85331e-05	-1.37075	-0.943238
54425325	rs10824760	4.01246e-08	-1.64093	-0.953862	3.72176e-05	-1.46631	-0.959033	5.24444e-05	-1.46812	-0.955703
54425442	rs7095115	4.25649e-08	-1.59068	-0.945071	4.06356e-05	-1.38713	-0.950345	5.72508e-05	-1.38919	-0.946948
54425601	rs7095383	4.09771e-08	-1.59465	-0.979119	3.8977e-05	-1.39319	-0.985958	5.48893e-05	-1.39523	-0.983029
54425675	rs7095538	4.05533e-08	-1.60586	-0.978306	3.84162e-05	-1.41047	-0.983174	5.41134e-05	-1.41246	-0.98004
54426489	rs7099953	4.10899e-08	-1.61699	-0.95403	3.85879e-05	-1.42788	-0.961307	5.43573e-05	-1.42981	-0.958188
54426718	rs76584268	1.43542e-07	-1.32015	-1.71679e-10	8.20847e-05	-1.63437	-1.71679e-10	0.000118285	-1.61048	-1.71679e-10
54426909	rs117643953	2.56926e-07	-1.24114e-10	-0.737993	0.000199549	-1.24114e-10	-0.746062	0.000280687	-1.24114e-10	-0.746337
54427107	rs61846067	3.32304e-08	-1.73084	-1.05248	2.56629e-05	-1.73804	-1.05904	3.60781e-05	-1.7318	-1.06609
54427337	rs11003015	3.94099e-08	-1.58873	-1.02403	3.7004e-05	-1.40182	-1.02928	5.19973e-05	-1.40597	-1.02642
54427594	rs1949095	7.565e-08	-1.67616	-0.284499	7.69496e-05	-1.4342	-0.264775	0.000105015	-1.4581	-0.271379
54427825	rs1373004	3.67035e-08	-1.64244	-1.04147	3.40199e-05	-1.46879	-1.04639	4.79076e-05	-1.47059	-1.04371
54428297	rs10824766	3.89238e-08	-1.59856	-1.02661	3.70072e-05	-1.3992	-1.03181	5.21112e-05	-1.40122	-1.02898
54428726	rs11003035	4.00815e-08	-1.57429	-1.02157	3.8569e-05	-1.36237	-1.0273	5.42853e-05	-1.3645	-1.02483
54428956	rs11003037	3.79396e-08	-1.57847	-1.07232	3.65181e-05	-1.36864	-1.07567	5.14132e-05	-1.37075	-1.07293
54429118	rs10762869	3.70804e-08	-1.63103	-1.04266	3.46165e-05	-1.45023	-1.04756	4.87443e-05	-1.4521	-1.04489
54429526	rs5028563	3.7174e-08	-1.63768	-1.03349	3.45553e-05	-1.461	-1.03856	4.86643e-05	-1.46283	-1.0358
54430548	rs71459458	1.2414e-07	-1.46537	-1.71679e-10	9.83453e-05	-1.45364	-1.71679e-10	0.000141017	-1.4347	-1.71679e-10
54430631	rs12416665	3.89004e-08	-1.55169	-1.07408	3.78885e-05	-1.32887	-1.07861	5.33129e-05	-1.33108	-1.07632
54431185	rs12262178	3.9869e-08	-1.56145	-1.03973	3.86236e-05	-1.34325	-1.04501	5.43702e-05	-1.34543	-1.04234
54431210	rs12247120	3.96942e-08	-1.56145	-1.04413	3.84577e-05	-1.34325	-1.04932	5.41342e-05	-1.34543	-1.04669
54431330	rs12262251	3.96091e-08	-1.56578	-1.04194	3.82933e-05	-1.34968	-1.04717	5.3905e-05	-1.35184	-1.04452
54431543	rs1373003	3.90971e-08	-1.59465	-1.02609	3.72181e-05	-1.39319	-1.03214	5.23697e-05	-1.39523	-1.03002
54432209	rs1443131	3.6005e-08	-1.63768	-1.06544	3.34996e-05	-1.461	-1.06959	4.7166e-05	-1.46283	-1.06707
54432970	rs7092106	3.80708e-08	-1.58894	-1.05839	3.57469e-05	-1.40299	-1.06267	5.02889e-05	-1.40572	-1.06007
54433560	rs11003038	3.76347e-08	-1.60459	-1.05426	3.50624e-05	-1.42637	-1.05862	4.9333e-05	-1.42901	-1.05598
54433608	rs11003040	3.74731e-08	-1.60477	-1.05839	3.48619e-05	-1.42806	-1.06267	4.9679e-05	-1.41792	-1.06007
54433914	rs11003043	3.74798e-08	-1.60459	-1.05839	3.49209e-05	-1.42637	-1.06267	4.91315e-05	-1.42901	-1.06007
54433988	rs11003044	3.75467e-08	-1.60459	-1.05661	3.4959e-05	-1.42637	-1.06158	4.91469e-05	-1.42901	-1.05976
54433993	rs11003045	3.76137e-08	-1.60076	-1.05866	3.50907e-05	-1.4206	-1.06358	4.93301e-05	-1.42326	-1.06178
54434511	rs11003047	3.77702e-08	-1.57632	-1.07894	3.50855e-05	-1.40153	-1.0828	4.92833e-05	-1.40553	-1.08046
54434529	rs11003048	3.7108e-08	-1.57084	-1.10211	3.40364e-05	-1.40925	-1.10545	4.8476e-05	-1.39908	-1.10343
54434926	rs7067581	3.76557e-08	-1.57936	-1.07894	3.55331e-05	-1.38886	-1.0828	4.99725e-05	-1.39165	-1.08046
54435158	rs7071681	3.83648e-08	-1.56821	-1.07143	3.63825e-05	-1.37258	-1.07545	5.11688e-05	-1.37544	-1.07301
54435417	rs117173686	1.11106e-07	-1.57629	-1.71679e-10	7.66434e-05	-1.70296	-1.71679e-10	0.000108252	-1.69912	-1.71679e-10
54435422	rs6480949	3.82567e-08	-1.56698	-1.07549	3.64587e-05	-1.36894	-1.077	5.03989e-05	-1.38531	-1.0783
54437506	rs11003049	4.0019e-08	-1.56269	-1.03474	3.81158e-05	-1.36272	-1.03878	5.28785e-05	-1.37923	-1.03636
54437606	rs11003050	4.04606e-08	-1.55835	-1.0281	3.86074e-05	-1.35644	-1.03224	5.35563e-05	-1.37308	-1.02976
54437901	rs11003051	4.08613e-08	-1.54502	-1.03158	3.9219e-05	-1.3373	-1.03566	5.43807e-05	-1.35435	-1.03322
54438292	rs7097953	3.85208e-08	-1.57774	-1.05784	3.63629e-05	-1.38468	-1.0639	5.04485e-05	-1.4007	-1.06193
54439699	rs7919753	3.72496e-08	-1.54825	-1.12088	3.50316e-05	-1.36018	-1.1257	4.91322e-05	-1.36516	-1.1239
54439728	rs7902708	3.69053e-08	-1.5296	-1.14882	3.50895e-05	-1.33236	-1.15186	4.84772e-05	-1.35162	-1.15087
54440314	rs146182128	1.02041e-07	-1.6614	-1.71679e-10	8.46351e-05	-1.60378	-1.71679e-10	0.000117168	-1.61997	-1.71679e-10
54440485	rs2218330	5.00682e-08	-1.68637	-0.687028	3.76365e-05	-1.72356	-0.69059	5.26062e-05	-1.72511	-0.695632
54440867	rs12768580	4.22873e-08	-1.74361	-0.79868	3.39318e-05	-1.74349	-0.77428	4.74531e-05	-1.74091	-0.782926
54440884	rs4935335	5.76454e-08	-1.63376	-0.59871	4.69539e-05	-1.59808	-0.594878	6.47826e-05	-1.62118	-0.591365
54440979	rs12768073	5.64379e-08	-1.67376	-0.579884	4.37111e-05	-1.70315	-0.561371	6.32602e-05	-1.68417	-0.552156
54441490	rs546908012	5.9133e-08	-1.6586	-0.548389	4.15471e-05	-1.74093	-0.574368	5.93167e-05	-1.73331	-0.56738
54442551	rs1000218	3.74098e-08	-1.55082	-1.11402	3.06182e-05	-1.49711	-1.12341	4.37462e-05	-1.47816	-1.12702
54442734	rs1000219	3.84459e-08	-1.53851	-1.09902	3.03358e-05	-1.5199	-1.1099	4.357e-05	-1.49558	-1.11364
54445213	rs7917747	2.9684e-08	-1.74207	-1.1541	2.4662e-05	-1.68981	-1.14705	3.40551e-05	-1.70918	-1.14642
54445264	rs7897358	3.08915e-08	-1.74411	-1.11219	2.69619e-05	-1.64573	-1.10197	3.69092e-05	-1.67432	-1.1008
54446112	rs140879968	4.00834e-08	-1.72341	-0.872409	3.24465e-05	-1.70388	-0.85865	4.58758e-05	-1.69896	-0.858677
54446195	rs147529673	9.39005e-08	-1.74454	-1.71679e-10	8.22753e-05	-1.63205	-1.71679e-10	0.00011524	-1.63656	-1.71679e-10
54446494	rs10824767	3.08984e-08	-1.74073	-1.11535	2.39926e-05	-1.74347	-1.12091	3.36535e-05	-1.74383	-1.12363
54446885	rs111335597	1.04844e-07	-1.63431	-1.71679e-10	0.000122089	-1.23738	-1.71679e-10	0.000169621	-1.25001	-1.71679e-10
54446999	rs1443136	3.68283e-08	-1.57157	-1.10895	2.62631e-05	-1.67621	-1.09775	3.84774e-05	-1.63583	-1.09767
54447346	rs4935336	3.19764e-08	-1.74354	-1.07824	2.50199e-05	-1.73937	-1.08308	3.50107e-05	-1.74009	-1.08784
54447733	rs72791082	7.10193e-08	-1.14044	-0.883385	4.85164e-05	-1.28026	-0.87996	6.55104e-05	-1.32162	-0.879747
54448171	rs10824768	3.83747e-08	-1.62515	-1.01423	2.67854e-05	-1.72357	-1.0307	3.73443e-05	-1.73265	-1.03074
54448907	rs73333548	5.30272e-08	-1.27296	-1.04301	5.5868e-05	-0.994778	-1.02435	7.00572e-05	-1.10743	-1.02684
54449524	rs12359859	5.17451e-08	-1.74276	-0.597697	4.55132e-05	-1.63966	-0.58446	6.09755e-05	-1.68717	-0.585933
54450115	rs11003057	6.96255e-08	-1.11023	-0.933422	3.98744e-05	-1.40762	-0.948766	5.33683e-05	-1.46018	-0.946184
54450417	rs57730813	3.36908e-08	-1.73781	-1.03174	3.26669e-05	-1.52577	-1.02999	4.42422e-05	-1.56493	-1.02897
54450673	rs61846070	4.42167e-08	-1.73189	-0.765786	4.44504e-05	-1.49637	-0.751382	6.02858e-05	-1.5382	-0.746279
54450684	rs191392416	2.15527e-07	-1.24114e-10	-0.913692	0.000166889	-1.24114e-10	-0.924795	0.000232324	-1.24114e-10	-0.935445
54450716	rs970664	5.22212e-08	-1.73845	-0.592844	4.37013e-05	-1.68556	-0.579182	5.96472e-05	-1.71773	-0.577405
54451048	rs12357772	4.14404e-08	-1.74164	-0.820888	3.26158e-05	-1.74089	-0.816437	4.57737e-05	-1.74454	-0.815331
54451879	rs61274710	4.77185e-08	-1.73695	-0.684508	4.59702e-05	-1.54539	-0.668735	6.23621e-05	-1.58747	-0.663153
54452070	rs12258303	3.51236e-08	-1.70702	-1.02089	2.83449e-05	-1.6786	-1.01907	3.94275e-05	-1.6911	-1.01801
54452630	rs191040400	3.56149e-06	1.89116	-1.71679e-10	0.00202439	1.5709	-1.71679e-10	0.0025569	1.46297	-1.71679e-10
54453387	rs7917895	4.20419e-08	-1.74219	-0.80592	3.29833e-05	-1.7402	-0.805919	4.62824e-05	-1.74448	-0.804333
54453600	rs73333562	4.52447e-08	-1.73772	-0.736977	4.34085e-05	-1.5494	-0.722073	5.88955e-05	-1.59102	-0.716795
54454187	rs61846073	4.17028e-08	-1.73623	-0.819982	4.01972e-05	-1.54176	-0.806568	5.44636e-05	-1.58424	-0.801811
54454658	rs150305246	9.72306e-08	-1.70969	-1.71679e-10	7.37819e-05	-1.74101	-1.71679e-10	0.000104185	-1.73741	-1.71679e-10
54454705	rs10824769	4.09603e-08	-1.67802	-0.896158	3.76054e-05	-1.53639	-0.878585	4.87922e-05	-1.61661	-0.879394
54454881	rs12249203	1.67481e-07	-1.24114e-10	-1.16591	0.000131135	-1.24114e-10	-1.1659	0.00018452	-1.24114e-10	-1.16582
54454920	rs12249215	1.67543e-07	-1.24114e-10	-1.16554	0.000131183	-1.24114e-10	-1.16553	0.000184589	-1.24114e-10	-1.16544
54455183	rs138442063	1.58583e-06	1.08208	-1.71679e-10	0.000939552	0.80328	-1.71679e-10	0.00168917	1.04841	-1.71679e-10
54455399	rs7915845	4.27104e-08	-1.73824	-0.7941	3.58176e-05	-1.67986	-0.783825	4.96371e-05	-1.69565	-0.78319
54456249	rs10824770	3.72854e-08	-1.66188	-1.0063	2.67431e-05	-1.73833	-1.01752	3.75073e-05	-1.74391	-1.01513
54456310	rs11003058	4.55361e-08	-1.72642	-0.741852	3.84546e-05	-1.66175	-0.730893	5.31314e-05	-1.6806	-0.730215
54456417	rs11003059	3.86991e-08	-1.64598	-0.984981	2.73775e-05	-1.73347	-0.998936	3.83409e-05	-1.74188	-0.995185
54456713	rs10733916	3.52157e-08	-1.74413	-0.98116	3.18971e-05	-1.60049	-0.979117	4.33693e-05	-1.6359	-0.977926
54456966	rs10733917	5.78273e-08	-1.73981	-0.489508	5.47814e-05	-1.56768	-0.471096	7.37015e-05	-1.61504	-0.468513
54457041	rs10733918	5.81785e-08	-1.73981	-0.483453	5.51186e-05	-1.56768	-0.464961	7.41559e-05	-1.61504	-0.462367
54457118	rs10732419	5.81785e-08	-1.73981	-0.483453	5.51186e-05	-1.56768	-0.464961	7.41559e-05	-1.61504	-0.462367
54457712	rs117271698	1.08967e-07	-1.59573	-1.71679e-10	0.000128131	-1.18907	-1.71679e-10	0.000182445	-1.17713	-1.71679e-10
54457746	rs57701947	3.58656e-08	-1.68954	-1.01746	2.78996e-05	-1.69789	-1.01562	3.88897e-05	-1.7083	-1.01455
54458088	rs75278207	2.00136e-07	-1.24114e-10	-0.987785	0.000153864	-1.24114e-10	-1.00605	0.000216565	-1.24114e-10	-1.00569
54458178	rs78216697	5.30649e-08	-1.25852	-1.05674	5.74755e-05	-0.943194	-1.04757	7.73572e-05	-0.988793	-1.04635
54458343	rs61846075	9.45438e-08	-1.73772	-1.71679e-10	8.93649e-05	-1.5494	-1.71679e-10	0.00012061	-1.59102	-1.71679e-10
54458381	rs2099901	4.29938e-08	-1.69563	-0.830097	3.85659e-05	-1.58018	-0.809571	5.06601e-05	-1.64912	-0.809317
54459163	rs61846076	3.53749e-08	-1.74454	-0.976238	3.1482e-05	-1.61854	-0.974169	4.29806e-05	-1.64987	-0.972962
54459349	rs1912617	3.87193e-08	-1.70801	-0.922433	3.40837e-05	-1.60137	-0.911936	5.07299e-05	-1.539	-0.918058
54460120	rs10824771	3.32362e-08	-1.64592	-1.13723	2.38553e-05	-1.72842	-1.1417	3.32223e-05	-1.73932	-1.14103
54460460	rs11003062	4.31132e-08	-1.4501	-1.07285	2.72826e-05	-1.65236	-1.08352	3.69437e-05	-1.69225	-1.08193
54460783	rs12218358	4.28885e-08	-1.54061	-0.987562	4.06565e-05	-1.36673	-0.970233	5.10912e-05	-1.47944	-0.970528
54461088	rs4935338	3.57065e-08	-1.74454	-0.966906	3.17788e-05	-1.61854	-0.964788	4.33869e-05	-1.64987	-0.963553
54461190	rs4935339	9.54109e-08	-1.72859	-1.71679e-10	8.14382e-05	-1.64228	-1.71679e-10	0.000113005	-1.65615	-1.71679e-10
54461196	rs4935340	9.7248e-08	-1.70952	-1.71679e-10	7.86207e-05	-1.67749	-1.71679e-10	0.000109394	-1.68862	-1.71679e-10
54461557	rs72791087	4.24263e-08	-1.69108	-0.847933	3.20515e-05	-1.73421	-0.840567	4.58264e-05	-1.71976	-0.838955
54461781	rs72791088	4.51704e-08	-1.68523	-0.791109	3.40757e-05	-1.73156	-0.781983	4.87476e-05	-1.71573	-0.781188
54461879	rs61846078	3.68071e-08	-1.67833	-1.00276	2.80049e-05	-1.70891	-1.00084	3.91334e-05	-1.71688	-0.999717
54462292	rs72791089	4.19636e-08	-1.38237	-1.16761	3.19837e-05	-1.41049	-1.1664	4.71834e-05	-1.36421	-1.16533
54462847	rs61846079	9.42576e-08	-1.74075	-1.71679e-10	8.53107e-05	-1.59582	-1.71679e-10	0.000115961	-1.63032	-1.71679e-10
54463900	rs7088220	4.56402e-08	-1.61114	-0.854858	4.47941e-05	-1.40455	-0.835495	5.6858e-05	-1.5061	-0.836918
54464364	rs117307282	1.3281e-07	-1.39786	-1.71679e-10	8.16276e-05	-1.63996	-1.71679e-10	0.000115867	-1.63113	-1.71679e-10
54464398	rs10824772	4.6355e-08	-1.74454	-0.705916	4.22886e-05	-1.60216	-0.695449	5.76818e-05	-1.63381	-0.69483
54464862	rs138491068	9.41713e-08	-1.74167	-1.71679e-10	7.72435e-05	-1.69516	-1.71679e-10	0.000111802	-1.66685	-1.71679e-10
54464994	rs12259121	9.61049e-08	-1.72134	-1.71679e-10	7.92601e-05	-1.66939	-1.71679e-10	0.000110119	-1.68202	-1.71679e-10
54465983	rs61846080	9.80904e-08	-1.70089	-1.71679e-10	7.70846e-05	-1.69722	-1.71679e-10	0.000107389	-1.70712	-1.71679e-10
54467023	rs72791090	5.16127e-08	-1.25318	-1.08983	3.93322e-05	-1.28604	-1.08404	5.86809e-05	-1.23207	-1.0794
54467459	rs11814440	4.18531e-08	-1.60879	-0.943821	3.73946e-05	-1.49995	-0.920644	4.79584e-05	-1.5912	-0.922041
54468032	rs72791091	4.35135e-08	-1.69359	-0.820118	3.30031e-05	-1.73418	-0.811346	4.71714e-05	-1.71921	-0.810581
54469155	rs4597018	4.37589e-08	-1.56557	-0.942515	3.82526e-05	-1.47914	-0.91877	4.90462e-05	-1.56959	-0.921223
54469345	rs147202688	2.39709e-07	-1.24114e-10	-0.807356	0.000190979	-1.24114e-10	-0.789961	0.000262464	-1.24114e-10	-0.813465
54470020	rs72791092	4.18821e-08	-1.72078	-0.831142	3.21939e-05	-1.74454	-0.825803	4.54894e-05	-1.74128	-0.824822
54470724	rs72791093	5.63444e-08	-1.13853	-1.11677	4.62977e-05	-1.09501	-1.11203	6.85222e-05	-1.04823	-1.10819
54471148	rs9633601	5.1677e-08	-1.69759	-0.644182	3.94429e-05	-1.73626	-0.631007	5.51714e-05	-1.7444	-0.628738
54471387	rs61846081	9.62545e-08	-1.71978	-1.71679e-10	7.5821e-05	-1.71375	-1.71679e-10	0.000104876	-1.7308	-1.71679e-10
54471461	rs144391332	6.96481e-07	0.25926	-1.71679e-10	0.000477986	0.127458	-1.71679e-10	0.000818494	0.323887	-1.71679e-10
54471808	rs141353407	9.44576e-08	-1.73863	-1.71679e-10	7.36833e-05	-1.74235	-1.71679e-10	0.000104363	-1.73571	-1.71679e-10
54472899	rs72791095	5.32732e-08	-1.17679	-1.13455	4.37246e-05	-1.13464	-1.12957	6.46692e-05	-1.08929	-1.125
54473303	rs7917266	4.42701e-08	-1.73412	-0.762356	4.18962e-05	-1.55488	-0.752045	5.61489e-05	-1.60409	-0.751486
54473501	rs10824773	3.93341e-08	-1.54999	-1.0647	2.61835e-05	-1.6974	-1.07959	3.60362e-05	-1.72206	-1.077
54474365	rs78937532	1.45837e-07	-1.30429	-1.71679e-10	9.79635e-05	-1.45753	-1.71679e-10	0.000138245	-1.45455	-1.71679e-10
54474519	rs11003064	4.06152e-08	-1.68074	-0.901902	3.60705e-05	-1.56187	-0.894779	4.95938e-05	-1.58495	-0.894765
54474626	rs10740509	4.36196e-08	-1.74454	-0.766736	3.91378e-05	-1.61856	-0.75648	5.30116e-05	-1.65714	-0.755925
54474765	rs16932605	9.71488e-08	-1.71054	-1.71679e-10	7.51593e-05	-1.72251	-1.71679e-10	0.000104289	-1.73641	-1.71679e-10
54475428	rs72791096	3.91122e-08	-1.68711	-0.933238	3.4453e-05	-1.57276	-0.929763	4.73903e-05	-1.59512	-0.930042
54475467	rs72791097	3.89833e-08	-1.68711	-0.93654	3.43386e-05	-1.57276	-0.933089	4.7233e-05	-1.59512	-0.933366
54475514	rs72791098	1.42252e-07	-1.32918	-1.71679e-10	0.000129565	-1.17794	-1.71679e-10	0.000189069	-1.14146	-1.71679e-10
54475551	rs10824774	3.59214e-08	-1.60211	-1.10334	2.48244e-05	-1.71444	-1.11586	3.42929e-05	-1.73432	-1.11432
54476016	rs10824775	3.66616e-08	-1.60211	-1.08294	2.53355e-05	-1.71444	-1.09548	3.50152e-05	-1.73432	-1.09347
54477046	rs61174067	9.73124e-08	-1.70885	-1.71679e-10	7.50603e-05	-1.72383	-1.71679e-10	0.000104207	-1.7372	-1.71679e-10
54477048	rs11003065	4.07278e-08	-1.68074	-0.899132	3.61718e-05	-1.56187	-0.891972	4.97332e-05	-1.58495	-0.891958
54477117	rs10454467	3.85219e-08	-1.54348	-1.09207	2.57614e-05	-1.68933	-1.10391	3.53373e-05	-1.71662	-1.10202
54477232	rs10454468	4.31079e-08	-1.73412	-0.788958	4.07825e-05	-1.55488	-0.778987	5.46553e-05	-1.60409	-0.778447
54477313	rs10454469	9.90408e-08	-1.69125	-1.71679e-10	7.42902e-05	-1.73414	-1.71679e-10	0.000103643	-1.74263	-1.71679e-10
54477356	rs11003066	4.06502e-08	-1.69017	-0.891611	3.58622e-05	-1.57809	-0.884353	4.9361e-05	-1.60008	-0.884339
54477502	rs55941518	9.76699e-08	-1.70519	-1.71679e-10	7.48628e-05	-1.72647	-1.71679e-10	0.000104047	-1.73873	-1.71679e-10
54477741	rs7092396	3.80877e-08	-1.72909	-0.917804	2.9507e-05	-1.74328	-0.914218	4.16712e-05	-1.73926	-0.914506
54477975	rs7096136	5.26613e-08	-1.62897	-0.693926	3.72513e-05	-1.74165	-0.682789	5.30652e-05	-1.72987	-0.682187
54477976	rs146486782	6.69797e-08	-1.49143	-0.590959	4.95516e-05	-1.54313	-0.595977	7.24128e-05	-1.50902	-0.592171
54478308	rs148870671	1.30635e-07	-1.41437	-1.71679e-10	0.000196567	-0.761119	-1.71679e-10	0.000280113	-0.748385	-1.71679e-10
54478832	rs12268965	5.30667e-08	-1.23206	-1.08317	3.46364e-05	-1.39968	-1.09753	4.64841e-05	-1.44871	-1.09576
54479518	rs4935341	1.01108e-07	-1.6706	-1.71679e-10	7.61418e-05	-1.70953	-1.71679e-10	0.000105902	-1.72106	-1.71679e-10
54479680	rs10762872	3.81108e-08	-1.63038	-1.0159	3.50405e-05	-1.48929	-0.996331	4.4498e-05	-1.58975	-0.998383
54479759	rs10740510	3.74838e-08	-1.64089	-1.02198	3.42679e-05	-1.50513	-1.00279	4.36738e-05	-1.60203	-1.0048
54479893	rs61844265	9.68519e-08	-1.7136	-1.71679e-10	7.55137e-05	-1.71781	-1.71679e-10	0.000104663	-1.73283	-1.71679e-10
54480060	rs61844266	9.60043e-08	-1.72239	-1.71679e-10	7.62409e-05	-1.70823	-1.71679e-10	0.000105355	-1.72624	-1.71679e-10
54480218	rs78352367	1.91371e-07	-1.24114e-10	-1.03256	0.000151325	-1.24114e-10	-1.0227	0.00021228	-1.24114e-10	-1.02567
54480395	rs77763285	9.58503e-08	-1.72399	-1.71679e-10	8.61433e-05	-1.58611	-1.71679e-10	0.000126714	-1.54164	-1.71679e-10
54480622	rs7068340	3.82706e-08	-1.74163	-0.900467	3.02272e-05	-1.74035	-0.89303	4.23929e-05	-1.74431	-0.892291
54480623	rs7905663	4.13529e-08	-1.54411	-1.02053	3.87642e-05	-1.38311	-1.00152	4.83381e-05	-1.50197	-1.00338
54480913	rs76503805	7.30688e-07	-1.24114e-10	0.307206	0.000590907	-1.24114e-10	0.339535	0.000821196	-1.24114e-10	0.327183
54480948	rs11003067	9.49831e-08	-1.73308	-1.71679e-10	7.80239e-05	-1.68511	-1.71679e-10	0.000107118	-1.70965	-1.71679e-10
54481463	rs61844267	9.58357e-08	-1.72415	-1.71679e-10	7.67734e-05	-1.70127	-1.71679e-10	0.000105832	-1.72173	-1.71679e-10
54481839	rs7086340	4.62059e-08	-1.48638	-0.967289	4.43597e-05	-1.30569	-0.944103	5.47087e-05	-1.43594	-0.945612
54481955	rs12242987	3.40512e-08	-1.58923	-1.16969	2.37463e-05	-1.70706	-1.16764	3.26813e-05	-1.72884	-1.16793
54481959	rs7090014	4.56902e-08	-1.4807	-0.984196	4.4339e-05	-1.28829	-0.961967	5.45105e-05	-1.42177	-0.963416
54482802	rs11003071	4.36356e-08	-1.48638	-1.02452	4.17328e-05	-1.30569	-1.00515	5.15044e-05	-1.43594	-1.00597
54482816	rs7899575	3.05001e-08	-1.71744	-1.15161	2.44829e-05	-1.69968	-1.14448	3.33459e-05	-1.73151	-1.14514
54482922	rs11003072	4.36356e-08	-1.48638	-1.02452	4.17328e-05	-1.30569	-1.00515	5.15044e-05	-1.43594	-1.00597
54483011	rs11003073	5.22105e-08	-1.16804	-1.16346	3.44981e-05	-1.33445	-1.16677	4.6035e-05	-1.38773	-1.16645
54483465	rs34236926	4.41723e-08	-1.46253	-1.03615	4.21118e-05	-1.28426	-1.01753	5.18473e-05	-1.41695	-1.01832
54483538	rs11003074	4.1467e-08	-1.39269	-1.16919	3.6084e-05	-1.28947	-1.1668	4.60528e-05	-1.38674	-1.16705
54483732	rs149088290	2.83509e-07	-0.639538	-1.71679e-10	0.000233036	-0.590933	-1.71679e-10	0.000327229	-0.59292	-1.71679e-10
54483827	rs2120126	3.06018e-08	-1.71909	-1.14664	2.44729e-05	-1.70586	-1.1387	3.34235e-05	-1.73489	-1.13943
54483923	rs12242001	3.7526e-08	-1.49256	-1.16919	3.25087e-05	-1.39381	-1.1668	4.20522e-05	-1.47761	-1.16705
54483975	rs11003077	1.30652e-07	-0.246787	-1.16746	0.000159836	0.195898	-1.16388	0.00024185	0.267182	-1.16244
54484198	rs10740511	4.0418e-08	-1.41905	-1.16845	3.49861e-05	-1.32152	-1.16565	4.47185e-05	-1.41725	-1.16594
54484390	rs141509501	9.55053e-08	-1.7276	-1.71679e-10	7.4225e-05	-1.73502	-1.71679e-10	0.000103994	-1.73925	-1.71679e-10
54484399	rs10740512	3.84133e-08	-1.46993	-1.16845	3.34238e-05	-1.3672	-1.16565	4.30906e-05	-1.45434	-1.16594
54484469	rs10740513	4.12956e-08	-1.39988	-1.16614	3.55119e-05	-1.30988	-1.16238	4.53756e-05	-1.40586	-1.16275
54484507	rs10762874	4.0909e-08	-1.40855	-1.16688	3.51321e-05	-1.31961	-1.1634	4.49429e-05	-1.41444	-1.16374
54484525	rs145282785	9.44407e-08	-1.73881	-1.71679e-10	7.834e-05	-1.68106	-1.71679e-10	0.000106895	-1.71173	-1.71679e-10
54484907	rs12355238	3.18164e-08	-1.68609	-1.14071	2.53474e-05	-1.67754	-1.13191	3.41743e-05	-1.71939	-1.13272
54485116	rs10740514	3.20232e-08	-1.68269	-1.13763	2.55286e-05	-1.6739	-1.12842	3.43696e-05	-1.71714	-1.12926
54485151	rs10740515	9.63785e-08	-1.7185	-1.71679e-10	7.67268e-05	-1.70187	-1.71679e-10	0.000105835	-1.72169	-1.71679e-10
54485449	rs1838062	3.17602e-08	-1.69093	-1.13763	2.53042e-05	-1.68273	-1.12842	3.41849e-05	-1.72253	-1.12926
54485469	rs10762875	3.20571e-08	-1.68269	-1.13657	2.55592e-05	-1.6739	-1.12722	3.44104e-05	-1.71714	-1.12808
54485633	rs1838063	3.19687e-08	-1.68439	-1.13763	2.54822e-05	-1.67572	-1.12842	3.43309e-05	-1.71827	-1.12926
54485796	rs10762876	3.18966e-08	-1.68771	-1.13657	2.54223e-05	-1.67928	-1.12722	3.42968e-05	-1.72045	-1.12808
54485842	rs10762877	3.19483e-08	-1.68609	-1.13657	2.54665e-05	-1.67754	-1.12722	3.43332e-05	-1.71939	-1.12808
54485937	rs11003079	3.76754e-08	-1.49486	-1.16291	2.45223e-05	-1.68409	-1.15845	3.34613e-05	-1.71419	-1.159
54486219	rs10762878	3.70602e-08	-1.51183	-1.16241	2.43374e-05	-1.69229	-1.15782	3.32908e-05	-1.71991	-1.15838
54486255	rs10762879	3.70602e-08	-1.51183	-1.16241	2.43374e-05	-1.69229	-1.15782	3.32908e-05	-1.71991	-1.15838
54486387	rs11003080	3.73973e-08	-1.50342	-1.16176	2.4591e-05	-1.6828	-1.15694	3.35525e-05	-1.71295	-1.15751
54486403	rs10762880	3.73973e-08	-1.50342	-1.16176	2.4591e-05	-1.6828	-1.15694	3.35525e-05	-1.71295	-1.15751
54486565	rs2120128	3.72314e-08	-1.50786	-1.16176	2.4407e-05	-1.69031	-1.15694	3.33674e-05	-1.71849	-1.15751
54486571	rs3948177	3.72314e-08	-1.50786	-1.16176	2.4407e-05	-1.69031	-1.15694	3.33674e-05	-1.71849	-1.15751
54486639	rs2165808	3.72211e-08	-1.50923	-1.16067	2.45522e-05	-1.68573	-1.15559	3.3527e-05	-1.71504	-1.15619
54486648	rs188690382	1.3646e-07	-1.37075	-1.71679e-10	0.000146575	-1.05459	-1.71679e-10	0.000199761	-1.08646	-1.71679e-10
54486719	rs11003081	3.43462e-08	-1.58962	-1.16067	2.37641e-05	-1.71835	-1.15559	3.28293e-05	-1.73607	-1.15619
54486726	rs148509179	1.01258e-07	-1.66911	-1.71679e-10	7.36975e-05	-1.74215	-1.71679e-10	0.000103465	-1.74434	-1.71679e-10
54487379	rs11003082	3.29279e-08	-1.71109	-1.08137	2.75276e-05	-1.65018	-1.07675	3.80727e-05	-1.66791	-1.07617
54487444	rs11003083	3.72308e-08	-1.51183	-1.15782	2.44742e-05	-1.69229	-1.15221	3.34742e-05	-1.71991	-1.15289
54487635	rs10824778	3.72308e-08	-1.51183	-1.15782	2.44742e-05	-1.69229	-1.15221	3.34742e-05	-1.71991	-1.15289
54488203	rs35392865	3.48911e-08	-1.58011	-1.15444	2.41341e-05	-1.7103	-1.1482	3.32363e-05	-1.73099	-1.14895
54488686	rs11003084	3.75481e-08	-1.66404	-0.997122	3.18522e-05	-1.60504	-0.975982	4.17516e-05	-1.6749	-0.976941
54488855	rs10824779	3.76448e-08	-1.65502	-1.00357	3.28816e-05	-1.5664	-0.982814	4.26447e-05	-1.64692	-0.983755
54489072	rs7081821	9.71362e-08	-1.71067	-1.71679e-10	7.60507e-05	-1.71072	-1.71679e-10	0.000105167	-1.72803	-1.71679e-10
54489680	rs1992526	3.5159e-08	-1.58011	-1.14679	2.43495e-05	-1.7103	-1.13931	3.35272e-05	-1.73099	-1.14023
54489881	rs1992527	3.51898e-08	-1.58011	-1.14591	2.43739e-05	-1.7103	-1.13831	3.35603e-05	-1.73099	-1.13925
54490028	rs113801574	9.79853e-08	-1.70196	-1.71679e-10	7.35324e-05	-1.7444	-1.71679e-10	0.000103458	-1.74442	-1.71679e-10
54490686	rs9665335	3.24852e-08	-1.70862	-1.09737	2.73819e-05	-1.6387	-1.09354	3.78413e-05	-1.65702	-1.09316
54490688	rs9665336	3.24852e-08	-1.70862	-1.09737	2.73819e-05	-1.6387	-1.09354	3.78413e-05	-1.65702	-1.09316
54494268	rs28869538	3.44386e-08	-1.68297	-1.06463	2.90795e-05	-1.61488	-1.05721	4.0076e-05	-1.63636	-1.05644
54494547	rs11003095	3.41263e-08	-1.64764	-1.10907	2.47411e-05	-1.73629	-1.09737	3.44926e-05	-1.74405	-1.09878
54495289	rs10824782	3.26337e-08	-1.68714	-1.1143	2.72573e-05	-1.6332	-1.1036	3.60517e-05	-1.69597	-1.10265
54495617	rs138035140	3.67318e-08	-1.58486	-1.09828	2.56371e-05	-1.71245	-1.08563	3.53074e-05	-1.73233	-1.08716
54495675	rs191295679	1.31689e-07	-1.40634	-1.71679e-10	0.000159015	-0.973127	-1.71679e-10	0.000227323	-0.957208	-1.71679e-10
54495883	rs4370881	3.70209e-08	-1.58486	-1.09044	2.58555e-05	-1.71245	-1.07715	3.56055e-05	-1.73233	-1.07875
54495985	rs141729746	1.29297e-07	-1.42467	-1.71679e-10	0.000154652	-1.00094	-1.71679e-10	0.000221023	-0.985313	-1.71679e-10
54496641	rs55979213	3.7529e-08	-1.59869	-1.06298	2.64561e-05	-1.71848	-1.04816	3.6505e-05	-1.73592	-1.05021
54496648	rs12261525	3.87224e-08	-1.53424	-1.09612	2.59511e-05	-1.70261	-1.0833	3.55846e-05	-1.72682	-1.08484
54496744	rs79861996	8.32826e-08	-0.698239	-1.1663	0.000116785	-0.11707	-1.16472	0.000154056	-0.181929	-1.16433
54496746	rs10740516	9.95926e-08	-1.68569	-1.71679e-10	7.46863e-05	-1.72883	-1.71679e-10	0.000103952	-1.73965	-1.71679e-10
54496983	rs10762882	3.75903e-08	-1.69736	-0.962671	3.19834e-05	-1.64091	-0.936001	4.23869e-05	-1.70005	-0.936691
54497576	rs1304008	9.95926e-08	-1.68569	-1.71679e-10	7.46863e-05	-1.72883	-1.71679e-10	0.000103952	-1.73965	-1.71679e-10
54497881	rs12572174	3.20482e-08	-1.68397	-1.13557	2.73732e-05	-1.59216	-1.14039	4.11001e-05	-1.5297	-1.13787
54498251	rs1867203	3.35227e-08	-1.67397	-1.10059	2.89514e-05	-1.58281	-1.09369	3.96228e-05	-1.611	-1.09318
54498390	rs11816856	9.40246e-08	-0.657353	-1.08587	0.000104023	-0.312377	-1.08513	0.000159995	-0.229128	-1.07931
54498496	rs10824783	3.55423e-08	-1.64929	-1.06677	2.57241e-05	-1.74423	-1.05047	3.61901e-05	-1.74295	-1.05185
54498498	rs61844271	1.08066e-07	-1.60403	-1.71679e-10	7.35449e-05	-1.74423	-1.71679e-10	0.000103572	-1.74331	-1.71679e-10
54498728	rs12385777	5.706e-08	-1.09457	-1.14811	5.65218e-05	-0.8554	-1.1521	8.48655e-05	-0.787329	-1.15518
54498737	rs12385778	5.92538e-08	-1.09457	-1.11038	5.86373e-05	-0.8554	-1.11535	8.78788e-05	-0.787329	-1.12029
54498752	rs12385771	6.75945e-08	-0.939701	-1.13355	7.13277e-05	-0.636111	-1.13873	0.00010816	-0.557152	-1.14282
54498900	rs12385766	3.71663e-08	-1.58875	-1.08263	3.06073e-05	-1.54069	-1.08019	4.03835e-05	-1.60436	-1.0808
54498983	rs12385764	3.37392e-08	-1.64773	-1.12039	2.77797e-05	-1.6005	-1.11732	3.71347e-05	-1.65201	-1.11701
54499040	rs12385751	3.21112e-08	-1.67198	-1.1456	2.59035e-05	-1.64557	-1.14217	3.49507e-05	-1.68837	-1.14128
54499282	rs61844272	1.33454e-07	-1.39302	-1.71679e-10	7.62045e-05	-1.7087	-1.71679e-10	0.000110272	-1.68062	-1.71679e-10
54499436	rs2165809	5.00359e-08	-1.49629	-0.877746	3.51076e-05	-1.62414	-0.859561	4.68958e-05	-1.67169	-0.863962
54499502	rs11003099	4.63446e-08	-1.68016	-0.770517	3.46068e-05	-1.74417	-0.7539	4.81948e-05	-1.74453	-0.763798
54499639	rs11003100	3.45895e-08	-1.59587	-1.14736	2.90534e-05	-1.52942	-1.14357	3.83249e-05	-1.59442	-1.14306
54500090	rs75821842	9.54574e-08	-1.7281	-1.71679e-10	7.60863e-05	-1.71026	-1.71679e-10	0.000109168	-1.69069	-1.71679e-10
54500275	rs1992528	5.0288e-08	-1.60787	-0.761141	3.419e-05	-1.74454	-0.765645	4.8496e-05	-1.74326	-0.758841
54501332	rs12571712	5.50345e-08	-1.74239	-0.536434	4.45925e-05	-1.73102	-0.513542	6.18392e-05	-1.74406	-0.514984
54501465	rs12571494	5.46459e-08	-1.73822	-0.547683	4.44852e-05	-1.72001	-0.526955	6.12213e-05	-1.74081	-0.528272
54501717	rs1975458	7.3483e-08	-1.72405	-0.265678	5.85128e-05	-1.6999	-0.272974	7.90982e-05	-1.73137	-0.281521
54501892	rs1975459	3.92446e-08	-1.70222	-0.914751	3.22183e-05	-1.67616	-0.893429	4.33161e-05	-1.71881	-0.896248
54502250	rs11003102	9.78542e-08	-1.7033	-1.71679e-10	7.69585e-05	-1.69886	-1.71679e-10	0.000106933	-1.71138	-1.71679e-10
54503069	rs12573117	3.85599e-08	-1.7098	-0.924772	3.66327e-05	-1.55101	-0.890176	4.82925e-05	-1.61884	-0.887466
54503092	rs12573118	3.804e-08	-1.70949	-0.938651	3.5815e-05	-1.5578	-0.905961	4.72884e-05	-1.62352	-0.903795
54503288	rs996233	3.83054e-08	-1.71549	-0.925699	3.60955e-05	-1.56479	-0.891167	4.77139e-05	-1.6299	-0.888462
54503320	rs996232	3.83054e-08	-1.71549	-0.925699	3.60955e-05	-1.56479	-0.891167	4.77139e-05	-1.6299	-0.888462
54503355	rs117473115	2.18335e-07	-0.900749	-1.71679e-10	0.000142249	-1.08454	-1.71679e-10	0.000193051	-1.12062	-1.71679e-10
54503368	rs996231	3.83261e-08	-1.71113	-0.929516	3.46419e-05	-1.60182	-0.895245	4.64089e-05	-1.65353	-0.892559
54503398	rs996230	3.83567e-08	-1.71034	-0.929516	3.56187e-05	-1.57401	-0.895245	4.74497e-05	-1.63135	-0.892559
54503399	rs75898254	3.60769e-07	-1.24114e-10	-0.398544	0.00028481	-1.24114e-10	-0.390302	0.000398213	-1.24114e-10	-0.39659
54503518	rs996229	3.82403e-08	-1.70996	-0.932934	3.48184e-05	-1.59237	-0.899604	4.65504e-05	-1.64577	-0.897267
54504049	rs1992529	3.84469e-08	-1.70704	-0.930466	3.60844e-05	-1.56	-0.896261	4.79036e-05	-1.62081	-0.89358
54504352	rs4935342	3.85343e-08	-1.6972	-0.938036	3.65577e-05	-1.53888	-0.904356	4.83497e-05	-1.6034	-0.901714
54504396	rs4935044	3.85251e-08	-1.7006	-0.934867	3.64681e-05	-1.54604	-0.899642	4.82886e-05	-1.60933	-0.897051
54504437	rs10824784	3.83326e-08	-1.71001	-0.930466	3.61387e-05	-1.5585	-0.896261	4.80027e-05	-1.61874	-0.89358
54504587	rs4935343	3.82775e-08	-1.70388	-0.938036	3.60419e-05	-1.55309	-0.904356	4.77859e-05	-1.61513	-0.901714
54504600	rs4935045	3.85343e-08	-1.6972	-0.938036	3.65577e-05	-1.53888	-0.904356	4.83497e-05	-1.6034	-0.901714
54504652	rs4935344	3.85482e-08	-1.7006	-0.934267	3.64432e-05	-1.54604	-0.900324	4.82591e-05	-1.60933	-0.897663
54504663	rs4935345	3.82775e-08	-1.70388	-0.938036	3.60419e-05	-1.55309	-0.904356	4.77859e-05	-1.61513	-0.901714
54504748	rs7918791	1.72055e-07	-1.24114e-10	-1.13897	0.000134526	-1.24114e-10	-1.14037	0.000189236	-1.24114e-10	-1.14058
54504760	rs61844274	1.0172e-07	-1.66455	-1.71679e-10	7.39439e-05	-1.73882	-1.71679e-10	0.000103495	-1.74406	-1.71679e-10
54504950	rs12357420	3.79399e-08	-1.7147	-0.936081	3.45598e-05	-1.59625	-0.903184	4.59879e-05	-1.65413	-0.901075
54504989	rs12359294	3.81975e-08	-1.70695	-0.93706	3.58303e-05	-1.5591	-0.904229	4.75296e-05	-1.6201	-0.902125
54505154	rs117971068	9.40971e-08	-1.74245	-1.71679e-10	7.36526e-05	-1.74276	-1.71679e-10	0.000103456	-1.74443	-1.71679e-10
54505190	rs12262240	2.96286e-08	-1.72745	-1.17059	2.33465e-05	-1.72172	-1.16996	3.22604e-05	-1.74008	-1.16966
54505260	rs10824785	3.80315e-08	-1.68622	-0.96215	3.64271e-05	-1.51661	-0.930203	4.79916e-05	-1.58486	-0.927693
54505265	rs10824786	3.78834e-08	-1.69366	-0.958603	3.60227e-05	-1.53158	-0.926395	4.75777e-05	-1.59735	-0.923865
54505446	rs34297717	8.09843e-08	-1.4284	-0.464127	6.82779e-05	-1.39305	-0.425492	9.46051e-05	-1.404	-0.429865
54505644	rs12255023	9.39057e-08	-1.74449	-1.71679e-10	7.37773e-05	-1.74107	-1.71679e-10	0.000103549	-1.74353	-1.71679e-10
54505769	rs1808917	5.8217e-08	-1.41996	-0.802646	4.63015e-05	-1.43061	-0.776342	6.5018e-05	-1.43056	-0.778355
54505969	rs11003103	9.99028e-08	-1.68258	-1.71679e-10	9.03373e-05	-1.53857	-1.71679e-10	0.000128986	-1.52388	-1.71679e-10
54505972	rs2891402	2.9715e-08	-1.72474	-1.17039	2.36524e-05	-1.70801	-1.17065	3.24671e-05	-1.73275	-1.1706
54506078	rs11003104	2.96777e-08	-1.72575	-1.17063	2.32937e-05	-1.72346	-1.17048	3.22154e-05	-1.74084	-1.1703
54506129	rs11003105	2.96785e-08	-1.72575	-1.1706	2.33039e-05	-1.72346	-1.17004	3.22337e-05	-1.74084	-1.16973
54506197	rs57018990	2.96264e-08	-1.72756	-1.17056	2.33542e-05	-1.72145	-1.16989	3.22676e-05	-1.73997	-1.16955
54506235	rs59941498	2.95864e-08	-1.72891	-1.17056	2.3304e-05	-1.72361	-1.16989	3.22363e-05	-1.74094	-1.16955
54506266	rs72792746	3.02454e-08	-1.72815	-1.14929	2.44092e-05	-1.70387	-1.14329	3.37412e-05	-1.72345	-1.14141
54506389	rs35760997	2.95828e-08	-1.72928	-1.17031	2.34162e-05	-1.71936	-1.16934	3.23195e-05	-1.73901	-1.1689
54506600	rs2010199	2.9764e-08	-1.72342	-1.17007	2.33407e-05	-1.72303	-1.16889	3.22792e-05	-1.74078	-1.16838
54506609	rs2010200	2.9707e-08	-1.72533	-1.17007	2.33881e-05	-1.72101	-1.16889	3.23074e-05	-1.7399	-1.16838
54506654	rs2010363	2.98681e-08	-1.71979	-1.1702	2.31981e-05	-1.72893	-1.16912	3.22023e-05	-1.74289	-1.16865
54506773	rs117132368	1.1945e-07	-1.50388	-1.71679e-10	0.000158022	-0.979392	-1.71679e-10	0.000219619	-0.991686	-1.71679e-10
54506871	rs4356174	3.02163e-08	-1.71348	-1.16492	2.33057e-05	-1.73095	-1.16248	3.24198e-05	-1.74343	-1.16138
54507218	rs7091534	3.22651e-08	-1.69364	-1.11915	2.39174e-05	-1.74366	-1.12386	3.36051e-05	-1.74238	-1.12652
54507327	rs11003107	2.22766e-07	-1.24114e-10	-0.880658	0.000173359	-1.24114e-10	-0.88676	0.000244729	-1.24114e-10	-0.883429
54507433	rs149241963	1.87293e-07	-1.24114e-10	-1.05411	0.000144063	-1.24114e-10	-1.07187	0.00020389	-1.24114e-10	-1.066
54507484	rs11003108	2.96016e-08	-1.72899	-1.16996	2.3327e-05	-1.72354	-1.16897	3.22719e-05	-1.74093	-1.16846
54507581	rs11003109	2.95688e-08	-1.73063	-1.16943	2.33922e-05	-1.72154	-1.16819	3.23283e-05	-1.74007	-1.16757
54507652	rs11003110	2.97116e-08	-1.72544	-1.1698	2.32458e-05	-1.72727	-1.16873	3.22344e-05	-1.74237	-1.16818
54507837	rs1443138	4.08374e-08	-1.6819	-0.895286	3.83497e-05	-1.52855	-0.866828	5.11661e-05	-1.58584	-0.86266
54507871	rs10824787	2.95293e-08	-1.73218	-1.16922	2.34481e-05	-1.71944	-1.16789	3.23697e-05	-1.73912	-1.16724
54508188	rs12354496	2.97058e-08	-1.72622	-1.16922	2.32231e-05	-1.72909	-1.16789	3.22435e-05	-1.74303	-1.16724
54508759	rs60113183	2.96375e-08	-1.72899	-1.16875	2.33672e-05	-1.72354	-1.16725	3.23341e-05	-1.74093	-1.16653
54508779	rs59104157	2.96016e-08	-1.72899	-1.16996	2.3327e-05	-1.72354	-1.16897	3.22719e-05	-1.74093	-1.16846
54508788	rs16932851	2.96016e-08	-1.72899	-1.16996	2.3327e-05	-1.72354	-1.16897	3.22719e-05	-1.74093	-1.16846
54508949	rs145682498	9.69217e-08	-1.71288	-1.71679e-10	8.66329e-05	-1.58044	-1.71679e-10	0.0001306	-1.51144	-1.71679e-10
54509165	rs75938523	1.89068e-07	-1.24114e-10	-1.04467	0.000148356	-1.24114e-10	-1.04251	0.000208482	-1.24114e-10	-1.04373
54509721	rs12146335	2.99035e-08	-1.72152	-1.16728	2.32459e-05	-1.73064	-1.16535	3.23195e-05	-1.74345	-1.16446
54509726	rs12146336	2.99035e-08	-1.72152	-1.16728	2.32459e-05	-1.73064	-1.16535	3.23195e-05	-1.74345	-1.16446
54509947	rs143151788	1.86634e-07	-1.24114e-10	-1.05763	0.000146429	-1.24114e-10	-1.05558	0.000205787	-1.24114e-10	-1.05674
54510153	rs184700398	9.39889e-08	-1.7436	-1.71679e-10	7.39733e-05	-1.73842	-1.71679e-10	0.000104256	-1.73673	-1.71679e-10
54510155	rs11818061	2.95769e-08	-1.73218	-1.16761	2.3498e-05	-1.71944	-1.16577	3.24451e-05	-1.73912	-1.16491
54510463	rs4403759	2.95769e-08	-1.73218	-1.16761	2.3498e-05	-1.71944	-1.16577	3.24451e-05	-1.73912	-1.16491
54510562	rs1912614	2.95866e-08	-1.73218	-1.16728	2.35077e-05	-1.71944	-1.16535	3.24596e-05	-1.73912	-1.16446
54510601	rs11599622	2.91636e-08	-1.74322	-1.17064	2.32503e-05	-1.72516	-1.17065	3.37913e-05	-1.69278	-1.1706
54510808	rs17587336	1.27365e-07	-1.43972	-1.71679e-10	7.72293e-05	-1.69534	-1.71679e-10	0.000106301	-1.7173	-1.71679e-10
54511107	rs7909320	9.41305e-08	-1.7421	-1.71679e-10	7.35834e-05	-1.7437	-1.71679e-10	0.000103445	-1.74454	-1.71679e-10
54511248	rs17587392	1.0172e-07	-1.66455	-1.71679e-10	7.39439e-05	-1.73882	-1.71679e-10	0.000103495	-1.74406	-1.71679e-10
54511773	rs75322496	1.84963e-07	-1.24114e-10	-1.06662	0.000145106	-1.24114e-10	-1.06466	0.000203937	-1.24114e-10	-1.06577
54511776	rs11003112	2.9837e-08	-1.72279	-1.16824	2.32855e-05	-1.72771	-1.16658	3.23055e-05	-1.74255	-1.16579
54511778	rs10824788	2.99702e-08	-1.71863	-1.16795	2.3217e-05	-1.73103	-1.1662	3.22856e-05	-1.74357	-1.16538
54511920	rs11003113	2.96437e-08	-1.73218	-1.16535	2.35633e-05	-1.71944	-1.16299	3.2542e-05	-1.73912	-1.16193
54512633	rs12258510	1.79058e-07	-1.24114e-10	-1.09907	0.000140427	-1.24114e-10	-1.09744	0.000197398	-1.24114e-10	-1.09836
54512780	rs12243391	1.81183e-07	-1.24114e-10	-1.08727	0.000142112	-1.24114e-10	-1.08551	0.000199752	-1.24114e-10	-1.0865
54513280	rs7475890	2.96697e-08	-1.73218	-1.16448	2.35879e-05	-1.71944	-1.16195	3.25782e-05	-1.73912	-1.16081
54513282	rs11599879	2.96308e-08	-1.73218	-1.16579	2.35457e-05	-1.71944	-1.16374	3.25176e-05	-1.73912	-1.16268
54513416	rs79013371	1.80086e-07	-1.24114e-10	-1.09334	0.000141242	-1.24114e-10	-1.09165	0.000198537	-1.24114e-10	-1.0926
54513596	rs1017525	1.01741e-07	-1.66435	-1.71679e-10	7.39397e-05	-1.73887	-1.71679e-10	0.000103493	-1.74407	-1.71679e-10
54513819	rs1017526	2.96303e-08	-1.73218	-1.1658	2.35504e-05	-1.71944	-1.16354	3.2523e-05	-1.73912	-1.16251
54513893	rs2165812	3.00399e-08	-1.7228	-1.16146	2.36545e-05	-1.72015	-1.15842	3.2701e-05	-1.7391	-1.15708
54514050	rs11817837	2.95602e-08	-1.735	-1.16535	2.36687e-05	-1.71498	-1.16299	3.26128e-05	-1.73695	-1.16193
54514529	rs12242286	1.76111e-07	-1.24114e-10	-1.11566	0.000138088	-1.24114e-10	-1.11423	0.000194132	-1.24114e-10	-1.11504
54514544	rs11003115	2.95225e-08	-1.73627	-1.16535	2.37248e-05	-1.71261	-1.16299	3.26527e-05	-1.73572	-1.16193
54514763	rs1877134	4.26584e-08	-1.66036	-0.873194	4.08715e-05	-1.48992	-0.841767	5.42654e-05	-1.5525	-0.837188
54514851	rs1561933	3.08717e-08	-1.70397	-1.15297	2.31889e-05	-1.74277	-1.15568	3.25589e-05	-1.74336	-1.15717
54515018	rs117629250	1.27751e-07	-1.4367	-1.71679e-10	8.86149e-05	-1.55782	-1.71679e-10	0.000123404	-1.56812	-1.71679e-10
54515396	rs79852255	1.50322e-07	-1.274	-1.71679e-10	0.000100969	-1.42731	-1.71679e-10	0.000140163	-1.44077	-1.71679e-10
54515590	rs3829168	3.01821e-08	-1.71981	-1.15972	2.3853e-05	-1.71379	-1.15643	3.28707e-05	-1.73601	-1.15499
54516331	rs10508975	4.69928e-08	-1.68962	-0.747161	4.42166e-05	-1.54312	-0.709907	5.91923e-05	-1.59829	-0.704497
54516482	rs76263164	1.78056e-07	-1.24114e-10	-1.10468	0.000139632	-1.24114e-10	-1.10311	0.000196288	-1.24114e-10	-1.104
54516505	rs72792762	2.97883e-08	-1.73066	-1.162	2.36862e-05	-1.71818	-1.15905	3.27034e-05	-1.73836	-1.15774
54516758	rs61844298	8.40678e-08	-1.36162	-0.493539	6.86039e-05	-1.35678	-0.456997	9.62039e-05	-1.35419	-0.462914
54517035	rs139849416	8.08264e-07	-1.24114e-10	0.408109	0.000613098	-1.24114e-10	0.376401	0.000844847	-1.24114e-10	0.355577
54517227	rs11003116	1.68941e-07	-1.24114e-10	-1.15723	0.000132371	-1.24114e-10	-1.15652	0.00018617	-1.24114e-10	-1.15692
54517245	rs59892663	9.59662e-08	-1.72278	-1.71679e-10	7.64921e-05	-1.70494	-1.71679e-10	0.000106547	-1.71499	-1.71679e-10
54517321	rs61844299	1.00808e-07	-1.67356	-1.71679e-10	7.46228e-05	-1.72968	-1.71679e-10	0.000103756	-1.74153	-1.71679e-10
54517672	rs7098284	9.52049e-08	-1.73075	-1.71679e-10	7.56507e-05	-1.716	-1.71679e-10	0.000105547	-1.72442	-1.71679e-10
54517687	rs10740519	6.7296e-08	-1.36039	-0.717288	5.26558e-05	-1.38356	-0.694783	7.40536e-05	-1.3841	-0.694693
54518083	rs11003117	7.21559e-08	-1.31353	-0.694422	5.64109e-05	-1.3381	-0.671363	7.93323e-05	-1.33866	-0.671271
54518282	rs10824789	7.04547e-08	-1.30538	-0.72643	5.50252e-05	-1.33018	-0.70415	7.73829e-05	-1.33075	-0.704061
54518687	rs72792767	3.0736e-08	-1.72378	-1.13756	2.47944e-05	-1.70166	-1.12985	3.42885e-05	-1.72137	-1.1274
54518968	rs920727	3.09719e-08	-1.71791	-1.13579	2.38288e-05	-1.73039	-1.14084	3.30263e-05	-1.74327	-1.143
54519066	rs920728	2.95175e-08	-1.73141	-1.17039	2.34832e-05	-1.71519	-1.17065	3.23462e-05	-1.7365	-1.17058
54519120	rs141163450	2.37937e-07	-0.814773	-1.71679e-10	0.000252197	-0.511914	-1.71679e-10	0.000414647	-0.356152	-1.71679e-10
54519150	rs11003118	9.35455e-08	-1.34752	-0.400814	8.19696e-05	-1.29557	-0.340205	0.000110266	-1.34744	-0.333247
54519797	rs12784736	3.58836e-07	-0.403915	-1.71679e-10	0.000407832	-0.0312679	-1.71679e-10	0.00077808	0.273251	-1.71679e-10
54520160	rs61844300	1.10368e-07	-1.31464	-0.268328	8.82918e-05	-1.33666	-0.224821	0.000124214	-1.33414	-0.227432
54520603	rs10824790	2.97383e-08	-1.72432	-1.17002	2.32807e-05	-1.72389	-1.17061	3.22087e-05	-1.74069	-1.17065
54520612	rs10824791	2.96814e-08	-1.72624	-1.17002	2.33281e-05	-1.72186	-1.17061	3.22378e-05	-1.73979	-1.17065
54520749	rs10762883	3.07626e-08	-1.72223	-1.13825	2.38575e-05	-1.72691	-1.14311	3.29929e-05	-1.74209	-1.14519
54520871	rs16933062	3.06427e-08	-1.72176	-1.14262	2.48415e-05	-1.69412	-1.13549	3.42637e-05	-1.71628	-1.13322
54521090	rs16933073	3.07544e-08	-1.72006	-1.14069	2.49581e-05	-1.6916	-1.13333	3.44054e-05	-1.71438	-1.13098
54521176	rs12771266	4.11514e-08	-1.48375	-1.08577	3.68828e-05	-1.3461	-1.08828	5.88861e-05	-1.22199	-1.08598
54521861	rs139677308	2.20044e-07	-0.892951	-1.71679e-10	0.000230427	-0.602188	-1.71679e-10	0.000376724	-0.452065	-1.71679e-10
54522005	rs11003119	1.76541e-07	-1.24114e-10	-1.11323	0.000138312	-1.24114e-10	-1.11261	0.000194436	-1.24114e-10	-1.11348
54522634	rs11003120	1.03237e-07	-1.39967	-0.25008	8.69762e-05	-1.37374	-0.20275	0.000121998	-1.37407	-0.205508
54522882	rs10740521	2.94074e-08	-1.7357	-1.16983	2.35731e-05	-1.71151	-1.17051	3.24021e-05	-1.73473	-1.17062
54523485	rs12240887	1.76883e-07	-1.24114e-10	-1.11129	0.000138701	-1.24114e-10	-1.1098	0.000194987	-1.24114e-10	-1.11064
54523621	rs1899556	2.97878e-08	-1.72269	-1.16999	2.33267e-05	-1.72195	-1.17057	3.22388e-05	-1.73976	-1.17065
54523698	rs1899557	3.08166e-08	-1.72052	-1.13821	2.39006e-05	-1.72515	-1.14307	3.30187e-05	-1.74135	-1.14515
54524013	rs10450309	2.97572e-08	-1.72468	-1.16903	2.33872e-05	-1.71984	-1.1701	3.22803e-05	-1.73876	-1.17036
54524462	rs12250522	1.76961e-07	-1.24114e-10	-1.11085	0.000138579	-1.24114e-10	-1.11068	0.000194856	-1.24114e-10	-1.11132
54524658	rs10450310	2.96346e-08	-1.72837	-1.16947	2.34875e-05	-1.71532	-1.17034	3.23487e-05	-1.73648	-1.17052
54524956	rs55716129	9.54657e-08	-1.72801	-1.71679e-10	7.42168e-05	-1.73513	-1.71679e-10	0.000104968	-1.72992	-1.71679e-10
54525509	rs2506	3.06723e-08	-1.73162	-1.1318	2.43625e-05	-1.71194	-1.13714	3.34201e-05	-1.73498	-1.13944
54525678	rs2083771	3.08117e-08	-1.7283	-1.13059	2.42736e-05	-1.71672	-1.13601	3.33728e-05	-1.73749	-1.13835
54525849	rs2099902	3.05893e-08	-1.7283	-1.13783	2.41109e-05	-1.71672	-1.14274	3.31563e-05	-1.73749	-1.14486
54525857	rs2099903	2.96257e-08	-1.73168	-1.16645	2.365e-05	-1.71042	-1.16834	3.24868e-05	-1.73382	-1.16893
54525984	rs2165813	2.95991e-08	-1.7332	-1.16584	2.37225e-05	-1.70783	-1.16787	3.25484e-05	-1.73234	-1.16851
54526018	rs2120131	2.95841e-08	-1.73371	-1.16584	2.35083e-05	-1.7169	-1.16787	3.23913e-05	-1.73718	-1.16851
54526040	rs2120132	2.95746e-08	-1.73371	-1.16616	2.35064e-05	-1.7169	-1.16795	3.23911e-05	-1.73718	-1.16851
54526186	rs12254557	1.71495e-07	-1.24114e-10	-1.14222	0.000134292	-1.24114e-10	-1.14211	0.000188865	-1.24114e-10	-1.14254
54526206	rs10824792	4.05321e-08	-1.6836	-0.901084	3.91052e-05	-1.50595	-0.869914	5.1527e-05	-1.57612	-0.865352
54526622	rs10082466	2.95496e-08	-1.73484	-1.16587	2.38616e-05	-1.70196	-1.16789	3.26545e-05	-1.72907	-1.16853
54526762	rs11595876	3.97964e-08	-1.47189	-1.13112	2.82265e-05	-1.57722	-1.12465	3.72016e-05	-1.64343	-1.12379
54527032	rs55714260	1.39611e-07	-1.34792	-1.71679e-10	0.000105162	-1.38662	-1.71679e-10	0.000139285	-1.44706	-1.71679e-10
54528236	rs35805975	1.33789e-07	-1.39052	-1.71679e-10	0.000103143	-1.40601	-1.71679e-10	0.000150203	-1.37159	-1.71679e-10
54528266	rs930507	7.2736e-08	-1.65157	-0.348371	5.96653e-05	-1.62244	-0.330928	8.31754e-05	-1.63267	-0.329955
54528298	rs930508	5.53808e-08	-1.63347	-0.639074	4.46533e-05	-1.61944	-0.62375	6.19118e-05	-1.63125	-0.626616
54528353	rs930509	7.57572e-08	-1.56731	-0.391936	6.61881e-05	-1.48213	-0.367493	9.13146e-05	-1.49847	-0.370793
54528664	rs35137523	1.6877e-07	-1.24114e-10	-1.15824	0.000132054	-1.24114e-10	-1.15892	0.000185818	-1.24114e-10	-1.15881
54528746	rs34650082	9.40086e-08	-1.74339	-1.71679e-10	7.47459e-05	-1.72803	-1.71679e-10	0.000105943	-1.72068	-1.71679e-10
54528760	rs34800386	1.9727e-07	-1.24114e-10	-1.00221	0.000155061	-1.24114e-10	-0.998304	0.000217672	-1.24114e-10	-1.00059
54529257	rs1838065	1.3829e-07	-0.681956	-0.675473	0.00020313	-0.100556	-0.627723	0.000262373	-0.198765	-0.615047
54529259	rs35260458	2.49619e-07	-0.766844	-1.71679e-10	0.000242478	-0.551213	-1.71679e-10	0.000392219	-0.411759	-1.71679e-10
54529325	rs1838066	1.45253e-07	-0.638484	-0.669819	0.000229451	0.0153692	-0.621804	0.000299893	-0.0710948	-0.609059
54529480	rs10824793	1.75255e-07	-0.924425	-0.196112	0.000281284	-0.253148	-0.14961	0.000431702	-0.17445	-0.141393
54529564	rs72792773	1.02182e-07	-1.66003	-1.71679e-10	7.4387e-05	-1.73284	-1.71679e-10	0.000106614	-1.71436	-1.71679e-10
54529705	rs4935046	1.60696e-07	-0.880877	-0.326391	0.000262347	-0.19462	-0.277837	0.000402726	-0.114413	-0.270909
54530067	rs4935047	1.79101e-07	-0.880877	-0.217953	0.000291644	-0.19462	-0.171969	0.000448238	-0.114413	-0.163842
54530636	rs1982266	1.91845e-07	-0.761196	-0.268899	0.000331474	-0.0144267	-0.224146	0.000512304	0.0715753	-0.216235
54530843	rs17334270	7.06283e-08	-1.17906	-0.850286	5.92136e-05	-1.12546	-0.835512	9.48669e-05	-1.00574	-0.825363
54530981	rs13312736	7.06283e-08	-1.17906	-0.850286	5.92136e-05	-1.12546	-0.835512	9.48669e-05	-1.00574	-0.825363
54531099	rs4647964	7.04079e-08	-1.17906	-0.853413	5.90245e-05	-1.12546	-0.838711	9.45595e-05	-1.00574	-0.828609
54531226	rs1800451	9.50122e-08	-1.73277	-1.71679e-10	7.37607e-05	-1.7413	-1.71679e-10	0.000104178	-1.73747	-1.71679e-10
54531235	rs1800450	3.87051e-08	-1.48399	-1.14681	3.26245e-05	-1.40545	-1.15162	4.23394e-05	-1.48454	-1.15333
54531242	rs5030737	1.27595e-07	-1.43792	-1.71679e-10	7.47114e-05	-1.72849	-1.71679e-10	0.000104197	-1.73729	-1.71679e-10
54531461	rs7095891	7.17854e-08	-1.17142	-0.841682	6.10564e-05	-1.10361	-0.826714	9.78456e-05	-0.983754	-0.816433
54531490	rs45602536	9.6722e-08	-1.71494	-1.71679e-10	7.5462e-05	-1.71849	-1.71679e-10	0.000107371	-1.70728	-1.71679e-10
54531534	rs11003123	7.15789e-08	-1.17142	-0.844563	6.08768e-05	-1.10361	-0.829659	9.75536e-05	-0.983754	-0.819422
54531685	rs7096206	5.50625e-08	-1.53167	-0.746642	6.76788e-05	-1.10031	-0.727037	9.06172e-05	-1.14581	-0.731121
54531813	rs7084554	7.17164e-08	-1.1816	-0.832459	6.09744e-05	-1.11438	-0.817285	9.76333e-05	-0.995495	-0.806865
54531831	rs35615810	1.26013e-07	-1.45039	-1.71679e-10	0.00011053	-1.33683	-1.71679e-10	0.000156373	-1.33133	-1.71679e-10
54531891	rs11003124	7.16393e-08	-1.17142	-0.84372	6.07747e-05	-1.10361	-0.831338	9.73321e-05	-0.983754	-0.821696
54531899	rs7100749	1.68358e-07	-1.24114e-10	-1.16069	0.000131588	-1.24114e-10	-1.16244	0.000185153	-1.24114e-10	-1.16239
54532014	rs11003125	1.51343e-07	-0.417959	-0.849269	0.000244407	0.264779	-0.808069	0.000316067	0.170526	-0.798149
54532497	rs35668665	1.69662e-07	-1.24114e-10	-1.15297	0.000132527	-1.24114e-10	-1.15534	0.000186477	-1.24114e-10	-1.15527
54532797	rs920724	6.98635e-08	-1.19065	-0.849587	5.91956e-05	-1.12396	-0.837316	9.46212e-05	-1.00594	-0.827758
54532995	rs7916582	7.27853e-08	-1.16131	-0.837961	6.17893e-05	-1.09292	-0.825472	9.90595e-05	-0.972111	-0.815747
54533035	rs920725	1.10482e-07	-1.58193	-1.71679e-10	0.000103034	-1.40707	-1.71679e-10	0.000150696	-1.36831	-1.71679e-10
54533189	rs10824794	7.27853e-08	-1.16131	-0.837961	6.17893e-05	-1.09292	-0.825472	9.90595e-05	-0.972111	-0.815747
54533293	rs10824795	7.48902e-08	-1.13018	-0.840577	6.36845e-05	-1.06004	-0.828137	0.000102389	-0.936352	-0.81845
54533360	rs1031101	4.25938e-08	-1.37874	-1.15634	3.57913e-05	-1.30442	-1.16	4.59139e-05	-1.39555	-1.16126
54533518	rs11003126	7.33455e-08	-1.15102	-0.840577	6.22982e-05	-1.08205	-0.828137	9.99676e-05	-0.960282	-0.81845
54533596	rs12264958	6.99182e-08	-1.1816	-0.857853	5.92639e-05	-1.11438	-0.84574	9.48011e-05	-0.995495	-0.836303
54533652	rs7071882	7.07312e-08	-1.1816	-0.846292	5.99662e-05	-1.11438	-0.833958	9.59407e-05	-0.995495	-0.824353
54533787	rs7094151	6.82929e-08	-1.19062	-0.872359	5.78959e-05	-1.12392	-0.859553	9.25492e-05	-1.0059	-0.84994
54533873	rs3925313	3.97513e-08	-1.56755	-1.03658	4.63692e-05	-1.17956	-1.02593	6.23548e-05	-1.22358	-1.02716
54533962	rs11003127	6.9611e-08	-1.1715	-0.872359	5.90788e-05	-1.1037	-0.859553	9.46126e-05	-0.983848	-0.84994
54534097	rs2165810	6.82929e-08	-1.19062	-0.872359	5.78959e-05	-1.12392	-0.859553	9.25492e-05	-1.0059	-0.84994
54534597	rs16933417	5.69302e-08	-1.3559	-0.889054	4.8851e-05	-1.27674	-0.876607	7.547e-05	-1.19258	-0.867259
54534613	rs10824796	3.87243e-08	-1.58975	-1.04057	4.42254e-05	-1.21979	-1.03303	5.94364e-05	-1.26219	-1.03649
54534735	rs79225706	1.95813e-07	-1.24114e-10	-1.00962	0.000153105	-1.24114e-10	-1.011	0.000215095	-1.24114e-10	-1.0125
54534823	rs57334637	9.42386e-08	-1.74095	-1.71679e-10	7.35792e-05	-1.74376	-1.71679e-10	0.000103448	-1.74451	-1.71679e-10
54534837	rs11003128	4.50002e-08	-1.32192	-1.15819	3.79632e-05	-1.2423	-1.16321	4.839e-05	-1.34	-1.16428
54534941	rs144198879	1.99634e-07	-1.24114e-10	-0.990294	0.00015608	-1.24114e-10	-0.991758	0.000219255	-1.24114e-10	-0.993342
54534993	rs12782244	5.32307e-08	-1.14754	-1.1646	4.04338e-05	-1.17439	-1.16807	5.55624e-05	-1.19691	-1.16916
54535020	rs2165811	5.09498e-08	-1.61423	-0.741715	5.78734e-05	-1.25139	-0.732481	7.76207e-05	-1.29109	-0.740655
54535260	rs75733817	1.89911e-07	-1.24114e-10	-1.04022	0.00014851	-1.24114e-10	-1.04147	0.000208672	-1.24114e-10	-1.04281
54535301	rs60709250	5.24719e-08	-1.15983	-1.16667	3.99003e-05	-1.18639	-1.16935	5.48621e-05	-1.20868	-1.17008
54535379	rs11003129	3.97491e-08	-1.65442	-0.94977	2.96849e-05	-1.68543	-0.966058	4.01688e-05	-1.71951	-0.970983
54535433	rs12263867	1.96872e-07	-1.24114e-10	-1.00423	0.000153929	-1.24114e-10	-1.00564	0.000216247	-1.24114e-10	-1.00716
54535840	rs2384046	5.09484e-08	-1.59942	-0.756549	5.88994e-05	-1.22296	-0.743334	7.88807e-05	-1.26381	-0.751827
54535862	rs2384045	4.09459e-08	-1.49266	-1.08187	4.48193e-05	-1.17269	-1.0668	5.53057e-05	-1.30305	-1.06766
54536083	rs2384044	5.03708e-08	-1.59942	-0.76795	5.82212e-05	-1.22296	-0.754917	7.79814e-05	-1.26381	-0.763293
54536152	rs76611086	1.83941e-07	-1.24114e-10	-1.07217	0.000145266	-1.24114e-10	-1.06355	0.000203726	-1.24114e-10	-1.0668
54536180	rs73337313	9.44151e-08	-1.73908	-1.71679e-10	7.38165e-05	-1.74054	-1.71679e-10	0.00010438	-1.73554	-1.71679e-10
54536318	rs11003130	1.95552e-07	-1.24114e-10	-1.01095	0.000153005	-1.24114e-10	-1.01166	0.000215219	-1.24114e-10	-1.01192
54536522	rs138793678	9.55648e-08	-1.72698	-1.71679e-10	7.4622e-05	-1.72969	-1.71679e-10	0.000105911	-1.72098	-1.71679e-10
54536551	rs930506	5.43563e-08	-1.34578	-0.945439	4.49572e-05	-1.30212	-0.934294	6.9709e-05	-1.21334	-0.925905
54536641	rs11003131	4.46583e-08	-1.32192	-1.16582	3.77695e-05	-1.2423	-1.16832	4.81743e-05	-1.34	-1.16875
54536680	rs10824797	1.88622e-07	-0.179118	-0.867916	0.000398832	0.776925	-0.830508	0.000523285	0.700493	-0.823945
54536839	rs7899547	4.94586e-08	-1.39378	-0.991863	6.33991e-05	-0.923462	-0.969212	7.5958e-05	-1.08345	-0.969945
54536853	rs16933458	1.10927e-07	-1.57791	-1.71679e-10	0.000103632	-1.40128	-1.71679e-10	0.000151619	-1.36221	-1.71679e-10
54536859	rs7902756	7.94082e-08	-1.03982	-0.872359	6.9934e-05	-0.935019	-0.859553	0.000117226	-0.769537	-0.84994
54537046	rs10824798	8.09877e-08	-1.03982	-0.852663	7.13544e-05	-0.935019	-0.839446	0.000119643	-0.769537	-0.829529
54537089	rs10824799	7.62906e-08	-1.07416	-0.878066	6.70127e-05	-0.971859	-0.865382	0.000111912	-0.81001	-0.855859
54537303	rs78842654	9.47914e-08	-1.7351	-1.71679e-10	0.000124842	-1.21508	-1.71679e-10	0.000158531	-1.31763	-1.71679e-10
54537447	rs11003132	3.5815e-08	-1.73401	-0.974408	2.84019e-05	-1.72935	-0.966322	3.92701e-05	-1.74125	-0.971867
54537987	rs35736518	7.22788e-08	-1.15419	-0.852057	6.33158e-05	-1.05301	-0.840976	0.000103513	-0.911539	-0.832345
54538159	rs11003134	6.20507e-08	-1.55071	-0.608122	4.54868e-05	-1.61939	-0.605314	6.16554e-05	-1.65468	-0.607343
54538310	rs10824800	1.10393e-07	-0.512526	-1.07021	0.00014723	0.00158016	-1.05171	0.000188907	-0.0948687	-1.04746
54538413	rs11003135	8.70138e-08	-0.787765	-1.03295	7.42881e-05	-0.718012	-1.01616	0.000111085	-0.667821	-1.00547
54538421	rs61844328	3.57233e-08	-1.72366	-0.98732	3.15207e-05	-1.60971	-0.981772	4.21188e-05	-1.65485	-0.988237
54538540	rs11003136	7.843e-08	-0.868503	-1.05607	6.52976e-05	-0.824082	-1.03909	9.65981e-05	-0.782489	-1.03053
54538799	rs146594159	1.04293e-07	-1.63957	-1.71679e-10	7.77836e-05	-1.68819	-1.71679e-10	0.000107264	-1.70828	-1.71679e-10
54539219	rs72792785	1.67757e-07	-1.16426	-1.71679e-10	0.000120801	-1.24798	-1.71679e-10	0.00016091	-1.30273	-1.71679e-10
54539329	rs7916786	9.32353e-08	-0.667078	-1.08458	8.17954e-05	-0.568913	-1.06899	0.000123551	-0.507632	-1.05929
54539897	rs11003137	4.46202e-08	-1.62339	-0.865205	5.89416e-05	-1.10843	-0.857143	7.35497e-05	-1.22239	-0.863228
54540453	rs143845314	1.66886e-07	-1.24114e-10	-1.16947	0.000130638	-1.24114e-10	-1.1697	0.000183717	-1.24114e-10	-1.17018
54540495	rs72794742	1.13072e-07	-1.55876	-1.71679e-10	0.000118584	-1.2665	-1.71679e-10	0.000161959	-1.29623	-1.71679e-10
54540743	rs72794743	1.555e-07	-1.24014	-1.71679e-10	0.000112635	-1.31797	-1.71679e-10	0.000150653	-1.3686	-1.71679e-10
54540783	rs4935347	4.27654e-08	-1.54999	-0.981062	5.8557e-05	-0.997549	-0.974574	7.20743e-05	-1.12345	-0.982431
54540791	rs10762884	9.87316e-08	-0.711926	-0.982449	8.27971e-05	-0.653457	-0.972274	0.000126579	-0.581505	-0.961204
54540949	rs72794746	1.14367e-07	-1.54737	-1.71679e-10	0.000120758	-1.24834	-1.71679e-10	0.000164834	-1.27864	-1.71679e-10
54541066	rs10824801	1.04932e-07	-0.648148	-0.985324	8.81448e-05	-0.587925	-0.975219	0.000135025	-0.513877	-0.964242
54542011	rs6480954	3.09898e-08	-1.74454	-1.10858	2.77843e-05	-1.61165	-1.106	3.69737e-05	-1.66244	-1.11093
54542138	rs7477069	9.48878e-08	-0.828897	-0.905188	7.8338e-05	-0.791037	-0.890054	0.00012012	-0.717605	-0.877485
54542186	rs6480955	3.09234e-08	-1.74452	-1.11075	2.75772e-05	-1.61683	-1.10831	3.67454e-05	-1.6665	-1.11307
54542624	rs148060510	3.14166e-07	-1.24114e-10	-0.536858	0.000245506	-1.24114e-10	-0.538801	0.000347982	-1.24114e-10	-0.531427
54542777	rs10824802	9.72585e-08	-0.832955	-0.876453	7.55207e-05	-0.857186	-0.860531	0.00011567	-0.785515	-0.847324
54543141	rs7902821	1.03258e-07	-0.828897	-0.820652	8.54754e-05	-0.791037	-0.802859	0.000131193	-0.717605	-0.789306
54543189	rs7917280	3.03583e-08	-1.74381	-1.12991	2.67496e-05	-1.62787	-1.12774	3.57489e-05	-1.67534	-1.13172
54543444	rs7917554	3.03713e-08	-1.74217	-1.13111	2.63389e-05	-1.64211	-1.12897	3.53212e-05	-1.6862	-1.13289
54544665	rs7083840	2.1888e-07	-1.15168	0.253424	0.000269334	-0.697459	0.251287	0.000353559	-0.77821	0.262681
54544685	rs12247509	2.24058e-07	-1.10921	0.234334	0.00027952	-0.641262	0.232211	0.000366102	-0.724194	0.243529
54545202	rs7474747	3.06607e-08	-1.7438	-1.12	2.68436e-05	-1.63443	-1.11767	3.58932e-05	-1.6809	-1.12213
54545305	rs10824803	9.33829e-08	-1.40809	-0.341979	6.30886e-05	-1.56267	-0.334916	9.14966e-05	-1.52229	-0.344989
54545590	rs10762885	9.33829e-08	-1.40809	-0.341979	6.30886e-05	-1.56267	-0.334916	9.14966e-05	-1.52229	-0.344989
54546182	rs10443949	3.04428e-08	-1.74451	-1.12642	2.70639e-05	-1.61969	-1.12424	3.60745e-05	-1.66959	-1.1284
54546586	rs7093304	3.03651e-08	-1.74335	-1.13014	2.64417e-05	-1.63914	-1.12804	3.54129e-05	-1.68447	-1.13203
54546681	rs12775695	1.89533e-07	-1.04222	-1.71679e-10	9.99426e-05	-1.43753	-1.71679e-10	0.000136081	-1.47033	-1.71679e-10
54547088	rs10762886	3.02845e-08	-1.74447	-1.13167	2.71983e-05	-1.60935	-1.12962	3.61803e-05	-1.66153	-1.13353
54547156	rs12248290	2.14775e-07	-1.09216	0.174972	0.000269397	-0.618831	0.172894	0.000352458	-0.702619	0.183971
54547173	rs11003138	5.93646e-08	-1.42457	-0.778517	4.18829e-05	-1.5129	-0.794349	6.35925e-05	-1.43051	-0.800572
54547457	rs12570371	3.01342e-08	-1.74414	-1.13698	2.64975e-05	-1.62962	-1.13546	3.54085e-05	-1.67723	-1.13939
54547624	rs117822856	2.2754e-07	-0.859452	-1.71679e-10	0.000114079	-1.30524	-1.71679e-10	0.000166672	-1.26755	-1.71679e-10
54547790	rs72794751	2.0598e-07	-1.04485	0.0858445	0.000255787	-0.584975	0.0871959	0.00033282	-0.672699	0.0967236
54547941	rs74525164	2.28356e-07	-1.24114e-10	-0.855874	0.0001781	-1.24114e-10	-0.859779	0.000248041	-1.24114e-10	-0.869984
54548084	rs4935348	8.21631e-08	-1.40721	-0.47086	5.51533e-05	-1.56537	-0.466642	7.96952e-05	-1.52748	-0.477886
54549368	rs7899656	3.04394e-08	-1.71569	-1.15536	2.4718e-05	-1.68264	-1.15196	3.37114e-05	-1.71125	-1.15449
54549382	rs78179969	1.81641e-07	-1.24114e-10	-1.08475	0.00014437	-1.24114e-10	-1.06974	0.000204667	-1.24114e-10	-1.06219
54549508	rs7919302	1.56205e-07	-0.0712743	-1.16434	0.000512399	1.35823	-1.16125	0.000741852	1.38666	-1.16109
54549774	rs117617879	1.03251e-06	0.652968	-1.71679e-10	0.000660457	0.450809	-1.71679e-10	0.000841931	0.352119	-1.71679e-10
54549944	rs76512194	2.24982e-07	-1.24114e-10	-0.870759	0.000173254	-1.24114e-10	-0.887364	0.000243054	-1.24114e-10	-0.890295
54550874	rs183273269	1.82322e-07	-1.24114e-10	-1.08101	0.000144956	-1.24114e-10	-1.06569	0.000205528	-1.24114e-10	-1.05799
54551054	rs140332882	2.064e-07	-1.24114e-10	-0.956967	0.00016613	-1.24114e-10	-0.929353	0.000235039	-1.24114e-10	-0.923828
54551311	rs11003139	2.52806e-06	2.05685	-0.508425	0.00407149	2.7355	-0.46586	0.00840169	3.09456	-0.441948
54551456	rs10740523	1.00936e-07	-1.13989	-0.532409	0.000129824	-0.645505	-0.530441	0.000168067	-0.733684	-0.525534
54551531	rs12569426	3.08825e-08	-1.71483	-1.14176	2.70922e-05	-1.60804	-1.13484	3.85905e-05	-1.59834	-1.13223
54551607	rs7474613	9.55853e-08	-1.17267	-0.55409	0.000121523	-0.689866	-0.552156	0.000157596	-0.776209	-0.547332
54551950	rs139276170	1.02556e-07	-1.65637	-1.71679e-10	7.53038e-05	-1.72059	-1.71679e-10	0.000107549	-1.70563	-1.71679e-10
54552204	rs7475554	5.43673e-08	-1.14042	-1.1506	7.44325e-05	-0.573898	-1.15833	0.000100522	-0.613003	-1.1602
54552278	rs7475141	9.89275e-08	-0.583809	-1.10858	6.35896e-05	-0.789004	-1.10067	9.64652e-05	-0.720319	-1.09408
54552761	rs77262429	1.8021e-07	-1.24114e-10	-1.09266	0.000143135	-1.24114e-10	-1.07833	0.000202852	-1.24114e-10	-1.0711
54552805	rs10824804	2.10015e-07	0.0711753	-1.01078	0.000957517	1.80079	-0.978566	0.00143934	1.85732	-0.968954
54552979	rs73337344	1.48988e-06	-1.24114e-10	1.01967	0.00113611	-1.24114e-10	0.993238	0.0015762	-1.24114e-10	0.979193
54553023	rs75806165	1.81313e-07	-1.24114e-10	-1.08655	0.000144088	-1.24114e-10	-1.0717	0.000204252	-1.24114e-10	-1.06422
54553756	rs80170160	1.83578e-07	-1.24114e-10	-1.07414	0.000146036	-1.24114e-10	-1.05827	0.000207114	-1.24114e-10	-1.05031
54554024	rs4935349	7.76391e-08	-1.07489	-0.859821	9.60689e-05	-0.606934	-0.870124	0.000124	-0.690847	-0.872452
54554352	rs188885506	2.02658e-07	-1.24114e-10	-0.975263	0.000155265	-1.24114e-10	-0.996993	0.000216502	-1.24114e-10	-1.00598
54554652	rs141842330	1.83518e-07	-1.24114e-10	-1.07447	0.000145985	-1.24114e-10	-1.05862	0.000207039	-1.24114e-10	-1.05067
54555012	rs4935351	3.16466e-08	-1.70111	-1.13104	2.72256e-05	-1.61734	-1.12062	3.87524e-05	-1.60936	-1.11703
54555059	rs114910611	1.79571e-07	-1.24114e-10	-1.09621	0.000142583	-1.24114e-10	-1.0822	0.000202038	-1.24114e-10	-1.07512
54555071	rs7474608	5.39217e-08	-1.14042	-1.15882	7.39702e-05	-0.573898	-1.16456	9.99502e-05	-0.613003	-1.1659
54555089	rs7474724	8.98222e-08	-1.18913	-0.599823	0.000113266	-0.712254	-0.600133	0.000146888	-0.797656	-0.596252
54555095	rs116920068	9.88468e-08	-1.69321	-1.71679e-10	7.35452e-05	-1.74422	-1.71679e-10	0.00010353	-1.74372	-1.71679e-10
54555229	rs116317619	1.80052e-07	-1.24114e-10	-1.09354	0.000142999	-1.24114e-10	-1.07929	0.00020265	-1.24114e-10	-1.0721
54555459	rs115636424	1.80052e-07	-1.24114e-10	-1.09354	0.000142999	-1.24114e-10	-1.07929	0.00020265	-1.24114e-10	-1.0721
54555470	rs114148661	1.81054e-07	-1.24114e-10	-1.08799	0.000143864	-1.24114e-10	-1.07325	0.000203924	-1.24114e-10	-1.06583
54555509	rs144078471	1.8116e-07	-1.24114e-10	-1.0874	0.000143955	-1.24114e-10	-1.07262	0.000204058	-1.24114e-10	-1.06518
54555612	rs11598260	3.1197e-08	-1.7096	-1.13686	2.6646e-05	-1.6322	-1.12728	3.78954e-05	-1.62469	-1.12406
54555811	rs11813066	9.24268e-08	-1.16497	-0.595398	0.000112001	-0.731123	-0.592492	0.000144621	-0.820452	-0.589012
54556210	rs10762887	9.24597e-08	-1.13435	-0.625656	0.000115931	-0.664893	-0.624234	0.00014953	-0.754831	-0.621254
54556374	rs142217755	1.8045e-07	-1.24114e-10	-1.09133	0.000143343	-1.24114e-10	-1.07689	0.000203157	-1.24114e-10	-1.0696
54557203	rs7903495	7.88657e-08	-1.05897	-0.860066	9.81691e-05	-0.586214	-0.869218	0.000126539	-0.670902	-0.872126
54557399	rs6480957	9.08421e-08	-1.19726	-0.580397	0.000114585	-0.723356	-0.577453	0.000148615	-0.808288	-0.573928
54557568	rs7923443	9.06527e-08	-1.20534	-0.574409	0.000114009	-0.734397	-0.57145	0.000147941	-0.818859	-0.567907
54557577	rs11003144	3.04394e-08	-1.70926	-1.16178	2.60698e-05	-1.62433	-1.15702	3.70621e-05	-1.61581	-1.15517
54557687	rs61844343	3.17484e-08	-1.65939	-1.16955	2.33364e-05	-1.72175	-1.17036	3.23992e-05	-1.73533	-1.17012
54557770	rs6480959	9.04336e-08	-1.21335	-0.568814	0.000113398	-0.745377	-0.565842	0.00014722	-0.829369	-0.562283
54558210	rs7476376	8.96699e-08	-1.16945	-0.621198	0.000111333	-0.711746	-0.617851	0.00014399	-0.799669	-0.614169
54558445	rs73337358	4.83169e-07	-1.24114e-10	-0.106414	0.000372302	-1.24114e-10	-0.122418	0.000520542	-1.24114e-10	-0.128707
54558533	rs7474983	8.91785e-08	-1.21301	-0.583133	0.000106273	-0.794985	-0.581126	0.000137614	-0.881388	-0.57774
54558553	rs7474560	2.94894e-08	-1.74407	-1.15868	2.3913e-05	-1.7144	-1.1533	3.39453e-05	-1.70775	-1.15108
54558610	rs7475006	5.86648e-08	-1.20391	-1.01103	7.89613e-05	-0.649144	-1.02402	0.000105957	-0.691411	-1.02913
54558622	rs7476453	6.13676e-08	-1.14091	-1.02899	8.66121e-05	-0.539467	-1.04122	0.000116201	-0.582245	-1.04601
54558677	rs7476479	5.70207e-08	-1.12842	-1.11495	8.10976e-05	-0.521849	-1.12462	0.000108833	-0.564941	-1.12882
54558748	rs10824805	6.95117e-08	-1.0076	-1.03769	9.90916e-05	-0.398004	-1.04807	0.000131004	-0.455254	-1.05309
54558882	rs67021530	2.51431e-06	2.31981	-0.776833	0.00412784	3.03427	-0.750886	0.00830763	3.36929	-0.727943
54559073	rs12360344	3.17672e-08	-1.67009	-1.15826	2.8372e-05	-1.54232	-1.1544	4.0464e-05	-1.53094	-1.15222
54559679	rs11003151	3.14434e-08	-1.68526	-1.15334	2.87935e-05	-1.53343	-1.14854	4.11768e-05	-1.51976	-1.14595
54559751	rs11003152	3.18071e-08	-1.68169	-1.1454	2.92161e-05	-1.52674	-1.14067	4.18069e-05	-1.51285	-1.13767
54559813	rs11003154	3.1584e-08	-1.68873	-1.1454	2.88305e-05	-1.54002	-1.14067	4.12377e-05	-1.52656	-1.13767
54559818	rs11003155	3.15536e-08	-1.6885	-1.14659	2.9003e-05	-1.53277	-1.14196	4.14427e-05	-1.52024	-1.13902
54559891	rs35634275	3.13072e-08	-1.69838	-1.14455	2.78216e-05	-1.57604	-1.14028	3.96599e-05	-1.56568	-1.13756
54559910	rs11003156	3.14063e-08	-1.69522	-1.14455	2.79887e-05	-1.57005	-1.14028	3.99053e-05	-1.55951	-1.13756
54559963	rs6480960	2.46188e-07	-1.24114e-10	-0.780685	0.000198617	-1.24114e-10	-0.750745	0.000282845	-1.24114e-10	-0.73868
54559967	rs11003157	3.12238e-08	-1.70134	-1.14425	2.71016e-05	-1.60257	-1.13996	3.86347e-05	-1.5922	-1.13722
54560052	rs35975369	3.15227e-08	-1.69152	-1.14455	2.75959e-05	-1.58518	-1.13928	3.93647e-05	-1.5742	-1.13651
54560085	rs35960424	3.16295e-08	-1.68814	-1.14455	2.77571e-05	-1.57935	-1.13928	3.96024e-05	-1.56818	-1.13651
54560175	rs35404288	3.1182e-08	-1.70234	-1.1446	2.68693e-05	-1.61184	-1.1393	3.82881e-05	-1.60245	-1.13599
54560193	rs34227331	3.14482e-08	-1.69263	-1.14581	2.72892e-05	-1.595	-1.14063	3.89059e-05	-1.58505	-1.13739
54560250	rs12412781	3.44605e-08	-1.62172	-1.12525	3.07935e-05	-1.49648	-1.11834	4.40209e-05	-1.48483	-1.11408
54560436	rs6480961	2.54994e-07	-1.24114e-10	-0.745542	0.000205988	-1.24114e-10	-0.714308	0.000293491	-1.24114e-10	-0.701733
54560518	rs6480962	3.42605e-08	-1.68945	-1.06334	3.00284e-05	-1.59218	-1.0478	4.33759e-05	-1.57395	-1.03973
54560624	rs67207881	6.87892e-08	-0.976764	-1.07897	9.5499e-05	-0.395369	-1.08764	0.000126357	-0.452982	-1.09149
54560690	rs67093032	3.19247e-08	-1.69638	-1.12702	2.75283e-05	-1.60864	-1.11827	3.89811e-05	-1.60621	-1.11429
54560807	rs68003298	3.17332e-08	-1.69253	-1.13689	2.78289e-05	-1.58639	-1.12966	3.94643e-05	-1.58201	-1.12617
54560895	rs112854269	1.77921e-07	-0.86389	-0.241553	0.000224077	-0.401267	-0.228866	0.000280726	-0.52257	-0.223631
54560930	rs111727081	3.18728e-08	-1.68814	-1.13689	2.80254e-05	-1.57935	-1.12966	4.00137e-05	-1.56818	-1.12617
54560956	rs113000477	3.81542e-07	-1.24114e-10	-0.342559	0.00029199	-1.24114e-10	-0.365405	0.000406796	-1.24114e-10	-0.375267
54561034	rs35637793	3.38077e-08	-1.62524	-1.14085	3.1173e-05	-1.46902	-1.13355	4.39056e-05	-1.47135	-1.13019
54561208	rs35661593	3.1648e-08	-1.69326	-1.13884	2.75106e-05	-1.59516	-1.13239	3.90087e-05	-1.59067	-1.12912
54561285	rs35850074	3.189e-08	-1.68521	-1.13927	2.67694e-05	-1.62298	-1.13188	3.82182e-05	-1.61178	-1.12849
54561347	rs12771335	3.187e-08	-1.68521	-1.1399	2.67535e-05	-1.62298	-1.13247	3.8198e-05	-1.61178	-1.12901
54561386	rs12769896	3.18603e-08	-1.68521	-1.14021	2.67326e-05	-1.62298	-1.13325	3.81697e-05	-1.61178	-1.12976
54561422	rs35055020	3.17366e-08	-1.68964	-1.13966	2.67108e-05	-1.62455	-1.1325	3.81185e-05	-1.61395	-1.12893
54561593	rs12771797	3.16769e-08	-1.69026	-1.14093	2.70449e-05	-1.6114	-1.13322	3.86053e-05	-1.6	-1.13019
54561614	rs12772543	3.17729e-08	-1.68684	-1.14133	2.71615e-05	-1.60607	-1.13425	3.87662e-05	-1.59445	-1.13158
54561621	rs12770359	3.16644e-08	-1.69026	-1.14133	2.70171e-05	-1.6114	-1.13425	3.85517e-05	-1.6	-1.13158
54561643	rs11003158	4.40768e-07	-0.384611	0.186349	0.000391497	-0.315416	0.243271	0.000736777	-0.0687278	0.287434
54561699	rs12772757	3.169e-08	-1.69152	-1.13926	2.77899e-05	-1.58518	-1.13227	3.96653e-05	-1.5742	-1.1289
54561819	rs35967208	3.17334e-08	-1.69152	-1.13789	2.78319e-05	-1.58518	-1.13077	3.97278e-05	-1.5742	-1.12733
54561866	rs34599733	3.16193e-08	-1.69512	-1.13789	2.76574e-05	-1.59146	-1.13077	3.94703e-05	-1.5807	-1.12733
54561945	rs139176088	9.70582e-08	-1.71147	-1.71679e-10	9.12941e-05	-1.52804	-1.71679e-10	0.000129179	-1.52238	-1.71679e-10
54562021	rs34183564	3.16193e-08	-1.69512	-1.13789	2.76574e-05	-1.59146	-1.13077	3.94703e-05	-1.5807	-1.12733
54562117	rs75513642	3.36498e-08	-1.62755	-1.14322	3.00054e-05	-1.50454	-1.1362	4.28421e-05	-1.49328	-1.13278
54562306	rs72794794	3.16142e-08	-1.69526	-1.13792	2.72211e-05	-1.60774	-1.13039	3.87698e-05	-1.5992	-1.12673
54562356	rs35191943	3.15902e-08	-1.70098	-1.13295	2.74823e-05	-1.60248	-1.12611	3.9376e-05	-1.58756	-1.12286
54562639	rs6480963	3.17429e-08	-1.69405	-1.13507	2.79988e-05	-1.5823	-1.12766	4.00009e-05	-1.57059	-1.12409
54562710	rs6480964	2.50824e-07	-1.24114e-10	-0.762031	0.000202497	-1.24114e-10	-0.731397	0.000288449	-1.24114e-10	-0.719059
54562894	rs6480965	3.16983e-08	-1.6969	-1.13361	2.77243e-05	-1.59375	-1.12606	3.96263e-05	-1.58166	-1.12243
54562943	rs6480966	2.58612e-07	-1.24114e-10	-0.731453	0.000209016	-1.24114e-10	-0.699715	0.000297864	-1.24114e-10	-0.686942
54562961	rs6480967	3.16086e-08	-1.69829	-1.13507	2.75884e-05	-1.59707	-1.12766	3.93692e-05	-1.58651	-1.12409
54563015	rs12254353	1.29808e-07	-1.11933	-0.301394	8.64122e-05	-1.27911	-0.303881	0.000137253	-1.17264	-0.28911
54563025	rs7478412	3.13845e-08	-1.69914	-1.14133	2.71539e-05	-1.60633	-1.13428	3.86817e-05	-1.59675	-1.13146
54563060	rs7476170	3.60764e-08	-1.57299	-1.12815	2.58985e-05	-1.66785	-1.12009	3.74636e-05	-1.64398	-1.11622
```
