## Supplementary material for "Characterization of shared and ancestry-specific signals driving complex traits using multi-ancestry fine-mapping": susiex_nc3.cs80.summary

```
# chr10:53563083-54563083
CS_ID	CS_LENGTH	CS_PURITY	MAX_PIP_SNP	BP	REF_ALLELE	ALT_ALLELE	REF_FRQ	BETA	SE	-LOG10P	MAX_PIP	POST-HOC_PROB_POP1	POST-HOC_PROB_POP2
1	5	0.988215	rs12771371	54063083	A,A	G,G	0.696819,0.804563	-0.0242381,-0.00367157	0.00430159,0.01078	7.75605,0.134652	0.234472	0.999121	0.259873
2	990	0	rs75062856	53813181	C,C	A,A	0.947316,0.896825	-0.0379141,-0.0108082	0.0088502,0.0140528	4.73618,0.354748	0.223285	0.502789	0.396005
3	1368	0	rs12411588	53974219	NA,A	NA,C	NA,0.669643	NA,-0.0278577	NA,0.00908845	NA,2.66246	0.0103831	0.372447	0.437213
```
