## Supplementary material for "Characterization of shared and ancestry-specific signals driving complex traits using multi-ancestry fine-mapping": susiex_nc1.cs80.cs

```
CS_ID	SNP	BP	REF_ALLELE	ALT_ALLELE	REF_FRQ	BETA	SE	-LOG10P	CS_PIP	OVRL_PIP
1	chr10:63267850:A:T	63267850	T,T	A,A	1,1	-inf,-inf	inf,inf	27.7775,10.1313	0.166914	0.166914
1	chr10:63292782:C:T	63292782	T,T	C,C	1,1	-inf,-inf	inf,inf	27.599,10.1972	0.12877	0.12877
1	chr10:63256414:T:G	63256414	G,G	T,T	1,1	-inf,-inf	inf,inf	27.7231,10.013	0.113668	0.113668
1	chr10:63290899:A:G	63290899	G,G	A,A	1,1	-inf,-inf	inf,inf	27.5423,10.1606	0.104441	0.104441
1	chr10:63288546:C:A	63288546	A,A	C,C	1,1	-inf,-inf	inf,inf	27.5232,10.1251	0.0924937	0.0924937
1	chr10:63278270:G:C	63278270	C,C	G,G	1,1	-inf,-inf	inf,inf	27.6368,9.90872	0.0742674	0.0742674
1	chr10:63336490:C:T	63336490	T,T	C,C	1,1	-inf,-inf	inf,inf	27.4491,10.0903	0.0724064	0.0724064
1	chr10:63304076:ACTTTGCC:A	63304076	A,A	ACTTTGCC,ACTTTGCC	1,1	-inf,-inf	inf,inf	27.6266,9.87693	0.0676689	0.0676689
```
