## Supplementary material for "Characterization of shared and ancestry-specific signals driving complex traits using multi-ancestry fine-mapping": susiex_nc1.cs80.snp

```
BP	SNP	PIP(CS1)	LogBF(CS1,Pop1)	LogBF(CS1,Pop2)
62249009	chr10:62249009:C:T	6.38953e-36	-6.21526e-10	-1.88155
62250068	chr10:62250068:C:A	5.43326e-36	-0.180227	-1.86344
62250242	chr10:62250242:G:A	5.47277e-36	-0.176	-1.86042
62250826	chr10:62250826:A:T	8.30094e-37	-2.2095	-1.71292
62250875	chr10:62250875:C:T	1.2556e-36	-1.66485	-1.84374
62251449	chr10:62251449:G:A	3.79426e-36	-2.40272	-1.06993e-09
62251457	chr10:62251457:T:G	8.10561e-37	-2.35114	-1.59509
62252007	chr10:62252007:G:T	8.34479e-37	-2.20142	-1.71573
62252292	chr10:62252292:A:G	1.67048e-35	-6.21526e-10	-0.920507
62252394	chr10:62252394:T:C	7.25038e-36	-6.21526e-10	-1.75515
62252822	chr10:62252822:A:G	5.48207e-36	-2.03472	-1.06993e-09
62252938	chr10:62252938:T:C	9.10681e-36	-6.21526e-10	-1.52718
62253031	chr10:62253031:T:C	8.76776e-36	-6.21526e-10	-1.56512
62253166	chr10:62253166:G:A	1.40267e-36	-2.3583	-1.03953
62253199	chr10:62253199:T:C	6.34125e-36	-6.21526e-10	-1.88913
62253340	chr10:62253340:T:C	4.04236e-36	-0.452827	-1.88655
62254136	chr10:62254136:T:C	1.45044e-35	-6.21526e-10	-1.06175
62254325	chr10:62254325:G:A	6.72165e-36	-6.21526e-10	-1.83087
62254336	chr10:62254336:C:T	2.30866e-36	-2.40025	-0.499288
62254716	chr10:62254716:G:A	6.23007e-36	-1.90682	-1.06993e-09
62254762	chr10:62254762:A:T	5.70133e-36	-0.13554	-1.85997
62255515	chr10:62255515:T:A	8.74762e-37	-2.18277	-1.68724
62255677	chr10:62255677:G:C	1.78699e-35	1.03652	-1.88961
62256159	chr10:62256159:T:C	8.65252e-37	-2.36559	-1.51535
62256491	chr10:62256491:C:T	1.38739e-36	-2.37995	-1.02883
62257024	chr10:62257024:C:T	1.55994e-36	-2.33996	-0.951597
62257160	chr10:62257160:T:C	1.48943e-35	-6.21526e-10	-1.03523
62258399	chr10:62258399:T:G	7.04238e-36	-6.21526e-10	-1.78426
62258713	chr10:62258713:T:C	2.56252e-36	-1.1034	-1.69181
62259066	chr10:62259066:T:C	6.92992e-36	-6.21526e-10	-1.80036
62259125	chr10:62259125:G:T	1.44826e-35	-6.21526e-10	-1.06326
62259581	chr10:62259581:TCA:T	6.93004e-36	-6.21526e-10	-1.80034
62259985	chr10:62259985:T:C	2.41301e-36	-1.06565	-1.78968
62260020	chr10:62260020:C:T	8.72908e-36	-1.56955	-1.06993e-09
62260134	chr10:62260134:C:A	1.12226e-35	-6.21526e-10	-1.31827
62261137	chr10:62261137:C:T	1.44994e-36	-2.36831	-0.996382
62261379	chr10:62261379:T:A	6.3474e-36	-6.21526e-10	-1.88816
62261381	chr10:62261381:C:T	6.34701e-36	-6.21526e-10	-1.88822
62261423	chr10:62261423:C:T	7.17315e-36	-6.21526e-10	-1.76586
62261827	chr10:62261827:G:C	1.43342e-36	-2.36985	-1.0063
62261990	chr10:62261990:T:A	8.62589e-37	-2.34585	-1.53817
62262615	chr10:62262615:T:C	6.44376e-36	-6.21526e-10	-1.87309
62263365	chr10:62263365:G:A	1.20038e-36	-2.37869	-1.17487
62264025	chr10:62264025:G:A	6.69969e-36	-6.21526e-10	-1.83415
62264889	chr10:62264889:A:G	2.96133e-36	-1.02617	-1.6244
62265757	chr10:62265757:A:G	6.45256e-36	-6.21526e-10	-1.87173
62265894	chr10:62265894:C:A	8.44525e-37	-2.33514	-1.57005
62265942	chr10:62265942:G:C	6.42736e-36	-6.21526e-10	-1.87564
62266349	chr10:62266349:C:T	1.17823e-36	-2.38356	-1.18863
62266546	chr10:62266546:C:CTGGA	1.13881e-36	-2.38249	-1.22373
62266555	chr10:62266555:G:A	1.07754e-36	-2.38959	-1.27194
62267330	chr10:62267330:C:G	2.17089e-35	-6.21526e-10	-0.658485
62268125	chr10:62268125:T:G	2.06299e-35	-6.21526e-10	-0.709462
62268922	chr10:62268922:G:T	6.85425e-37	-2.33595	-1.77797
62268924	chr10:62268924:G:A	7.23394e-36	-6.21526e-10	-1.75742
62270104	chr10:62270104:G:C	6.72565e-37	-2.35513	-1.77773
62270136	chr10:62270136:T:C	6.80554e-37	-2.35159	-1.76946
62270604	chr10:62270604:T:G	7.19335e-36	-6.21526e-10	-1.76305
62270657	chr10:62270657:C:T	6.40731e-36	-6.21526e-10	-1.87877
62270860	chr10:62270860:G:A	3.86777e-36	-2.38353	-1.06993e-09
62271533	chr10:62271533:T:C	7.40413e-36	-6.21526e-10	-1.73417
62271615	chr10:62271615:G:A	3.05192e-35	-0.31785	-1.06993e-09
62271642	chr10:62271642:G:A	6.00985e-36	-1.94281	-1.06993e-09
62271917	chr10:62271917:G:A	1.01638e-36	-2.34362	-1.37634
62271954	chr10:62271954:T:C	8.95397e-36	-6.21526e-10	-1.54411
62272367	chr10:62272367:C:T	2.77752e-36	-1.10982	-1.60482
62272733	chr10:62272733:C:T	6.45694e-36	-6.21526e-10	-1.87105
62272740	chr10:62272740:G:GT	6.33764e-36	-6.21526e-10	-1.8897
62272934	chr10:62272934:T:G	1.70629e-35	-0.8993	-1.06993e-09
62273220	chr10:62273220:C:G	6.51055e-36	-6.21526e-10	-1.86278
62273329	chr10:62273329:CT:C	1.03539e-36	-2.34576	-1.35566
62274050	chr10:62274050:T:C	2.22999e-35	1.22381	-1.85543
62274083	chr10:62274083:C:T	8.53508e-37	-2.16325	-1.73135
62274260	chr10:62274260:G:T	2.68374e-36	-0.926503	-1.82249
62274442	chr10:62274442:TG:T	6.86948e-37	-2.32069	-1.79102
62274514	chr10:62274514:C:T	7.82809e-36	-6.21526e-10	-1.67849
62274515	chr10:62274515:C:T	7.31213e-37	-2.37207	-1.67719
62274635	chr10:62274635:G:A	4.16224e-36	-2.31015	-1.06993e-09
62274717	chr10:62274717:G:A	6.33896e-36	-6.21526e-10	-1.88949
62274761	chr10:62274761:TGAGACA:T	7.6754e-36	0.0416139	-1.7398
62275371	chr10:62275371:T:C	2.45507e-36	-1.63627	-1.20178
62275623	chr10:62275623:T:C	8.58539e-36	0.0186622	-1.60481
62275921	chr10:62275921:A:G	9.10397e-36	-6.21526e-10	-1.5275
62276194	chr10:62276194:G:A	8.2297e-36	-0.0600556	-1.5684
62276481	chr10:62276481:A:G	5.27183e-36	-2.07383	-1.06993e-09
62276841	chr10:62276841:A:G	6.04092e-36	-0.361787	-1.57586
62277189	chr10:62277189:C:T	6.34696e-36	-6.21526e-10	-1.88823
62277266	chr10:62277266:A:G	8.10486e-36	-6.21526e-10	-1.64374
62277777	chr10:62277777:A:G	1.02681e-35	-6.21526e-10	-1.40716
62277804	chr10:62277804:C:T	9.49434e-37	-1.91162	-1.87647
62277840	chr10:62277840:T:C	6.65918e-36	-6.21526e-10	-1.84021
62277963	chr10:62277963:G:A	6.70518e-37	-2.32681	-1.8091
62278172	chr10:62278172:C:G	2.69101e-36	-1.54482	-1.20147
62278320	chr10:62278320:T:C	6.16882e-36	-1.9167	-1.06993e-09
62278554	chr10:62278554:T:A	6.77589e-37	-2.31404	-1.81139
62278794	chr10:62278794:A:G	4.28931e-36	-2.28008	-1.06993e-09
62278841	chr10:62278841:T:C	6.56455e-36	-6.21526e-10	-1.85452
62279142	chr10:62279142:G:A	1.00552e-36	-1.88153	-1.84917
62279408	chr10:62279408:G:C	1.55388e-36	-1.41429	-1.88116
62279867	chr10:62279867:G:A	3.7709e-36	-2.40889	-1.06993e-09
62280105	chr10:62280105:G:A	7.18813e-36	-6.21526e-10	-1.76377
62280226	chr10:62280226:G:A	9.63913e-36	-6.21526e-10	-1.47037
62280870	chr10:62280870:A:G	1.61168e-36	-1.3791	-1.87983
62280943	chr10:62280943:G:C	2.47785e-36	-0.979525	-1.84929
62281004	chr10:62281004:CTTGTAAATACACCAGTGGACACTCTGTATCTAGCTGCTCTGGTGAGGACGTGGAGAACCTTTATGTCTAGCTCAGGGA:C	1.094e-36	-1.7812	-1.86517
62281494	chr10:62281494:C:T	2.71044e-36	-1.53988	-1.19921
62281709	chr10:62281709:G:C	6.33775e-36	-6.21526e-10	-1.88968
62281906	chr10:62281906:A:G	6.37061e-36	-6.21526e-10	-1.88451
62282058	chr10:62282058:C:T	2.12082e-36	-1.14863	-1.83578
62282060	chr10:62282060:T:C	7.18961e-36	-1.76357	-1.06993e-09
62282678	chr10:62282678:G:A	1.0097e-36	-2.15003	-1.57652
62283131	chr10:62283131:T:G	1.01316e-35	-6.21526e-10	-1.42054
62283485	chr10:62283485:A:G	6.59828e-36	-6.21526e-10	-1.8494
62283606	chr10:62283606:A:G	7.54128e-36	-1.71581	-1.06993e-09
62283739	chr10:62283739:T:C	1.10047e-36	-2.15185	-1.48862
62283766	chr10:62283766:A:G	1.99563e-35	-6.21526e-10	-0.74266
62283964	chr10:62283964:T:C	5.25655e-36	-0.526692	-1.55004
62283976	chr10:62283976:G:A	1.0274e-36	-1.83149	-1.87768
62284047	chr10:62284047:A:G	1.06187e-35	-6.21526e-10	-1.37359
62284156	chr10:62284156:A:T	6.64734e-36	-0.314496	-1.52749
62284216	chr10:62284216:C:T	9.00887e-37	-1.97535	-1.86523
62284579	chr10:62284579:TA:T	8.95638e-36	-6.21526e-10	-1.54384
62284689	chr10:62284689:A:G	2.08526e-36	-1.6204	-1.38091
62284757	chr10:62284757:AAATGAAAAGTGC:A	4.73211e-35	0.120751	-1.06993e-09
62284773	chr10:62284773:G:A	9.63889e-36	-6.21526e-10	-1.4704
62285000	chr10:62285000:A:G	6.49244e-36	-6.21526e-10	-1.86557
62285164	chr10:62285164:C:G	2.00305e-36	-2.13678	-0.904753
62285240	chr10:62285240:T:A	1.64926e-36	-1.62576	-1.61012
62285348	chr10:62285348:A:G	1.29077e-35	-6.21526e-10	-1.17839
62285814	chr10:62285814:G:A	7.57498e-36	-6.21526e-10	-1.71135
62286007	chr10:62286007:T:C	6.37375e-36	-6.21526e-10	-1.88402
62286214	chr10:62286214:C:T	9.20737e-37	-2.18685	-1.63194
62286328	chr10:62286328:C:T	1.04023e-35	-6.21526e-10	-1.39417
62286398	chr10:62286398:A:T	6.52351e-36	-6.21526e-10	-1.86079
62286595	chr10:62286595:T:G	1.77029e-36	-1.27529	-1.88977
62286608	chr10:62286608:T:G	6.48791e-36	-6.21526e-10	-1.86627
62286646	chr10:62286646:T:C	6.95943e-37	-2.33571	-1.76299
62286899	chr10:62286899:C:T	6.54257e-36	-6.21526e-10	-1.85788
62287171	chr10:62287171:C:T	8.75131e-36	0.260021	-1.82702
62287604	chr10:62287604:A:G	1.14149e-36	-2.10847	-1.4954
62287630	chr10:62287630:T:C	1.3029e-35	-6.21526e-10	-1.16903
62288210	chr10:62288210:T:C	2.23596e-36	-2.15418	-0.777362
62288564	chr10:62288564:T:C	1.24557e-36	-1.79914	-1.71748
62288568	chr10:62288568:T:C	1.99417e-36	-1.15633	-1.88965
62288718	chr10:62288718:A:G	4.4363e-36	-2.24638	-1.06993e-09
62289200	chr10:62289200:G:A	2.82576e-36	-1.22011	-1.47732
62289206	chr10:62289206:G:A	1.19384e-35	-6.21526e-10	-1.25644
62289465	chr10:62289465:C:CA	7.02418e-36	-6.21526e-10	-1.78685
62289540	chr10:62289540:C:T	2.29857e-35	-6.21526e-10	-0.601335
62289983	chr10:62289983:T:C	8.19123e-36	0.250477	-1.88362
62290207	chr10:62290207:A:G	6.62833e-36	-6.21526e-10	-1.84485
62291442	chr10:62291442:A:G	6.37534e-36	-6.21526e-10	-1.88377
62292188	chr10:62292188:A:G	1.05492e-36	-2.09012	-1.59262
62292854	chr10:62292854:G:A	2.22442e-36	-1.49204	-1.44467
62293130	chr10:62293130:G:A	1.6162e-36	-2.10641	-1.14972
62293156	chr10:62293156:A:C	8.50565e-36	-6.21526e-10	-1.59547
62293303	chr10:62293303:C:T	6.5247e-36	-6.21526e-10	-1.86061
62293353	chr10:62293353:A:G	1.08688e-35	-6.21526e-10	-1.35031
62293635	chr10:62293635:C:T	8.85721e-37	-2.17796	-1.6796
62293980	chr10:62293980:C:G	6.57299e-36	-6.21526e-10	-1.85324
62294231	chr10:62294231:C:T	1.56946e-36	-2.09051	-1.19497
62294895	chr10:62294895:C:T	9.14092e-36	0.338921	-1.86237
62295524	chr10:62295524:T:G	6.72746e-36	-6.21526e-10	-1.83001
62295595	chr10:62295595:T:C	3.77133e-36	-2.40878	-1.06993e-09
62295848	chr10:62295848:T:C	2.16619e-36	-2.09409	-0.869149
62295929	chr10:62295929:G:A	8.44645e-36	-6.21526e-10	-1.60246
62296190	chr10:62296190:A:T	7.07591e-37	-2.31862	-1.76347
62296309	chr10:62296309:G:A	1.94819e-36	-1.18265	-1.88666
62296347	chr10:62296347:T:A	8.58259e-37	-2.21968	-1.66937
62296382	chr10:62296382:T:A	7.03728e-37	-2.31187	-1.7757
62296823	chr10:62296823:A:G	7.61358e-36	-6.21526e-10	-1.70627
62297289	chr10:62297289:A:G	3.7714e-36	-2.40876	-1.06993e-09
62297443	chr10:62297443:A:G	1.54395e-36	-1.4236	-1.87826
62298149	chr10:62298149:G:A	6.50392e-36	-6.21526e-10	-1.8638
62298198	chr10:62298198:A:G	1.00414e-35	-6.21526e-10	-1.42949
62298259	chr10:62298259:T:A	6.38451e-36	-6.21526e-10	-1.88233
62298702	chr10:62298702:T:A	3.83806e-36	-2.39124	-1.06993e-09
62298781	chr10:62298781:A:G	7.04327e-36	-6.21526e-10	-1.78413
62299037	chr10:62299037:A:G	7.50659e-36	-6.21526e-10	-1.72043
62299298	chr10:62299298:G:A	6.50056e-37	-2.40879	-1.75811
62299502	chr10:62299502:C:T	9.06253e-37	-2.37723	-1.45741
62299616	chr10:62299616:G:T	3.84905e-36	-2.38838	-1.06993e-09
62299677	chr10:62299677:C:T	8.98826e-37	-2.39154	-1.45134
62299716	chr10:62299716:G:T	3.77024e-36	-2.40907	-1.06993e-09
62300104	chr10:62300104:T:C	8.8027e-37	-2.17406	-1.68967
62300115	chr10:62300115:T:C	1.67068e-35	-6.21526e-10	-0.920391
62300235	chr10:62300235:GGAGC:G	1.70775e-35	-6.21526e-10	-0.898446
62300241	chr10:62300241:C:A	1.65906e-35	-6.21526e-10	-0.92737
62300245	chr10:62300245:A:G	1.6588e-35	-6.21526e-10	-0.927528
62300246	chr10:62300246:AAGCTTGCAC:A	1.64023e-35	-6.21526e-10	-0.938782
62300447	chr10:62300447:A:G	1.0791e-36	-2.37825	-1.28182
62300481	chr10:62300481:A:T	8.75608e-37	-2.38255	-1.48649
62300484	chr10:62300484:T:A	6.22341e-36	-1.90789	-1.06993e-09
62300509	chr10:62300509:A:G	3.28986e-36	-0.684415	-1.86095
62300940	chr10:62300940:A:G	6.46338e-36	-6.21526e-10	-1.87005
62301347	chr10:62301347:T:A	4.87369e-36	-2.15235	-1.06993e-09
62301700	chr10:62301700:A:G	5.75903e-37	-2.40257	-1.88545
62301724	chr10:62301724:T:C	3.77005e-36	-2.40912	-1.06993e-09
62301784	chr10:62301784:G:A	1.32895e-35	-6.21526e-10	-1.14923
62301920	chr10:62301920:G:C	6.62239e-36	-6.21526e-10	-1.84575
62301972	chr10:62301972:G:A	6.71502e-36	-6.21526e-10	-1.83186
62302154	chr10:62302154:A:G	6.33942e-36	-6.21526e-10	-1.88942
62302155	chr10:62302155:A:C	6.33863e-36	-6.21526e-10	-1.88954
62302382	chr10:62302382:A:G	6.34615e-36	-6.21526e-10	-1.88836
62302619	chr10:62302619:C:A	6.55606e-36	-6.21526e-10	-1.85582
62302989	chr10:62302989:C:T	6.47038e-36	-6.21526e-10	-1.86897
62303586	chr10:62303586:G:A	9.50815e-37	-2.18349	-1.60315
62303617	chr10:62303617:C:T	6.34325e-36	-6.21526e-10	-1.88881
62303907	chr10:62303907:C:T	2.73615e-35	-6.21526e-10	-0.427069
62305365	chr10:62305365:T:G	1.04116e-36	-2.40617	-1.28971
62305740	chr10:62305740:T:C	1.86986e-35	-6.21526e-10	-0.807758
62306382	chr10:62306382:A:G	8.32183e-37	-2.32959	-1.59032
62306906	chr10:62306906:G:A	5.0487e-36	-2.11708	-1.06993e-09
62307749	chr10:62307749:C:T	9.11247e-37	-2.40791	-1.42124
62307813	chr10:62307813:C:T	6.61116e-36	-6.21526e-10	-1.84745
62307908	chr10:62307908:C:G	7.58626e-36	-6.21526e-10	-1.70987
62308026	chr10:62308026:G:A	6.41034e-36	-6.21526e-10	-1.87829
62308564	chr10:62308564:C:T	6.35459e-36	-6.21526e-10	-1.88703
62308584	chr10:62308584:C:T	7.38635e-36	-0.687927	-1.04865
62309276	chr10:62309276:T:G	2.02985e-36	-2.40841	-0.619829
62309314	chr10:62309314:T:C	8.20521e-36	-6.21526e-10	-1.63144
62309352	chr10:62309352:C:A	9.00964e-36	-6.21526e-10	-1.53791
62309398	chr10:62309398:G:A	6.60671e-36	-6.21526e-10	-1.84812
62309911	chr10:62309911:A:C	6.42389e-36	-6.21526e-10	-1.87618
62309981	chr10:62309981:T:C	7.39785e-36	-0.607388	-1.12763
62309986	chr10:62309986:C:T	6.58157e-36	-6.21526e-10	-1.85193
62310031	chr10:62310031:G:A	1.70054e-35	-6.21526e-10	-0.902677
62310167	chr10:62310167:G:A	7.50742e-36	-6.21526e-10	-1.72031
62310220	chr10:62310220:T:G	8.55228e-37	-2.13926	-1.75334
62310460	chr10:62310460:A:G	9.08904e-37	-2.05068	-1.78104
62310655	chr10:62310655:T:C	4.70447e-36	-2.18769	-1.06993e-09
62310758	chr10:62310758:T:C	8.30935e-36	-6.21526e-10	-1.61882
62311000	chr10:62311000:C:T	6.50513e-37	-2.28176	-1.88444
62311001	chr10:62311001:G:A	1.37778e-35	-6.21526e-10	-1.11314
62311047	chr10:62311047:A:C	6.52695e-36	-6.21526e-10	-1.86027
62311320	chr10:62311320:A:G	6.78854e-37	-2.24638	-1.87718
62311345	chr10:62311345:T:A	6.52548e-36	-6.21526e-10	-1.86049
62311375	chr10:62311375:C:CATT	5.94874e-37	-2.39788	-1.85774
62311440	chr10:62311440:C:T	6.51206e-36	-6.21526e-10	-1.86255
62311578	chr10:62311578:C:T	7.38667e-36	-6.21526e-10	-1.73653
62311595	chr10:62311595:G:A	6.81224e-36	-6.21526e-10	-1.81748
62311729	chr10:62311729:T:C	4.57201e-36	-2.21625	-1.06993e-09
62311801	chr10:62311801:A:G	6.48213e-37	-2.29387	-1.87588
62311831	chr10:62311831:G:A	1.481e-36	-1.47144	-1.87205
62311871	chr10:62311871:C:T	6.76899e-37	-2.262	-1.86443
62311949	chr10:62311949:A:G	6.34492e-36	-6.21526e-10	-1.88855
62312001	chr10:62312001:A:G	6.77722e-36	-6.21526e-10	-1.82264
62312319	chr10:62312319:ACAGG:A	8.57788e-36	-6.21526e-10	-1.58702
62313056	chr10:62313056:G:A	6.62343e-37	-2.27533	-1.87284
62313057	chr10:62313057:T:C	1.46502e-36	-2.11063	-1.24371
62313233	chr10:62313233:A:G	6.63295e-37	-2.27457	-1.87217
62313421	chr10:62313421:C:G	6.55492e-37	-2.28224	-1.87634
62313666	chr10:62313666:G:A	1.05176e-35	-6.21526e-10	-1.38316
62313721	chr10:62313721:T:C	6.68211e-37	-2.25741	-1.88195
62314018	chr10:62314018:C:T	8.32034e-36	-6.21526e-10	-1.6175
62314168	chr10:62314168:G:A	6.06166e-37	-2.35726	-1.87955
62314524	chr10:62314524:G:C	9.46727e-36	-6.21526e-10	-1.48837
62314653	chr10:62314653:C:T	2.0197e-36	-1.79607	-1.23719
62314855	chr10:62314855:A:G	7.02926e-36	-6.21526e-10	-1.78612
62314927	chr10:62314927:A:G	2.07697e-36	-1.75417	-1.25113
62314930	chr10:62314930:C:T	2.06315e-36	-1.75774	-1.25424
62315206	chr10:62315206:C:A	2.18412e-36	-1.74538	-1.20961
62315211	chr10:62315211:A:G	2.31954e-36	-1.73831	-1.15653
62315282	chr10:62315282:T:A	2.01992e-36	-1.77968	-1.25347
62315377	chr10:62315377:T:C	1.45841e-36	-1.71182	-1.64704
62315584	chr10:62315584:A:G	5.98243e-36	-1.94738	-1.06993e-09
62315606	chr10:62315606:C:T	8.46352e-36	-6.21526e-10	-1.60044
62315730	chr10:62315730:C:T	8.41216e-36	-6.21526e-10	-1.60653
62315818	chr10:62315818:C:T	8.01183e-36	-6.21526e-10	-1.65529
62316016	chr10:62316016:C:T	8.31531e-36	-6.21526e-10	-1.61811
62316166	chr10:62316166:A:G	1.26479e-36	-1.61246	-1.88884
62316772	chr10:62316772:T:C	4.40181e-35	-6.21526e-10	0.0483952
62316841	chr10:62316841:T:C	6.6252e-36	-6.21526e-10	-1.84533
62316860	chr10:62316860:G:A	6.3506e-36	-6.21526e-10	-1.88766
62317221	chr10:62317221:T:C	6.4325e-36	-6.21526e-10	-1.87484
62317240	chr10:62317240:A:G	6.43208e-36	-6.21526e-10	-1.87491
62317249	chr10:62317249:G:A	1.58765e-36	-2.23881	-1.03514
62317260	chr10:62317260:G:A	6.4298e-36	-6.21526e-10	-1.87526
62317261	chr10:62317261:A:G	6.4298e-36	-6.21526e-10	-1.87526
62317316	chr10:62317316:A:AG	6.40639e-36	-6.21526e-10	-1.87891
62317334	chr10:62317334:T:A	6.40668e-36	-6.21526e-10	-1.87886
62317398	chr10:62317398:G:A	1.52646e-36	-2.32372	-0.989529
62317427	chr10:62317427:G:A	7.31275e-36	-6.21526e-10	-1.74659
62317691	chr10:62317691:C:T	6.48088e-36	-6.21526e-10	-1.86735
62318086	chr10:62318086:C:T	1.09685e-35	-6.21526e-10	-1.34118
62318299	chr10:62318299:A:G	6.48361e-36	-6.21526e-10	-1.86693
62318768	chr10:62318768:A:G	6.7448e-36	-6.21526e-10	-1.82743
62319036	chr10:62319036:G:A	1.09372e-36	-1.75903	-1.88759
62319191	chr10:62319191:C:T	6.51087e-36	-6.21526e-10	-1.86273
62319460	chr10:62319460:A:G	8.71033e-37	-2.39374	-1.48054
62319611	chr10:62319611:T:A	6.48168e-36	-6.21526e-10	-1.86723
62319620	chr10:62319620:T:A	7.60329e-36	-6.21526e-10	-1.70763
62319972	chr10:62319972:A:G	4.58402e-36	-2.21363	-1.06993e-09
62320007	chr10:62320007:T:C	6.48212e-36	-6.21526e-10	-1.86716
62320023	chr10:62320023:T:C	4.35755e-36	-2.2643	-1.06993e-09
62320080	chr10:62320080:T:C	6.45386e-36	-6.21526e-10	-1.87153
62320135	chr10:62320135:G:A	6.48191e-36	-6.21526e-10	-1.86719
62320155	chr10:62320155:C:T	1.38756e-35	-6.21526e-10	-1.10608
62320336	chr10:62320336:G:A	6.5285e-36	-6.21526e-10	-1.86003
62320527	chr10:62320527:A:G	5.21929e-36	-2.08384	-1.06993e-09
62320683	chr10:62320683:C:T	6.64689e-36	-6.21526e-10	-1.84206
62320775	chr10:62320775:T:C	6.48398e-36	-6.21526e-10	-1.86687
62321006	chr10:62321006:T:C	3.88147e-35	-6.21526e-10	-0.0774064
62321148	chr10:62321148:A:C	6.46923e-36	-6.21526e-10	-1.86915
62321150	chr10:62321150:T:TATAA	1.79179e-35	-6.21526e-10	-0.850407
62321239	chr10:62321239:A:G	8.58982e-36	-6.21526e-10	-1.58563
62321464	chr10:62321464:G:T	3.86425e-36	-2.38444	-1.06993e-09
62321472	chr10:62321472:A:G	1.06611e-35	-6.21526e-10	-1.36961
62321474	chr10:62321474:A:G	1.8143e-35	-6.21526e-10	-0.837923
62321867	chr10:62321867:G:C	6.48191e-36	-6.21526e-10	-1.86719
62322482	chr10:62322482:TA:T	6.35005e-36	-6.21526e-10	-1.88774
62323260	chr10:62323260:A:G	8.54712e-37	-2.3848	-1.5084
62323512	chr10:62323512:T:C	5.14894e-36	-2.09742	-1.06993e-09
62324064	chr10:62324064:G:C	7.36795e-36	-6.21526e-10	-1.73907
62325026	chr10:62325026:T:C	1.08238e-36	-1.76952	-1.88753
62325281	chr10:62325281:C:G	6.5446e-36	-6.21526e-10	-1.85757
62325461	chr10:62325461:G:A	6.88732e-37	-2.22227	-1.88684
62325826	chr10:62325826:T:A	6.69657e-36	-6.21526e-10	-1.83461
62325841	chr10:62325841:A:G	6.66994e-36	-6.21526e-10	-1.83859
62325942	chr10:62325942:A:T	7.03205e-37	-2.23281	-1.8555
62326723	chr10:62326723:A:G	1.34106e-35	-6.21526e-10	-1.14016
62326765	chr10:62326765:G:A	1.23451e-36	-1.7844	-1.74113
62326903	chr10:62326903:C:T	1.15858e-35	-6.21526e-10	-1.28643
62327054	chr10:62327054:T:C	6.60435e-36	-6.21526e-10	-1.84848
62327331	chr10:62327331:T:A	6.6587e-36	-6.21526e-10	-1.84028
62327443	chr10:62327443:T:A	6.5849e-36	-6.21526e-10	-1.85143
62327466	chr10:62327466:G:C	4.921e-34	-6.21526e-10	2.46248
62327595	chr10:62327595:T:C	6.58948e-36	-6.21526e-10	-1.85073
62327697	chr10:62327697:CAAA:C	6.58754e-36	-6.21526e-10	-1.85103
62328485	chr10:62328485:C:T	7.25694e-37	-2.20013	-1.85671
62328500	chr10:62328500:T:C	6.58829e-36	-6.21526e-10	-1.85091
62328734	chr10:62328734:A:C	6.58694e-36	-6.21526e-10	-1.85112
62328895	chr10:62328895:C:T	6.99799e-37	-2.20376	-1.8894
62329200	chr10:62329200:G:T	3.85176e-36	-2.38768	-1.06993e-09
62329451	chr10:62329451:C:T	4.9536e-34	-6.21526e-10	2.46908
62329743	chr10:62329743:ACTTATTTGGGT:A	7.50818e-37	-2.18468	-1.83811
62330583	chr10:62330583:T:G	6.68435e-37	-2.24955	-1.88947
62330795	chr10:62330795:T:C	6.3402e-36	-6.21526e-10	-1.8893
62330867	chr10:62330867:T:G	6.54747e-36	-6.21526e-10	-1.85713
62331150	chr10:62331150:T:C	6.54278e-36	-6.21526e-10	-1.85784
62331398	chr10:62331398:C:T	1.60065e-35	-6.21526e-10	-0.963214
62331900	chr10:62331900:T:G	1.34985e-35	-6.21526e-10	-1.13363
62332392	chr10:62332392:T:C	4.82958e-34	-6.21526e-10	2.44372
62332514	chr10:62332514:G:T	6.86606e-36	-6.21526e-10	-1.80962
62332797	chr10:62332797:G:A	6.97518e-36	-6.21526e-10	-1.79385
62333096	chr10:62333096:G:T	1.2424e-36	-1.64038	-1.87878
62333179	chr10:62333179:G:C	6.22848e-36	-1.90707	-1.06993e-09
62333201	chr10:62333201:A:G	6.54228e-36	-6.21526e-10	-1.85792
62333832	chr10:62333832:A:T	6.58288e-36	-6.21526e-10	-1.85173
62334133	chr10:62334133:T:A	3.76972e-36	-2.4092	-1.06993e-09
62334225	chr10:62334225:G:C	2.55225e-35	-6.21526e-10	-0.496646
62334298	chr10:62334298:G:A	1.08267e-36	-1.7672	-1.88958
62334384	chr10:62334384:T:C	2.16103e-35	-6.21526e-10	-0.663036
62334407	chr10:62334407:C:T	7.69965e-37	-2.33539	-1.66223
62334463	chr10:62334463:G:C	7.18577e-37	-2.19549	-1.8712
62334543	chr10:62334543:T:C	7.18246e-37	-2.17783	-1.88932
62334974	chr10:62334974:A:G	7.1545e-37	-2.18136	-1.88969
62335223	chr10:62335223:G:A	8.67187e-37	-2.39166	-1.48704
62335646	chr10:62335646:G:A	2.24734e-35	-6.21526e-10	-0.623873
62335693	chr10:62335693:G:A	3.80071e-34	-6.21526e-10	2.20415
62335748	chr10:62335748:C:T	7.21242e-37	-2.20837	-1.85461
62335771	chr10:62335771:C:G	4.94525e-34	-6.21526e-10	2.46739
62336789	chr10:62336789:T:C	3.80444e-35	-6.21526e-10	-0.0974522
62337328	chr10:62337328:GT:G	7.19285e-37	-2.17626	-1.88944
62337821	chr10:62337821:GATAA:G	6.33735e-36	-6.21526e-10	-1.88975
62337898	chr10:62337898:AT:A	1.12512e-36	-1.75053	-1.86778
62338093	chr10:62338093:C:T	6.62487e-36	-6.21526e-10	-1.84538
62338250	chr10:62338250:A:G	7.49529e-37	-2.18648	-1.83803
62338271	chr10:62338271:C:A	4.64835e-36	-2.19969	-1.06993e-09
62338441	chr10:62338441:A:G	7.59906e-36	-6.21526e-10	-1.70818
62338528	chr10:62338528:T:C	8.6062e-36	-6.21526e-10	-1.58372
62338791	chr10:62338791:C:T	7.93814e-37	-2.38359	-1.58352
62339378	chr10:62339378:C:T	1.08456e-36	-1.77845	-1.87659
62339507	chr10:62339507:AG:A	4.12531e-36	-2.31907	-1.06993e-09
62339945	chr10:62339945:A:G	7.14662e-37	-2.19973	-1.87243
62340071	chr10:62340071:C:T	1.10246e-36	-1.74907	-1.8896
62340471	chr10:62340471:C:T	5.07895e-34	-6.21526e-10	2.49407
62340605	chr10:62340605:C:T	4.12456e-36	-2.31925	-1.06993e-09
62340959	chr10:62340959:C:A	6.51205e-36	-6.21526e-10	-1.86255
62341589	chr10:62341589:G:T	7.52149e-37	-2.18498	-1.83604
62341850	chr10:62341850:G:A	1.32954e-34	-6.21526e-10	1.1538
62341994	chr10:62341994:G:A	1.02343e-36	-1.82326	-1.88979
62342406	chr10:62342406:A:T	7.31078e-37	-2.1599	-1.88954
62342504	chr10:62342504:C:T	8.14475e-37	-2.38731	-1.55411
62342732	chr10:62342732:T:G	6.59719e-36	-6.21526e-10	-1.84956
62342904	chr10:62342904:A:G	1.10389e-35	-6.21526e-10	-1.33478
62343004	chr10:62343004:C:T	7.6796e-36	-6.21526e-10	-1.69764
62343069	chr10:62343069:C:T	6.52179e-36	-6.21526e-10	-1.86106
62343131	chr10:62343131:T:G	4.28054e-36	-2.28213	-1.06993e-09
62343573	chr10:62343573:G:A	4.1328e-36	-2.31725	-1.06993e-09
62343947	chr10:62343947:G:C	4.97081e-34	-6.21526e-10	2.47255
62343990	chr10:62343990:G:A	3.80444e-35	-6.21526e-10	-0.0974522
62344144	chr10:62344144:C:T	5.0366e-34	-6.21526e-10	2.4857
62344208	chr10:62344208:C:T	7.2945e-37	-2.18643	-1.86524
62344488	chr10:62344488:T:C	1.38123e-36	-2.3254	-1.08783
62344607	chr10:62344607:T:A	6.62799e-36	-6.21526e-10	-1.8449
62344739	chr10:62344739:T:C	6.63776e-36	-6.21526e-10	-1.84343
62345229	chr10:62345229:T:G	1.07457e-36	-1.7748	-1.88949
62345345	chr10:62345345:C:G	4.58826e-34	-6.21526e-10	2.39247
62345392	chr10:62345392:A:G	8.9644e-37	-1.95993	-1.8856
62345562	chr10:62345562:G:A	1.38943e-36	-1.77364	-1.63368
62345610	chr10:62345610:C:T	1.13888e-36	-1.71656	-1.8896
62346328	chr10:62346328:A:G	6.59117e-36	-6.21526e-10	-1.85048
62346544	chr10:62346544:T:C	7.36246e-37	-2.17805	-1.86434
62347268	chr10:62347268:C:T	5.85139e-36	-1.96953	-1.06993e-09
62347295	chr10:62347295:G:A	1.45476e-34	1.2438	-1.06993e-09
62347541	chr10:62347541:G:A	1.01029e-35	-1.42339	-1.06993e-09
62347936	chr10:62347936:A:G	4.8205e-36	-2.16333	-1.06993e-09
62348017	chr10:62348017:AC:A	7.49122e-37	-2.34959	-1.67547
62348332	chr10:62348332:T:A	3.80444e-35	-6.21526e-10	-0.0974522
62348536	chr10:62348536:T:C	1.4594e-35	-6.21526e-10	-1.0556
62348556	chr10:62348556:G:T	3.87895e-36	-2.38064	-1.06993e-09
62349287	chr10:62349287:A:G	7.38928e-37	-2.16468	-1.87408
62349292	chr10:62349292:C:T	7.42295e-37	-2.16571	-1.8685
62349293	chr10:62349293:G:A	6.67977e-36	-6.21526e-10	-1.83712
62349665	chr10:62349665:G:A	6.35843e-36	-6.21526e-10	-1.88642
62350278	chr10:62350278:C:T	7.45163e-37	-2.14105	-1.88931
62350363	chr10:62350363:G:A	8.40663e-37	-2.39498	-1.51479
62350378	chr10:62350378:G:A	6.61321e-36	-6.21526e-10	-1.84714
62350414	chr10:62350414:A:G	6.35391e-36	-6.21526e-10	-1.88714
62350771	chr10:62350771:T:C	6.35401e-36	-6.21526e-10	-1.88712
62351160	chr10:62351160:C:T	7.35727e-36	-6.21526e-10	-1.74052
62351293	chr10:62351293:T:C	6.54603e-36	-6.21526e-10	-1.85735
62351375	chr10:62351375:C:T	7.8853e-37	-2.15151	-1.82228
62351383	chr10:62351383:A:G	2.35199e-36	-2.30776	-0.573186
62351495	chr10:62351495:C:T	6.8418e-36	-6.21526e-10	-1.81316
62352145	chr10:62352145:T:C	7.38906e-37	-2.14965	-1.88914
62352500	chr10:62352500:G:T	1.08258e-35	-6.21526e-10	-1.35427
62352931	chr10:62352931:G:A	1.66877e-36	-1.65892	-1.5652
62354619	chr10:62354619:G:A	6.37974e-36	-6.21526e-10	-1.88308
62354631	chr10:62354631:T:A	1.06246e-36	-1.78604	-1.88958
62354700	chr10:62354700:C:T	1.45974e-36	-2.3403	-1.01764
62355640	chr10:62355640:T:C	6.5588e-36	-6.21526e-10	-1.8554
62356180	chr10:62356180:T:C	7.38724e-37	-2.16726	-1.87178
62356239	chr10:62356239:A:C	6.68714e-36	-6.21526e-10	-1.83602
62356451	chr10:62356451:G:A	4.95417e-34	-6.21526e-10	2.46919
62356470	chr10:62356470:C:T	3.88506e-36	-2.37907	-1.06993e-09
62356850	chr10:62356850:C:T	9.89127e-36	-6.21526e-10	-1.44455
62357098	chr10:62357098:G:A	7.1737e-36	-6.21526e-10	-1.76578
62357218	chr10:62357218:C:G	2.29984e-35	-6.21526e-10	-0.600782
62357248	chr10:62357248:C:T	7.33889e-37	-2.16705	-1.87855
62357621	chr10:62357621:C:T	6.42293e-36	-6.21526e-10	-1.87633
62357781	chr10:62357781:GA:G	7.45536e-37	-2.1542	-1.87566
62357799	chr10:62357799:A:G	7.85612e-37	-2.14563	-1.83187
62357827	chr10:62357827:T:C	6.59719e-36	-6.21526e-10	-1.84956
62357997	chr10:62357997:C:T	1.12392e-36	-1.73819	-1.88119
62358087	chr10:62358087:G:A	7.7804e-37	-2.3142	-1.67298
62358292	chr10:62358292:A:T	7.39658e-37	-2.14855	-1.88923
62358616	chr10:62358616:A:G	1.20258e-36	-1.67103	-1.88071
62358619	chr10:62358619:T:C	2.85667e-35	-1.69132	1.30735
62358651	chr10:62358651:C:T	7.56399e-37	-2.12669	-1.8887
62358678	chr10:62358678:T:C	1.10294e-36	-1.74862	-1.88961
62358710	chr10:62358710:C:T	4.82254e-36	-2.16291	-1.06993e-09
62358897	chr10:62358897:C:G	7.50301e-37	-2.38487	-1.63862
62359535	chr10:62359535:A:G	1.35618e-35	-6.21526e-10	-1.12895
62359638	chr10:62359638:C:T	7.40596e-37	-2.17446	-1.86204
62359752	chr10:62359752:A:G	2.82928e-35	-1.69741	1.30381
62359821	chr10:62359821:TTAAG:T	7.5738e-37	-2.38519	-1.62891
62360543	chr10:62360543:C:T	7.37131e-37	-2.15171	-1.88948
62361063	chr10:62361063:G:C	7.35369e-37	-2.17919	-1.8644
62361134	chr10:62361134:GA:G	4.85084e-36	-2.15705	-1.06993e-09
62361136	chr10:62361136:A:C	4.8511e-36	-2.157	-1.06993e-09
62361173	chr10:62361173:A:C	7.17041e-36	-6.21526e-10	-1.76624
62362204	chr10:62362204:G:A	1.55631e-34	1.31128	-1.06993e-09
62362657	chr10:62362657:T:C	6.37774e-36	-6.21526e-10	-1.88339
62363048	chr10:62363048:A:G	7.49459e-37	-2.38436	-1.64025
62363167	chr10:62363167:G:A	6.54419e-36	-6.21526e-10	-1.85763
62363284	chr10:62363284:C:CA	4.13658e-34	-6.21526e-10	2.28883
62363626	chr10:62363626:C:T	1.10912e-36	-2.37956	-1.25308
62363710	chr10:62363710:C:T	7.00132e-36	-6.21526e-10	-1.79011
62363878	chr10:62363878:C:T	2.87577e-35	-1.66426	1.28696
62363936	chr10:62363936:A:T	7.55015e-37	-2.40911	-1.60811
62364332	chr10:62364332:C:T	6.61124e-36	-6.21526e-10	-1.84744
62364338	chr10:62364338:C:A	1.3243e-36	-2.31389	-1.14143
62364415	chr10:62364415:G:A	6.35232e-36	-6.21526e-10	-1.88739
62365643	chr10:62365643:G:A	5.85049e-37	-2.40883	-1.86344
62365829	chr10:62365829:G:C	7.96378e-37	-2.11172	-1.85216
62365856	chr10:62365856:A:G	7.55265e-37	-2.13796	-1.87893
62365923	chr10:62365923:C:T	1.25241e-36	-1.63474	-1.8764
62366040	chr10:62366040:C:T	1.03835e-36	-2.33626	-1.36232
62366803	chr10:62366803:C:T	3.35327e-34	-6.21526e-10	2.0789
62367219	chr10:62367219:G:A	3.72086e-34	-6.21526e-10	2.18292
62367370	chr10:62367370:C:T	1.64698e-35	-6.21526e-10	-0.934679
62367529	chr10:62367529:G:T	6.60431e-36	-6.21526e-10	-1.84848
62367937	chr10:62367937:G:A	1.03442e-35	-6.21526e-10	-1.39978
62367956	chr10:62367956:C:A	6.70349e-37	-2.34353	-1.79263
62368330	chr10:62368330:C:T	7.94191e-37	-2.1149	-1.85173
62368379	chr10:62368379:T:G	4.41738e-35	-6.21526e-10	0.0519268
62368696	chr10:62368696:C:A	5.83115e-37	-2.40824	-1.86734
62368741	chr10:62368741:A:C	1.13227e-35	-6.21526e-10	-1.30939
62368846	chr10:62368846:TG:T	1.13627e-35	-6.21526e-10	-1.30587
62369154	chr10:62369154:T:C	1.68027e-36	-1.48993	-1.72732
62369195	chr10:62369195:C:A	1.94558e-36	-1.39477	-1.67588
62369221	chr10:62369221:A:G	7.53023e-36	-6.21526e-10	-1.71728
62369291	chr10:62369291:A:C	1.05217e-36	-2.33369	-1.35166
62369399	chr10:62369399:C:A	1.41442e-34	-6.21526e-10	1.21568
62369512	chr10:62369512:G:A	7.23325e-36	-6.21526e-10	-1.75752
62369559	chr10:62369559:C:A	2.4746e-35	-1.54431	1.01676
62369757	chr10:62369757:T:A	1.28035e-36	-1.66227	-1.8268
62369782	chr10:62369782:TTC:T	1.16732e-35	-6.21526e-10	-1.27891
62371417	chr10:62371417:A:T	7.47981e-36	-1.724	-1.06993e-09
62371444	chr10:62371444:A:G	3.832e-36	-2.39282	-1.06993e-09
62371446	chr10:62371446:A:T	1.00424e-35	-6.21526e-10	-1.42939
62371491	chr10:62371491:C:T	6.64736e-36	-6.21526e-10	-1.84199
62371519	chr10:62371519:G:T	7.36868e-37	-2.15207	-1.88949
62371871	chr10:62371871:C:G	1.17984e-35	-6.21526e-10	-1.26824
62371924	chr10:62371924:C:T	5.77101e-37	-2.40543	-1.88051
62372033	chr10:62372033:G:A	7.55261e-37	-2.12711	-1.88979
62372326	chr10:62372326:G:A	7.529e-36	-6.21526e-10	-1.71744
62372368	chr10:62372368:A:G	5.17459e-34	-6.21526e-10	2.51273
62372371	chr10:62372371:G:A	1.39057e-36	-1.58038	-1.82611
62372618	chr10:62372618:C:CCACTG	7.92249e-37	-2.12005	-1.84903
62373913	chr10:62373913:C:T	4.95708e-36	-2.13539	-1.06993e-09
62374576	chr10:62374576:G:A	7.61205e-37	-2.12372	-1.88534
62374747	chr10:62374747:A:C	4.68301e-34	-6.21526e-10	2.4129
62374861	chr10:62374861:C:A	1.13204e-35	-6.21526e-10	-1.3096
62375029	chr10:62375029:G:C	1.93309e-35	-6.21526e-10	-0.7745
62375270	chr10:62375270:C:G	7.4941e-37	-2.13826	-1.88641
62375635	chr10:62375635:C:CA	5.91637e-37	-2.4041	-1.85697
62375881	chr10:62375881:TC:T	1.59077e-36	-1.38239	-1.8896
62376313	chr10:62376313:G:C	8.46771e-36	-6.21526e-10	-1.59995
62376951	chr10:62376951:CAG:C	1.75578e-36	-1.40133	-1.77196
62376992	chr10:62376992:G:C	9.62361e-36	-6.21526e-10	-1.47199
62377116	chr10:62377116:C:T	8.20938e-37	-2.08152	-1.85199
62377165	chr10:62377165:C:A	1.34829e-35	-6.21526e-10	-1.13479
62377297	chr10:62377297:G:C	8.21658e-37	-2.11232	-1.82032
62377366	chr10:62377366:C:T	9.71861e-36	-6.21526e-10	-1.46216
62377840	chr10:62377840:A:G	9.71994e-37	-2.03931	-1.7253
62378396	chr10:62378396:T:C	7.61659e-37	-2.12997	-1.8785
62378528	chr10:62378528:A:G	7.12524e-36	-6.21526e-10	-1.77256
62379068	chr10:62379068:G:A	1.9521e-36	-1.2328	-1.83451
62379167	chr10:62379167:C:T	4.5472e-36	-2.22169	-1.06993e-09
62379198	chr10:62379198:A:G	7.0587e-37	-2.19503	-1.8895
62379319	chr10:62379319:C:T	8.08014e-36	-6.21526e-10	-1.6468
62379593	chr10:62379593:T:C	1.96366e-36	-1.59931	-1.46208
62379823	chr10:62379823:C:T	5.77672e-37	-2.39587	-1.88909
62380659	chr10:62380659:A:G	7.30214e-36	-6.21526e-10	-1.74804
62380766	chr10:62380766:T:C	7.47545e-37	-2.1402	-1.88697
62380888	chr10:62380888:T:C	8.11914e-37	-2.06329	-1.88127
62381499	chr10:62381499:C:T	6.79236e-36	-6.21526e-10	-1.82041
62381546	chr10:62381546:G:C	5.06279e-35	-6.21526e-10	0.188298
62381673	chr10:62381673:A:G	1.25065e-36	-1.94073	-1.57181
62381907	chr10:62381907:G:A	8.5951e-37	-2.0962	-1.79139
62382107	chr10:62382107:T:C	4.67317e-36	-2.19437	-1.06993e-09
62382204	chr10:62382204:T:G	1.82035e-36	-1.25515	-1.88203
62382390	chr10:62382390:T:C	7.36533e-36	-6.21526e-10	-1.73942
62382421	chr10:62382421:G:A	1.02171e-35	-6.21526e-10	-1.41215
62382892	chr10:62382892:A:T	6.34374e-35	-6.21526e-10	0.413847
62382989	chr10:62382989:G:A	1.46777e-36	-1.46519	-1.88727
62383572	chr10:62383572:C:T	1.33827e-35	-6.21526e-10	-1.14224
62383583	chr10:62383583:CA:C	8.98012e-36	-1.54119	-1.06993e-09
62383974	chr10:62383974:A:G	6.67937e-36	-6.21526e-10	-1.83718
62384001	chr10:62384001:C:T	4.97857e-35	-6.21526e-10	0.171523
62384148	chr10:62384148:G:C	4.26071e-36	-2.28677	-1.06993e-09
62384423	chr10:62384423:C:G	1.78553e-36	-1.28049	-1.876
62384580	chr10:62384580:G:A	3.92322e-36	-2.36929	-1.06993e-09
62384799	chr10:62384799:G:A	9.95474e-35	-6.21526e-10	0.864428
62385327	chr10:62385327:G:A	7.50851e-37	-2.13836	-1.88439
62385784	chr10:62385784:G:A	7.67236e-37	-2.11762	-1.88355
62385868	chr10:62385868:A:G	5.24753e-34	-6.21526e-10	2.52672
62386167	chr10:62386167:G:T	1.24471e-36	-1.95141	-1.56589
62386783	chr10:62386783:A:G	4.24227e-34	-6.21526e-10	2.31406
62386853	chr10:62386853:CAATGAATTTAAT:C	6.42734e-36	-6.21526e-10	-1.87564
62386890	chr10:62386890:G:A	7.57257e-37	-2.13347	-1.88079
62387447	chr10:62387447:C:T	7.53743e-36	-6.21526e-10	-1.71632
62387946	chr10:62387946:A:G	6.40949e-36	-6.21526e-10	-1.87843
62388076	chr10:62388076:G:A	7.61797e-36	-6.21526e-10	-1.7057
62388098	chr10:62388098:A:G	1.05569e-35	-6.21526e-10	-1.37943
62388366	chr10:62388366:C:A	8.66065e-36	-6.21526e-10	-1.57742
62388922	chr10:62388922:A:G	4.81884e-36	-2.16367	-1.06993e-09
62388943	chr10:62388943:T:C	1.16874e-36	-1.9242	-1.65608
62389690	chr10:62389690:G:A	6.43098e-36	-6.21526e-10	-1.87508
62389722	chr10:62389722:C:A	9.93108e-37	-1.85734	-1.88579
62389873	chr10:62389873:A:G	1.08855e-36	-2.17558	-1.47578
62390052	chr10:62390052:C:G	1.15474e-36	-2.38722	-1.20512
62390214	chr10:62390214:C:T	7.15088e-36	-6.21526e-10	-1.76897
62391013	chr10:62391013:ACT:A	1.71031e-34	-6.21526e-10	1.40564
62391014	chr10:62391014:C:T	2.54168e-36	-1.08648	-1.7169
62391016	chr10:62391016:ACTGTAGACTTTAT:A	1.63832e-34	-6.21526e-10	1.36263
62391413	chr10:62391413:G:A	6.45084e-36	-6.21526e-10	-1.872
62392360	chr10:62392360:G:T	6.73586e-36	-6.21526e-10	-1.82876
62393106	chr10:62393106:G:A	6.34578e-36	-6.21526e-10	-1.88842
62393333	chr10:62393333:G:A	8.22545e-36	-6.21526e-10	-1.62897
62393555	chr10:62393555:A:G	2.90716e-36	-0.797911	-1.87112
62393684	chr10:62393684:A:G	4.08906e-36	-2.32789	-1.06993e-09
62393773	chr10:62393773:A:C	9.84122e-37	-1.86799	-1.88422
62393883	chr10:62393883:C:T	6.74708e-36	-6.21526e-10	-1.8271
62393990	chr10:62393990:A:G	7.0087e-36	-6.21526e-10	-1.78905
62394087	chr10:62394087:C:T	9.33555e-37	-2.01648	-1.78848
62394897	chr10:62394897:T:A	1.67367e-36	-1.33207	-1.88911
62395203	chr10:62395203:C:T	8.73452e-36	-1.56892	-1.06993e-09
62395499	chr10:62395499:G:A	1.28097e-35	-6.21526e-10	-1.186
62395547	chr10:62395547:G:A	1.07302e-35	-6.21526e-10	-1.36314
62395847	chr10:62395847:G:A	9.96627e-36	-6.21526e-10	-1.437
62396151	chr10:62396151:C:A	8.22648e-36	-6.21526e-10	-1.62885
62396351	chr10:62396351:C:T	5.62141e-36	-0.456399	-1.55323
62397014	chr10:62397014:G:A	1.77914e-36	-1.65169	-1.50839
62397380	chr10:62397380:G:A	6.70758e-36	-6.21526e-10	-1.83297
62397446	chr10:62397446:G:A	8.2981e-36	-6.21526e-10	-1.62018
62398019	chr10:62398019:T:C	1.38795e-35	-6.21526e-10	-1.10579
62398460	chr10:62398460:G:C	5.74994e-34	-6.21526e-10	2.61815
62398583	chr10:62398583:C:T	6.69818e-36	-6.21526e-10	-1.83437
62398821	chr10:62398821:A:G	8.8459e-36	-6.21526e-10	-1.55625
62398987	chr10:62398987:A:G	3.65478e-36	-0.59043	-1.84974
62399371	chr10:62399371:A:C	1.87143e-35	-6.21526e-10	-0.806918
62399574	chr10:62399574:G:T	1.83518e-36	-1.40031	-1.72876
62399630	chr10:62399630:C:G	7.58945e-36	-6.21526e-10	-1.70945
62399889	chr10:62399889:C:T	9.72745e-36	-6.21526e-10	-1.46125
62399939	chr10:62399939:G:A	7.29595e-36	-6.21526e-10	-1.74889
62400483	chr10:62400483:C:G	7.76486e-36	-6.21526e-10	-1.6866
62400506	chr10:62400506:C:G	1.00358e-35	-6.21526e-10	-1.43005
62400682	chr10:62400682:G:A	7.68611e-36	-6.21526e-10	-1.69679
62400796	chr10:62400796:T:C	6.48101e-36	-6.21526e-10	-1.86733
62400845	chr10:62400845:C:T	4.98657e-36	-2.12946	-1.06993e-09
62400876	chr10:62400876:A:G	7.81173e-37	-2.40391	-1.57925
62401635	chr10:62401635:A:C	1.66758e-36	-1.79738	-1.42746
62401812	chr10:62401812:A:G	1.50674e-35	-6.21526e-10	-1.02367
62402257	chr10:62402257:G:A	6.33921e-36	-6.21526e-10	-1.88945
62402493	chr10:62402493:C:T	6.57027e-36	-6.21526e-10	-1.85365
62402586	chr10:62402586:A:G	7.17272e-36	-6.21526e-10	-1.76592
62402878	chr10:62402878:T:C	1.76208e-35	-6.21526e-10	-0.867128
62403003	chr10:62403003:T:C	1.12203e-35	-6.21526e-10	-1.31848
62403270	chr10:62403270:A:T	1.40258e-36	-1.54053	-1.85737
62403277	chr10:62403277:C:T	1.06224e-35	-6.21526e-10	-1.37324
62403278	chr10:62403278:G:A	1.14399e-35	-6.21526e-10	-1.2991
62403442	chr10:62403442:A:G	1.52341e-36	-1.74095	-1.5743
62403535	chr10:62403535:G:A	6.68523e-36	-6.21526e-10	-1.8363
62403715	chr10:62403715:C:A	6.4855e-36	-6.21526e-10	-1.86664
62403720	chr10:62403720:A:G	7.99832e-36	-6.21526e-10	-1.65697
62403954	chr10:62403954:T:C	3.10389e-36	-1.86076	-0.742786
62404127	chr10:62404127:G:GAA	6.11041e-36	-0.0775369	-1.84868
62404264	chr10:62404264:G:A	1.88237e-36	-1.21916	-1.88451
62404545	chr10:62404545:T:C	8.09448e-36	-6.21526e-10	-1.64502
62404642	chr10:62404642:T:G	3.24654e-36	-0.760974	-1.79764
62405146	chr10:62405146:A:T	6.29719e-36	-1.8961	-1.06993e-09
62405463	chr10:62405463:C:T	6.38551e-36	-6.21526e-10	-1.88217
62405584	chr10:62405584:A:G	9.27191e-37	-1.96059	-1.85122
62405633	chr10:62405633:G:A	7.38424e-36	-6.21526e-10	-1.73686
62405663	chr10:62405663:C:G	6.10887e-36	-1.92646	-1.06993e-09
62405771	chr10:62405771:G:T	2.03845e-36	-1.82035	-1.20367
62406448	chr10:62406448:A:G	9.11332e-37	-1.93937	-1.88969
62406746	chr10:62406746:C:T	3.7959e-36	-2.39419	-0.00808902
62406813	chr10:62406813:G:A	5.55296e-36	-2.02187	-1.06993e-09
62407029	chr10:62407029:A:G	7.67011e-36	-6.21526e-10	-1.69887
62407374	chr10:62407374:A:G	6.48815e-36	-6.21526e-10	-1.86623
62407612	chr10:62407612:G:A	1.03822e-36	-2.40743	-1.29127
62407939	chr10:62407939:T:C	1.46176e-36	-1.50761	-1.84895
62408417	chr10:62408417:A:G	4.64673e-36	-2.20004	-1.06993e-09
62408862	chr10:62408862:T:C	9.37554e-37	-2.25088	-1.5498
62409048	chr10:62409048:G:A	6.8241e-36	-6.21526e-10	-1.81575
62409213	chr10:62409213:A:T	8.05215e-35	-6.21526e-10	0.652318
62409214	chr10:62409214:G:T	8.58402e-35	-6.21526e-10	0.716282
62409435	chr10:62409435:G:A	6.85619e-36	-6.21526e-10	-1.81105
62409731	chr10:62409731:C:T	7.32239e-37	-2.17406	-1.87379
62409973	chr10:62409973:T:C	2.73504e-36	-0.851236	-1.87882
62410159	chr10:62410159:C:T	1.74991e-36	-1.32674	-1.8499
62410182	chr10:62410182:G:A	2.5019e-36	-0.933958	-1.8852
62410436	chr10:62410436:T:A	5.00854e-36	-2.12506	-1.06993e-09
62410474	chr10:62410474:C:T	6.47668e-37	-2.39383	-1.77675
62411120	chr10:62411120:G:A	7.24678e-36	-6.21526e-10	-1.75565
62411428	chr10:62411428:T:G	1.72246e-36	-1.34978	-1.84267
62412141	chr10:62412141:T:C	6.48512e-36	-6.21526e-10	-1.8667
62412179	chr10:62412179:C:A	5.04602e-36	-2.11761	-1.06993e-09
62412185	chr10:62412185:A:C	2.74702e-36	-0.847922	-1.87777
62412237	chr10:62412237:T:C	2.74826e-36	-0.842264	-1.88297
62412263	chr10:62412263:AC:A	1.10617e-35	-1.7768	0.444076
62412336	chr10:62412336:A:C	5.15427e-36	-2.09638	-1.06993e-09
62412807	chr10:62412807:G:A	8.73621e-36	-6.21526e-10	-1.56873
62413074	chr10:62413074:C:A	3.05367e-35	-6.21526e-10	-0.317275
62413159	chr10:62413159:C:T	1.46223e-35	-6.21526e-10	-1.05366
62413237	chr10:62413237:T:G	1.75288e-36	-1.28589	-1.88906
62413531	chr10:62413531:T:A	1.75142e-36	-1.28727	-1.88851
62413537	chr10:62413537:C:T	4.93643e-36	-2.13956	-1.06993e-09
62413592	chr10:62413592:A:G	1.41433e-36	-2.40928	-0.980273
62414116	chr10:62414116:G:T	1.58692e-36	-2.40637	-0.868042
62414148	chr10:62414148:T:C	1.99186e-36	-1.1593	-1.88783
62414231	chr10:62414231:T:C	1.05657e-35	-6.21526e-10	-1.37859
62414354	chr10:62414354:T:C	1.98176e-36	-1.16612	-1.8861
62414573	chr10:62414573:T:C	1.9586e-36	-1.18038	-1.8836
62414690	chr10:62414690:C:T	2.0512e-36	-1.13243	-1.88535
62414785	chr10:62414785:C:A	1.84242e-36	-1.83136	-1.29377
62414791	chr10:62414791:T:C	1.91611e-36	-1.20323	-1.88268
62415085	chr10:62415085:AT:A	1.86041e-36	-1.22824	-1.88717
62415097	chr10:62415097:A:G	1.89038e-36	-1.21125	-1.88818
62415204	chr10:62415204:C:G	1.78197e-36	-1.27172	-1.88676
62415355	chr10:62415355:G:A	1.83718e-36	-1.23882	-1.88915
62415679	chr10:62415679:G:A	1.24636e-36	-1.79308	-1.7229
62415704	chr10:62415704:G:A	1.73797e-36	-1.29737	-1.88612
62415971	chr10:62415971:T:C	7.17416e-36	-6.21526e-10	-1.76572
62416337	chr10:62416337:C:T	6.58613e-36	-6.21526e-10	-1.85124
62416414	chr10:62416414:G:A	2.14468e-36	-1.40513	-1.56809
62416430	chr10:62416430:T:C	2.11865e-36	-1.42381	-1.56162
62416593	chr10:62416593:T:G	1.31353e-35	-6.21526e-10	-1.1609
62416659	chr10:62416659:G:A	5.14004e-36	-2.09914	-1.06993e-09
62417089	chr10:62417089:A:G	2.06534e-36	-1.43052	-1.5804
62417113	chr10:62417113:A:G	4.61337e-36	-2.20725	-1.06993e-09
62417383	chr10:62417383:C:T	2.02624e-36	-1.42243	-1.60759
62417428	chr10:62417428:C:A	6.892e-36	-6.21526e-10	-1.80585
62417429	chr10:62417429:G:A	2.14589e-36	-1.40769	-1.56496
62417574	chr10:62417574:G:A	2.37096e-35	-6.21526e-10	-0.570327
62417825	chr10:62417825:C:A	2.33142e-35	-6.21526e-10	-0.587143
62417838	chr10:62417838:A:G	3.87026e-35	-6.21526e-10	-0.0802997
62417900	chr10:62417900:G:A	5.35148e-36	-2.05883	-1.06993e-09
62418100	chr10:62418100:T:C	1.5756e-36	-1.3922	-1.88937
62418472	chr10:62418472:G:A	1.62825e-35	-6.21526e-10	-0.946118
62418711	chr10:62418711:C:T	7.04534e-36	-1.78384	-1.06993e-09
62418927	chr10:62418927:T:C	1.95508e-36	-1.46762	-1.59816
62419028	chr10:62419028:AAATT:A	1.49312e-36	-1.44571	-1.88963
62419211	chr10:62419211:G:A	8.46088e-36	-6.21526e-10	-1.60075
62419275	chr10:62419275:T:G	9.94557e-36	-6.21526e-10	-1.43908
62419360	chr10:62419360:C:G	1.45932e-36	-1.46863	-1.8896
62419391	chr10:62419391:G:A	1.49927e-36	-1.44301	-1.88822
62419397	chr10:62419397:T:C	1.56489e-36	-1.39934	-1.88905
62419409	chr10:62419409:G:T	1.4896e-36	-1.44829	-1.88941
62419470	chr10:62419470:T:G	2.59252e-35	-6.21526e-10	-0.480992
62419540	chr10:62419540:T:A	3.67164e-35	-6.21526e-10	-0.132983
62419928	chr10:62419928:T:C	1.50649e-36	-1.43665	-1.88977
62420374	chr10:62420374:A:T	1.45633e-36	-1.47051	-1.88978
62420475	chr10:62420475:G:A	1.42225e-36	-1.49426	-1.8897
62420582	chr10:62420582:T:A	1.46136e-36	-1.46706	-1.88978
62421291	chr10:62421291:T:C	6.54441e-36	-1.85759	-1.06993e-09
62421388	chr10:62421388:A:G	1.46177e-36	-1.46692	-1.88964
62421503	chr10:62421503:C:T	1.65702e-36	-1.34144	-1.88974
62421511	chr10:62421511:T:C	1.54937e-36	-1.40867	-1.88968
62421545	chr10:62421545:G:C	1.43156e-36	-1.49391	-1.88352
62421587	chr10:62421587:T:C	3.77125e-36	-2.4088	-1.06993e-09
62421622	chr10:62421622:G:A	1.45007e-36	-1.47514	-1.88945
62421785	chr10:62421785:G:A	1.38708e-36	-1.51924	-1.88976
62421794	chr10:62421794:T:C	1.4053e-36	-1.50619	-1.88976
62421813	chr10:62421813:G:A	1.4221e-36	-1.49446	-1.88961
62421891	chr10:62421891:T:A	1.42744e-36	-1.49057	-1.88975
62422585	chr10:62422585:G:T	5.45668e-36	-2.03936	-1.06993e-09
62422837	chr10:62422837:G:C	2.04961e-36	-1.12884	-1.88972
62422860	chr10:62422860:C:T	3.96123e-36	-2.35965	-1.06993e-09
62423139	chr10:62423139:CTG:C	2.03392e-36	-1.13659	-1.88965
62423637	chr10:62423637:T:C	2.02569e-36	-1.14051	-1.88979
62423644	chr10:62423644:T:C	2.00497e-36	-1.15084	-1.88973
62423654	chr10:62423654:G:A	7.79993e-36	-1.68209	-1.06993e-09
62423676	chr10:62423676:G:A	5.12411e-36	-2.10225	-1.06993e-09
62423884	chr10:62423884:A:T	2.66987e-35	-6.21526e-10	-0.451592
62423888	chr10:62423888:A:T	1.401e-36	-1.50925	-1.88977
62423971	chr10:62423971:T:C	2.87165e-35	-6.21526e-10	-0.378734
62424764	chr10:62424764:C:A	1.68399e-36	-1.50427	-1.71077
62425174	chr10:62425174:T:A	2.05488e-36	-1.12635	-1.88964
62425306	chr10:62425306:A:T	2.79749e-35	-6.21526e-10	-0.404898
62427016	chr10:62427016:C:A	6.45977e-36	-1.87061	-1.06993e-09
62427141	chr10:62427141:A:G	1.67256e-36	-1.50378	-1.71807
62427419	chr10:62427419:G:A	6.67737e-36	-6.21526e-10	-1.83748
62427772	chr10:62427772:C:T	6.84952e-37	-2.2518	-1.86281
62428542	chr10:62428542:TC:T	4.38736e-36	-1.2202	-1.03727
62428568	chr10:62428568:A:C	6.93069e-37	-2.23482	-1.86801
62428632	chr10:62428632:G:A	2.77875e-35	-6.21526e-10	-0.411621
62428773	chr10:62428773:C:T	1.94278e-36	-1.18762	-1.88447
62429173	chr10:62429173:G:T	6.34292e-36	-6.21526e-10	-1.88887
62429638	chr10:62429638:G:A	8.36775e-36	-6.21526e-10	-1.61182
62429933	chr10:62429933:G:A	9.74495e-36	-1.45946	-1.06993e-09
62431484	chr10:62431484:TATGCTGTTAATAGTCTA:T	2.08353e-36	-1.76819	-1.23395
62431586	chr10:62431586:C:A	6.59008e-36	-6.21526e-10	-1.85064
62431761	chr10:62431761:A:G	1.32337e-36	-1.57072	-1.8853
62431910	chr10:62431910:T:C	7.16168e-36	-6.21526e-10	-1.76746
62432166	chr10:62432166:C:T	1.35922e-35	-6.21526e-10	-1.12671
62432279	chr10:62432279:G:A	2.59876e-36	-1.43895	-1.34222
62432333	chr10:62432333:A:G	5.37706e-36	-2.05406	-1.06993e-09
62432554	chr10:62432554:A:G	1.94502e-35	-6.21526e-10	-0.768349
62432746	chr10:62432746:C:T	1.99069e-35	-6.21526e-10	-0.745141
62432893	chr10:62432893:G:C	3.81384e-36	-1.25105	-1.14652
62433206	chr10:62433206:T:C	1.50783e-35	-6.21526e-10	-1.02295
62434146	chr10:62434146:G:T	4.21887e-36	-1.3353	-0.961338
62434194	chr10:62434194:G:A	7.58592e-37	-2.34421	-1.66829
62434938	chr10:62434938:T:C	4.1673e-36	-2.30894	-1.06993e-09
62435055	chr10:62435055:G:A	1.27742e-36	-1.75264	-1.73872
62435056	chr10:62435056:A:T	1.29e-36	-1.744	-1.73756
62435297	chr10:62435297:C:G	9.19553e-37	-2.34323	-1.47684
62436019	chr10:62436019:A:G	6.23136e-37	-2.32086	-1.88833
62436114	chr10:62436114:G:A	3.45632e-36	-1.41421	-1.0818
62436210	chr10:62436210:C:T	6.57289e-37	-2.28367	-1.87217
62436458	chr10:62436458:T:G	1.68859e-36	-1.53372	-1.67859
62437345	chr10:62437345:T:C	3.80685e-36	-2.3994	-1.06993e-09
62438101	chr10:62438101:A:G	8.03855e-36	-6.21526e-10	-1.65196
62438198	chr10:62438198:T:G	1.64006e-35	-6.21526e-10	-0.93889
62438209	chr10:62438209:G:A	7.33388e-37	-2.38487	-1.66142
62438472	chr10:62438472:G:A	6.54006e-35	-6.21526e-10	0.444326
62438478	chr10:62438478:A:G	6.51375e-36	-6.21526e-10	-1.86229
62439245	chr10:62439245:G:A	1.31393e-36	-2.27279	-1.19039
62439656	chr10:62439656:A:G	1.48082e-35	-6.21526e-10	-1.04103
62439796	chr10:62439796:C:T	9.35591e-36	-6.21526e-10	-1.5002
62440301	chr10:62440301:T:C	7.64806e-37	-2.38018	-1.62416
62440624	chr10:62440624:G:T	1.72699e-36	-2.16688	-1.02295
62440733	chr10:62440733:C:T	6.89772e-37	-2.40233	-1.70527
62442348	chr10:62442348:A:G	4.06872e-36	-2.33288	-1.06993e-09
62442499	chr10:62442499:G:C	6.78179e-36	-6.21526e-10	-1.82197
62442592	chr10:62442592:T:C	1.60244e-35	-0.962093	-1.06993e-09
62442632	chr10:62442632:T:G	8.41164e-37	-2.38844	-1.52074
62442692	chr10:62442692:G:T	8.36837e-37	-2.40886	-1.50548
62442750	chr10:62442750:T:C	1.38367e-34	-6.21526e-10	1.19371
62443173	chr10:62443173:A:T	7.45732e-36	-6.21526e-10	-1.72701
62443334	chr10:62443334:A:G	1.1465e-36	-2.40929	-1.1902
62443876	chr10:62443876:G:C	1.45642e-35	-6.21526e-10	-1.05764
62443987	chr10:62443987:A:C	3.83041e-36	-2.39324	-1.06993e-09
62444101	chr10:62444101:C:G	9.80155e-37	-2.40916	-1.34709
62444311	chr10:62444311:G:A	7.47921e-36	-6.21526e-10	-1.72408
62444442	chr10:62444442:A:G	7.5105e-36	-6.21526e-10	-1.7199
62444449	chr10:62444449:T:C	3.88009e-35	-6.21526e-10	-0.0777614
62444612	chr10:62444612:T:C	6.6264e-36	-6.21526e-10	-1.84514
62445027	chr10:62445027:T:A	3.70204e-35	-6.21526e-10	-0.124737
62445353	chr10:62445353:T:C	7.50364e-37	-2.18046	-1.84294
62445489	chr10:62445489:G:A	3.77284e-36	-2.40838	-1.06993e-09
62445504	chr10:62445504:A:T	1.09254e-35	-6.21526e-10	-1.34512
62445568	chr10:62445568:T:C	6.79938e-37	-2.32268	-1.79928
62445780	chr10:62445780:T:C	6.33709e-36	-6.21526e-10	-1.88979
62446056	chr10:62446056:A:G	6.7858e-36	-6.21526e-10	-1.82137
62446295	chr10:62446295:TC:T	4.02855e-36	-2.3428	-1.06993e-09
62447689	chr10:62447689:T:C	4.21103e-35	-6.21526e-10	0.004087
62448462	chr10:62448462:C:T	5.73895e-37	-2.40179	-1.88972
62448517	chr10:62448517:G:A	2.22767e-36	-2.35501	-0.580239
62448859	chr10:62448859:A:T	6.02292e-35	-6.21526e-10	0.361951
62448860	chr10:62448860:ACCTCAAT:A	6.18806e-35	-6.21526e-10	0.389001
62448872	chr10:62448872:AAAGTATAG:A	5.97969e-35	-6.21526e-10	0.354748
62448881	chr10:62448881:T:TTC	5.59708e-35	-6.21526e-10	0.288624
62449045	chr10:62449045:T:C	2.49099e-35	-6.21526e-10	-0.520942
62449208	chr10:62449208:T:C	8.03179e-36	-6.21526e-10	-1.6528
62449969	chr10:62449969:T:C	1.15028e-35	-6.21526e-10	-1.29362
62450919	chr10:62450919:A:G	1.35702e-35	-6.21526e-10	-1.12833
62450990	chr10:62450990:CTTG:C	6.63163e-35	-6.21526e-10	0.458229
62451314	chr10:62451314:A:T	5.99773e-37	-2.36385	-1.88356
62451399	chr10:62451399:C:T	1.1507e-35	-6.21526e-10	-1.29325
62451414	chr10:62451414:T:C	8.47046e-36	-6.21526e-10	-1.59962
62451642	chr10:62451642:G:A	7.23914e-36	-6.21526e-10	-1.7567
62451787	chr10:62451787:A:G	1.16201e-35	-6.21526e-10	-1.28347
62451881	chr10:62451881:T:G	6.57222e-37	-2.2795	-1.87644
62452051	chr10:62452051:C:T	6.0608e-37	-2.40759	-1.82936
62452422	chr10:62452422:G:C	3.05156e-35	-6.21526e-10	-0.317969
62452505	chr10:62452505:A:G	1.15365e-35	-6.21526e-10	-1.29069
62452547	chr10:62452547:A:C	4.45963e-36	-2.24114	-1.06993e-09
62452715	chr10:62452715:T:C	3.25147e-35	-6.21526e-10	-0.254515
62453310	chr10:62453310:G:A	5.84255e-37	-2.39522	-1.8784
62453336	chr10:62453336:C:T	1.04699e-35	-6.21526e-10	-1.3877
62453338	chr10:62453338:C:T	1.82639e-35	-6.21526e-10	-0.831277
62453418	chr10:62453418:A:G	2.02134e-35	-0.729862	-1.06993e-09
62453720	chr10:62453720:A:G	7.58985e-36	-6.21526e-10	-1.70939
62453725	chr10:62453725:T:C	8.33864e-37	-2.10244	-1.81545
62453809	chr10:62453809:A:T	2.20866e-35	-6.21526e-10	-0.641233
62453834	chr10:62453834:A:T	9.7062e-36	-6.21526e-10	-1.46344
62453860	chr10:62453860:A:C	4.20327e-36	-2.30034	-1.06993e-09
62454277	chr10:62454277:T:G	2.31804e-35	-6.21526e-10	-0.592897
62454523	chr10:62454523:A:G	7.32151e-37	-2.27264	-1.77533
62454634	chr10:62454634:T:G	1.05211e-35	-6.21526e-10	-1.38282
62454787	chr10:62454787:A:C	3.48486e-35	-6.21526e-10	-0.185192
62454809	chr10:62454809:G:A	6.35232e-36	-6.21526e-10	-1.88739
62455079	chr10:62455079:A:C	8.72414e-36	-6.21526e-10	-1.57011
62455534	chr10:62455534:A:G	6.53734e-36	-6.21526e-10	-1.85868
62455658	chr10:62455658:A:G	8.76393e-36	-6.21526e-10	-1.56556
62456043	chr10:62456043:G:A	1.15785e-35	-6.21526e-10	-1.28706
62456213	chr10:62456213:G:A	6.8932e-36	-6.21526e-10	-1.80567
62456682	chr10:62456682:A:G	9.26504e-36	-6.21526e-10	-1.50996
62456851	chr10:62456851:C:A	8.48036e-36	-6.21526e-10	-1.59845
62456862	chr10:62456862:A:G	2.8566e-35	-6.21526e-10	-0.38399
62456899	chr10:62456899:T:G	7.38039e-36	-6.21526e-10	-1.73738
62458198	chr10:62458198:G:A	1.40388e-35	-6.21526e-10	-1.09438
62458664	chr10:62458664:G:A	1.0047e-36	-2.31926	-1.41225
62458732	chr10:62458732:T:C	6.70477e-36	-6.21526e-10	-1.83339
62460172	chr10:62460172:T:C	1.32708e-35	-6.21526e-10	-1.15064
62460264	chr10:62460264:T:A	2.49419e-35	-6.21526e-10	-0.519656
62460449	chr10:62460449:T:A	6.69256e-36	-6.21526e-10	-1.83521
62460735	chr10:62460735:A:G	7.22068e-37	-2.34093	-1.72091
62460799	chr10:62460799:G:A	2.84592e-35	-6.21526e-10	-0.387735
62461083	chr10:62461083:G:T	4.45604e-36	-2.02054	-0.221401
62461150	chr10:62461150:C:T	6.43227e-36	-6.21526e-10	-1.87488
62461531	chr10:62461531:G:T	7.17089e-37	-2.28976	-1.779
62461532	chr10:62461532:A:T	7.15543e-37	-2.29226	-1.77866
62461943	chr10:62461943:G:A	6.57899e-36	-6.21526e-10	-1.85232
62462081	chr10:62462081:C:T	6.54356e-36	-6.21526e-10	-1.85772
62462807	chr10:62462807:C:G	4.48157e-36	-1.69347	-0.542761
62462845	chr10:62462845:A:G	1.51474e-36	-1.43633	-1.88463
62463504	chr10:62463504:G:A	6.23599e-37	-2.32043	-1.88802
62463873	chr10:62463873:T:A	4.56827e-36	-1.99185	-0.225222
62463887	chr10:62463887:C:CT	3.88035e-36	-2.38028	-1.06993e-09
62463998	chr10:62463998:G:A	1.38983e-36	-1.52885	-1.87818
62464171	chr10:62464171:T:C	2.84021e-35	-6.21526e-10	-0.389742
62464290	chr10:62464290:C:A	9.97639e-36	-6.21526e-10	-1.43598
62464341	chr10:62464341:A:G	1.84493e-36	-1.64899	-1.47477
62464657	chr10:62464657:A:T	6.42273e-36	-6.21526e-10	-1.87636
62465232	chr10:62465232:C:T	9.97735e-36	-6.21526e-10	-1.43589
62465434	chr10:62465434:C:T	6.57899e-36	-6.21526e-10	-1.85232
62465540	chr10:62465540:C:T	1.66358e-36	-1.54792	-1.67932
62465588	chr10:62465588:TA:T	6.72541e-36	-6.21526e-10	-1.83031
62465900	chr10:62465900:G:A	3.6413e-36	-0.624611	-1.81925
62466374	chr10:62466374:C:A	6.2488e-37	-2.33578	-1.87062
62466564	chr10:62466564:G:A	1.87803e-36	-1.64632	-1.45966
62467189	chr10:62467189:A:G	1.54752e-36	-1.4122	-1.88735
62467427	chr10:62467427:A:C	3.81555e-36	-2.39712	-1.06993e-09
62468279	chr10:62468279:A:G	8.95399e-36	-6.21526e-10	-1.54411
62468364	chr10:62468364:G:A	6.43196e-36	-6.21526e-10	-1.87493
62468372	chr10:62468372:T:G	2.18218e-36	-1.30484	-1.65105
62468519	chr10:62468519:A:G	9.42141e-36	-6.21526e-10	-1.49322
62469184	chr10:62469184:G:A	3.79783e-36	-2.40178	-1.06993e-09
62469271	chr10:62469271:C:T	2.84592e-35	-6.21526e-10	-0.387735
62469275	chr10:62469275:C:T	6.60811e-36	-6.21526e-10	-1.84791
62469385	chr10:62469385:A:T	1.44395e-34	0.12097	1.11538
62470400	chr10:62470400:C:T	1.32624e-36	-1.58307	-1.87079
62470441	chr10:62470441:A:T	3.78736e-36	-2.40454	-1.06993e-09
62470507	chr10:62470507:A:G	8.38118e-37	-2.11833	-1.79448
62470795	chr10:62470795:G:T	7.9097e-36	-6.21526e-10	-1.66812
62471041	chr10:62471041:G:T	2.70398e-35	-6.21526e-10	-0.438895
62471092	chr10:62471092:T:C	1.23773e-35	-6.21526e-10	-1.22034
62471196	chr10:62471196:C:A	7.44716e-36	-6.21526e-10	-1.72837
62471217	chr10:62471217:C:T	1.32357e-36	-1.90554	-1.55033
62471351	chr10:62471351:G:A	3.94371e-36	-2.36408	-1.06993e-09
62471456	chr10:62471456:T:C	6.86722e-36	-6.21526e-10	-1.80945
62471512	chr10:62471512:T:A	5.73083e-36	-1.87706	-0.113287
62471554	chr10:62471554:A:G	6.33724e-36	-6.21526e-10	-1.88976
62471707	chr10:62471707:C:G	1.04939e-35	-6.21526e-10	-1.38541
62471912	chr10:62471912:A:G	1.27357e-35	-6.21526e-10	-1.19179
62472047	chr10:62472047:G:A	2.14302e-35	-6.21526e-10	-0.671405
62472132	chr10:62472132:T:C	6.34739e-36	-6.21526e-10	-1.88816
62472145	chr10:62472145:G:T	2.48115e-35	-6.21526e-10	-0.524899
62472234	chr10:62472234:G:A	2.06098e-34	-6.21526e-10	1.59215
62472235	chr10:62472235:T:C	1.30682e-36	-1.89408	-1.57453
62472277	chr10:62472277:C:T	1.80701e-35	-0.841945	-1.06993e-09
62472412	chr10:62472412:T:C	1.21295e-35	-6.21526e-10	-1.24057
62472579	chr10:62472579:G:A	2.30245e-36	-1.92645	-0.975784
62472622	chr10:62472622:G:A	2.63838e-35	-6.21526e-10	-0.463457
62473064	chr10:62473064:C:G	2.16285e-36	-1.96735	-0.997431
62473249	chr10:62473249:G:A	1.72637e-36	-1.91593	-1.27426
62473738	chr10:62473738:T:C	7.07368e-36	-6.21526e-10	-1.77983
62473873	chr10:62473873:G:A	5.01384e-36	-2.124	-1.06993e-09
62474107	chr10:62474107:C:T	7.66916e-37	-2.32278	-1.6788
62474395	chr10:62474395:T:TTTTTG	2.21049e-36	-1.99009	-0.952897
62474633	chr10:62474633:T:C	5.53984e-36	-0.750956	-1.27328
62474857	chr10:62474857:G:C	2.04923e-35	-6.21526e-10	-0.716155
62475170	chr10:62475170:T:C	6.3693e-36	-6.21526e-10	-1.88472
62475274	chr10:62475274:T:C	1.60793e-36	-2.00727	-1.25399
62475316	chr10:62475316:A:G	1.86782e-36	-1.85779	-1.25364
62475440	chr10:62475440:T:A	2.05643e-36	-2.00657	-1.00867
62475747	chr10:62475747:G:A	7.81381e-37	-2.09802	-1.88488
62476151	chr10:62476151:TG:T	1.80414e-36	-1.88071	-1.26541
62476331	chr10:62476331:A:G	7.01889e-36	-6.21526e-10	-1.7876
62476661	chr10:62476661:T:G	6.33839e-36	-6.21526e-10	-1.88958
62477061	chr10:62477061:C:T	7.86287e-37	-2.18121	-1.79543
62477248	chr10:62477248:C:T	1.07731e-35	-1.35916	-1.06993e-09
62477664	chr10:62477664:T:C	6.87213e-36	-6.21526e-10	-1.80873
62477881	chr10:62477881:G:A	2.63424e-35	-6.21526e-10	-0.465026
62478118	chr10:62478118:T:C	7.69509e-37	-2.29088	-1.70733
62478204	chr10:62478204:C:T	7.62771e-36	-6.21526e-10	-1.70442
62478406	chr10:62478406:T:C	2.01713e-36	-1.94973	-1.0848
62479175	chr10:62479175:T:C	1.88244e-36	-1.84699	-1.25665
62479200	chr10:62479200:G:A	6.91849e-36	-6.21526e-10	-1.80201
62479720	chr10:62479720:G:A	1.28494e-35	-6.21526e-10	-1.18291
62479904	chr10:62479904:C:T	6.38191e-36	-6.21526e-10	-1.88274
62479950	chr10:62479950:A:G	1.84729e-36	-1.84553	-1.27696
62480076	chr10:62480076:C:T	1.65526e-35	-0.929662	-1.06993e-09
62481375	chr10:62481375:C:T	7.84059e-36	-6.21526e-10	-1.67689
62481973	chr10:62481973:C:T	6.34857e-36	-6.21526e-10	-1.88798
62482179	chr10:62482179:T:C	1.07037e-35	-6.21526e-10	-1.36562
62482720	chr10:62482720:C:A	5.54006e-36	-2.0242	-1.06993e-09
62482809	chr10:62482809:G:A	6.45139e-36	-6.21526e-10	-1.87191
62483113	chr10:62483113:A:G	2.89899e-35	-6.21526e-10	-0.369259
62483240	chr10:62483240:CCTTGTTAGTAAGA:C	5.67346e-36	-2.00041	-1.06993e-09
62484069	chr10:62484069:G:A	7.56274e-37	-2.31338	-1.70218
62484288	chr10:62484288:T:C	3.76936e-36	-2.4093	-1.06993e-09
62484304	chr10:62484304:A:T	1.09266e-35	-6.21526e-10	-1.34501
62485014	chr10:62485014:T:A	1.95256e-36	-1.72985	-1.33721
62485219	chr10:62485219:A:G	7.58574e-37	-2.30703	-1.70549
62485282	chr10:62485282:C:T	6.34022e-36	-6.21526e-10	-1.88929
62485369	chr10:62485369:T:A	1.93069e-36	-2.06587	-1.01246
62485836	chr10:62485836:A:G	1.25104e-35	-6.21526e-10	-1.20965
62485970	chr10:62485970:A:G	5.36529e-36	-2.05626	-1.06993e-09
62486250	chr10:62486250:T:C	3.77359e-35	-0.431291	0.325697
62486624	chr10:62486624:C:T	7.72594e-37	-2.29354	-1.70067
62486642	chr10:62486642:G:A	2.39846e-35	-6.21526e-10	-0.558794
62486679	chr10:62486679:G:A	1.18634e-35	-6.21526e-10	-1.26275
62486816	chr10:62486816:A:T	7.02325e-37	-2.26271	-1.82685
62486959	chr10:62486959:AAG:A	2.40463e-35	-6.21526e-10	-0.556225
62487108	chr10:62487108:AAT:A	2.08627e-36	-2.04942	-0.951411
62487430	chr10:62487430:T:C	9.51147e-36	-6.21526e-10	-1.48371
62487678	chr10:62487678:T:C	8.32042e-36	-6.21526e-10	-1.61749
62487826	chr10:62487826:A:G	6.61368e-37	-2.30795	-1.8417
62487917	chr10:62487917:A:G	1.13219e-35	-6.21526e-10	-1.30946
62488340	chr10:62488340:C:T	6.64631e-37	-2.32081	-1.82392
62488373	chr10:62488373:G:A	7.43624e-37	-2.28569	-1.74673
62488628	chr10:62488628:C:T	5.2218e-36	-0.766911	-1.31645
62488684	chr10:62488684:C:T	7.05789e-36	-6.21526e-10	-1.78206
62488960	chr10:62488960:G:A	3.77023e-36	-2.40907	-1.06993e-09
62488968	chr10:62488968:T:G	5.69103e-36	-0.711401	-1.28591
62489361	chr10:62489361:G:A	1.02995e-35	-6.21526e-10	-1.40411
62489378	chr10:62489378:G:T	6.65577e-37	-2.2736	-1.86971
62489380	chr10:62489380:T:C	2.45065e-36	-2.24828	-0.59157
62489381	chr10:62489381:C:T	5.37376e-36	-0.746549	-1.30813
62489856	chr10:62489856:A:G	2.1925e-35	-6.21526e-10	-0.648576
62490605	chr10:62490605:T:C	5.59456e-36	-0.6955	-1.31891
62490659	chr10:62490659:T:C	1.99762e-36	-1.99733	-1.04691
62490828	chr10:62490828:T:C	1.70802e-36	-2.30107	-0.899808
62491301	chr10:62491301:A:C	3.00978e-35	-6.21526e-10	-0.331755
62491392	chr10:62491392:C:T	6.53996e-36	-6.21526e-10	-1.85828
62491637	chr10:62491637:T:C	1.57214e-36	-2.34675	-0.937019
62492159	chr10:62492159:C:T	6.35604e-36	-6.21526e-10	-1.8868
62492218	chr10:62492218:C:T	7.2656e-37	-2.17139	-1.88425
62492584	chr10:62492584:G:A	1.05055e-35	-6.21526e-10	-1.38431
62492640	chr10:62492640:C:T	1.95785e-36	-2.01745	-1.04691
62492859	chr10:62492859:T:C	6.81581e-36	-6.21526e-10	-1.81696
62492987	chr10:62492987:T:C	5.99079e-36	-1.63291	-0.313075
62493072	chr10:62493072:T:C	6.14388e-36	-1.58284	-0.337909
62493285	chr10:62493285:T:C	5.88828e-37	-2.37618	-1.88965
62493940	chr10:62493940:C:T	6.42932e-36	-6.21526e-10	-1.87534
62493998	chr10:62493998:C:T	8.90911e-36	-0.51829	-1.03084
62494472	chr10:62494472:C:T	7.27762e-36	-6.21526e-10	-1.7514
62494668	chr10:62494668:G:A	8.84887e-36	-0.515957	-1.03996
62495005	chr10:62495005:C:G	1.65482e-36	-2.33039	-0.902126
62495224	chr10:62495224:G:A	6.8601e-37	-2.31976	-1.79331
62495265	chr10:62495265:C:T	9.19131e-36	-6.21526e-10	-1.51795
62496086	chr10:62496086:G:A	4.36313e-35	-6.21526e-10	0.0395689
62496832	chr10:62496832:T:G	6.35657e-36	-6.21526e-10	-1.88672
62497071	chr10:62497071:A:G	6.54463e-36	-6.21526e-10	-1.85756
62497584	chr10:62497584:G:A	6.37544e-36	-6.21526e-10	-1.88375
62497776	chr10:62497776:A:G	6.40766e-36	-6.21526e-10	-1.87871
62497915	chr10:62497915:G:A	1.29656e-35	-6.21526e-10	-1.1739
62498069	chr10:62498069:T:C	1.06675e-36	-1.82214	-1.84945
62498258	chr10:62498258:G:A	7.81362e-37	-2.10338	-1.87955
62498295	chr10:62498295:G:C	7.59178e-36	-6.21526e-10	-1.70914
62498435	chr10:62498435:C:A	6.41456e-36	-6.21526e-10	-1.87764
62498584	chr10:62498584:C:T	8.26036e-37	-2.13366	-1.79367
62498755	chr10:62498755:A:G	1.54002e-35	-6.21526e-10	-1.00182
62498879	chr10:62498879:ATT:A	3.81348e-36	-0.821428	-1.57624
62498925	chr10:62498925:TGAA:T	7.31879e-37	-2.17358	-1.87476
62499035	chr10:62499035:T:C	6.45637e-36	-6.21526e-10	-1.87114
62499140	chr10:62499140:A:G	6.47869e-36	-6.21526e-10	-1.86769
62499563	chr10:62499563:T:C	2.17593e-36	-1.68653	-1.27222
62499631	chr10:62499631:G:A	6.9002e-36	-6.21526e-10	-1.80466
62499703	chr10:62499703:T:C	2.95232e-36	-1.50796	-1.14566
62499813	chr10:62499813:G:T	6.42032e-36	-6.21526e-10	-1.87674
62500538	chr10:62500538:T:C	6.71276e-36	-6.21526e-10	-1.8322
62500600	chr10:62500600:T:C	1.21195e-35	-6.21526e-10	-1.24139
62500651	chr10:62500651:T:C	8.44833e-37	-2.27227	-1.63255
62500751	chr10:62500751:TG:T	2.88321e-35	-6.21526e-10	-0.374715
62501088	chr10:62501088:T:C	1.14452e-36	-2.32516	-1.27606
62501299	chr10:62501299:C:T	3.11222e-35	-6.21526e-10	-0.298284
62501439	chr10:62501439:A:C	4.49944e-36	-0.721133	-1.51112
62502620	chr10:62502620:G:A	7.52081e-36	-6.21526e-10	-1.71853
62502867	chr10:62502867:C:T	1.66408e-35	-6.21526e-10	-0.924347
62503148	chr10:62503148:G:A	2.91433e-35	-6.21526e-10	-0.363983
62503334	chr10:62503334:G:C	9.81147e-37	-2.2931	-1.46214
62503528	chr10:62503528:A:G	6.78156e-36	-6.21526e-10	-1.822
62503563	chr10:62503563:G:A	1.57134e-36	-1.41323	-1.87105
62503643	chr10:62503643:C:G	6.71255e-37	-2.24519	-1.88962
62503810	chr10:62503810:G:A	7.76194e-36	-6.21526e-10	-1.68697
62504142	chr10:62504142:T:C	2.3546e-35	-0.577252	-1.06993e-09
62504238	chr10:62504238:G:A	6.66301e-36	-6.21526e-10	-1.83963
62504247	chr10:62504247:G:A	9.2002e-37	-2.07838	-1.74119
62505174	chr10:62505174:AGT:A	4.6831e-36	-2.19225	-1.06993e-09
62505237	chr10:62505237:G:A	1.19948e-35	-6.21526e-10	-1.25173
62505755	chr10:62505755:C:T	1.2012e-35	-6.21526e-10	-1.2503
62505934	chr10:62505934:G:A	2.82083e-35	-6.21526e-10	-0.39659
62506135	chr10:62506135:T:G	1.58959e-35	-6.21526e-10	-0.970144
62506206	chr10:62506206:T:C	4.22186e-36	-2.29593	-1.06993e-09
62506393	chr10:62506393:C:T	7.18616e-36	-6.21526e-10	-1.76405
62506592	chr10:62506592:C:T	2.65563e-35	-6.21526e-10	-0.456939
62506753	chr10:62506753:T:C	8.71083e-37	-2.40814	-1.46609
62506989	chr10:62506989:G:A	6.88554e-37	-2.40908	-1.70029
62507173	chr10:62507173:C:T	8.52868e-37	-2.0375	-1.85786
62507506	chr10:62507506:G:T	7.54341e-36	-1.71553	-1.06993e-09
62507841	chr10:62507841:C:T	1.37184e-35	-6.21526e-10	-1.11747
62507984	chr10:62507984:T:C	7.48879e-37	-2.40723	-1.61816
62508238	chr10:62508238:T:C	1.30919e-35	-6.21526e-10	-1.16421
62508586	chr10:62508586:T:A	7.52522e-37	-2.40221	-1.61832
62508655	chr10:62508655:G:A	2.80135e-35	-6.21526e-10	-0.40352
62508900	chr10:62508900:T:A	1.37092e-36	-2.35836	-1.06236
62508950	chr10:62508950:A:C	1.45009e-35	-6.21526e-10	-1.062
62509005	chr10:62509005:T:C	8.54972e-37	-2.19055	-1.70234
62509013	chr10:62509013:C:A	7.49315e-37	-2.3996	-1.6252
62509403	chr10:62509403:G:A	6.72701e-36	-6.21526e-10	-1.83008
62509437	chr10:62509437:C:T	3.99391e-36	-2.35144	-1.06993e-09
62509451	chr10:62509451:G:A	2.40768e-36	-1.72906	-1.12848
62509597	chr10:62509597:C:T	7.19834e-36	-6.21526e-10	-1.76236
62509628	chr10:62509628:C:T	7.53086e-37	-2.39912	-1.62067
62510459	chr10:62510459:G:T	4.17392e-36	-2.30735	-1.06993e-09
62511012	chr10:62511012:C:T	7.42771e-37	-2.39857	-1.635
62511100	chr10:62511100:C:T	6.33745e-36	-6.21526e-10	-1.88973
62511289	chr10:62511289:A:C	7.65272e-36	-6.21526e-10	-1.70114
62511348	chr10:62511348:C:T	6.36349e-36	-6.21526e-10	-1.88563
62511639	chr10:62511639:C:T	1.82345e-36	-1.55979	-1.57569
62512123	chr10:62512123:A:G	1.94816e-35	-6.21526e-10	-0.766737
62512266	chr10:62512266:A:G	7.98179e-36	-6.21526e-10	-1.65904
62513107	chr10:62513107:G:C	1.11367e-35	-1.32596	-1.06993e-09
62513214	chr10:62513214:G:A	1.55714e-35	-6.21526e-10	-0.990768
62513264	chr10:62513264:G:A	6.63135e-37	-2.39772	-1.74926
62513267	chr10:62513267:G:A	7.65857e-37	-2.40597	-1.597
62513285	chr10:62513285:A:G	3.99627e-35	-6.21526e-10	-0.0482586
62513947	chr10:62513947:C:T	6.93221e-36	-6.21526e-10	-1.80003
62514025	chr10:62514025:A:G	1.89584e-35	-6.21526e-10	-0.793957
62514120	chr10:62514120:G:T	5.79273e-37	-2.39366	-1.88852
62514183	chr10:62514183:G:A	9.87525e-37	-2.39368	-1.35508
62514418	chr10:62514418:T:C	5.74238e-37	-2.40117	-1.88974
62515323	chr10:62515323:C:T	2.64544e-36	-1.68893	-1.07444
62515502	chr10:62515502:C:G	2.03703e-36	-2.31506	-0.709651
62515909	chr10:62515909:C:T	1.82096e-36	-1.72452	-1.41232
62515953	chr10:62515953:G:C	1.18973e-36	-1.86667	-1.69581
62516059	chr10:62516059:G:A	1.18712e-35	-6.21526e-10	-1.26209
62516166	chr10:62516166:C:T	1.9216e-36	-1.60445	-1.4786
62516427	chr10:62516427:A:G	1.00726e-35	-6.21526e-10	-1.42639
62516841	chr10:62516841:T:TC	1.61592e-36	-1.52006	-1.73624
62517000	chr10:62517000:C:T	8.36671e-37	-2.3921	-1.52243
62517045	chr10:62517045:G:T	7.51455e-37	-2.40697	-1.61498
62517133	chr10:62517133:T:A	7.51934e-37	-2.19505	-1.82626
62517205	chr10:62517205:A:C	2.15096e-36	-2.32958	-0.640714
62517636	chr10:62517636:T:C	1.04369e-35	-6.21526e-10	-1.39086
62518422	chr10:62518422:G:A	2.86247e-36	-2.35743	-0.327091
62518458	chr10:62518458:A:G	6.51365e-37	-2.28342	-1.88147
62518753	chr10:62518753:G:T	6.45614e-37	-2.28699	-1.88677
62518875	chr10:62518875:C:T	7.57607e-37	-2.40725	-1.60655
62518923	chr10:62518923:G:A	2.9648e-36	-2.35755	-0.291849
62519115	chr10:62519115:C:T	2.18051e-36	-2.34235	-0.614295
62519693	chr10:62519693:G:T	7.54113e-36	-6.21526e-10	-1.71583
62519747	chr10:62519747:G:A	1.56682e-35	-6.21526e-10	-0.98457
62519797	chr10:62519797:G:A	6.47924e-37	-2.28522	-1.88497
62520300	chr10:62520300:T:C	1.30847e-36	-1.81545	-1.65189
62520426	chr10:62520426:A:G	9.12177e-36	-6.21526e-10	-1.52554
62520857	chr10:62520857:C:T	6.44552e-37	-2.28863	-1.88678
62520878	chr10:62520878:G:A	2.50641e-36	-0.95046	-1.86689
62521027	chr10:62521027:T:C	6.36058e-36	-6.21526e-10	-1.88609
62521040	chr10:62521040:A:G	6.62419e-36	-1.84548	-1.06993e-09
62521096	chr10:62521096:T:C	1.17711e-35	-6.21526e-10	-1.27056
62521408	chr10:62521408:G:A	6.38693e-37	-2.29755	-1.88699
62521500	chr10:62521500:C:T	6.36837e-37	-2.3012	-1.88625
62521603	chr10:62521603:G:A	8.57909e-36	-6.21526e-10	-1.58688
62522252	chr10:62522252:T:C	1.84676e-35	-6.21526e-10	-0.820188
62522403	chr10:62522403:C:A	3.96536e-36	-2.35861	-1.06993e-09
62522743	chr10:62522743:T:G	1.3517e-35	-6.21526e-10	-1.13226
62522834	chr10:62522834:C:T	4.94969e-36	-2.13688	-1.06993e-09
62522891	chr10:62522891:G:C	8.83924e-36	-6.21526e-10	-1.55701
62522910	chr10:62522910:G:A	6.47138e-36	-6.21526e-10	-1.86882
62523302	chr10:62523302:A:G	4.80986e-36	-2.16554	-1.06993e-09
62523446	chr10:62523446:G:A	8.70472e-37	-2.39183	-1.4831
62523488	chr10:62523488:A:G	9.40261e-36	-0.811373	-0.683845
62523806	chr10:62523806:A:G	1.36221e-35	-6.21526e-10	-1.12452
62523882	chr10:62523882:C:T	9.27343e-37	-2.29996	-1.51168
62523897	chr10:62523897:G:A	1.95381e-36	-2.3414	-0.725021
62524531	chr10:62524531:T:A	1.53533e-35	-6.21526e-10	-1.00487
62524575	chr10:62524575:C:T	7.05665e-36	-6.21526e-10	-1.78224
62524611	chr10:62524611:C:T	6.29929e-37	-2.31183	-1.88652
62524743	chr10:62524743:C:T	1.33131e-35	-6.21526e-10	-1.14746
62524758	chr10:62524758:G:A	6.58704e-37	-2.34411	-1.80957
62524839	chr10:62524839:A:G	7.70984e-36	-6.21526e-10	-1.69371
62524940	chr10:62524940:G:A	1.62034e-35	-6.21526e-10	-0.950985
62525393	chr10:62525393:C:T	7.23285e-37	-2.39958	-1.66058
62525494	chr10:62525494:T:C	1.07405e-35	-1.36218	-1.06993e-09
62525567	chr10:62525567:G:C	1.1797e-35	-6.21526e-10	-1.26836
62525768	chr10:62525768:A:G	7.85873e-36	-6.21526e-10	-1.67458
62525885	chr10:62525885:GT:G	1.52876e-35	-6.21526e-10	-1.00916
62526226	chr10:62526226:T:G	8.32664e-37	-2.39295	-1.52638
62526440	chr10:62526440:CA:C	1.04367e-36	-2.40343	-1.29004
62526456	chr10:62526456:A:C	6.46575e-37	-2.28282	-1.88945
62527179	chr10:62527179:T:C	1.33492e-36	-1.8137	-1.63363
62527216	chr10:62527216:G:T	6.45097e-37	-2.28511	-1.88945
62527238	chr10:62527238:G:A	6.4591e-36	-6.21526e-10	-1.87072
62527482	chr10:62527482:T:C	8.92103e-37	-2.40573	-1.44465
62527675	chr10:62527675:T:C	6.35106e-37	-2.30372	-1.88645
62528000	chr10:62528000:A:G	1.0311e-35	-6.21526e-10	-1.403
62528176	chr10:62528176:G:A	6.96323e-37	-2.20994	-1.88821
62528222	chr10:62528222:T:C	8.42197e-37	-2.3981	-1.50985
62528371	chr10:62528371:G:C	2.74841e-36	-2.39089	-0.334298
62528503	chr10:62528503:C:T	1.84183e-35	-6.21526e-10	-0.822864
62528622	chr10:62528622:G:A	7.64442e-37	-2.17817	-1.82664
62528630	chr10:62528630:T:C	2.09218e-35	-6.21526e-10	-0.695413
62528637	chr10:62528637:A:AG	6.38292e-37	-2.40785	-1.77731
62528833	chr10:62528833:A:G	3.22007e-36	-0.953091	-1.61371
62528932	chr10:62528932:C:T	1.40722e-35	-6.21526e-10	-1.09201
62528958	chr10:62528958:G:A	1.62223e-35	-6.21526e-10	-0.949822
62529146	chr10:62529146:T:C	1.33131e-35	-6.21526e-10	-1.14746
62529491	chr10:62529491:G:A	4.56141e-36	-2.21857	-1.06993e-09
62529816	chr10:62529816:G:A	9.81158e-36	-6.21526e-10	-1.45264
62529956	chr10:62529956:C:T	5.69689e-35	-6.21526e-10	0.306299
62530162	chr10:62530162:C:T	2.52923e-35	-6.21526e-10	-0.505705
62530454	chr10:62530454:A:T	1.35549e-36	-1.83464	-1.59741
62530537	chr10:62530537:A:G	1.27155e-35	-6.21526e-10	-1.19339
62530573	chr10:62530573:C:G	1.30253e-35	-6.21526e-10	-1.16932
62531002	chr10:62531002:C:G	9.59801e-36	-6.21526e-10	-1.47465
62531103	chr10:62531103:G:A	1.09751e-35	-6.21526e-10	-1.34057
62531452	chr10:62531452:C:T	3.77246e-36	-2.40848	-1.06993e-09
62531901	chr10:62531901:A:C	6.69776e-36	-6.21526e-10	-1.83443
62531959	chr10:62531959:T:C	4.37601e-36	-2.26007	-1.06993e-09
62532443	chr10:62532443:T:C	2.06004e-35	-6.21526e-10	-0.710895
62532516	chr10:62532516:C:T	1.89014e-36	-2.21932	-0.880233
62532585	chr10:62532585:A:G	1.29669e-36	-1.60324	-1.87315
62532610	chr10:62532610:C:G	4.42094e-36	-2.24985	-1.06993e-09
62532993	chr10:62532993:T:TAAA	3.84173e-36	-2.39028	-1.06993e-09
62532996	chr10:62532996:G:A	3.84589e-36	-2.3892	-1.06993e-09
62533077	chr10:62533077:A:T	2.30893e-36	-1.89806	-1.00136
62533336	chr10:62533336:C:T	9.34191e-36	-6.21526e-10	-1.5017
62533359	chr10:62533359:G:A	1.42548e-36	-1.59371	-1.78799
62533812	chr10:62533812:AAAGG:A	1.20316e-36	-1.69356	-1.85769
62533884	chr10:62533884:T:C	1.01761e-35	-6.21526e-10	-1.41616
62534001	chr10:62534001:T:C	8.26944e-36	-1.62364	-1.06993e-09
62534044	chr10:62534044:T:C	4.0247e-36	-2.34375	-1.06993e-09
62534046	chr10:62534046:T:C	1.82079e-36	-1.59275	-1.54419
62534084	chr10:62534084:C:T	1.35078e-36	-1.62417	-1.81135
62534219	chr10:62534219:G:A	6.93055e-37	-2.21377	-1.88908
62534261	chr10:62534261:C:T	1.36803e-36	-1.60036	-1.82248
62534368	chr10:62534368:A:G	1.01221e-35	-6.21526e-10	-1.42148
62534455	chr10:62534455:G:A	6.38271e-36	-6.21526e-10	-1.88261
62534885	chr10:62534885:T:C	3.37943e-35	-6.21526e-10	-0.215913
62535055	chr10:62535055:C:T	1.12999e-36	-2.4015	-1.2125
62535058	chr10:62535058:T:C	1.40017e-36	-1.60629	-1.79332
62535314	chr10:62535314:G:A	1.10178e-35	-6.21526e-10	-1.3367
62535504	chr10:62535504:G:A	9.93421e-36	-6.21526e-10	-1.44022
62535792	chr10:62535792:T:C	8.72737e-36	-6.21526e-10	-1.56974
62537177	chr10:62537177:C:T	4.29653e-36	-2.2784	-1.06993e-09
62537258	chr10:62537258:A:T	1.90964e-35	-0.786704	-1.06993e-09
62537329	chr10:62537329:G:A	1.76887e-35	-0.863278	-1.06993e-09
62537330	chr10:62537330:C:A	6.58578e-36	-6.21526e-10	-1.85129
62537448	chr10:62537448:C:G	8.74087e-36	-6.21526e-10	-1.5682
62537762	chr10:62537762:T:A	1.9256e-36	-1.67367	-1.4073
62538062	chr10:62538062:G:A	9.26936e-36	-6.21526e-10	-1.50949
62538210	chr10:62538210:G:C	7.9537e-37	-2.26862	-1.69653
62538266	chr10:62538266:T:G	1.13536e-36	-1.93581	-1.67345
62538324	chr10:62538324:T:A	1.55348e-35	-6.21526e-10	-0.993126
62538514	chr10:62538514:A:G	1.4123e-36	-1.59448	-1.79651
62538896	chr10:62538896:C:T	3.39977e-35	-6.21526e-10	-0.209914
62538914	chr10:62538914:C:T	4.29393e-36	-2.279	-1.06993e-09
62539197	chr10:62539197:G:A	7.67291e-37	-2.27604	-1.72506
62539656	chr10:62539656:T:C	1.30159e-35	-6.21526e-10	-1.17003
62539698	chr10:62539698:G:C	7.0911e-37	-2.20965	-1.8703
62540109	chr10:62540109:G:A	4.48175e-36	-1.26808	-0.968116
62540131	chr10:62540131:A:G	2.42558e-36	-2.34157	-0.508561
62540246	chr10:62540246:A:T	6.61083e-37	-2.26273	-1.88735
62540265	chr10:62540265:C:A	6.48008e-37	-2.28212	-1.88794
62540572	chr10:62540572:A:C	3.92853e-36	-2.36794	-1.06993e-09
62540581	chr10:62540581:G:T	2.47855e-36	-2.40847	-0.420063
62540878	chr10:62540878:A:T	1.05868e-36	-2.35391	-1.32527
62540999	chr10:62540999:T:C	1.98502e-35	-6.21526e-10	-0.747991
62541096	chr10:62541096:C:T	1.85824e-35	-6.21526e-10	-0.813993
62541134	chr10:62541134:C:T	7.3982e-37	-2.40602	-1.63153
62541402	chr10:62541402:C:T	2.06584e-35	-6.21526e-10	-0.708083
62542058	chr10:62542058:C:T	2.32898e-36	-2.40756	-0.483219
62542114	chr10:62542114:G:A	1.82507e-35	-0.832005	-1.06993e-09
62542180	chr10:62542180:A:G	6.03812e-36	-2.31266	0.374547
62542182	chr10:62542182:G:T	1.12475e-36	-2.39879	-1.21986
62542350	chr10:62542350:T:C	1.01854e-35	-6.21526e-10	-1.41525
62542436	chr10:62542436:T:G	1.17116e-36	-2.31775	-1.26047
62542745	chr10:62542745:T:A	1.60028e-36	-1.90258	-1.36345
62543592	chr10:62543592:C:T	1.58976e-36	-1.39302	-1.87961
62543908	chr10:62543908:C:T	7.86325e-36	-6.21526e-10	-1.67401
62543915	chr10:62543915:A:C	6.39445e-36	-6.21526e-10	-1.88078
62544156	chr10:62544156:C:A	9.50306e-37	-1.89748	-1.8897
62544301	chr10:62544301:A:C	7.04229e-37	-2.40604	-1.68081
62544438	chr10:62544438:T:C	1.49406e-36	-2.33317	-1.00153
62544720	chr10:62544720:A:T	6.91572e-36	-6.21526e-10	-1.80241
62544810	chr10:62544810:T:G	1.41282e-36	-2.3929	-0.997712
62544948	chr10:62544948:A:G	6.45349e-36	-6.21526e-10	-1.87159
62545392	chr10:62545392:G:A	9.20395e-36	-6.21526e-10	-1.51657
62545473	chr10:62545473:C:T	6.4426e-36	-6.21526e-10	-1.87327
62545485	chr10:62545485:T:C	2.37056e-36	-1.93445	-0.938634
62545630	chr10:62545630:A:G	1.23621e-36	-1.63506	-1.88909
62545655	chr10:62545655:C:A	7.23855e-36	-6.21526e-10	-1.75678
62545884	chr10:62545884:A:G	8.02009e-36	-6.21526e-10	-1.65426
62546074	chr10:62546074:T:A	1.20869e-35	-6.21526e-10	-1.24408
62546187	chr10:62546187:G:C	1.0949e-35	-1.34296	-1.06993e-09
62546271	chr10:62546271:A:G	6.38719e-36	-6.21526e-10	-1.88191
62546282	chr10:62546282:T:A	8.55784e-36	-6.21526e-10	-1.58936
62546371	chr10:62546371:C:A	1.38398e-36	-1.96191	-1.44933
62546418	chr10:62546418:G:T	9.22892e-36	-6.21526e-10	-1.51386
62546629	chr10:62546629:T:C	6.5059e-36	-6.21526e-10	-1.8635
62546636	chr10:62546636:A:T	1.10666e-36	-1.93303	-1.70183
62546684	chr10:62546684:G:A	8.22993e-36	-6.21526e-10	-1.62843
62546759	chr10:62546759:T:C	9.99454e-36	-6.21526e-10	-1.43417
62546810	chr10:62546810:C:T	1.64025e-36	-1.90604	-1.33531
62547122	chr10:62547122:G:A	1.37935e-36	-2.01618	-1.39841
62547266	chr10:62547266:C:T	6.90539e-36	-6.21526e-10	-1.8039
62547543	chr10:62547543:C:T	2.37731e-36	-1.90298	-0.967258
62547558	chr10:62547558:C:T	2.5192e-36	-1.59129	-1.22097
62547706	chr10:62547706:C:T	6.60707e-37	-2.37851	-1.77214
62547715	chr10:62547715:T:C	1.37609e-36	-1.98727	-1.42969
62548286	chr10:62548286:C:G	8.44944e-36	-6.21526e-10	-1.60211
62548514	chr10:62548514:C:A	1.14865e-36	-2.38655	-1.21107
62548952	chr10:62548952:C:T	6.41466e-36	-6.21526e-10	-1.87762
62549039	chr10:62549039:A:G	6.46508e-36	-6.21526e-10	-1.86979
62549839	chr10:62549839:ATATCCAGAGCTGTTTCTC:A	1.72274e-35	-6.21526e-10	-0.889707
62549967	chr10:62549967:C:G	8.84856e-37	-2.04641	-1.81213
62550063	chr10:62550063:G:A	1.37959e-36	-1.9667	-1.44773
62550233	chr10:62550233:A:G	1.34218e-36	-2.39477	-1.04714
62550275	chr10:62550275:A:G	1.26698e-36	-1.62874	-1.87083
62550508	chr10:62550508:A:G	1.35557e-36	-2.01089	-1.42109
62550657	chr10:62550657:G:T	7.26941e-37	-2.38825	-1.66686
62550774	chr10:62550774:G:A	1.34458e-36	-2.00327	-1.43685
62550841	chr10:62550841:T:C	6.38646e-36	-6.21526e-10	-1.88203
62551037	chr10:62551037:C:T	6.84504e-37	-2.35085	-1.76442
62551164	chr10:62551164:A:T	1.78273e-35	-6.21526e-10	-0.855476
62551233	chr10:62551233:A:G	1.32111e-36	-2.02074	-1.43699
62551295	chr10:62551295:T:C	1.28089e-36	-1.61521	-1.87345
62551471	chr10:62551471:T:C	9.08734e-37	-2.02195	-1.80996
62551543	chr10:62551543:A:G	1.3819e-36	-2.39023	-1.02251
62551704	chr10:62551704:C:T	1.14764e-36	-2.38616	-1.21234
62552774	chr10:62552774:G:A	1.38052e-36	-1.99067	-1.42308
62552888	chr10:62552888:T:C	1.36302e-36	-1.97672	-1.44978
62553026	chr10:62553026:C:T	2.85992e-36	-0.79577	-1.88964
62553035	chr10:62553035:T:C	1.26971e-36	-2.01668	-1.48074
62553047	chr10:62553047:T:A	6.52151e-36	-6.21526e-10	-1.8611
62553458	chr10:62553458:T:C	8.55784e-36	-6.21526e-10	-1.58936
62553563	chr10:62553563:A:C	8.64906e-36	-6.21526e-10	-1.57876
62553648	chr10:62553648:C:T	3.83853e-36	-2.39112	-1.06993e-09
62553922	chr10:62553922:A:T	6.50286e-36	-6.21526e-10	-1.86396
62553962	chr10:62553962:A:C	1.15715e-36	-2.38099	-1.20926
62554032	chr10:62554032:C:T	8.52835e-36	-6.21526e-10	-1.59281
62554116	chr10:62554116:T:G	1.26644e-36	-1.62394	-1.87606
62554395	chr10:62554395:A:T	4.96314e-36	-2.13417	-1.06993e-09
62554572	chr10:62554572:T:G	7.37232e-36	-6.21526e-10	-1.73847
62554613	chr10:62554613:T:C	1.04573e-35	-6.21526e-10	-1.3889
62554930	chr10:62554930:G:A	9.13181e-37	-2.00767	-1.81936
62555001	chr10:62555001:G:A	1.13696e-36	-1.91856	-1.68929
62555137	chr10:62555137:T:C	1.39149e-35	-6.21526e-10	-1.10325
62555349	chr10:62555349:A:C	8.45403e-36	-6.21526e-10	-1.60156
62555630	chr10:62555630:C:T	9.08342e-37	-2.00695	-1.82539
62555695	chr10:62555695:A:G	1.09441e-36	-2.37427	-1.27172
62555732	chr10:62555732:C:T	6.22178e-37	-2.38079	-1.82994
62556016	chr10:62556016:T:C	8.66871e-36	-6.21526e-10	-1.57649
62556061	chr10:62556061:G:A	6.7072e-37	-2.3003	-1.83531
62556149	chr10:62556149:T:C	8.40263e-36	-6.21526e-10	-1.60766
62556361	chr10:62556361:A:G	6.66037e-36	-6.21526e-10	-1.84003
62556625	chr10:62556625:C:T	6.90822e-36	-6.21526e-10	-1.80349
62557051	chr10:62557051:C:T	8.54201e-36	-6.21526e-10	-1.59121
62557106	chr10:62557106:G:A	8.55572e-36	-6.21526e-10	-1.58961
62557391	chr10:62557391:A:T	2.75908e-36	-1.55806	-1.16325
62557411	chr10:62557411:TC:T	8.44802e-36	-6.21526e-10	-1.60227
62557466	chr10:62557466:C:T	6.2248e-37	-2.3748	-1.83545
62557771	chr10:62557771:G:C	9.3309e-36	-1.50287	-1.06993e-09
62557772	chr10:62557772:G:C	9.21919e-36	-6.21526e-10	-1.51492
62557932	chr10:62557932:T:A	1.21658e-35	-6.21526e-10	-1.23758
62557941	chr10:62557941:C:T	1.19504e-36	-1.90628	-1.65174
62557980	chr10:62557980:G:A	1.21005e-35	-6.21526e-10	-1.24296
62557991	chr10:62557991:A:G	1.25493e-36	-1.63536	-1.87376
62558110	chr10:62558110:A:G	1.32805e-36	-2.39023	-1.06226
62558313	chr10:62558313:G:T	1.03493e-35	-6.21526e-10	-1.39929
62558377	chr10:62558377:A:G	6.50349e-36	-6.21526e-10	-1.86387
62558401	chr10:62558401:C:T	3.82802e-36	-2.39386	-1.06993e-09
62558463	chr10:62558463:G:C	1.24513e-36	-2.39094	-1.12602
62558515	chr10:62558515:T:C	6.51087e-36	-6.21526e-10	-1.86273
62558595	chr10:62558595:T:C	1.36079e-35	-6.21526e-10	-1.12556
62558827	chr10:62558827:G:A	8.20615e-37	-2.04972	-1.88418
62559818	chr10:62559818:C:G	6.33707e-36	-6.21526e-10	-1.88979
62560252	chr10:62560252:T:C	8.55567e-36	-6.21526e-10	-1.58961
62560382	chr10:62560382:T:C	1.22238e-35	-6.21526e-10	-1.23282
62560402	chr10:62560402:G:A	1.34567e-36	-2.2934	-1.14591
62560646	chr10:62560646:C:T	6.34034e-36	-6.21526e-10	-1.88927
62560861	chr10:62560861:C:T	8.2905e-37	-2.07493	-1.84875
62560886	chr10:62560886:A:G	8.56347e-36	-6.21526e-10	-1.5887
62560899	chr10:62560899:T:C	6.31362e-37	-2.32071	-1.87537
62560976	chr10:62560976:A:G	8.38491e-37	-2.08427	-1.82809
62561097	chr10:62561097:T:A	1.36175e-36	-2.28856	-1.13888
62561116	chr10:62561116:T:TA	9.83262e-36	-6.21526e-10	-1.4505
62561648	chr10:62561648:T:C	6.03596e-37	-2.35128	-1.88978
62561693	chr10:62561693:A:G	6.79552e-36	-6.21526e-10	-1.81994
62561719	chr10:62561719:G:T	8.41929e-37	-2.06183	-1.84643
62562079	chr10:62562079:C:T	1.20542e-36	-1.68436	-1.86502
62562084	chr10:62562084:G:T	6.40521e-36	-6.21526e-10	-1.87909
62562249	chr10:62562249:A:T	6.57051e-36	-6.21526e-10	-1.85361
62562321	chr10:62562321:T:G	1.3482e-36	-2.29381	-1.14362
62562343	chr10:62562343:G:A	8.55879e-36	-6.21526e-10	-1.58925
62562700	chr10:62562700:T:A	6.64714e-36	-6.21526e-10	-1.84202
62562735	chr10:62562735:C:T	6.0818e-37	-2.34388	-1.88961
62562755	chr10:62562755:C:T	6.75385e-36	-6.21526e-10	-1.82609
62563151	chr10:62563151:C:G	6.62158e-36	-6.21526e-10	-1.84587
62563224	chr10:62563224:C:T	6.34751e-36	-6.21526e-10	-1.88814
62563275	chr10:62563275:G:A	8.83008e-36	-6.21526e-10	-1.55804
62563471	chr10:62563471:G:A	6.71641e-37	-2.33471	-1.79953
62563544	chr10:62563544:T:C	6.15426e-37	-2.37182	-1.84982
62564480	chr10:62564480:C:T	6.52506e-36	-6.21526e-10	-1.86056
62565044	chr10:62565044:T:C	6.88686e-36	-6.21526e-10	-1.80659
62565099	chr10:62565099:C:G	5.93259e-37	-2.39491	-1.86342
62565497	chr10:62565497:A:C	6.86531e-36	-6.21526e-10	-1.80972
62565578	chr10:62565578:C:T	5.88689e-37	-2.39975	-1.86631
62565741	chr10:62565741:T:C	1.9896e-36	-2.27831	-0.769966
62565776	chr10:62565776:G:C	6.61852e-37	-2.40921	-1.7397
62566303	chr10:62566303:T:A	8.28458e-36	-6.21526e-10	-1.62181
62567050	chr10:62567050:A:G	6.60409e-36	-6.21526e-10	-1.84852
62567103	chr10:62567103:T:TGAG	6.62081e-36	-6.21526e-10	-1.84599
62567106	chr10:62567106:TA:T	6.62081e-36	-6.21526e-10	-1.84599
62567109	chr10:62567109:G:GTGAAAAA	6.62849e-36	-6.21526e-10	-1.84483
62567153	chr10:62567153:T:C	1.09462e-36	-1.75639	-1.88941
62568032	chr10:62568032:A:G	1.08132e-36	-1.92229	-1.73572
62568169	chr10:62568169:A:G	5.93579e-37	-2.40438	-1.85342
62568680	chr10:62568680:G:C	1.17534e-36	-1.7288	-1.84584
62568779	chr10:62568779:T:A	1.16031e-36	-1.7362	-1.85132
62569030	chr10:62569030:T:C	8.92426e-36	-6.21526e-10	-1.54743
62569488	chr10:62569488:G:A	1.10492e-36	-1.74813	-1.8883
62569539	chr10:62569539:T:C	1.36693e-36	-1.76207	-1.66157
62569607	chr10:62569607:G:A	1.56328e-35	-0.986836	-1.06993e-09
62570231	chr10:62570231:A:G	4.47032e-36	-2.23875	-1.06993e-09
62570796	chr10:62570796:T:G	6.85943e-36	-6.21526e-10	-1.81058
62571234	chr10:62571234:G:A	7.96528e-36	-6.21526e-10	-1.66111
62571455	chr10:62571455:G:A	1.15334e-36	-1.72801	-1.86554
62572203	chr10:62572203:A:C	1.03398e-35	-6.21526e-10	-1.40021
62572254	chr10:62572254:GCAA:G	1.47998e-35	-6.21526e-10	-1.04159
62572612	chr10:62572612:G:C	1.35126e-35	-6.21526e-10	-1.13258
62572630	chr10:62572630:G:A	1.02386e-35	-6.21526e-10	-1.41004
62572640	chr10:62572640:T:C	6.50267e-36	-1.86399	-1.06993e-09
62572736	chr10:62572736:G:A	1.36669e-36	-1.81083	-1.61299
62572842	chr10:62572842:T:C	8.35848e-36	-6.21526e-10	-1.61293
62572920	chr10:62572920:T:G	8.3055e-36	-6.21526e-10	-1.61929
62573752	chr10:62573752:G:A	5.9822e-37	-2.40918	-1.84083
62573856	chr10:62573856:C:T	6.96838e-36	-6.21526e-10	-1.79482
62573898	chr10:62573898:C:T	9.54837e-36	-6.21526e-10	-1.47984
62574376	chr10:62574376:G:A	7.58363e-37	-2.33656	-1.67624
62574510	chr10:62574510:C:T	7.78295e-36	-6.21526e-10	-1.68427
62575025	chr10:62575025:A:C	1.36339e-36	-2.33983	-1.0864
62575035	chr10:62575035:T:C	5.86773e-37	-2.39929	-1.87003
62575188	chr10:62575188:T:C	6.94281e-36	-6.21526e-10	-1.7985
62575328	chr10:62575328:T:C	8.72389e-37	-2.2718	-1.60092
62575453	chr10:62575453:A:T	5.81006e-37	-2.40657	-1.87263
62575551	chr10:62575551:G:A	8.30055e-37	-2.12218	-1.80029
62575618	chr10:62575618:T:C	1.34395e-36	-1.78502	-1.65557
62575629	chr10:62575629:C:T	1.34593e-36	-2.35272	-1.0864
62575807	chr10:62575807:C:T	7.97722e-36	-6.21526e-10	-1.65962
62576196	chr10:62576196:T:C	8.16103e-36	-6.21526e-10	-1.63684
62576216	chr10:62576216:G:A	3.87453e-36	-2.38178	-1.06993e-09
62576262	chr10:62576262:C:T	7.80292e-36	-6.21526e-10	-1.68171
62576551	chr10:62576551:T:C	1.52886e-36	-2.34236	-0.969323
62576579	chr10:62576579:C:T	9.38723e-36	-6.21526e-10	-1.49686
62576635	chr10:62576635:G:A	1.58429e-35	-6.21526e-10	-0.973487
62576725	chr10:62576725:C:T	4.83895e-36	-2.15951	-1.06993e-09
62576970	chr10:62576970:G:A	1.18966e-36	-1.6993	-1.86324
62577024	chr10:62577024:T:A	6.41997e-37	-2.30041	-1.87897
62577256	chr10:62577256:A:C	6.65038e-36	-6.21526e-10	-1.84153
62577812	chr10:62577812:A:G	8.44399e-36	-6.21526e-10	-1.60275
62578320	chr10:62578320:C:T	5.77181e-37	-2.39978	-1.88602
62578547	chr10:62578547:G:A	7.01073e-36	-6.21526e-10	-1.78876
62578929	chr10:62578929:G:C	7.97431e-36	-6.21526e-10	-1.65998
62578933	chr10:62578933:G:C	9.85232e-36	-6.21526e-10	-1.4485
62579087	chr10:62579087:A:C	7.19106e-37	-2.2609	-1.80505
62579468	chr10:62579468:G:A	8.403e-36	-6.21526e-10	-1.60762
62579646	chr10:62579646:T:C	3.87485e-36	-2.3817	-1.06993e-09
62579899	chr10:62579899:A:G	8.13113e-36	-6.21526e-10	-1.64051
62579910	chr10:62579910:A:G	7.993e-36	-1.65764	-1.06993e-09
62579920	chr10:62579920:T:C	5.79004e-35	0.322517	-1.06993e-09
62580034	chr10:62580034:C:T	1.24252e-35	-6.21526e-10	-1.21648
62580116	chr10:62580116:T:C	7.1597e-37	-2.23175	-1.83857
62580760	chr10:62580760:A:G	1.93042e-36	-2.22712	-0.85135
62580912	chr10:62580912:T:C	1.07395e-35	-6.21526e-10	-1.36228
62581043	chr10:62581043:T:C	7.13387e-37	-2.27413	-1.79981
62581062	chr10:62581062:A:G	1.95716e-36	-2.25251	-0.812204
62581266	chr10:62581266:C:T	1.1728e-36	-1.76093	-1.81588
62581545	chr10:62581545:T:C	6.50012e-36	-6.21526e-10	-1.86438
62581757	chr10:62581757:T:A	1.61112e-36	-2.27715	-0.982125
62581847	chr10:62581847:T:C	7.12368e-36	-6.21526e-10	-1.77278
62581866	chr10:62581866:A:T	7.11402e-36	-6.21526e-10	-1.77414
62582136	chr10:62582136:A:G	2.1672e-35	-6.21526e-10	-0.660186
62582192	chr10:62582192:C:T	1.11927e-36	-1.7637	-1.85983
62584368	chr10:62584368:G:A	7.80682e-36	-6.21526e-10	-1.68121
62584612	chr10:62584612:C:A	6.82316e-37	-2.40906	-1.7094
62584969	chr10:62584969:A:G	1.04352e-36	-2.36288	-1.33073
62585041	chr10:62585041:T:C	1.05059e-36	-2.35503	-1.33183
62585291	chr10:62585291:T:G	1.0493e-36	-2.35539	-1.3327
62585301	chr10:62585301:A:C	8.99301e-36	-6.21526e-10	-1.53976
62585396	chr10:62585396:G:A	1.04984e-36	-2.37643	-1.31114
62585406	chr10:62585406:A:G	6.43468e-37	-2.3871	-1.78999
62586313	chr10:62586313:C:T	4.23127e-36	-2.2937	-1.06993e-09
62586627	chr10:62586627:T:C	1.154e-35	-6.21526e-10	-1.29039
62586682	chr10:62586682:T:C	1.1597e-35	-6.21526e-10	-1.28546
62586742	chr10:62586742:A:G	6.0446e-37	-2.3632	-1.87643
62586891	chr10:62586891:C:T	8.80596e-37	-2.01506	-1.8483
62588215	chr10:62588215:A:C	7.99843e-36	-6.21526e-10	-1.65696
62588415	chr10:62588415:C:T	7.60633e-36	-6.21526e-10	-1.70722
62589049	chr10:62589049:A:G	8.00426e-36	-6.21526e-10	-1.65623
62589243	chr10:62589243:G:A	6.48323e-37	-2.39778	-1.77179
62589908	chr10:62589908:T:C	1.62249e-36	-1.81257	-1.43967
62589976	chr10:62589976:G:A	1.56347e-36	-1.70541	-1.58389
62590122	chr10:62590122:A:G	9.69817e-36	-6.21526e-10	-1.46427
62590220	chr10:62590220:G:A	7.82697e-37	-2.39525	-1.58597
62590502	chr10:62590502:A:G	5.71584e-37	-2.40721	-1.88834
62590774	chr10:62590774:C:T	1.84203e-36	-2.14562	-0.979716
62590811	chr10:62590811:C:A	7.24698e-36	-6.21526e-10	-1.75562
62590869	chr10:62590869:T:A	1.68797e-36	-2.13279	-1.07989
62591548	chr10:62591548:AG:A	2.32287e-36	-2.22842	-0.664984
62591625	chr10:62591625:T:C	8.41274e-36	-6.21526e-10	-1.60646
62591822	chr10:62591822:C:T	5.71214e-37	-2.40733	-1.88887
62591843	chr10:62591843:A:C	9.65735e-36	-6.21526e-10	-1.46849
62593051	chr10:62593051:C:T	1.01605e-35	-6.21526e-10	-1.4177
62593090	chr10:62593090:C:T	7.93155e-37	-2.4092	-1.55874
62593104	chr10:62593104:T:C	9.24614e-36	-6.21526e-10	-1.512
62593274	chr10:62593274:G:A	3.90584e-36	-2.37373	-1.06993e-09
62593468	chr10:62593468:T:C	6.35795e-36	-6.21526e-10	-1.8865
62593510	chr10:62593510:A:G	1.76824e-36	-2.2357	-0.930521
62593577	chr10:62593577:T:A	6.69625e-36	-6.21526e-10	-1.83466
62593830	chr10:62593830:T:C	3.24999e-36	-1.71121	-0.846345
62593938	chr10:62593938:A:C	8.88707e-36	-6.21526e-10	-1.55161
62593998	chr10:62593998:C:T	1.08508e-35	-6.21526e-10	-1.35197
62594503	chr10:62594503:C:T	7.41987e-36	-1.27154	-0.4605
62594504	chr10:62594504:G:A	1.82893e-36	-1.67752	-1.45495
62594530	chr10:62594530:A:G	2.61614e-36	-2.21035	-0.56416
62594693	chr10:62594693:G:A	6.99733e-36	-1.25619	-0.534487
62594734	chr10:62594734:A:G	1.8871e-36	-1.65857	-1.44259
62595406	chr10:62595406:C:T	4.76101e-36	-2.17575	-1.06993e-09
62595580	chr10:62595580:C:T	2.6534e-36	-2.26305	-0.497317
62595742	chr10:62595742:G:A	6.83199e-36	-6.21526e-10	-1.81459
62596145	chr10:62596145:G:A	1.24613e-35	-6.21526e-10	-1.21358
62596631	chr10:62596631:C:T	1.16455e-35	-6.21526e-10	-1.28129
62596646	chr10:62596646:C:T	6.15006e-37	-2.35076	-1.87157
62596912	chr10:62596912:G:A	3.78321e-36	-2.40563	-1.06993e-09
62596959	chr10:62596959:G:A	1.00716e-35	-6.21526e-10	-1.42648
62597623	chr10:62597623:G:A	5.27194e-36	-1.20827	-0.865541
62597681	chr10:62597681:C:G	3.78416e-36	-2.40538	-1.06993e-09
62598337	chr10:62598337:A:G	2.59286e-36	-2.17088	-0.612566
62598665	chr10:62598665:T:C	1.32749e-36	-2.12152	-1.3314
62598686	chr10:62598686:A:G	6.68531e-37	-2.25566	-1.88322
62598781	chr10:62598781:G:C	7.23273e-36	-6.21526e-10	-1.75759
62598926	chr10:62598926:C:T	3.36246e-36	-0.712416	-1.81112
62599270	chr10:62599270:A:C	6.98697e-36	-6.21526e-10	-1.79216
62599550	chr10:62599550:T:C	6.36105e-36	-6.21526e-10	-1.88601
62600331	chr10:62600331:A:G	1.86456e-36	-1.64514	-1.46804
62600385	chr10:62600385:A:C	1.21823e-35	-6.21526e-10	-1.23622
62601028	chr10:62601028:T:C	6.51755e-37	-2.27968	-1.88462
62601196	chr10:62601196:C:T	2.45971e-36	-2.21754	-0.618621
62601471	chr10:62601471:T:C	2.16556e-36	-2.19956	-0.76397
62601512	chr10:62601512:T:G	1.73422e-35	-6.21526e-10	-0.883066
62601561	chr10:62601561:ACT:A	5.70034e-37	-2.40855	-1.88972
62601708	chr10:62601708:T:C	9.64613e-36	-6.21526e-10	-1.46965
62601718	chr10:62601718:C:T	7.08919e-36	-6.21526e-10	-1.77764
62601721	chr10:62601721:T:C	9.29953e-36	-1.50624	-1.06993e-09
62601750	chr10:62601750:A:G	9.65294e-36	-6.21526e-10	-1.46894
62601941	chr10:62601941:A:G	3.83237e-36	-1.88707	-0.505647
62602379	chr10:62602379:C:T	2.11238e-35	-0.685805	-1.06993e-09
62602424	chr10:62602424:G:C	2.48259e-36	-2.15021	-0.67669
62602464	chr10:62602464:T:C	6.68949e-37	-2.32897	-1.80929
62602630	chr10:62602630:A:G	6.3389e-36	-6.21526e-10	-1.8895
62602675	chr10:62602675:G:A	7.37748e-36	-6.21526e-10	-1.73777
62603366	chr10:62603366:A:C	7.48505e-37	-2.14954	-1.87635
62603549	chr10:62603549:G:A	6.83209e-36	-1.18622	-0.628353
62603583	chr10:62603583:G:A	6.47648e-36	-6.21526e-10	-1.86803
62605355	chr10:62605355:T:C	5.99635e-37	-2.38844	-1.8592
62605853	chr10:62605853:T:G	5.88631e-37	-2.38047	-1.88569
62605975	chr10:62605975:T:G	7.41126e-36	-6.21526e-10	-1.73321
62606031	chr10:62606031:A:C	4.95709e-36	-2.13539	-1.06993e-09
62606630	chr10:62606630:A:C	9.39615e-36	-6.21526e-10	-1.49591
62606865	chr10:62606865:T:A	2.23152e-36	-2.22658	-0.706939
62606990	chr10:62606990:T:G	7.39087e-36	-6.21526e-10	-1.73596
62607550	chr10:62607550:T:G	6.42154e-36	-6.21526e-10	-1.87655
62607800	chr10:62607800:G:T	1.21789e-36	-2.16181	-1.37728
62607924	chr10:62607924:A:T	5.85762e-37	-2.40889	-1.86216
62608043	chr10:62608043:T:C	6.61308e-37	-2.33667	-1.81307
62608258	chr10:62608258:A:G	6.54468e-36	-6.21526e-10	-1.85755
62608423	chr10:62608423:A:G	4.5826e-36	-2.21394	-1.06993e-09
62608593	chr10:62608593:C:T	6.42085e-37	-2.32919	-1.85005
62608683	chr10:62608683:C:G	6.41688e-37	-2.40242	-1.77744
62608958	chr10:62608958:T:C	9.84876e-36	-1.0499	-0.398959
62609242	chr10:62609242:T:C	8.49779e-37	-2.33551	-1.56348
62609371	chr10:62609371:T:A	4.42004e-36	-2.25006	-1.06993e-09
62609799	chr10:62609799:T:C	8.3952e-37	-2.34718	-1.56395
62609990	chr10:62609990:G:A	6.29295e-36	-1.09694	-0.799831
62610012	chr10:62610012:TG:T	5.76201e-37	-2.40045	-1.88705
62610023	chr10:62610023:G:A	1.32925e-35	-6.21526e-10	-1.14901
62610165	chr10:62610165:T:C	7.51192e-37	-2.40871	-1.61359
62610240	chr10:62610240:C:G	5.8858e-37	-2.40703	-1.85922
62610701	chr10:62610701:C:G	7.39439e-36	-6.21526e-10	-1.73548
62610846	chr10:62610846:G:A	6.33845e-36	-6.21526e-10	-1.88957
62610927	chr10:62610927:C:T	6.63937e-36	-6.21526e-10	-1.84319
62611447	chr10:62611447:T:G	2.15343e-36	-1.59796	-1.37118
62612097	chr10:62612097:T:G	1.87534e-36	-1.47748	-1.62994
62612471	chr10:62612471:A:T	6.67277e-37	-2.34061	-1.80014
62612673	chr10:62612673:G:T	3.85644e-36	-2.38646	-1.06993e-09
62612765	chr10:62612765:A:G	5.69491e-36	-1.99663	-1.06993e-09
62613734	chr10:62613734:T:C	3.87761e-36	-2.38099	-1.06993e-09
62613926	chr10:62613926:T:C	3.99938e-36	-1.69919	-0.650882
62614083	chr10:62614083:T:C	3.79262e-36	-2.40315	-1.06993e-09
62614178	chr10:62614178:A:G	6.61264e-36	-6.21526e-10	-1.84722
62614341	chr10:62614341:G:A	6.8482e-36	-6.21526e-10	-1.81222
62614388	chr10:62614388:G:C	2.45988e-36	-2.10841	-0.727683
62614600	chr10:62614600:G:A	5.04459e-36	-1.02138	-1.0965
62614788	chr10:62614788:C:T	6.3905e-36	-6.21526e-10	-1.88139
62614891	chr10:62614891:C:T	2.16958e-36	-1.46812	-1.49356
62615590	chr10:62615590:G:A	8.29712e-37	-2.40774	-1.51515
62615761	chr10:62615761:G:A	6.5046e-36	-6.21526e-10	-1.8637
62615799	chr10:62615799:G:A	8.36764e-37	-2.16593	-1.74849
62616556	chr10:62616556:T:C	1.46411e-35	-6.21526e-10	-1.05237
62616719	chr10:62616719:G:A	6.17161e-37	-2.34686	-1.87197
62616798	chr10:62616798:T:C	6.09113e-37	-2.40551	-1.82645
62617080	chr10:62617080:A:G	6.36264e-36	-6.21526e-10	-1.88576
62617429	chr10:62617429:G:A	6.93755e-36	-6.21526e-10	-1.79926
62617712	chr10:62617712:A:C	9.02889e-37	-2.03359	-1.80477
62617980	chr10:62617980:A:G	8.9189e-37	-2.07827	-1.77235
62618207	chr10:62618207:C:T	1.36207e-36	-1.57445	-1.85275
62618536	chr10:62618536:A:G	6.92008e-37	-2.30606	-1.7983
62618714	chr10:62618714:C:T	7.2155e-36	-6.21526e-10	-1.75997
62618946	chr10:62618946:G:A	3.79466e-36	-2.40261	-1.06993e-09
62619189	chr10:62619189:T:G	1.03081e-35	-6.21526e-10	-1.40328
62619358	chr10:62619358:G:A	4.86379e-36	-2.15439	-1.06993e-09
62619359	chr10:62619359:C:T	4.89064e-36	-2.14888	-1.06993e-09
62619566	chr10:62619566:C:T	8.20267e-37	-2.31094	-1.62339
62619920	chr10:62619920:A:G	3.79244e-36	-2.4032	-1.06993e-09
62620364	chr10:62620364:G:T	1.1032e-36	-1.75143	-1.88656
62620576	chr10:62620576:T:C	8.64055e-37	-2.3994	-1.48292
62620924	chr10:62620924:C:T	3.9764e-36	-2.35583	-1.06993e-09
62621908	chr10:62621908:A:G	6.90869e-37	-2.35012	-1.75589
62622599	chr10:62622599:A:C	7.05635e-37	-2.37477	-1.71009
62622657	chr10:62622657:A:T	9.48353e-36	-6.21526e-10	-1.48665
62622902	chr10:62622902:G:A	6.44981e-37	-2.30916	-1.86558
62623230	chr10:62623230:C:T	1.04007e-35	-6.21526e-10	-1.39433
62623424	chr10:62623424:A:G	2.00294e-35	-6.21526e-10	-0.739005
62624434	chr10:62624434:C:A	7.64072e-37	-2.34459	-1.66071
62624502	chr10:62624502:G:C	2.06454e-35	-6.21526e-10	-0.708711
62624681	chr10:62624681:G:A	1.12749e-36	-2.30106	-1.31515
62625022	chr10:62625022:G:A	6.84071e-37	-2.34718	-1.76872
62625096	chr10:62625096:A:G	2.06778e-35	-6.21526e-10	-0.707143
62625316	chr10:62625316:G:A	6.35169e-36	-6.21526e-10	-1.88748
62625464	chr10:62625464:G:A	7.00397e-37	-2.34681	-1.7455
62625835	chr10:62625835:A:C	3.85822e-36	-2.386	-1.06993e-09
62626000	chr10:62626000:G:T	5.63382e-36	-2.00742	-1.06993e-09
62627048	chr10:62627048:C:T	6.69414e-36	-6.21526e-10	-1.83497
62627348	chr10:62627348:C:T	1.28629e-36	-1.59761	-1.88683
62628174	chr10:62628174:T:C	1.17384e-36	-1.78263	-1.7933
62628399	chr10:62628399:G:A	8.43987e-37	-2.35324	-1.55258
62628569	chr10:62628569:T:G	3.305e-36	-0.920301	-1.62047
62628629	chr10:62628629:G:C	3.77003e-36	-2.40912	-1.06993e-09
62628803	chr10:62628803:C:T	2.9953e-36	-0.94487	-1.69429
62628871	chr10:62628871:G:C	1.28096e-36	-1.62132	-1.86728
62629187	chr10:62629187:C:T	1.22743e-36	-1.64544	-1.88584
62629410	chr10:62629410:G:A	1.3085e-36	-1.60145	-1.86587
62629459	chr10:62629459:T:A	1.15688e-35	-6.21526e-10	-1.2879
62629792	chr10:62629792:T:C	6.7113e-37	-2.25289	-1.8821
62629936	chr10:62629936:A:G	9.19685e-36	-6.21526e-10	-1.51734
62630741	chr10:62630741:T:C	7.0162e-36	-6.21526e-10	-1.78798
62631135	chr10:62631135:C:T	6.03939e-36	-1.9379	-1.06993e-09
62631144	chr10:62631144:G:A	7.26903e-36	-6.21526e-10	-1.75258
62631202	chr10:62631202:C:G	7.24978e-37	-2.36481	-1.69301
62631272	chr10:62631272:G:A	8.8633e-37	-2.34964	-1.50724
62631294	chr10:62631294:G:A	7.65853e-37	-2.11965	-1.88332
62631728	chr10:62631728:A:G	6.46961e-36	-6.21526e-10	-1.86909
62632006	chr10:62632006:C:A	6.50086e-36	-6.21526e-10	-1.86427
62632086	chr10:62632086:C:A	1.31783e-36	-1.58089	-1.87934
62632174	chr10:62632174:A:G	7.76986e-37	-2.33423	-1.65431
62633119	chr10:62633119:T:C	6.61645e-36	-6.21526e-10	-1.84665
62633541	chr10:62633541:A:T	3.94907e-36	-2.36273	-1.06993e-09
62633886	chr10:62633886:T:C	9.41535e-37	-2.02826	-1.76819
62634050	chr10:62634050:G:A	9.55048e-36	-6.21526e-10	-1.47961
62634172	chr10:62634172:T:C	6.65437e-36	-6.21526e-10	-1.84093
62634583	chr10:62634583:C:T	9.83043e-36	-6.21526e-10	-1.45072
62634744	chr10:62634744:C:T	9.60202e-36	-6.21526e-10	-1.47423
62635198	chr10:62635198:A:T	9.51922e-37	-1.9846	-1.80088
62635207	chr10:62635207:AG:A	8.87681e-36	-6.21526e-10	-1.55276
62635388	chr10:62635388:C:T	8.50419e-36	-6.21526e-10	-1.59565
62635426	chr10:62635426:T:G	3.14795e-36	-1.05022	-1.53923
62635766	chr10:62635766:A:G	1.02094e-35	-6.21526e-10	-1.4129
62635905	chr10:62635905:G:C	7.81256e-36	-6.21526e-10	-1.68047
62636217	chr10:62636217:C:T	3.76287e-36	-0.628738	-1.78229
62636282	chr10:62636282:C:T	1.49545e-36	-1.45454	-1.87924
62636993	chr10:62636993:T:C	1.20875e-35	-6.21526e-10	-1.24404
62637030	chr10:62637030:A:G	9.36018e-37	-2.40657	-1.39576
62637046	chr10:62637046:C:T	8.80632e-36	-6.21526e-10	-1.56074
62637156	chr10:62637156:C:T	1.50968e-36	-1.45332	-1.87098
62637161	chr10:62637161:G:A	1.45376e-36	-1.48511	-1.87694
62637778	chr10:62637778:T:C	1.48963e-36	-1.46799	-1.86968
62637896	chr10:62637896:G:A	9.02253e-37	-2.12191	-1.71715
62638527	chr10:62638527:ATATT:A	9.82299e-36	-6.21526e-10	-1.45148
62638706	chr10:62638706:C:T	1.67948e-36	-1.41265	-1.80507
62639330	chr10:62639330:T:G	6.96169e-36	-1.79578	-1.06993e-09
62639591	chr10:62639591:G:A	5.97147e-37	-2.38441	-1.86738
62639593	chr10:62639593:G:A	8.84445e-36	-6.21526e-10	-1.55642
62639678	chr10:62639678:G:A	7.89061e-36	-6.21526e-10	-1.67053
62639857	chr10:62639857:G:C	1.61169e-36	-1.70118	-1.55774
62639862	chr10:62639862:T:C	4.05719e-36	-2.33572	-1.06993e-09
62639962	chr10:62639962:A:G	1.79366e-36	-1.43216	-1.71979
62640027	chr10:62640027:G:C	1.52992e-36	-1.74451	-1.56648
62640282	chr10:62640282:T:C	6.39943e-36	-6.21526e-10	-1.88
62640880	chr10:62640880:TA:T	7.43014e-36	-6.21526e-10	-1.73066
62641296	chr10:62641296:A:C	2.00674e-36	-1.67152	-1.36817
62641447	chr10:62641447:T:G	6.17979e-36	-1.91492	-1.06993e-09
62641671	chr10:62641671:C:T	3.30211e-36	-0.680568	-1.86108
62641890	chr10:62641890:T:G	1.56274e-36	-1.78045	-1.50932
62642255	chr10:62642255:G:A	1.76649e-35	-6.21526e-10	-0.864627
62642300	chr10:62642300:C:T	6.44946e-37	-2.36594	-1.80886
62642632	chr10:62642632:G:A	1.8121e-35	-6.21526e-10	-0.839134
62642669	chr10:62642669:A:T	6.33729e-36	-6.21526e-10	-1.88976
62642673	chr10:62642673:G:A	1.55239e-36	-1.42251	-1.87391
62642925	chr10:62642925:A:G	6.25466e-37	-2.40327	-1.8022
62643480	chr10:62643480:T:C	4.09452e-36	-2.32656	-1.06993e-09
62643676	chr10:62643676:T:C	6.35847e-36	-6.21526e-10	-1.88642
62643896	chr10:62643896:G:T	6.35176e-36	-6.21526e-10	-1.88747
62643990	chr10:62643990:A:C	7.5001e-36	-6.21526e-10	-1.72129
62644274	chr10:62644274:T:A	6.68638e-37	-2.27157	-1.86715
62644406	chr10:62644406:C:T	7.46815e-36	-6.21526e-10	-1.72556
62644621	chr10:62644621:T:C	2.73245e-35	-6.21526e-10	-0.428422
62644753	chr10:62644753:C:T	3.9412e-36	-2.36472	-1.06993e-09
62644787	chr10:62644787:A:G	4.78646e-35	-6.21526e-10	0.13217
62644946	chr10:62644946:T:C	8.30924e-37	-2.29002	-1.63141
62645067	chr10:62645067:A:T	6.83531e-37	-2.27428	-1.84241
62645088	chr10:62645088:A:G	8.00156e-36	-6.21526e-10	-1.65657
62645283	chr10:62645283:CTCTT:C	1.12429e-36	-2.00008	-1.61897
62645545	chr10:62645545:A:G	3.77019e-36	-2.40908	-1.06993e-09
62645583	chr10:62645583:A:G	6.3594e-36	-6.21526e-10	-1.88627
62645886	chr10:62645886:A:G	8.47845e-37	-2.2746	-1.62666
62646281	chr10:62646281:G:A	7.90896e-36	-6.21526e-10	-1.66821
62646372	chr10:62646372:G:GA	1.28575e-35	-6.21526e-10	-1.18228
62646777	chr10:62646777:A:C	7.96391e-36	-6.21526e-10	-1.66129
62646849	chr10:62646849:C:T	6.4667e-36	-6.21526e-10	-1.86954
62646940	chr10:62646940:A:G	6.36028e-36	-6.21526e-10	-1.88613
62647041	chr10:62647041:C:T	8.13454e-36	-6.21526e-10	-1.64009
62647042	chr10:62647042:C:T	1.53915e-36	-1.72546	-1.57952
62647155	chr10:62647155:C:A	1.32542e-35	-6.21526e-10	-1.15189
62647217	chr10:62647217:A:G	1.06192e-36	-2.37756	-1.29857
62647596	chr10:62647596:A:G	8.04472e-36	-6.21526e-10	-1.65119
62647696	chr10:62647696:C:T	3.32801e-36	-0.644867	-1.88897
62648071	chr10:62648071:T:C	3.76934e-36	-2.40931	-1.06993e-09
62648085	chr10:62648085:C:T	8.70213e-37	-2.28514	-1.59009
62648289	chr10:62648289:G:A	8.11531e-36	-6.21526e-10	-1.64245
62648318	chr10:62648318:T:C	8.78651e-36	-6.21526e-10	-1.56299
62648448	chr10:62648448:C:T	1.85523e-36	-1.69623	-1.42197
62648607	chr10:62648607:C:T	1.7942e-36	-1.45331	-1.69833
62648926	chr10:62648926:T:C	3.30745e-36	-0.650495	-1.88953
62649027	chr10:62649027:C:T	1.71311e-36	-1.37437	-1.82353
62649219	chr10:62649219:G:A	1.38817e-36	-1.73522	-1.673
62649357	chr10:62649357:A:T	6.31549e-37	-2.39857	-1.79721
62649887	chr10:62649887:T:G	9.01835e-36	-6.21526e-10	-1.53694
62649938	chr10:62649938:C:T	2.48492e-36	-2.31621	-0.509757
62650070	chr10:62650070:G:A	9.34474e-36	-6.21526e-10	-1.50139
62650312	chr10:62650312:C:T	1.76828e-36	-1.40346	-1.76273
62650394	chr10:62650394:A:G	5.24627e-36	-2.07869	-1.06993e-09
62650448	chr10:62650448:G:A	7.79542e-36	-6.21526e-10	-1.68267
62650462	chr10:62650462:C:T	7.60657e-36	-6.21526e-10	-1.70719
62650820	chr10:62650820:G:A	1.69627e-36	-1.36015	-1.84763
62651023	chr10:62651023:G:A	7.00112e-37	-2.3678	-1.72492
62651528	chr10:62651528:C:T	1.72935e-36	-1.32307	-1.86539
62651585	chr10:62651585:T:C	6.36806e-36	-6.21526e-10	-1.88491
62652045	chr10:62652045:T:C	1.1365e-35	-6.21526e-10	-1.30566
62652362	chr10:62652362:C:T	1.63342e-36	-1.59622	-1.64932
62652642	chr10:62652642:T:G	7.82376e-36	-6.21526e-10	-1.67904
62652834	chr10:62652834:A:G	1.24403e-35	-6.21526e-10	-1.21526
62652858	chr10:62652858:G:A	8.35627e-37	-2.13992	-1.77585
62653692	chr10:62653692:A:G	1.02678e-36	-2.34929	-1.36049
62653708	chr10:62653708:C:G	1.74944e-36	-1.54386	-1.63304
62654300	chr10:62654300:G:A	8.14153e-37	-2.3303	-1.61152
62654404	chr10:62654404:T:C	8.00127e-37	-2.33594	-1.62325
62654505	chr10:62654505:C:T	3.98305e-36	-2.35416	-1.06993e-09
62654521	chr10:62654521:T:A	1.0195e-35	-6.21526e-10	-1.41431
62654901	chr10:62654901:C:A	7.13888e-36	-6.21526e-10	-1.77065
62654930	chr10:62654930:G:T	7.03618e-36	-6.21526e-10	-1.78514
62655271	chr10:62655271:G:A	1.58655e-36	-1.64809	-1.62655
62655424	chr10:62655424:A:G	8.38468e-37	-2.35381	-1.55857
62655469	chr10:62655469:C:T	1.27189e-35	-6.21526e-10	-1.19311
62655572	chr10:62655572:C:T	1.87635e-35	-6.21526e-10	-0.804295
62656216	chr10:62656216:G:A	4.50898e-36	-2.23014	-1.06993e-09
62656222	chr10:62656222:G:T	8.64375e-36	-6.21526e-10	-1.57937
62656530	chr10:62656530:A:G	7.74284e-37	-2.38124	-1.61078
62657331	chr10:62657331:G:C	1.21835e-35	-6.21526e-10	-1.23612
62657529	chr10:62657529:C:T	8.48946e-37	-2.32027	-1.5797
62657612	chr10:62657612:C:T	1.41396e-36	-2.3299	-1.05992
62657728	chr10:62657728:C:T	8.06709e-36	-6.21526e-10	-1.64841
62658149	chr10:62658149:C:T	7.43361e-36	-6.21526e-10	-1.73019
62658329	chr10:62658329:T:C	1.41712e-36	-1.63409	-1.75349
62658424	chr10:62658424:G:A	1.41819e-36	-1.64022	-1.74661
62658896	chr10:62658896:C:T	1.51016e-36	-1.7567	-1.56729
62658979	chr10:62658979:T:C	6.94397e-37	-2.33675	-1.76417
62659124	chr10:62659124:A:G	2.05199e-35	-6.21526e-10	-0.714809
62659186	chr10:62659186:T:C	8.1179e-37	-2.35251	-1.59221
62659342	chr10:62659342:C:T	1.23512e-36	-2.19347	-1.33157
62659408	chr10:62659408:A:C	6.33743e-36	-6.21526e-10	-1.88973
62659444	chr10:62659444:A:G	8.89112e-36	-6.21526e-10	-1.55115
62659586	chr10:62659586:G:T	7.21109e-36	-6.21526e-10	-1.76059
62660999	chr10:62660999:A:T	9.17915e-36	-6.21526e-10	-1.51927
62661747	chr10:62661747:G:C	8.46437e-36	-6.21526e-10	-1.60034
62661840	chr10:62661840:G:C	1.35138e-36	-1.55412	-1.88097
62661966	chr10:62661966:C:T	5.93243e-36	-0.421421	-1.53435
62663237	chr10:62663237:G:A	5.7165e-37	-2.40672	-1.88872
62663642	chr10:62663642:T:C	6.86332e-36	-6.21526e-10	-1.81002
62663804	chr10:62663804:G:A	7.12589e-36	-6.21526e-10	-1.77247
62664524	chr10:62664524:T:G	7.83683e-37	-2.3576	-1.62235
62664925	chr10:62664925:C:T	6.65306e-36	-6.21526e-10	-1.84113
62665078	chr10:62665078:G:A	9.52975e-36	-6.21526e-10	-1.48179
62665102	chr10:62665102:C:A	7.95917e-37	-2.381	-1.58347
62665252	chr10:62665252:T:C	9.3318e-36	-6.21526e-10	-1.50278
62665366	chr10:62665366:G:A	1.98685e-36	-1.17589	-1.87376
62665896	chr10:62665896:C:G	1.66926e-35	-6.21526e-10	-0.92124
62666162	chr10:62666162:C:A	6.84447e-36	-6.21526e-10	-1.81277
62666270	chr10:62666270:C:T	7.31049e-36	-6.21526e-10	-1.7469
62666296	chr10:62666296:G:T	1.34842e-36	-1.79008	-1.64719
62666483	chr10:62666483:A:G	7.98263e-37	-2.30953	-1.65199
62666500	chr10:62666500:A:T	7.00323e-36	-6.21526e-10	-1.78983
62666773	chr10:62666773:T:C	2.25388e-35	-6.21526e-10	-0.620968
62666859	chr10:62666859:T:G	7.3987e-36	-6.21526e-10	-1.7349
62667198	chr10:62667198:G:A	2.24601e-36	-1.83067	-1.09639
62667861	chr10:62667861:T:C	8.60123e-36	-6.21526e-10	-1.5843
62667889	chr10:62667889:G:A	4.08351e-36	-0.579408	-1.74984
62668015	chr10:62668015:A:G	4.13602e-36	-0.45135	-1.86512
62668346	chr10:62668346:A:G	7.06844e-36	-6.21526e-10	-1.78057
62668717	chr10:62668717:A:G	6.40614e-36	-6.21526e-10	-1.87895
62669376	chr10:62669376:C:T	9.23763e-37	-2.05102	-1.76448
62669388	chr10:62669388:T:A	6.8856e-36	-6.21526e-10	-1.80677
62669442	chr10:62669442:T:C	6.22856e-37	-2.38792	-1.82173
62669547	chr10:62669547:C:T	7.64536e-36	0.134803	-1.83691
62669835	chr10:62669835:A:G	9.75565e-37	-2.40884	-1.35211
62669954	chr10:62669954:C:T	1.71369e-36	-1.94853	-1.24903
62669991	chr10:62669991:T:G	8.85663e-37	-2.09171	-1.76591
62670237	chr10:62670237:A:G	6.41451e-36	-6.21526e-10	-1.87764
62670472	chr10:62670472:C:A	7.01543e-36	-6.21526e-10	-1.78809
62670542	chr10:62670542:G:A	9.83967e-37	-2.40824	-1.34413
62671446	chr10:62671446:T:C	2.36537e-36	-1.17965	-1.69562
62671774	chr10:62671774:G:A	9.28868e-37	-2.05981	-1.75018
62672484	chr10:62672484:T:C	9.90306e-36	-6.21526e-10	-1.44336
62672530	chr10:62672530:G:A	6.36999e-36	-6.21526e-10	-1.88461
62672700	chr10:62672700:A:G	6.04922e-36	-0.0475799	-1.8887
62672751	chr10:62672751:A:C	4.08413e-36	-2.3291	-1.06993e-09
62673182	chr10:62673182:T:C	8.58531e-37	-2.12313	-1.76561
62673187	chr10:62673187:G:A	1.03043e-36	-2.40305	-1.30318
62673328	chr10:62673328:TC:T	1.03429e-35	-6.21526e-10	-1.39991
62673481	chr10:62673481:C:T	1.35543e-35	-6.21526e-10	-1.1295
62673519	chr10:62673519:A:G	7.76858e-36	-6.21526e-10	-1.68612
62673538	chr10:62673538:G:A	7.02174e-36	-6.21526e-10	-1.7872
62673543	chr10:62673543:T:A	9.80072e-37	-2.4092	-1.34714
62673692	chr10:62673692:T:C	7.01682e-36	-6.21526e-10	-1.7879
62673695	chr10:62673695:T:C	4.18342e-35	1.78754	-1.79003
62673698	chr10:62673698:G:A	2.1561e-36	-1.29573	-1.67218
62673943	chr10:62673943:A:G	7.09216e-36	-6.21526e-10	-1.77722
62674131	chr10:62674131:A:G	6.7163e-36	-6.21526e-10	-1.83167
62674244	chr10:62674244:T:C	3.86434e-36	-2.38441	-1.06993e-09
62674522	chr10:62674522:A:G	5.8015e-36	-0.44667	-1.53142
62674523	chr10:62674523:C:T	4.20646e-36	-2.29959	-1.06993e-09
62674697	chr10:62674697:T:C	7.86312e-36	-6.21526e-10	-1.67402
62674764	chr10:62674764:G:A	7.77005e-36	-6.21526e-10	-1.68593
62674840	chr10:62674840:T:A	6.38357e-36	-6.21526e-10	-1.88248
62674942	chr10:62674942:G:A	7.38451e-36	-6.21526e-10	-1.73682
62675863	chr10:62675863:A:C	7.72721e-36	-6.21526e-10	-1.69146
62676244	chr10:62676244:C:T	2.20094e-36	-1.28057	-1.66676
62676461	chr10:62676461:C:A	8.23585e-36	-6.21526e-10	-1.62771
62676480	chr10:62676480:G:A	9.23121e-37	-2.0755	-1.7407
62676487	chr10:62676487:C:T	6.38767e-36	-6.21526e-10	-1.88184
62677228	chr10:62677228:G:A	6.72031e-37	-2.27674	-1.85692
62677294	chr10:62677294:T:G	9.84949e-37	-2.40142	-1.34995
62677908	chr10:62677908:C:T	7.51858e-36	-6.21526e-10	-1.71883
62677972	chr10:62677972:T:C	9.7718e-37	-2.0479	-1.71139
62677988	chr10:62677988:G:A	1.43561e-35	-0.0587153	-1.01332
62678095	chr10:62678095:C:T	6.3517e-36	-6.21526e-10	-1.88748
62678111	chr10:62678111:G:A	1.04617e-35	-6.21526e-10	-1.38849
62678185	chr10:62678185:G:A	3.78414e-36	-2.40539	-1.06993e-09
62678194	chr10:62678194:C:T	3.83268e-36	-2.39264	-1.06993e-09
62678486	chr10:62678486:C:T	6.86377e-36	-6.21526e-10	-1.80995
62678509	chr10:62678509:C:T	4.19384e-36	-2.30259	-1.06993e-09
62678511	chr10:62678511:A:G	2.87573e-36	-0.819438	-1.86046
62678656	chr10:62678656:C:T	1.56735e-35	-6.21526e-10	-0.984236
62678726	chr10:62678726:G:C	3.50147e-36	-0.622693	-1.86033
62679011	chr10:62679011:T:C	6.17771e-36	-0.487359	-1.4279
62680758	chr10:62680758:A:C	6.79624e-36	-6.21526e-10	-1.81984
62681082	chr10:62681082:T:C	1.50611e-35	-1.02409	-1.06993e-09
62681181	chr10:62681181:A:C	6.19485e-37	-2.32658	-1.88849
62681273	chr10:62681273:C:T	5.04349e-36	-2.11811	-1.06993e-09
62681444	chr10:62681444:G:A	3.37894e-36	-0.632823	-1.88582
62681587	chr10:62681587:G:A	1.08544e-35	-6.21526e-10	-1.35164
62681720	chr10:62681720:T:C	3.87651e-36	-2.38127	-1.06993e-09
62681856	chr10:62681856:G:A	1.10072e-35	-6.21526e-10	-1.33765
62682042	chr10:62682042:A:G	9.35543e-37	-2.09593	-1.70691
62682180	chr10:62682180:A:G	2.11004e-35	-0.686912	-1.06993e-09
62682749	chr10:62682749:A:T	6.5646e-36	-6.21526e-10	-1.85452
62682789	chr10:62682789:G:C	5.00528e-36	-0.292801	-1.83291
62683144	chr10:62683144:C:G	2.09511e-35	-6.21526e-10	-0.694013
62683359	chr10:62683359:T:G	4.97276e-36	-0.409924	-1.72231
62683379	chr10:62683379:A:C	5.21541e-36	-0.339096	-1.74549
62683428	chr10:62683428:C:T	8.96861e-37	-2.068	-1.77706
62683640	chr10:62683640:T:C	5.86727e-36	-0.16053	-1.80629
62684460	chr10:62684460:A:G	7.17088e-36	-6.21526e-10	-1.76618
62684491	chr10:62684491:C:T	6.81175e-36	-6.21526e-10	-1.81756
62684851	chr10:62684851:G:A	6.39196e-36	-6.21526e-10	-1.88116
62685031	chr10:62685031:CT:C	7.19527e-37	-2.40367	-1.6617
62685176	chr10:62685176:C:T	1.82871e-35	-6.21526e-10	-0.830012
62685265	chr10:62685265:T:A	6.30498e-36	-1.89487	-1.06993e-09
62685804	chr10:62685804:A:G	1.18676e-36	-1.71261	-1.85236
62685822	chr10:62685822:G:C	7.21905e-36	-6.21526e-10	-1.75948
62686000	chr10:62686000:T:C	1.96558e-36	-1.95003	-1.11039
62686014	chr10:62686014:C:G	7.34174e-36	-6.21526e-10	-1.74263
62686260	chr10:62686260:T:C	1.84739e-35	-6.21526e-10	-0.819845
62686391	chr10:62686391:A:G	6.33881e-36	-6.21526e-10	-1.88951
62686713	chr10:62686713:A:G	7.2627e-36	-6.21526e-10	-1.75345
62687254	chr10:62687254:C:T	7.48331e-37	-2.2237	-1.80241
62687592	chr10:62687592:A:C	2.00439e-36	-1.93292	-1.10795
62687658	chr10:62687658:T:A	1.39001e-36	-1.51778	-1.88911
62687814	chr10:62687814:A:C	1.00165e-36	-2.29921	-1.43534
62687870	chr10:62687870:T:C	6.45611e-36	-6.21526e-10	-1.87118
62688526	chr10:62688526:T:A	7.41504e-37	-2.38758	-1.6477
62688660	chr10:62688660:G:A	2.59975e-36	-1.11168	-1.66911
62688995	chr10:62688995:C:T	6.35106e-36	-6.21526e-10	-1.88758
62689017	chr10:62689017:G:A	4.72202e-36	-2.18397	-1.06993e-09
62690053	chr10:62690053:T:C	7.07351e-36	-6.21526e-10	-1.77985
62690119	chr10:62690119:G:T	5.00089e-34	4.34559	-1.86701
62690413	chr10:62690413:G:A	1.58152e-36	-1.3904	-1.88742
62691262	chr10:62691262:A:C	8.85803e-36	-6.21526e-10	-1.55488
62691408	chr10:62691408:T:C	9.28076e-37	-2.40698	-1.40387
62691428	chr10:62691428:G:A	6.90254e-36	-6.21526e-10	-1.80432
62691473	chr10:62691473:C:T	4.27294e-34	3.45252	-1.13126
62691659	chr10:62691659:A:G	3.76955e-36	-2.40925	-1.06993e-09
62691971	chr10:62691971:G:A	6.35588e-36	-6.21526e-10	-1.88683
62692576	chr10:62692576:A:G	7.46415e-36	-6.21526e-10	-1.72609
62693477	chr10:62693477:A:G	8.73417e-36	-6.21526e-10	-1.56896
62694301	chr10:62694301:G:A	2.96416e-34	3.84464	-1.88908
62694329	chr10:62694329:A:G	5.3997e-34	3.70627	-1.15097
62694337	chr10:62694337:G:A	5.81923e-36	-2.05969	0.0846541
62694412	chr10:62694412:C:T	7.65256e-36	-6.21526e-10	-1.70117
62694737	chr10:62694737:C:T	2.79949e-34	3.78795	-1.88955
62695095	chr10:62695095:C:T	1.2471e-35	-6.21526e-10	-1.2128
62695185	chr10:62695185:T:C	1.79284e-36	-1.27124	-1.88117
62695465	chr10:62695465:C:T	6.88552e-36	-6.21526e-10	-1.80678
62695523	chr10:62695523:G:A	4.3338e-36	-2.11744	-0.152322
62695853	chr10:62695853:G:A	7.62151e-36	-6.21526e-10	-1.70523
62696010	chr10:62696010:G:A	3.22086e-34	3.75879	-1.72018
62696090	chr10:62696090:C:T	7.68756e-36	-6.21526e-10	-1.6966
62696274	chr10:62696274:T:C	7.60306e-36	-6.21526e-10	-1.70766
62696419	chr10:62696419:T:C	2.7175e-36	-1.96602	-0.770478
62696546	chr10:62696546:A:G	9.08483e-36	-6.21526e-10	-1.5296
62696987	chr10:62696987:C:T	2.47937e-34	3.45225	-1.67528
62697645	chr10:62697645:T:C	4.87333e-36	-2.15243	-1.06993e-09
62698823	chr10:62698823:A:T	7.30024e-36	-6.21526e-10	-1.7483
62699204	chr10:62699204:A:C	1.5466e-36	-1.42344	-1.87671
62699605	chr10:62699605:G:A	3.81118e-36	-2.39827	-1.06993e-09
62700309	chr10:62700309:A:G	7.34989e-36	-1.92444	0.182921
62700472	chr10:62700472:A:G	1.53627e-36	-1.42519	-1.88166
62700618	chr10:62700618:C:A	7.44127e-36	-6.21526e-10	-1.72916
62700724	chr10:62700724:A:G	2.02072e-35	-6.21526e-10	-0.730167
62700910	chr10:62700910:C:T	6.49117e-36	-6.21526e-10	-1.86576
62701075	chr10:62701075:T:C	3.7089e-34	3.9181	-1.73841
62701113	chr10:62701113:C:T	1.65536e-36	-1.34972	-1.88246
62701187	chr10:62701187:G:A	1.54571e-36	-1.41355	-1.88718
62701302	chr10:62701302:T:C	3.80103e-36	-2.40094	-1.06993e-09
62701343	chr10:62701343:G:A	3.8434e-36	-2.38985	-1.06993e-09
62701446	chr10:62701446:A:G	2.99342e-36	-1.98566	-0.654128
62701513	chr10:62701513:A:G	4.9005e-34	3.75715	-1.29885
62701692	chr10:62701692:T:C	4.2007e-36	-2.13792	-0.163029
62701820	chr10:62701820:G:A	1.44559e-36	-2.40329	-0.964398
62702345	chr10:62702345:A:G	8.09632e-37	-2.34311	-1.60428
62702976	chr10:62702976:A:ACTG	7.90596e-36	-1.91756	0.248973
62703033	chr10:62703033:G:A	7.71312e-36	-6.21526e-10	-1.69328
62703227	chr10:62703227:G:A	4.1393e-36	-2.1365	-0.179182
62703345	chr10:62703345:G:A	3.86684e-36	-1.68448	-0.699288
62703462	chr10:62703462:C:T	6.57697e-36	-1.94556	0.0929322
62704076	chr10:62704076:A:T	3.27012e-34	3.79666	-1.74287
62704116	chr10:62704116:T:C	7.61021e-36	-6.21526e-10	-1.70672
62704167	chr10:62704167:T:A	8.02914e-36	-6.21526e-10	-1.65313
62704172	chr10:62704172:C:T	7.97825e-36	-6.21526e-10	-1.65949
62704458	chr10:62704458:A:G	1.53962e-36	-1.42219	-1.88248
62704470	chr10:62704470:A:G	1.45056e-36	-2.40528	-0.958979
62704589	chr10:62704589:A:G	6.40127e-36	-6.21526e-10	-1.87971
62705215	chr10:62705215:T:C	8.32487e-36	-6.21526e-10	-1.61696
62705217	chr10:62705217:C:T	8.3932e-37	-2.34348	-1.56789
62705334	chr10:62705334:A:G	6.92631e-34	4.21625	-1.41196
62705580	chr10:62705580:T:C	1.74963e-36	-1.29554	-1.88126
62705664	chr10:62705664:A:G	8.12546e-36	-6.21526e-10	-1.6412
62705669	chr10:62705669:C:T	1.7884e-35	-0.852298	-1.06993e-09
62705836	chr10:62705836:A:G	4.06002e-36	-2.33502	-1.06993e-09
62706186	chr10:62706186:G:A	7.59883e-36	-6.21526e-10	-1.70821
62706322	chr10:62706322:T:C	7.89965e-36	-6.21526e-10	-1.66939
62706340	chr10:62706340:T:A	1.20887e-36	-1.89595	-1.65057
62706393	chr10:62706393:T:C	6.81183e-36	-6.21526e-10	-1.81755
62706515	chr10:62706515:G:A	3.04168e-34	3.73314	-1.75176
62706743	chr10:62706743:C:G	7.3551e-34	4.22691	-1.36256
62706867	chr10:62706867:G:A	7.72598e-34	4.29305	-1.3795
62706891	chr10:62706891:T:C	3.16798e-34	3.75576	-1.7337
62707042	chr10:62707042:A:G	5.21955e-34	3.74843	-1.22705
62707131	chr10:62707131:C:A	6.59245e-36	-6.21526e-10	-1.85028
62707226	chr10:62707226:A:G	6.33785e-36	-6.21526e-10	-1.88967
62707416	chr10:62707416:T:C	2.09265e-34	3.47973	-1.87234
62707448	chr10:62707448:AAAG:A	1.45237e-36	-2.38666	-0.976345
62707646	chr10:62707646:C:T	6.45133e-36	-6.21526e-10	-1.87192
62708497	chr10:62708497:G:A	9.55769e-36	-6.21526e-10	-1.47886
62708653	chr10:62708653:GT:G	6.38084e-36	-1.88291	-1.06993e-09
62708722	chr10:62708722:C:T	8.76607e-36	-6.21526e-10	-1.56532
62708948	chr10:62708948:A:G	6.37653e-36	-6.21526e-10	-1.88358
62709267	chr10:62709267:C:A	7.16519e-36	-6.21526e-10	-1.76697
62709362	chr10:62709362:G:A	6.34759e-36	-6.21526e-10	-1.88813
62709845	chr10:62709845:T:C	6.57947e-36	-6.21526e-10	-1.85225
62710061	chr10:62710061:A:T	6.34195e-36	-6.21526e-10	-1.88902
62710222	chr10:62710222:A:G	6.46448e-36	-6.21526e-10	-1.86988
62710227	chr10:62710227:G:A	8.0791e-36	-2.30239	0.655469
62710361	chr10:62710361:TA:T	7.76901e-37	-2.10341	-1.88524
62710538	chr10:62710538:T:C	7.38186e-37	-2.32484	-1.71492
62710730	chr10:62710730:C:T	4.30095e-36	-2.10586	-0.171513
62711104	chr10:62711104:A:G	8.03857e-36	-6.21526e-10	-1.65196
62711172	chr10:62711172:G:A	6.64281e-36	-1.94116	0.0984885
62711251	chr10:62711251:A:G	9.15415e-36	-1.522	-1.06993e-09
62711330	chr10:62711330:A:T	6.34306e-36	-6.21526e-10	-1.88884
62711531	chr10:62711531:G:C	1.9848e-34	3.23433	-1.67985
62711811	chr10:62711811:A:G	9.66761e-36	-2.19944	0.732013
62712953	chr10:62712953:C:G	7.49042e-36	-6.21526e-10	-1.72258
62713611	chr10:62713611:T:C	7.95231e-36	-6.21526e-10	-1.66274
62713871	chr10:62713871:G:A	1.38871e-36	-2.36054	-1.04729
62714087	chr10:62714087:A:G	1.52781e-36	-1.42493	-1.88744
62714101	chr10:62714101:C:T	1.38104e-36	-2.39605	-1.01732
62714253	chr10:62714253:G:A	7.7268e-36	-6.21526e-10	-1.69151
62714628	chr10:62714628:G:A	3.47413e-34	3.85601	-1.7417
62714749	chr10:62714749:T:C	7.65097e-36	-6.21526e-10	-1.70137
62714752	chr10:62714752:C:G	7.14403e-37	-2.37308	-1.69943
62714768	chr10:62714768:A:G	6.443e-36	-6.21526e-10	-1.87321
62715014	chr10:62715014:A:T	6.64212e-36	-1.9818	0.139024
62715312	chr10:62715312:T:A	6.42072e-36	-1.93059	0.0539178
62715925	chr10:62715925:C:A	1.69977e-36	-1.31735	-1.88836
62716182	chr10:62716182:C:T	8.06497e-36	-2.28315	0.634469
62716286	chr10:62716286:A:T	7.72423e-36	-6.21526e-10	-1.69184
62716378	chr10:62716378:A:G	1.68303e-36	-1.32799	-1.88762
62716446	chr10:62716446:A:G	6.66332e-36	-6.21526e-10	-1.83959
62716460	chr10:62716460:A:C	5.96686e-37	-2.36718	-1.88539
62716774	chr10:62716774:T:C	7.74217e-36	-6.21526e-10	-1.68952
62716788	chr10:62716788:C:T	6.95015e-36	-1.93832	0.140879
62716877	chr10:62716877:A:C	7.73249e-36	-6.21526e-10	-1.69077
62717027	chr10:62717027:G:A	9.18717e-36	-6.21526e-10	-1.5184
62717078	chr10:62717078:G:C	1.2581e-35	-6.21526e-10	-1.20402
62717811	chr10:62717811:A:T	1.29563e-35	-6.21526e-10	-1.17462
62718076	chr10:62718076:G:A	5.12065e-34	4.3229	-1.82066
62718127	chr10:62718127:A:G	6.34338e-36	-6.21526e-10	-1.88879
62718281	chr10:62718281:CTTG:C	8.20486e-36	-6.21526e-10	-1.63148
62718626	chr10:62718626:C:T	7.70636e-36	-6.21526e-10	-1.69416
62718658	chr10:62718658:C:T	1.05911e-35	-6.21526e-10	-1.3762
62718695	chr10:62718695:C:A	5.01992e-34	3.70069	-1.21832
62718761	chr10:62718761:C:G	6.95892e-36	-6.21526e-10	-1.79618
62719072	chr10:62719072:C:G	3.76947e-36	-2.40927	-1.06993e-09
62719153	chr10:62719153:C:T	7.88727e-36	-6.21526e-10	-1.67096
62719154	chr10:62719154:G:A	7.05077e-36	-1.94718	0.164115
62719607	chr10:62719607:A:G	3.99557e-36	-2.35102	-1.06993e-09
62719862	chr10:62719862:T:C	3.86619e-36	-2.38394	-1.06993e-09
62720129	chr10:62720129:C:A	7.35234e-37	-2.34388	-1.69989
62720499	chr10:62720499:C:A	6.91396e-36	-6.21526e-10	-1.80266
62720681	chr10:62720681:C:T	3.08579e-34	3.71896	-1.72319
62721023	chr10:62721023:C:T	3.83003e-36	-2.39333	-1.06993e-09
62721288	chr10:62721288:C:T	3.01835e-36	-1.99994	-0.631555
62721345	chr10:62721345:C:A	6.36203e-36	-6.21526e-10	-1.88586
62721362	chr10:62721362:A:G	6.56864e-36	-6.21526e-10	-1.8539
62721384	chr10:62721384:A:T	8.5851e-36	-6.21526e-10	-1.58618
62721530	chr10:62721530:A:G	2.10668e-34	3.47089	-1.85681
62721673	chr10:62721673:G:A	8.29688e-36	-6.21526e-10	-1.62033
62721924	chr10:62721924:A:G	7.32651e-37	-2.33334	-1.71395
62722040	chr10:62722040:G:A	6.74661e-36	-6.21526e-10	-1.82717
62722127	chr10:62722127:G:A	6.41089e-36	-6.21526e-10	-1.87821
62722200	chr10:62722200:A:G	7.77209e-36	-6.21526e-10	-1.68567
62722810	chr10:62722810:G:A	7.8662e-36	-6.21526e-10	-1.67363
62723041	chr10:62723041:G:A	6.49244e-36	-6.21526e-10	-1.86557
62723157	chr10:62723157:C:A	3.15344e-34	3.76216	-1.74471
62723179	chr10:62723179:A:G	1.84779e-33	5.16827	-1.38273
62723297	chr10:62723297:T:C	7.84542e-36	-6.21526e-10	-1.67628
62723874	chr10:62723874:G:C	3.84134e-36	-2.39039	-1.06993e-09
62724005	chr10:62724005:G:C	8.07502e-36	-6.21526e-10	-1.64743
62724705	chr10:62724705:G:A	1.55965e-36	-1.4041	-1.88764
62724921	chr10:62724921:G:C	1.56019e-36	-2.39051	-0.900885
62724922	chr10:62724922:A:T	1.56048e-36	-2.39033	-0.900885
62725063	chr10:62725063:C:T	7.02587e-36	-6.21526e-10	-1.78661
62725093	chr10:62725093:C:G	3.8054e-36	-2.39979	-1.06993e-09
62725564	chr10:62725564:T:C	6.35456e-36	-6.21526e-10	-1.88703
62725991	chr10:62725991:G:A	6.40235e-36	-6.21526e-10	-1.87954
62726055	chr10:62726055:C:G	4.46673e-33	5.44505	-0.776847
62726169	chr10:62726169:G:A	6.34976e-36	-6.21526e-10	-1.88779
62726879	chr10:62726879:T:C	2.36498e-33	4.64597	-0.613654
62727038	chr10:62727038:C:T	6.34228e-36	-6.21526e-10	-1.88897
62727056	chr10:62727056:A:G	7.61816e-36	-6.21526e-10	-1.70567
62727313	chr10:62727313:T:C	2.09098e-33	4.47149	-0.562308
62728084	chr10:62728084:A:G	3.7694e-36	-2.40929	-1.06993e-09
62728248	chr10:62728248:C:T	6.42324e-36	-6.21526e-10	-1.87628
62728463	chr10:62728463:G:A	2.28599e-33	4.49474	-0.496395
62728583	chr10:62728583:AT:A	6.1906e-36	-1.8768	-0.0363736
62728618	chr10:62728618:C:T	6.44307e-36	-1.86925	-0.00394889
62729024	chr10:62729024:C:A	7.14752e-37	-2.34337	-1.72865
62729225	chr10:62729225:CT:C	6.97177e-37	-2.35044	-1.74648
62729263	chr10:62729263:CT:C	8.06915e-36	-1.64816	-1.06993e-09
62729267	chr10:62729267:CT:C	9.0382e-34	4.95662	-1.8862
62729315	chr10:62729315:C:T	6.4165e-36	-6.21526e-10	-1.87733
62729335	chr10:62729335:T:C	5.58672e-36	-2.01581	-1.06993e-09
62729459	chr10:62729459:G:A	6.44191e-36	-6.21526e-10	-1.87338
62729700	chr10:62729700:A:G	7.30665e-36	-6.21526e-10	-1.74742
62729880	chr10:62729880:A:G	7.87759e-36	-6.21526e-10	-1.67218
62730014	chr10:62730014:T:C	7.59058e-34	4.47526	-1.57939
62730285	chr10:62730285:T:A	1.751e-35	-0.873435	-1.06993e-09
62730473	chr10:62730473:G:A	7.615e-36	-6.21526e-10	-1.70609
62730881	chr10:62730881:T:C	7.8226e-36	-6.21526e-10	-1.67919
62731002	chr10:62731002:A:G	6.34868e-36	-6.21526e-10	-1.88796
62731006	chr10:62731006:T:A	3.76979e-36	-2.40919	-1.06993e-09
62731042	chr10:62731042:G:A	7.60626e-36	-6.21526e-10	-1.70723
62731223	chr10:62731223:A:G	1.702e-36	-1.34962	-1.85478
62731243	chr10:62731243:T:C	3.98246e-36	-2.08519	-0.269113
62731249	chr10:62731249:G:A	1.62785e-36	-1.38177	-1.86718
62731517	chr10:62731517:A:T	1.57857e-36	-1.42413	-1.85556
62731789	chr10:62731789:G:A	2.48995e-33	4.59053	-0.50672
62731875	chr10:62731875:C:T	7.04106e-36	-6.21526e-10	-1.78445
62732646	chr10:62732646:T:A	6.40667e-36	-6.21526e-10	-1.87887
62732675	chr10:62732675:A:C	2.02327e-35	-6.21526e-10	-0.728905
62732798	chr10:62732798:A:G	7.29289e-36	-6.21526e-10	-1.74931
62733277	chr10:62733277:T:C	6.34412e-36	-6.21526e-10	-1.88868
62733419	chr10:62733419:T:G	7.28679e-36	-6.21526e-10	-1.75014
62733462	chr10:62733462:A:C	6.91688e-34	4.63746	-1.83453
62733504	chr10:62733504:GCAGCT:G	4.3819e-34	4.23016	-1.88371
62733604	chr10:62733604:A:G	4.05114e-36	-2.33721	-1.06993e-09
62733832	chr10:62733832:C:T	7.11019e-37	-2.32201	-1.75525
62734343	chr10:62734343:A:G	7.29662e-36	-6.21526e-10	-1.7488
62734414	chr10:62734414:G:T	2.58997e-33	4.64934	-0.526142
62734455	chr10:62734455:T:A	1.68735e-36	-1.3651	-1.84795
62734959	chr10:62734959:T:G	3.98478e-36	-2.35372	-1.06993e-09
62735030	chr10:62735030:T:G	6.3204e-37	-2.36911	-1.8259
62735091	chr10:62735091:T:A	5.345e-36	-2.06004	-1.06993e-09
62735218	chr10:62735218:T:C	6.33935e-36	-6.21526e-10	-1.88943
62735345	chr10:62735345:GA:G	4.03115e-36	-2.34215	-1.06993e-09
62736281	chr10:62736281:T:TAGG	2.9609e-33	4.70431	-0.44727
62737110	chr10:62737110:G:A	4.684e-33	5.57121	-0.855511
62737240	chr10:62737240:G:A	4.67593e-33	5.56603	-0.852052
62737325	chr10:62737325:C:T	7.13076e-36	-6.21526e-10	-1.77179
62737597	chr10:62737597:G:A	1.62192e-36	-1.39704	-1.85555
62738008	chr10:62738008:C:T	2.96239e-33	4.71487	-0.457321
62738564	chr10:62738564:G:C	6.45343e-36	-6.21526e-10	-1.87159
62739105	chr10:62739105:G:A	3.05298e-33	4.71555	-0.427878
62739188	chr10:62739188:A:AT	8.20985e-34	4.57404	-1.59974
62739433	chr10:62739433:T:A	5.1439e-36	-2.09839	-1.06993e-09
62739689	chr10:62739689:G:A	7.33068e-36	-6.21526e-10	-1.74414
62739758	chr10:62739758:A:G	5.03684e-36	-2.11943	-1.06993e-09
62739920	chr10:62739920:A:T	4.28249e-36	-2.06303	-0.218646
62740096	chr10:62740096:G:T	6.84759e-37	-2.31027	-1.80462
62740167	chr10:62740167:G:A	3.7725e-36	-2.40847	-1.06993e-09
62740169	chr10:62740169:C:T	1.08808e-36	-2.03023	-1.62156
62740435	chr10:62740435:G:C	9.81461e-36	-1.45233	-1.06993e-09
62740675	chr10:62740675:G:A	1.79537e-36	-1.28792	-1.86307
62741360	chr10:62741360:A:C	7.28683e-36	-6.21526e-10	-1.75014
62742210	chr10:62742210:C:T	3.82555e-36	-2.3945	-1.06993e-09
62742483	chr10:62742483:G:A	6.63681e-37	-2.3703	-1.77586
62742544	chr10:62742544:G:A	7.1382e-37	-2.30145	-1.77188
62743005	chr10:62743005:T:C	8.75791e-36	-6.21526e-10	-1.56625
62743036	chr10:62743036:T:C	8.03979e-34	4.2999	-1.34654
62743281	chr10:62743281:T:C	3.79769e-36	-2.40181	-1.06993e-09
62743961	chr10:62743961:T:C	3.77391e-36	-2.06428	-0.343814
62744071	chr10:62744071:C:T	3.84523e-36	-2.38937	-1.06993e-09
62744443	chr10:62744443:C:T	4.89524e-34	4.26994	-1.81271
62744452	chr10:62744452:T:C	8.62331e-34	4.29283	-1.26939
62745326	chr10:62745326:C:T	7.5267e-37	-2.37812	-1.64222
62745379	chr10:62745379:G:A	6.91577e-36	-6.21526e-10	-1.8024
62745434	chr10:62745434:G:A	6.37655e-36	-6.21526e-10	-1.88358
62745688	chr10:62745688:C:G	7.18601e-33	5.8965	-0.752816
62746344	chr10:62746344:A:G	7.17336e-37	-2.35353	-1.71489
62746532	chr10:62746532:G:T	4.74103e-36	-2.17995	-1.06993e-09
62746543	chr10:62746543:A:G	8.83895e-35	-6.21526e-10	0.745547
62746718	chr10:62746718:A:G	7.62478e-37	-2.35291	-1.65448
62747211	chr10:62747211:C:T	7.87189e-33	5.94947	-0.714626
62747227	chr10:62747227:C:T	2.10223e-35	-6.21526e-10	-0.690621
62748082	chr10:62748082:AG:A	5.95396e-33	5.7318	-0.776197
62748144	chr10:62748144:C:T	7.47587e-37	-2.27327	-1.75384
62748250	chr10:62748250:C:T	9.1032e-37	-2.31293	-1.51723
62748251	chr10:62748251:G:A	6.61321e-36	-6.21526e-10	-1.84714
62748298	chr10:62748298:G:A	7.81252e-37	-2.36773	-1.61534
62748340	chr10:62748340:C:T	5.19198e-33	5.57204	-0.753378
62748478	chr10:62748478:A:G	6.06616e-37	-2.39953	-1.83654
62748658	chr10:62748658:A:G	5.57353e-33	5.29237	-0.402791
62748715	chr10:62748715:G:A	3.44198e-33	4.34464	0.0629582
62748819	chr10:62748819:C:T	3.89825e-36	-2.37568	-1.06993e-09
62748961	chr10:62748961:A:G	5.47885e-34	3.90605	-1.33619
62749222	chr10:62749222:C:T	6.39216e-36	-6.21526e-10	-1.88113
62749997	chr10:62749997:A:G	6.57878e-37	-2.38696	-1.76798
62750064	chr10:62750064:T:A	7.16737e-36	-6.21526e-10	-1.76667
62750208	chr10:62750208:A:G	9.01466e-37	-2.2498	-1.59013
62750627	chr10:62750627:T:C	4.4126e-33	5.2448	-0.588791
62750736	chr10:62750736:A:G	6.24491e-37	-2.31753	-1.8895
62750924	chr10:62750924:T:TC	2.98023e-34	3.76407	-1.8031
62751573	chr10:62751573:C:T	2.04074e-35	-6.21526e-10	-0.72031
62751628	chr10:62751628:TATATG:T	8.57627e-37	-2.26153	-1.62826
62751893	chr10:62751893:A:T	2.02125e-36	-2.05005	-0.982444
62751916	chr10:62751916:T:C	8.54928e-37	-2.2811	-1.61185
62751921	chr10:62751921:G:A	4.99308e-33	5.33138	-0.55178
62752000	chr10:62752000:A:G	4.66438e-33	5.30967	-0.598169
62752364	chr10:62752364:T:C	8.81001e-37	-2.2823	-1.5806
62753470	chr10:62753470:C:T	4.19018e-33	5.17871	-0.574421
62753591	chr10:62753591:C:T	7.1397e-36	-6.21526e-10	-1.77054
62753778	chr10:62753778:C:T	3.78682e-36	-2.40468	-1.06993e-09
62753785	chr10:62753785:C:T	7.14336e-36	-6.21526e-10	-1.77002
62754211	chr10:62754211:CAT:C	6.33708e-36	-6.21526e-10	-1.88979
62754222	chr10:62754222:C:A	1.33208e-35	-1.63419	0.487314
62754351	chr10:62754351:C:T	3.63071e-33	4.64034	-0.179359
62754494	chr10:62754494:C:T	7.99213e-36	-6.21526e-10	-1.65775
62754955	chr10:62754955:G:A	6.87023e-37	-2.36585	-1.74575
62756003	chr10:62756003:G:A	7.14711e-36	-6.21526e-10	-1.7695
62756544	chr10:62756544:C:T	6.67118e-36	-6.21526e-10	-1.83841
62756546	chr10:62756546:T:C	3.41253e-34	3.88228	-1.78586
62756688	chr10:62756688:G:A	4.06962e-36	-2.33266	-1.06993e-09
62756698	chr10:62756698:G:A	6.34338e-36	-6.21526e-10	-1.88879
62757199	chr10:62757199:ATCAGAGAGGTCAATAT:A	6.4608e-36	-6.21526e-10	-1.87045
62757407	chr10:62757407:G:C	7.70743e-36	-1.69402	-1.06993e-09
62757460	chr10:62757460:C:T	7.98501e-36	-6.21526e-10	-1.65864
62757553	chr10:62757553:G:A	7.04347e-36	-6.21526e-10	-1.7841
62758415	chr10:62758415:A:T	4.01945e-36	-2.34506	-1.06993e-09
62758470	chr10:62758470:C:T	6.46821e-36	-6.21526e-10	-1.86931
62758503	chr10:62758503:C:T	1.37494e-32	5.79254	-1.06993e-09
62758927	chr10:62758927:C:A	8.59099e-37	-2.30468	-1.5834
62759539	chr10:62759539:T:C	2.86979e-33	5.0898	-0.864008
62760092	chr10:62760092:T:C	6.64198e-36	-6.21526e-10	-1.8428
62760269	chr10:62760269:A:G	6.67268e-36	-6.21526e-10	-1.83818
62760288	chr10:62760288:T:G	4.01823e-36	-2.34537	-1.06993e-09
62760375	chr10:62760375:A:G	6.16914e-33	5.71158	-0.720474
62761260	chr10:62761260:C:T	2.28174e-36	-1.32958	-1.58169
62762069	chr10:62762069:G:A	7.13916e-33	5.48451	-0.347365
62762176	chr10:62762176:G:A	5.88554e-36	-2.04921	0.0855028
62762354	chr10:62762354:C:G	1.06256e-32	6.64713	-1.11231
62762630	chr10:62762630:G:A	2.86223e-36	-2.33661	-0.347996
62762651	chr10:62762651:A:G	1.92131e-36	-2.3419	-0.741293
62762679	chr10:62762679:T:C	2.26503e-36	-2.38132	-0.537299
62762738	chr10:62762738:A:G	6.1167e-36	-2.09194	0.166752
62762847	chr10:62762847:C:T	2.24771e-36	-2.37695	-0.549341
62762850	chr10:62762850:C:T	2.27546e-36	-2.37575	-0.538272
62762978	chr10:62762978:A:G	3.83731e-36	-2.39143	-1.06993e-09
62763104	chr10:62763104:G:A	5.87633e-37	-2.39919	-1.86866
62763272	chr10:62763272:G:A	3.94178e-36	-2.36457	-1.06993e-09
62763822	chr10:62763822:A:T	1.16963e-33	5.20215	-1.87392
62764090	chr10:62764090:G:T	6.59409e-36	-6.21526e-10	-1.85003
62764131	chr10:62764131:C:CT	2.32155e-36	-2.38188	-0.512093
62764276	chr10:62764276:A:G	6.69832e-36	-6.21526e-10	-1.83435
62764318	chr10:62764318:A:G	1.74346e-36	-1.4364	-1.74393
62764452	chr10:62764452:T:C	6.61937e-36	-6.21526e-10	-1.84621
62764507	chr10:62764507:G:A	3.81836e-36	-2.39638	-1.06993e-09
62764530	chr10:62764530:G:A	5.90345e-33	5.74183	-0.794739
62765153	chr10:62765153:A:G	6.80849e-36	-6.21526e-10	-1.81804
62765259	chr10:62765259:T:A	6.57169e-36	-6.21526e-10	-1.85343
62765310	chr10:62765310:G:A	3.67519e-34	3.02245	-0.851876
62765457	chr10:62765457:C:T	1.6861e-35	-6.21526e-10	-0.9112
62765699	chr10:62765699:C:A	6.3561e-36	-6.21526e-10	-1.88679
62765787	chr10:62765787:T:C	8.2114e-35	2.3364	-1.6645
62766080	chr10:62766080:G:A	7.83453e-36	-6.21526e-10	-1.67766
62767536	chr10:62767536:C:T	6.83623e-36	-6.21526e-10	-1.81397
62767825	chr10:62767825:C:T	1.55115e-35	-0.994627	-1.06993e-09
62767847	chr10:62767847:G:A	8.54803e-36	-6.21526e-10	-1.59051
62768059	chr10:62768059:C:T	1.12593e-35	-6.21526e-10	-1.31501
62768965	chr10:62768965:C:T	3.81534e-36	-2.39717	-1.06993e-09
62769103	chr10:62769103:C:T	1.06054e-35	-6.21526e-10	-1.37484
62769619	chr10:62769619:G:A	4.84472e-36	-2.15832	-1.06993e-09
62769631	chr10:62769631:C:T	7.77685e-36	-6.21526e-10	-1.68506
62769646	chr10:62769646:C:G	6.41804e-36	-6.21526e-10	-1.87709
62769672	chr10:62769672:C:A	7.43597e-36	-1.72988	-1.06993e-09
62769965	chr10:62769965:T:G	9.41159e-36	-6.21526e-10	-1.49426
62770052	chr10:62770052:G:A	5.85659e-37	-2.38164	-1.88958
62770084	chr10:62770084:C:T	9.13405e-36	-1.5242	-1.06993e-09
62770422	chr10:62770422:G:T	1.56044e-35	-0.988652	-1.06993e-09
62770758	chr10:62770758:C:T	6.38337e-36	-6.21526e-10	-1.88251
62771400	chr10:62771400:G:A	1.16482e-36	-2.34783	-1.23581
62771515	chr10:62771515:A:G	5.46767e-35	0.265232	-1.06993e-09
62772197	chr10:62772197:T:C	2.14824e-35	-0.66897	-1.06993e-09
62772239	chr10:62772239:AT:A	1.938e-36	-1.3648	-1.70975
62772433	chr10:62772433:G:A	5.78342e-37	-2.39402	-1.88978
62772832	chr10:62772832:G:A	5.78751e-37	-2.39383	-1.88926
62772835	chr10:62772835:T:C	2.24781e-33	4.6099	-0.628388
62773560	chr10:62773560:A:G	6.73945e-36	-6.21526e-10	-1.82823
62773563	chr10:62773563:G:A	1.06122e-35	-6.21526e-10	-1.3742
62773794	chr10:62773794:C:A	4.40222e-35	-6.21526e-10	0.0484882
62773796	chr10:62773796:A:G	7.41932e-36	-6.21526e-10	-1.73212
62774081	chr10:62774081:T:C	1.20296e-35	-6.21526e-10	-1.24884
62774144	chr10:62774144:T:A	4.47129e-33	6.46381	-1.79459
62774203	chr10:62774203:T:C	7.4081e-36	-6.21526e-10	-1.73363
62774394	chr10:62774394:T:G	1.51647e-36	-1.57432	-1.7455
62774715	chr10:62774715:G:A	3.82508e-36	-2.39463	-1.06993e-09
62775122	chr10:62775122:G:A	6.41395e-36	-6.21526e-10	-1.87773
62775459	chr10:62775459:C:T	3.86091e-36	-2.3853	-1.06993e-09
62775758	chr10:62775758:T:C	9.11993e-36	-6.21526e-10	-1.52574
62775837	chr10:62775837:T:C	6.56458e-36	-6.21526e-10	-1.85452
62775886	chr10:62775886:T:A	6.53671e-36	-6.21526e-10	-1.85877
62775890	chr10:62775890:TTA:T	9.52988e-36	-6.21526e-10	-1.48177
62776381	chr10:62776381:C:T	3.28526e-35	-0.244176	-1.06993e-09
62776539	chr10:62776539:C:T	1.05137e-36	-2.09061	-1.5955
62776609	chr10:62776609:G:A	1.00851e-35	-6.21526e-10	-1.42515
62776629	chr10:62776629:C:T	6.96243e-36	-6.21526e-10	-1.79568
62777072	chr10:62777072:AAACTTG:A	6.33818e-36	-6.21526e-10	-1.88961
62777700	chr10:62777700:T:C	1.47474e-36	-1.63565	-1.71208
62777910	chr10:62777910:A:G	3.79287e-36	-2.40308	-1.06993e-09
62777968	chr10:62777968:G:T	1.46414e-36	-1.64376	-1.71118
62778356	chr10:62778356:G:A	5.81847e-37	-2.38831	-1.88945
62778362	chr10:62778362:C:T	5.20491e-36	-2.0866	-1.06993e-09
62778418	chr10:62778418:CA:C	1.00624e-35	-6.21526e-10	-1.4274
62778783	chr10:62778783:A:G	7.60623e-36	-6.21526e-10	-1.70724
62779259	chr10:62779259:AG:A	5.82061e-37	-2.38781	-1.88958
62779479	chr10:62779479:A:G	1.4659e-36	-1.64167	-1.71207
62779578	chr10:62779578:T:G	4.62851e-35	0.0986134	-1.06993e-09
62780026	chr10:62780026:G:A	1.42896e-36	-1.65427	-1.72499
62780161	chr10:62780161:T:C	2.64802e-33	5.7867	-1.64134
62780231	chr10:62780231:A:G	7.68485e-36	-6.21526e-10	-1.69696
62780904	chr10:62780904:A:G	7.58385e-36	-6.21526e-10	-1.71018
62780945	chr10:62780945:T:C	1.4643e-36	-1.64241	-1.71242
62781150	chr10:62781150:G:A	8.42041e-34	4.81513	-1.81551
62781400	chr10:62781400:G:A	6.23138e-37	-2.33996	-1.86923
62781559	chr10:62781559:T:C	2.54669e-33	5.78869	-1.68234
62781613	chr10:62781613:C:T	7.05647e-37	-2.40677	-1.67808
62781644	chr10:62781644:A:G	2.60336e-33	5.82128	-1.69293
62781977	chr10:62781977:G:A	7.75547e-36	-6.21526e-10	-1.68781
62782023	chr10:62782023:G:A	6.84273e-36	-6.21526e-10	-1.81302
62782183	chr10:62782183:T:C	6.18666e-37	-2.34072	-1.87568
62782226	chr10:62782226:A:G	6.35849e-36	-6.21526e-10	-1.88641
62782417	chr10:62782417:T:C	6.1877e-37	-2.33934	-1.87689
62782555	chr10:62782555:T:C	1.02247e-35	-6.21526e-10	-1.4114
62783681	chr10:62783681:T:C	3.41844e-33	6.11371	-1.71298
62783715	chr10:62783715:C:T	7.35526e-37	-2.26238	-1.781
62783880	chr10:62783880:ACACTCTT:A	5.15607e-36	-2.09603	-1.06993e-09
62783943	chr10:62783943:T:C	5.85039e-37	-2.3836	-1.88868
62783978	chr10:62783978:T:C	1.97485e-36	-1.45886	-1.59685
62784002	chr10:62784002:A:G	7.46457e-36	-6.21526e-10	-1.72604
62784017	chr10:62784017:T:A	2.40261e-33	5.75362	-1.70551
62784371	chr10:62784371:G:C	1.50221e-36	-1.6379	-1.69137
62784650	chr10:62784650:C:A	6.33945e-36	-6.21526e-10	-1.88941
62785574	chr10:62785574:T:G	1.78452e-35	-6.21526e-10	-0.854472
62785579	chr10:62785579:A:G	6.41158e-36	-6.21526e-10	-1.8781
62785776	chr10:62785776:G:A	7.95454e-36	-6.21526e-10	-1.66246
62786069	chr10:62786069:C:A	9.61391e-36	-6.21526e-10	-1.47299
62786156	chr10:62786156:A:G	5.83619e-37	-2.38503	-1.88969
62786316	chr10:62786316:C:T	6.43583e-36	-6.21526e-10	-1.87432
62786404	chr10:62786404:A:G	6.53167e-33	6.86583	-1.81761
62787151	chr10:62787151:T:C	9.87311e-36	-6.21526e-10	-1.44639
62787507	chr10:62787507:T:C	1.97611e-36	-1.46582	-1.58926
62787633	chr10:62787633:T:C	1.22493e-35	-1.23074	-1.06993e-09
62788027	chr10:62788027:T:C	6.28824e-34	4.52124	-1.81359
62788067	chr10:62788067:C:T	7.29181e-36	-6.21526e-10	-1.74945
62788160	chr10:62788160:A:G	6.24523e-37	-2.33257	-1.87441
62788608	chr10:62788608:G:A	7.61868e-36	-6.21526e-10	-1.7056
62788797	chr10:62788797:A:C	6.11791e-37	-2.34853	-1.87904
62788994	chr10:62788994:G:A	6.7403e-36	-6.21526e-10	-1.8281
62789094	chr10:62789094:G:A	1.26172e-36	-2.1271	-1.37663
62789141	chr10:62789141:T:C	4.6261e-35	-6.21526e-10	0.098094
62789851	chr10:62789851:T:C	6.40977e-37	-2.33401	-1.84696
62789939	chr10:62789939:T:G	6.80523e-36	-6.21526e-10	-1.81851
62789992	chr10:62789992:G:A	7.00693e-37	-2.28828	-1.80361
62790763	chr10:62790763:G:T	1.03058e-35	-6.21526e-10	-1.4035
62791817	chr10:62791817:A:T	5.79411e-37	-2.39307	-1.88888
62792250	chr10:62792250:G:A	7.23737e-34	4.51479	-1.66657
62792308	chr10:62792308:G:C	5.83686e-37	-2.3896	-1.885
62792482	chr10:62792482:T:C	7.93806e-33	7.10616	-1.86295
62792847	chr10:62792847:G:A	9.82894e-33	7.33523	-1.87835
62793174	chr10:62793174:A:G	1.19948e-32	7.50681	-1.85078
62793341	chr10:62793341:C:T	7.25218e-36	-6.21526e-10	-1.7549
62793755	chr10:62793755:T:C	6.50415e-36	-6.21526e-10	-1.86377
62793850	chr10:62793850:CT:C	6.72548e-36	-6.21526e-10	-1.8303
62795049	chr10:62795049:TA:T	6.36427e-36	-6.21526e-10	-1.88551
62795188	chr10:62795188:A:G	6.98143e-36	-6.21526e-10	-1.79295
62795924	chr10:62795924:T:C	1.08606e-35	-6.21526e-10	-1.35106
62796004	chr10:62796004:T:C	9.30562e-36	-6.21526e-10	-1.50559
62796374	chr10:62796374:G:A	1.27147e-36	-1.90069	-1.59534
62796435	chr10:62796435:T:C	6.35881e-36	-6.21526e-10	-1.88636
62796478	chr10:62796478:CAG:C	4.3713e-32	8.83276	-1.88356
62797144	chr10:62797144:G:C	2.00035e-35	-6.21526e-10	-0.740299
62797433	chr10:62797433:T:A	6.62111e-36	-6.21526e-10	-1.84594
62797776	chr10:62797776:A:G	6.49183e-36	-6.21526e-10	-1.86566
62798280	chr10:62798280:C:T	6.8314e-36	-6.21526e-10	-1.81468
62798980	chr10:62798980:T:C	1.11427e-36	-1.74059	-1.88742
62799267	chr10:62799267:G:C	1.0918e-36	-1.76047	-1.88791
62799705	chr10:62799705:C:T	4.01205e-36	-2.3469	-1.06993e-09
62799881	chr10:62799881:G:A	1.06089e-36	-1.79082	-1.88628
62800050	chr10:62800050:A:C	8.08652e-36	-6.21526e-10	-1.64601
62800679	chr10:62800679:C:T	9.04606e-36	-6.21526e-10	-1.53388
62800710	chr10:62800710:A:G	1.07532e-36	-1.77523	-1.88836
62801118	chr10:62801118:G:A	1.08389e-36	-1.76854	-1.88711
62801330	chr10:62801330:T:C	7.22192e-36	-6.21526e-10	-1.75909
62801903	chr10:62801903:A:G	7.32874e-36	-6.21526e-10	-1.7444
62802079	chr10:62802079:C:A	3.77692e-36	-2.4073	-1.06993e-09
62802109	chr10:62802109:A:G	1.12381e-36	-1.73143	-1.88805
62802133	chr10:62802133:A:T	7.25376e-36	-6.21526e-10	-1.75469
62802151	chr10:62802151:A:C	7.01118e-36	-6.21526e-10	-1.7887
62802173	chr10:62802173:C:T	6.70635e-36	-6.21526e-10	-1.83315
62802260	chr10:62802260:T:G	8.56921e-35	0.714555	-1.06993e-09
62802527	chr10:62802527:GA:G	6.5315e-36	-6.21526e-10	-1.85957
62802764	chr10:62802764:G:A	1.03258e-36	-1.82607	-1.87807
62803013	chr10:62803013:T:C	6.89798e-36	-6.21526e-10	-1.80498
62803171	chr10:62803171:AC:A	1.16919e-36	-2.03903	-1.54087
62803449	chr10:62803449:A:C	8.08554e-36	-6.21526e-10	-1.64613
62803939	chr10:62803939:ACT:A	1.03584e-36	-2.15094	-1.55006
62803942	chr10:62803942:A:G	6.33984e-36	-6.21526e-10	-1.88935
62805132	chr10:62805132:G:T	8.30309e-33	7.14919	-1.86101
62805174	chr10:62805174:C:G	4.95073e-33	6.51651	-1.74543
62805251	chr10:62805251:G:A	1.15917e-36	-2.15112	-1.43738
62805674	chr10:62805674:G:A	7.28912e-36	-6.21526e-10	-1.74982
62806498	chr10:62806498:C:T	1.7789e-33	4.5038	-0.756253
62806770	chr10:62806770:G:T	7.14659e-36	-6.21526e-10	-1.76957
62806812	chr10:62806812:T:C	7.05767e-36	-6.21526e-10	-1.78209
62806902	chr10:62806902:G:A	2.8217e-35	-6.21526e-10	-0.396282
62807604	chr10:62807604:C:T	7.00642e-36	-6.21526e-10	-1.78938
62808178	chr10:62808178:C:T	6.94821e-36	-6.21526e-10	-1.79772
62808239	chr10:62808239:T:C	6.35464e-36	-6.21526e-10	-1.88702
62808557	chr10:62808557:AT:A	7.24521e-36	-6.21526e-10	-1.75587
62809948	chr10:62809948:GT:G	1.06433e-36	-1.8526	-1.82125
62810361	chr10:62810361:T:C	8.6619e-36	-6.21526e-10	-1.57727
62810651	chr10:62810651:C:T	7.03634e-36	-6.21526e-10	-1.78512
62810673	chr10:62810673:A:G	6.39052e-36	-6.21526e-10	-1.88139
62810705	chr10:62810705:A:C	1.94894e-34	1.53625	-1.06993e-09
62810865	chr10:62810865:G:A	7.67564e-36	-6.21526e-10	-1.69815
62810894	chr10:62810894:G:A	6.56983e-36	-6.21526e-10	-1.85372
62811173	chr10:62811173:C:G	9.7865e-36	-1.4552	-1.06993e-09
62811454	chr10:62811454:T:G	1.00716e-35	-6.21526e-10	-1.42649
62811516	chr10:62811516:G:A	9.72986e-37	-2.33819	-1.4254
62811609	chr10:62811609:G:A	6.47001e-36	-6.21526e-10	-1.86903
62812333	chr10:62812333:T:C	9.62462e-37	-2.3491	-1.42536
62812778	chr10:62812778:C:T	1.05612e-35	-6.21526e-10	-1.37902
62812920	chr10:62812920:A:T	9.39146e-37	-2.32575	-1.47324
62813552	chr10:62813552:T:G	1.56448e-36	-1.57936	-1.70929
62814011	chr10:62814011:T:C	6.34928e-36	-6.21526e-10	-1.88787
62814811	chr10:62814811:G:A	9.69245e-37	-2.40825	-1.35919
62815143	chr10:62815143:C:T	6.74035e-36	-6.21526e-10	-1.82809
62815287	chr10:62815287:T:G	1.06711e-35	-6.21526e-10	-1.36867
62815584	chr10:62815584:G:A	6.73238e-36	-6.21526e-10	-1.82928
62815600	chr10:62815600:C:G	9.69843e-37	-2.4093	-1.35753
62815650	chr10:62815650:G:T	6.67982e-36	-6.21526e-10	-1.83711
62815657	chr10:62815657:T:C	1.1599e-36	-2.3898	-1.19808
62816557	chr10:62816557:G:C	6.68564e-36	-6.21526e-10	-1.83624
62817509	chr10:62817509:G:T	1.02884e-35	-6.21526e-10	-1.40519
62817585	chr10:62817585:G:A	6.65225e-36	-6.21526e-10	-1.84125
62817929	chr10:62817929:C:T	5.99104e-37	-2.40517	-1.84335
62818723	chr10:62818723:C:T	8.42195e-37	-2.40609	-1.50186
62819089	chr10:62819089:A:T	9.44489e-37	-2.40692	-1.3864
62819222	chr10:62819222:G:T	7.25643e-33	6.90535	-1.75191
62819224	chr10:62819224:G:A	7.23004e-33	6.90411	-1.75432
62819299	chr10:62819299:C:T	9.69463e-37	-2.4088	-1.35842
62819767	chr10:62819767:C:T	1.09763e-35	-6.21526e-10	-1.34047
62820301	chr10:62820301:T:C	2.68248e-33	6.00768	-1.84939
62820385	chr10:62820385:G:A	1.65494e-35	-6.21526e-10	-0.929859
62820455	chr10:62820455:T:C	7.95093e-36	-6.21526e-10	-1.66292
62820564	chr10:62820564:G:C	7.02425e-36	-6.21526e-10	-1.78684
62820815	chr10:62820815:C:T	4.60513e-33	6.34094	-1.64222
62822338	chr10:62822338:G:A	6.35003e-36	-6.21526e-10	-1.88775
62822566	chr10:62822566:C:T	5.21486e-33	6.17198	-1.34892
62822675	chr10:62822675:C:A	1.16492e-35	-6.21526e-10	-1.28097
62823006	chr10:62823006:G:A	9.6935e-37	-2.4093	-1.35803
62823282	chr10:62823282:T:C	6.72468e-36	-6.21526e-10	-1.83042
62823389	chr10:62823389:G:T	5.3889e-33	6.2419	-1.38601
62823503	chr10:62823503:C:T	9.94268e-37	-2.4093	-1.33265
62823681	chr10:62823681:C:T	8.31051e-37	-2.39952	-1.52175
62824369	chr10:62824369:C:A	6.3399e-36	-6.21526e-10	-1.88934
62824693	chr10:62824693:A:C	1.16492e-35	-6.21526e-10	-1.28097
62824857	chr10:62824857:A:G	9.68326e-36	-6.21526e-10	-1.46581
62824982	chr10:62824982:T:C	6.56865e-36	-6.21526e-10	-1.8539
62825627	chr10:62825627:T:G	6.71592e-37	-2.40729	-1.72702
62825654	chr10:62825654:G:A	1.58365e-35	-6.21526e-10	-0.973889
62825779	chr10:62825779:C:G	1.20354e-35	-6.21526e-10	-1.24835
62825989	chr10:62825989:G:C	1.23746e-35	-6.21526e-10	-1.22056
62826221	chr10:62826221:G:A	1.17633e-35	-6.21526e-10	-1.27122
62826635	chr10:62826635:G:A	3.38179e-33	4.68609	-0.29614
62827197	chr10:62827197:G:A	6.36998e-36	-6.21526e-10	-1.88461
62827740	chr10:62827740:C:T	1.09536e-35	-6.21526e-10	-1.34254
62827963	chr10:62827963:C:T	6.73957e-36	-6.21526e-10	-1.82821
62828310	chr10:62828310:G:C	4.13256e-33	6.25912	-1.66867
62828347	chr10:62828347:G:A	5.04905e-33	6.29241	-1.50166
62828419	chr10:62828419:AT:A	5.71072e-37	-2.40744	-1.88901
62828432	chr10:62828432:A:G	8.19807e-36	-6.21526e-10	-1.63231
62828449	chr10:62828449:C:T	1.09351e-32	6.40157	-0.838037
62828636	chr10:62828636:T:A	6.74329e-36	-6.21526e-10	-1.82766
62828664	chr10:62828664:G:A	4.02214e-33	4.67286	-0.109501
62828775	chr10:62828775:G:T	6.53443e-36	-6.21526e-10	-1.85912
62828801	chr10:62828801:G:A	4.25791e-33	6.17827	-1.55794
62828920	chr10:62828920:T:C	8.95059e-37	-2.40575	-1.44133
62829874	chr10:62829874:A:G	1.13155e-35	-6.21526e-10	-1.31003
62830107	chr10:62830107:C:T	3.81714e-33	6.38488	-1.87383
62830790	chr10:62830790:GA:G	3.84261e-33	6.3928	-1.8751
62830803	chr10:62830803:C:T	5.60376e-33	6.50444	-1.60945
62830899	chr10:62830899:T:C	3.80346e-33	6.39724	-1.88978
62831489	chr10:62831489:C:T	7.52244e-36	-6.21526e-10	-1.71832
62831707	chr10:62831707:A:G	1.23306e-35	-6.21526e-10	-1.22412
62831797	chr10:62831797:A:G	1.06092e-32	6.85258	-1.31931
62831880	chr10:62831880:G:C	1.29696e-36	-2.4093	-1.06688
62831984	chr10:62831984:T:C	9.51437e-33	7.26193	-1.83758
62832469	chr10:62832469:GTATT:G	6.90804e-36	-6.21526e-10	-1.80352
62833045	chr10:62833045:G:A	5.83138e-33	6.2027	-1.2679
62833097	chr10:62833097:G:A	3.77415e-36	-2.40803	-1.06993e-09
62833357	chr10:62833357:A:G	1.99952e-34	3.36347	-1.8016
62833394	chr10:62833394:A:G	1.36664e-36	-2.40742	-1.01643
62833913	chr10:62833913:A:G	6.39315e-36	-6.21526e-10	-1.88098
62833983	chr10:62833983:T:C	1.13511e-36	-2.32347	-1.28601
62834193	chr10:62834193:A:T	8.87067e-36	-6.21526e-10	-1.55346
62834404	chr10:62834404:C:T	1.55066e-32	5.5405	0.372318
62835493	chr10:62835493:A:G	7.06175e-36	-6.21526e-10	-1.78151
62835683	chr10:62835683:ATAAAGCACATAAAAACAC:A	3.23602e-32	5.5749	1.07358
62835946	chr10:62835946:G:A	4.07226e-36	-2.33201	-1.06993e-09
62836114	chr10:62836114:G:C	6.54558e-36	-6.21526e-10	-1.85742
62836635	chr10:62836635:A:G	1.14011e-36	-2.32455	-1.28054
62836722	chr10:62836722:G:T	1.33817e-35	-6.21526e-10	-1.14232
62837429	chr10:62837429:T:C	9.3699e-37	-2.36934	-1.43195
62837681	chr10:62837681:A:T	1.108e-36	-2.34865	-1.285
62837761	chr10:62837761:G:A	3.50788e-32	4.97477	1.75438
62837961	chr10:62837961:G:A	9.3954e-37	-2.39274	-1.40583
62838233	chr10:62838233:C:T	2.82901e-33	3.8111	0.400377
62838358	chr10:62838358:G:A	1.01431e-36	-2.39411	-1.32789
62838821	chr10:62838821:C:A	1.23811e-35	-1.22003	-1.06993e-09
62838861	chr10:62838861:C:T	2.46613e-34	3.5922	-1.82058
62839228	chr10:62839228:G:A	1.14253e-36	-2.31796	-1.285
62839340	chr10:62839340:A:G	9.36342e-37	-2.37581	-1.42617
62840079	chr10:62840079:G:A	6.08293e-36	-2.3105	0.37978
62840362	chr10:62840362:C:A	8.41515e-36	-6.21526e-10	-1.60617
62840809	chr10:62840809:A:G	6.43262e-36	-6.21526e-10	-1.87482
62841232	chr10:62841232:T:A	9.07228e-36	-6.21526e-10	-1.53098
62841675	chr10:62841675:G:A	1.81163e-33	4.11766	-0.351884
62842577	chr10:62842577:T:A	2.98565e-32	5.5491	1.01885
62842848	chr10:62842848:A:G	1.01269e-33	3.58746	-0.403295
62843007	chr10:62843007:A:G	1.47369e-33	3.97398	-0.414659
62843138	chr10:62843138:C:T	7.69185e-36	-1.69604	-1.06993e-09
62843484	chr10:62843484:T:A	4.04131e-36	-2.33964	-1.06993e-09
62843519	chr10:62843519:C:T	9.87306e-37	-2.36704	-1.38194
62843559	chr10:62843559:G:A	7.45809e-34	3.65497	-0.77671
62843574	chr10:62843574:C:A	7.32951e-33	4.83162	0.331834
62843665	chr10:62843665:C:T	6.34242e-36	-6.21526e-10	-1.88895
62843899	chr10:62843899:T:C	5.05937e-36	-2.39371	0.278748
62844405	chr10:62844405:G:A	4.01801e-36	-2.34542	-1.06993e-09
62844788	chr10:62844788:G:C	1.00509e-36	-2.35076	-1.38037
62845239	chr10:62845239:G:A	3.17272e-33	4.75611	-0.429968
62845524	chr10:62845524:C:A	1.02737e-36	-2.31262	-1.39659
62845621	chr10:62845621:C:T	2.89687e-33	4.6944	-0.459224
62845638	chr10:62845638:G:A	2.79097e-33	4.65102	-0.453087
62845974	chr10:62845974:G:A	2.99675e-33	4.73595	-0.466872
62846227	chr10:62846227:C:T	1.01076e-36	-2.3257	-1.39981
62846264	chr10:62846264:CA:C	1.06925e-33	3.75009	-0.511585
62846627	chr10:62846627:C:T	2.87706e-33	4.70039	-0.47207
62846680	chr10:62846680:A:C	8.11294e-36	-6.21526e-10	-1.64275
62846836	chr10:62846836:CAGAAACCAAATGGGCTTTTCAGAAGACAGGAGTGTCCAGTCCTCTTG:C	8.85606e-36	-6.21526e-10	-1.5551
62847511	chr10:62847511:A:G	2.73765e-33	4.67166	-0.493016
62847717	chr10:62847717:G:A	2.94993e-33	4.69874	-0.445406
62847917	chr10:62847917:G:C	7.65334e-36	-6.21526e-10	-1.70106
62847942	chr10:62847942:G:A	1.35714e-35	-6.21526e-10	-1.12824
62848279	chr10:62848279:A:G	2.96691e-33	4.7072	-0.44813
62848432	chr10:62848432:C:G	7.69018e-36	-1.69626	-1.06993e-09
62848435	chr10:62848435:C:T	2.57261e-35	-0.4887	-1.06993e-09
62849038	chr10:62849038:T:G	9.95258e-34	3.70329	-0.536491
62849440	chr10:62849440:C:T	1.1109e-36	-2.34662	-1.28441
62849674	chr10:62849674:A:G	2.83469e-33	4.64744	-0.433958
62849699	chr10:62849699:A:G	6.46003e-36	-6.21526e-10	-1.87057
62850180	chr10:62850180:C:T	2.84069e-33	4.66687	-0.451278
62850276	chr10:62850276:T:C	6.33973e-36	-6.21526e-10	-1.88937
62850381	chr10:62850381:C:A	2.82512e-33	4.64639	-0.43629
62850489	chr10:62850489:T:C	2.47101e-33	4.52623	-0.450058
62850651	chr10:62850651:C:T	1.41702e-35	-6.21526e-10	-1.08507
62850958	chr10:62850958:T:C	5.20403e-33	4.72676	0.0942245
62851011	chr10:62851011:G:C	6.89605e-36	-6.21526e-10	-1.80526
62851172	chr10:62851172:T:G	2.31732e-32	5.86637	0.448179
62851282	chr10:62851282:A:G	5.94538e-36	-1.95359	-1.06993e-09
62851432	chr10:62851432:T:C	5.67412e-33	4.84131	0.0661567
62851628	chr10:62851628:C:T	6.3398e-33	4.92433	0.0940685
62851717	chr10:62851717:C:T	1.02879e-36	-2.33087	-1.37695
62851949	chr10:62851949:C:T	4.87793e-33	4.53496	0.221312
62852120	chr10:62852120:G:A	7.40323e-36	-6.21526e-10	-1.73429
62852439	chr10:62852439:C:T	8.84507e-36	-6.21526e-10	-1.55635
62852505	chr10:62852505:A:G	1.61045e-33	3.5647	0.0833624
62852763	chr10:62852763:C:T	1.00771e-36	-2.3112	-1.41733
62852959	chr10:62852959:C:CCT	1.10126e-36	-2.35449	-1.28526
62853911	chr10:62853911:C:T	7.82927e-36	-6.21526e-10	-1.67834
62853948	chr10:62853948:C:T	6.38288e-33	4.95316	0.0720049
62854095	chr10:62854095:C:A	2.28689e-33	3.81878	0.179964
62854149	chr10:62854149:C:T	6.19444e-33	4.93771	0.0574905
62854308	chr10:62854308:A:G	6.04752e-33	4.897	0.0741995
62854429	chr10:62854429:G:C	1.02838e-33	3.7704	-0.570866
62854579	chr10:62854579:G:A	7.11655e-33	5.27331	-0.13934
62854613	chr10:62854613:G:A	7.84843e-36	-6.21526e-10	-1.67589
62854866	chr10:62854866:G:T	6.70039e-36	-6.21526e-10	-1.83404
62855137	chr10:62855137:TTC:T	6.36191e-36	-6.21526e-10	-1.88588
62855668	chr10:62855668:G:T	4.01527e-36	-2.3461	-1.06993e-09
62855716	chr10:62855716:A:G	7.53036e-33	5.07437	0.116126
62855866	chr10:62855866:C:T	1.05628e-36	-2.30076	-1.38069
62855913	chr10:62855913:G:A	9.22195e-36	-6.21526e-10	-1.51462
62856010	chr10:62856010:A:G	9.77317e-33	5.22714	0.224055
62856367	chr10:62856367:C:A	3.04769e-35	-6.21526e-10	-0.319236
62856575	chr10:62856575:T:C	6.3483e-36	-6.21526e-10	-1.88802
62856602	chr10:62856602:C:T	1.14417e-35	-6.21526e-10	-1.29894
62856612	chr10:62856612:A:C	6.68308e-36	-6.21526e-10	-1.83663
62856825	chr10:62856825:T:C	9.12756e-33	5.16191	0.220934
62857180	chr10:62857180:T:C	1.2169e-33	3.38034	-0.0124829
62857905	chr10:62857905:T:C	7.39898e-33	5.02107	0.151821
62858034	chr10:62858034:T:C	7.92146e-33	5.05262	0.188509
62858052	chr10:62858052:T:C	2.81323e-33	3.92466	0.281219
62858110	chr10:62858110:T:TA	7.70639e-36	-6.21526e-10	-1.69416
62858718	chr10:62858718:G:A	6.51779e-37	-2.28254	-1.88171
62858921	chr10:62858921:C:A	6.99665e-36	-6.21526e-10	-1.79077
62859197	chr10:62859197:C:T	8.01958e-36	-6.21526e-10	-1.65432
62860098	chr10:62860098:G:A	8.17715e-36	-6.21526e-10	-1.63486
62860282	chr10:62860282:C:T	4.92317e-34	4.31401	-1.85109
62860597	chr10:62860597:T:C	8.15566e-36	-1.63749	-1.06993e-09
62860619	chr10:62860619:C:T	8.93657e-36	-6.21526e-10	-1.54605
62861116	chr10:62861116:A:G	9.97897e-37	-2.36058	-1.37773
62863436	chr10:62863436:C:G	1.92076e-32	6.7053	-0.578444
62863621	chr10:62863621:A:G	7.88026e-37	-2.37687	-1.59756
62863689	chr10:62863689:T:C	1.52287e-32	5.77719	0.117542
62863762	chr10:62863762:G:T	1.24962e-35	-6.21526e-10	-1.21078
62863763	chr10:62863763:C:T	4.25345e-36	-2.28848	-1.06993e-09
62864199	chr10:62864199:C:T	1.51062e-33	4.93847	-1.3544
62864500	chr10:62864500:T:C	3.65141e-32	6.76925	-1.06993e-09
62864585	chr10:62864585:T:C	6.34088e-36	-6.21526e-10	-1.88919
62864705	chr10:62864705:A:T	1.78575e-33	4.22035	-0.468965
62864807	chr10:62864807:T:A	7.84299e-36	-6.21526e-10	-1.67659
62864820	chr10:62864820:C:T	1.09583e-35	-6.21526e-10	-1.34211
62866159	chr10:62866159:T:C	4.93382e-36	-2.39307	0.252976
62866266	chr10:62866266:G:A	7.84313e-37	-2.39946	-1.5797
62867346	chr10:62867346:G:A	2.23094e-35	-6.21526e-10	-0.631196
62867828	chr10:62867828:C:T	1.60474e-35	-6.21526e-10	-0.960658
62867876	chr10:62867876:G:C	1.13513e-34	-6.21526e-10	0.99571
62868995	chr10:62868995:T:C	7.69257e-37	-2.40143	-1.59711
62869301	chr10:62869301:G:A	2.51798e-34	1.79242	-1.06993e-09
62869563	chr10:62869563:A:G	5.83602e-33	5.34508	-0.409484
62869567	chr10:62869567:G:A	7.38943e-33	5.48717	-0.315573
62869665	chr10:62869665:T:C	5.56996e-33	4.85401	0.034931
62869871	chr10:62869871:C:T	7.29822e-36	-6.21526e-10	-1.74858
62870438	chr10:62870438:C:T	6.52754e-36	-6.21526e-10	-1.86018
62870778	chr10:62870778:G:A	7.888e-37	-2.4042	-1.56925
62870861	chr10:62870861:G:A	9.14515e-36	-1.52298	-1.06993e-09
62871359	chr10:62871359:G:A	7.43989e-33	7.04699	-1.86859
62871986	chr10:62871986:C:A	8.93048e-33	7.22179	-1.86077
62872061	chr10:62872061:C:G	6.74568e-36	-6.21526e-10	-1.8273
62872319	chr10:62872319:G:A	3.97347e-36	-2.35657	-1.06993e-09
62872327	chr10:62872327:C:T	9.19028e-37	-2.39371	-1.42693
62872552	chr10:62872552:G:A	1.37207e-35	-6.21526e-10	-1.1173
62872956	chr10:62872956:C:T	1.47254e-35	-6.21526e-10	-1.04663
62873581	chr10:62873581:T:A	3.88477e-36	-2.37914	-1.06993e-09
62873690	chr10:62873690:T:C	4.11153e-35	-0.0198265	-1.06993e-09
62873973	chr10:62873973:C:T	5.10701e-36	-2.38463	0.279044
62874876	chr10:62874876:C:G	6.92106e-36	-6.21526e-10	-1.80164
62875003	chr10:62875003:G:A	6.53394e-36	-6.21526e-10	-1.8592
62875448	chr10:62875448:C:T	1.19989e-32	7.22245	-1.56609
62875505	chr10:62875505:T:A	5.83725e-37	-2.38511	-1.88942
62876066	chr10:62876066:G:A	1.08462e-36	-2.37701	-1.27796
62876319	chr10:62876319:T:C	7.27798e-37	-2.38852	-1.66542
62876378	chr10:62876378:A:G	5.90164e-37	-2.39589	-1.86767
62876416	chr10:62876416:T:C	3.25077e-35	-6.21526e-10	-0.254728
62877146	chr10:62877146:T:C	5.90889e-37	-2.38888	-1.87345
62877377	chr10:62877377:C:G	4.73031e-36	-2.18222	-1.06993e-09
62877704	chr10:62877704:C:T	7.31893e-36	-6.21526e-10	-1.74574
62877929	chr10:62877929:T:C	8.68721e-36	-6.21526e-10	-1.57435
62878148	chr10:62878148:G:A	7.91889e-37	-2.39686	-1.57268
62878289	chr10:62878289:C:T	5.87373e-37	-2.39357	-1.87473
62878707	chr10:62878707:T:C	2.01253e-35	-6.21526e-10	-0.734227
62879578	chr10:62879578:G:T	3.6658e-36	-2.14729	-0.289866
62879627	chr10:62879627:T:A	1.0221e-35	-6.21526e-10	-1.41176
62879721	chr10:62879721:A:G	1.39412e-35	-1.10136	-1.06993e-09
62879766	chr10:62879766:G:A	5.2404e-36	-2.07981	-1.06993e-09
62880139	chr10:62880139:G:A	1.56457e-33	5.50406	-1.8849
62880702	chr10:62880702:G:A	1.37891e-36	-2.40835	-1.00656
62880703	chr10:62880703:A:G	1.37885e-36	-2.4084	-1.00656
62880834	chr10:62880834:T:C	8.89385e-33	6.99245	-1.63554
62881244	chr10:62881244:G:A	1.65983e-35	-6.21526e-10	-0.926907
62881506	chr10:62881506:C:A	2.44708e-36	-2.24739	-0.593923
62881725	chr10:62881725:T:C	7.29768e-33	6.82598	-1.66688
62881851	chr10:62881851:T:G	6.40912e-36	-6.21526e-10	-1.87848
62881891	chr10:62881891:T:A	7.90202e-36	-6.21526e-10	-1.66909
62882032	chr10:62882032:A:G	8.1161e-37	-2.30641	-1.63854
62882068	chr10:62882068:A:G	7.60691e-36	-6.21526e-10	-1.70715
62882439	chr10:62882439:A:G	2.45491e-36	-2.32181	-0.516307
62882453	chr10:62882453:G:A	3.13129e-36	-2.11958	-0.475185
62882595	chr10:62882595:C:G	8.56595e-35	2.37785	-1.66367
62883199	chr10:62883199:T:C	4.83948e-36	-1.97616	-0.183238
62883652	chr10:62883652:A:T	6.38533e-36	-6.21526e-10	-1.8822
62883867	chr10:62883867:G:T	6.38372e-36	-6.21526e-10	-1.88246
62883882	chr10:62883882:C:T	9.87554e-36	-6.21526e-10	-1.44614
62884041	chr10:62884041:A:G	7.01495e-36	-6.21526e-10	-1.78816
62884407	chr10:62884407:C:T	7.23075e-33	6.80664	-1.65675
62885084	chr10:62885084:G:A	3.21766e-36	-2.16726	-0.400289
62885204	chr10:62885204:C:T	2.45552e-36	-2.26283	-0.57504
62885333	chr10:62885333:A:G	6.61682e-33	6.74062	-1.67946
62885604	chr10:62885604:A:G	1.19986e-35	-1.25141	-1.06993e-09
62885749	chr10:62885749:A:G	5.808e-37	-2.39367	-1.88589
62885921	chr10:62885921:G:A	6.47758e-36	-6.21526e-10	-1.86786
62886095	chr10:62886095:AAAGATGAGT:A	1.4159e-35	-6.21526e-10	-1.08586
62886461	chr10:62886461:C:T	1.01034e-36	-1.85482	-1.8711
62886462	chr10:62886462:T:C	1.27319e-32	7.44268	-1.72703
62886466	chr10:62886466:T:G	8.50559e-37	-2.26028	-1.63779
62886469	chr10:62886469:T:C	6.68406e-36	-6.21526e-10	-1.83648
62887024	chr10:62887024:C:T	1.43073e-36	-2.40874	-0.969279
62887108	chr10:62887108:C:T	5.35616e-36	-1.96305	-0.0949044
62887369	chr10:62887369:CAGT:C	1.08158e-36	-1.79067	-1.86711
62887475	chr10:62887475:G:A	6.34368e-36	-6.21526e-10	-1.88875
62887530	chr10:62887530:G:A	2.30016e-36	-2.29171	-0.611518
62888434	chr10:62888434:C:T	4.32669e-36	-2.2714	-1.06993e-09
62888543	chr10:62888543:A:G	2.80628e-34	1.90083	-1.06993e-09
62888651	chr10:62888651:C:G	4.49011e-36	-2.23433	-1.06993e-09
62888711	chr10:62888711:C:T	1.06398e-35	-6.21526e-10	-1.3716
62888895	chr10:62888895:T:C	2.2621e-36	-2.26536	-0.654547
62889352	chr10:62889352:C:T	6.62602e-36	-6.21526e-10	-1.8452
62889487	chr10:62889487:G:A	2.32667e-34	3.22156	-1.50816
62889521	chr10:62889521:C:T	7.88733e-36	-6.21526e-10	-1.67095
62889932	chr10:62889932:A:G	2.25646e-36	-2.2662	-0.656214
62890038	chr10:62890038:G:C	1.0358e-36	-1.83245	-1.86859
62890065	chr10:62890065:G:A	6.3805e-36	-6.21526e-10	-1.88296
62890859	chr10:62890859:T:C	1.07249e-35	-6.21526e-10	-1.36363
62891104	chr10:62891104:T:C	3.68585e-34	-6.21526e-10	2.17347
62891756	chr10:62891756:C:T	6.08648e-36	-1.91062	-0.0195174
62892242	chr10:62892242:C:A	4.33411e-36	-2.26969	-1.06993e-09
62892317	chr10:62892317:A:G	1.02469e-36	-1.83301	-1.87881
62892486	chr10:62892486:A:G	3.83403e-36	-2.11418	-0.278106
62892550	chr10:62892550:T:C	6.68406e-36	-6.21526e-10	-1.83648
62892644	chr10:62892644:T:C	7.74759e-36	-6.21526e-10	-1.68882
62892846	chr10:62892846:C:T	3.67922e-34	3.62657	-1.4549
62892925	chr10:62892925:T:G	2.28212e-36	-2.26124	-0.649857
62893168	chr10:62893168:T:C	8.11456e-36	-6.21526e-10	-1.64255
62893304	chr10:62893304:T:C	7.35544e-36	-6.21526e-10	-1.74077
62893695	chr10:62893695:A:G	6.49491e-36	-6.21526e-10	-1.86519
62894221	chr10:62894221:T:C	1.06434e-35	-6.21526e-10	-1.37127
62894282	chr10:62894282:C:CA	3.71728e-36	-2.13756	-0.285659
62894342	chr10:62894342:A:G	9.46961e-37	-2.09648	-1.69423
62894349	chr10:62894349:A:G	6.8373e-37	-2.37275	-1.74365
62894425	chr10:62894425:A:G	1.29868e-35	-6.21526e-10	-1.17227
62894442	chr10:62894442:T:C	1.42562e-32	7.31611	-1.48737
62894613	chr10:62894613:A:G	3.75198e-36	-2.13154	-0.282381
62895197	chr10:62895197:G:A	6.49042e-36	-6.21526e-10	-1.86588
62895338	chr10:62895338:C:T	2.08313e-36	-2.33216	-0.670177
62895712	chr10:62895712:G:A	4.20338e-36	-2.1514	-0.148917
62895765	chr10:62895765:C:A	6.13324e-36	-1.93805	0.0155677
62896278	chr10:62896278:C:T	9.25826e-37	-2.12233	-1.69095
62896409	chr10:62896409:G:C	6.43927e-36	-6.21526e-10	-1.87379
62896451	chr10:62896451:C:T	1.04079e-35	-6.21526e-10	-1.39364
62896686	chr10:62896686:C:A	9.66501e-36	-6.21526e-10	-1.46769
62896753	chr10:62896753:G:A	6.47812e-36	-6.21526e-10	-1.86778
62896779	chr10:62896779:C:T	3.83263e-36	-2.15322	-0.239432
62896795	chr10:62896795:T:C	3.87394e-36	-1.78004	-0.601889
62896829	chr10:62896829:G:A	6.13511e-36	-1.72822	-0.193954
62896939	chr10:62896939:C:A	6.27792e-36	-1.68885	-0.210319
62897039	chr10:62897039:G:A	4.06152e-36	-2.13519	-0.199456
62897466	chr10:62897466:G:A	6.36808e-36	-1.72063	-0.164281
62897742	chr10:62897742:T:C	9.7691e-37	-2.08201	-1.67755
62897816	chr10:62897816:T:A	1.57015e-35	-6.21526e-10	-0.982451
62897856	chr10:62897856:G:A	1.06262e-35	-6.21526e-10	-1.37289
62898155	chr10:62898155:A:G	6.87998e-36	-1.70286	-0.104734
62898207	chr10:62898207:G:C	6.37434e-36	-6.21526e-10	-1.88393
62898218	chr10:62898218:C:T	3.45255e-33	5.0811	-0.670436
62898628	chr10:62898628:C:T	3.49793e-35	-6.21526e-10	-0.181448
62899042	chr10:62899042:C:T	2.66069e-36	-2.27916	-0.478459
62899341	chr10:62899341:T:C	1.32404e-32	7.20796	-1.45314
62899461	chr10:62899461:A:C	1.30284e-35	-6.21526e-10	-1.16908
62899684	chr10:62899684:G:T	2.93946e-36	-2.2759	-0.382077
62900169	chr10:62900169:T:A	6.85273e-36	-1.65324	-0.158319
62900170	chr10:62900170:C:T	6.77793e-36	-1.66243	-0.160103
62901677	chr10:62901677:C:T	4.06175e-36	-2.14051	-0.194083
62901805	chr10:62901805:G:T	6.70283e-36	-6.21526e-10	-1.83368
62901846	chr10:62901846:G:A	1.01733e-36	-2.02396	-1.69507
62902110	chr10:62902110:T:A	6.44341e-36	-6.21526e-10	-1.87315
62902254	chr10:62902254:AACTC:A	9.90299e-37	-1.85809	-1.88787
62902329	chr10:62902329:C:T	2.01384e-35	-6.21526e-10	-0.733576
62902550	chr10:62902550:A:T	6.34477e-36	-6.21526e-10	-1.88858
62902598	chr10:62902598:C:A	6.41186e-36	-6.21526e-10	-1.87806
62902669	chr10:62902669:G:A	6.40155e-36	-6.21526e-10	-1.87967
62902836	chr10:62902836:G:A	7.96731e-37	-2.26653	-1.69692
62903184	chr10:62903184:T:C	9.34035e-36	-6.21526e-10	-1.50186
62903269	chr10:62903269:C:T	1.30085e-35	-6.21526e-10	-1.17061
62903322	chr10:62903322:T:G	5.97284e-36	-1.6921	-0.256888
62903360	chr10:62903360:T:C	6.52536e-36	-6.21526e-10	-1.86051
62903397	chr10:62903397:A:G	1.04669e-36	-1.87553	-1.81504
62903505	chr10:62903505:C:T	2.94184e-36	-2.13065	-0.52652
62903534	chr10:62903534:G:A	3.76357e-36	-1.77023	-0.640609
62903547	chr10:62903547:A:T	1.15965e-32	6.87171	-1.24945
62903689	chr10:62903689:A:G	8.98724e-36	-6.21526e-10	-1.5404
62903893	chr10:62903893:G:A	6.3678e-36	-6.21526e-10	-1.88495
62904128	chr10:62904128:A:G	8.98801e-36	-6.21526e-10	-1.54031
62904471	chr10:62904471:G:A	3.89749e-36	-2.1252	-0.250673
62904597	chr10:62904597:C:T	8.98801e-36	-6.21526e-10	-1.54031
62904672	chr10:62904672:T:C	7.80144e-37	-2.39907	-1.58542
62904732	chr10:62904732:C:G	1.06216e-35	-6.21526e-10	-1.37331
62904795	chr10:62904795:A:G	4.07219e-36	-2.33203	-1.06993e-09
62904922	chr10:62904922:TA:T	1.06398e-35	-6.21526e-10	-1.3716
62904982	chr10:62904982:G:C	9.66976e-36	-6.21526e-10	-1.4672
62905005	chr10:62905005:G:T	3.99384e-36	-2.13125	-0.220205
62905028	chr10:62905028:C:T	6.17425e-36	-1.70962	-0.206201
62905119	chr10:62905119:C:T	8.21077e-37	-2.29477	-1.63858
62905909	chr10:62905909:A:AG	3.80076e-36	-2.401	-1.06993e-09
62906668	chr10:62906668:A:G	9.34433e-37	-1.92888	-1.87514
62907365	chr10:62907365:A:T	4.96388e-34	-6.21526e-10	2.47115
62907455	chr10:62907455:T:A	6.73435e-37	-2.36856	-1.76301
62907519	chr10:62907519:G:A	1.30435e-35	-6.21526e-10	-1.16791
62907644	chr10:62907644:G:T	4.06347e-36	-1.74673	-0.587437
62907974	chr10:62907974:T:A	8.27133e-37	-2.287	-1.639
62908199	chr10:62908199:G:A	2.60488e-36	-2.27831	-0.500504
62908288	chr10:62908288:C:T	1.29734e-36	-1.60517	-1.87071
62908980	chr10:62908980:A:G	8.98801e-36	-6.21526e-10	-1.54031
62909203	chr10:62909203:A:G	9.12541e-37	-1.94855	-1.87918
62909527	chr10:62909527:C:A	6.44712e-36	-6.21526e-10	-1.87257
62909531	chr10:62909531:G:A	3.78913e-36	-2.11881	-0.285262
62909635	chr10:62909635:A:T	4.96054e-35	-6.21526e-10	0.167893
62910428	chr10:62910428:G:C	9.72168e-37	-1.96443	-1.8
62910533	chr10:62910533:A:G	2.66548e-33	4.76069	-0.608752
62911003	chr10:62911003:G:A	1.04192e-36	-1.81626	-1.87888
62911016	chr10:62911016:G:A	7.13819e-36	-1.77075	-1.06993e-09
62911211	chr10:62911211:C:CA	2.68073e-36	-2.27315	-0.476971
62911257	chr10:62911257:C:T	2.73221e-34	-6.21526e-10	1.87408
62911410	chr10:62911410:T:A	3.81469e-36	-2.08247	-0.314878
62911516	chr10:62911516:G:A	4.0659e-36	-2.14039	-0.19318
62912515	chr10:62912515:C:T	1.16376e-32	7.00616	-1.38037
62913001	chr10:62913001:C:T	8.374e-36	-6.21526e-10	-1.61107
62913051	chr10:62913051:T:TC	1.23739e-32	6.97863	-1.29149
62913076	chr10:62913076:G:A	1.48654e-36	-1.46904	-1.87071
62913274	chr10:62913274:G:A	6.53521e-36	-6.21526e-10	-1.859
62913298	chr10:62913298:C:T	6.57705e-36	-6.21526e-10	-1.85262
62913645	chr10:62913645:T:C	8.01763e-32	7.65961	-0.103836
62913721	chr10:62913721:T:C	1.47486e-32	7.17277	-1.31007
62914070	chr10:62914070:C:T	6.63872e-32	7.50778	-0.140728
62914367	chr10:62914367:T:C	7.35499e-36	-6.21526e-10	-1.74083
62914478	chr10:62914478:T:C	3.79873e-36	-2.40154	-1.06993e-09
62914708	chr10:62914708:G:A	3.13826e-33	4.70552	-0.390299
62914714	chr10:62914714:C:G	7.13267e-36	-6.21526e-10	-1.77152
62914941	chr10:62914941:C:T	7.00304e-36	-6.21526e-10	-1.78986
62915270	chr10:62915270:G:A	6.72689e-36	-6.21526e-10	-1.83009
62915331	chr10:62915331:C:T	2.93393e-33	4.63312	-0.385228
62915362	chr10:62915362:T:C	1.00788e-32	7.01173	-1.52975
62915608	chr10:62915608:G:A	3.64349e-35	-0.14068	-1.06993e-09
62916263	chr10:62916263:C:A	1.73854e-34	1.42201	-1.06993e-09
62916468	chr10:62916468:C:T	1.26438e-35	-6.21526e-10	-1.19904
62916475	chr10:62916475:G:A	6.33707e-36	-6.21526e-10	-1.88979
62916500	chr10:62916500:G:A	8.26822e-33	6.7667	-1.48274
62916616	chr10:62916616:C:T	1.4676e-32	7.18632	-1.32856
62916728	chr10:62916728:A:G	1.18303e-35	-6.21526e-10	-1.26554
62916880	chr10:62916880:T:C	1.32395e-32	7.09457	-1.33982
62917230	chr10:62917230:C:T	6.36083e-36	-6.21526e-10	-1.88605
62917547	chr10:62917547:T:C	2.07905e-33	4.73941	-0.835948
62917630	chr10:62917630:T:G	4.329e-36	-2.27087	-1.06993e-09
62918156	chr10:62918156:G:A	7.08647e-33	6.71944	-1.58971
62918440	chr10:62918440:G:A	7.15409e-33	6.74894	-1.60971
62918518	chr10:62918518:A:G	9.04753e-36	-6.21526e-10	-1.53371
62918813	chr10:62918813:G:A	4.84921e-36	-2.15739	-1.06993e-09
62919222	chr10:62919222:C:T	6.37359e-36	-6.21526e-10	-1.88404
62919526	chr10:62919526:C:G	6.50233e-37	-2.30791	-1.85872
62919745	chr10:62919745:T:C	1.57015e-32	7.21666	-1.29136
62919827	chr10:62919827:T:A	6.70098e-37	-2.24685	-1.88968
62920194	chr10:62920194:A:G	6.94855e-33	6.70148	-1.5914
62920400	chr10:62920400:C:T	6.41182e-36	-6.21526e-10	-1.87806
62920449	chr10:62920449:A:G	6.50314e-36	-6.21526e-10	-1.86392
62920991	chr10:62920991:G:T	3.99353e-36	-2.35153	-1.06993e-09
62921258	chr10:62921258:TC:T	6.39671e-36	-6.21526e-10	-1.88042
62921571	chr10:62921571:A:T	8.62204e-33	6.86641	-1.54053
62921909	chr10:62921909:G:A	6.89532e-36	-6.21526e-10	-1.80536
62922634	chr10:62922634:G:A	8.31025e-36	-6.21526e-10	-1.61872
62922841	chr10:62922841:T:C	6.53014e-36	-6.21526e-10	-1.85978
62922934	chr10:62922934:C:T	6.66347e-36	-6.21526e-10	-1.83957
62923070	chr10:62923070:T:C	6.40286e-36	-6.21526e-10	-1.87946
62923805	chr10:62923805:A:G	3.05688e-35	-0.316227	-1.06993e-09
62924353	chr10:62924353:G:A	8.92862e-37	-2.17343	-1.6761
62924655	chr10:62924655:A:G	6.36047e-37	-2.30327	-1.88542
62924695	chr10:62924695:C:T	1.43456e-32	6.99595	-1.16096
62924821	chr10:62924821:A:C	6.9781e-36	-6.21526e-10	-1.79343
62924901	chr10:62924901:C:T	9.25832e-33	6.98471	-1.58764
62925043	chr10:62925043:G:A	7.13216e-36	-6.21526e-10	-1.77159
62925071	chr10:62925071:T:A	8.97731e-33	6.94787	-1.58162
62925261	chr10:62925261:G:T	9.45458e-33	6.99566	-1.57761
62925415	chr10:62925415:T:C	6.36316e-36	-6.21526e-10	-1.88568
62925539	chr10:62925539:T:G	1.03063e-32	7.09789	-1.59359
62926459	chr10:62926459:T:C	6.66585e-36	-6.21526e-10	-1.83921
62926586	chr10:62926586:C:T	6.58564e-37	-2.2663	-1.88759
62926718	chr10:62926718:T:C	1.17552e-35	-6.21526e-10	-1.27191
62926803	chr10:62926803:G:T	1.76682e-33	4.46081	-0.720079
62926982	chr10:62926982:A:G	1.65957e-32	7.31656	-1.33587
62927042	chr10:62927042:T:C	1.17622e-35	-6.21526e-10	-1.27131
62927326	chr10:62927326:C:T	1.39246e-32	7.35242	-1.54721
62927352	chr10:62927352:G:A	4.61304e-36	-2.20732	-1.06993e-09
62927519	chr10:62927519:G:A	9.09728e-33	6.95829	-1.57877
62927708	chr10:62927708:T:C	6.63429e-36	-6.21526e-10	-1.84395
62927963	chr10:62927963:G:T	1.73504e-32	7.17443	-1.14926
62928205	chr10:62928205:A:T	9.76492e-33	7.02969	-1.57934
62928785	chr10:62928785:G:A	1.05111e-32	7.10255	-1.57857
62929175	chr10:62929175:G:A	9.39307e-34	3.10894	-1.06993e-09
62930119	chr10:62930119:A:C	9.21806e-33	6.97101	-1.5783
62930186	chr10:62930186:G:A	1.514e-35	-1.01887	-1.06993e-09
62930567	chr10:62930567:T:C	1.61176e-36	-1.78961	-1.46927
62930890	chr10:62930890:C:T	7.45329e-36	-6.21526e-10	-1.72755
62930992	chr10:62930992:G:T	8.77973e-33	6.94483	-1.60084
62931022	chr10:62931022:A:T	1.01797e-35	-6.21526e-10	-1.41581
62931037	chr10:62931037:CATT:C	2.39217e-35	-0.561421	-1.06993e-09
62931044	chr10:62931044:AG:A	2.40111e-35	-0.557691	-1.06993e-09
62931625	chr10:62931625:G:A	9.07925e-37	-1.96223	-1.87057
62931781	chr10:62931781:C:T	5.66674e-33	4.83421	0.0719493
62932204	chr10:62932204:C:T	7.94431e-36	-6.21526e-10	-1.66375
62932305	chr10:62932305:G:A	1.5921e-32	7.28298	-1.34379
62932593	chr10:62932593:T:C	8.05105e-36	-0.609815	-1.04059
62932663	chr10:62932663:A:G	6.24894e-37	-2.32443	-1.88195
62932832	chr10:62932832:C:T	8.09255e-33	6.53758	-1.27509
62933359	chr10:62933359:G:A	1.61517e-32	7.33971	-1.38613
62933425	chr10:62933425:C:T	1.05118e-35	-6.21526e-10	-1.38371
62934072	chr10:62934072:AT:A	1.43811e-32	7.22371	-1.38624
62934177	chr10:62934177:C:G	6.54755e-36	-6.21526e-10	-1.85712
62934673	chr10:62934673:A:C	1.82926e-32	7.32706	-1.24902
62934927	chr10:62934927:T:C	8.69708e-37	-2.05153	-1.82427
62935058	chr10:62935058:G:A	7.18515e-36	-6.21526e-10	-1.76419
62935383	chr10:62935383:A:G	7.18358e-33	5.28623	-0.142883
62935890	chr10:62935890:T:C	2.35388e-32	7.40671	-1.07651
62936070	chr10:62936070:C:T	6.99445e-36	-6.21526e-10	-1.79109
62936343	chr10:62936343:C:A	7.11786e-36	-6.21526e-10	-1.7736
62936391	chr10:62936391:T:C	8.72618e-37	-2.04592	-1.82654
62936571	chr10:62936571:T:C	1.66371e-32	7.20238	-1.2192
62936656	chr10:62936656:G:A	1.78946e-32	7.26159	-1.20554
62937282	chr10:62937282:C:T	7.23069e-36	-6.21526e-10	-1.75787
62937388	chr10:62937388:C:T	9.01816e-37	-2.00896	-1.83059
62937735	chr10:62937735:A:G	9.25859e-36	-2.19786	0.687202
62937790	chr10:62937790:G:A	7.98194e-37	-2.07319	-1.88842
62938167	chr10:62938167:TC:T	4.36306e-36	-2.26303	-1.06993e-09
62938217	chr10:62938217:G:C	7.52519e-36	-6.21526e-10	-1.71795
62938273	chr10:62938273:A:G	1.49277e-32	7.05918	-1.18441
62938426	chr10:62938426:ACTAT:A	1.99509e-36	-1.73607	-1.30945
62938474	chr10:62938474:TAGG:T	2.42291e-32	7.44625	-1.08715
62938730	chr10:62938730:C:T	1.12103e-35	-6.21526e-10	-1.31937
62938766	chr10:62938766:T:C	2.22643e-32	7.23909	-0.964555
62938997	chr10:62938997:G:A	3.38403e-34	-6.21526e-10	2.08803
62939166	chr10:62939166:A:G	1.03957e-36	-2.01543	-1.68197
62939583	chr10:62939583:T:C	1.04968e-32	6.60201	-1.07939
62939919	chr10:62939919:T:A	4.5462e-36	-2.22191	-1.06993e-09
62940221	chr10:62940221:C:T	4.27782e-33	6.16151	-1.53652
62940304	chr10:62940304:A:G	6.71371e-32	6.65963	0.718654
62941473	chr10:62941473:T:C	6.34711e-36	-6.21526e-10	-1.88821
62941815	chr10:62941815:A:G	9.03879e-36	-6.21526e-10	-1.53468
62941909	chr10:62941909:C:T	6.49953e-36	-6.21526e-10	-1.86448
62942037	chr10:62942037:C:T	7.81884e-33	6.95697	-1.72888
62942423	chr10:62942423:A:G	1.00795e-36	-1.91896	-1.80933
62942858	chr10:62942858:A:G	6.62123e-36	-6.21526e-10	-1.84592
62943414	chr10:62943414:C:A	6.56354e-36	-6.21526e-10	-1.85468
62943574	chr10:62943574:G:A	9.26023e-37	-2.01347	-1.79959
62943608	chr10:62943608:C:T	3.61148e-33	6.01438	-1.55871
62943730	chr10:62943730:G:A	6.48827e-33	6.78634	-1.7448
62943764	chr10:62943764:C:T	4.49756e-33	6.24187	-1.56679
62943905	chr10:62943905:C:T	3.70219e-33	6.06361	-1.58314
62944273	chr10:62944273:C:T	5.90619e-34	3.80032	-1.15536
62944687	chr10:62944687:G:A	1.31702e-35	-6.21526e-10	-1.15825
62944749	chr10:62944749:A:G	6.63336e-36	-6.21526e-10	-1.84409
62944887	chr10:62944887:C:G	1.07119e-32	7.28914	-1.74623
62944981	chr10:62944981:G:A	5.63216e-34	3.72025	-1.12279
62944985	chr10:62944985:C:A	6.49953e-36	-6.21526e-10	-1.86448
62945379	chr10:62945379:C:T	1.66898e-33	4.81808	-1.13432
62945426	chr10:62945426:T:C	4.27747e-33	6.17767	-1.55276
62945629	chr10:62945629:T:G	3.31925e-33	6.21818	-1.84689
62945636	chr10:62945636:T:G	9.43737e-37	-1.90517	-1.88895
62945641	chr10:62945641:TTG:T	1.48189e-36	-1.78021	-1.56267
62945652	chr10:62945652:T:G	1.13866e-34	0.998818	-1.06993e-09
62945763	chr10:62945763:T:C	3.62355e-33	6.02389	-1.56488
62945972	chr10:62945972:G:T	9.18931e-33	7.12441	-1.73482
62945997	chr10:62945997:G:A	2.52486e-35	-6.21526e-10	-0.507435
62946138	chr10:62946138:A:ACC	1.25864e-35	-6.21526e-10	-1.20359
62946187	chr10:62946187:G:A	9.04105e-36	-6.21526e-10	-1.53443
62946315	chr10:62946315:A:T	8.69974e-36	-1.57291	-1.06993e-09
62948600	chr10:62948600:G:A	1.02325e-34	-6.21526e-10	0.891947
62948608	chr10:62948608:G:A	1.67498e-36	-1.84155	-1.37885
62948995	chr10:62948995:C:T	1.60459e-36	-1.44955	-1.81379
62949094	chr10:62949094:AT:A	6.81977e-37	-2.24095	-1.87801
62949108	chr10:62949108:A:G	7.802e-36	-6.21526e-10	-1.68183
62949134	chr10:62949134:A:G	2.25567e-34	-6.21526e-10	1.68241
62949281	chr10:62949281:T:C	2.80211e-33	5.28563	-1.08371
62949371	chr10:62949371:C:T	1.09297e-36	-1.7874	-1.8599
62949386	chr10:62949386:T:G	8.74535e-37	-1.98421	-1.88606
62949459	chr10:62949459:G:A	1.21449e-36	-1.68899	-1.85289
62949461	chr10:62949461:G:A	1.03061e-36	-1.86408	-1.84198
62949470	chr10:62949470:C:T	2.53898e-35	-0.501857	-1.06993e-09
62949501	chr10:62949501:T:C	1.13417e-36	-1.76224	-1.84807
62949826	chr10:62949826:G:A	8.01976e-36	-6.21526e-10	-1.6543
62949828	chr10:62949828:A:G	7.22919e-36	-6.21526e-10	-1.75808
62949884	chr10:62949884:G:GA	6.39749e-36	-6.21526e-10	-1.8803
62949966	chr10:62949966:C:A	8.48402e-36	-6.21526e-10	-1.59802
62950111	chr10:62950111:C:T	1.01819e-36	-1.85362	-1.86456
62950211	chr10:62950211:T:G	9.04105e-36	-6.21526e-10	-1.53443
62950253	chr10:62950253:T:C	1.22684e-36	-1.69589	-1.83588
62950386	chr10:62950386:C:T	1.76965e-36	-1.77346	-1.39196
62950523	chr10:62950523:C:T	2.66295e-33	5.35929	-1.2083
62950980	chr10:62950980:T:C	1.21309e-36	-1.70721	-1.83583
62951018	chr10:62951018:C:T	9.92595e-37	-1.88552	-1.85812
62951326	chr10:62951326:G:T	1.17207e-36	-1.73642	-1.84101
62951432	chr10:62951432:A:G	6.33757e-36	-6.21526e-10	-1.88971
62952233	chr10:62952233:G:T	1.20005e-36	-1.70391	-1.84994
62952610	chr10:62952610:T:G	6.99379e-36	-6.21526e-10	-1.79118
62953079	chr10:62953079:C:G	7.70754e-36	-6.21526e-10	-1.69401
62953180	chr10:62953180:A:G	5.02855e-36	-2.12108	-1.06993e-09
62953273	chr10:62953273:T:A	1.11236e-36	-1.74552	-1.88421
62953452	chr10:62953452:C:A	4.31881e-33	6.02063	-1.3861
62953814	chr10:62953814:G:A	1.54341e-36	-2.1256	-1.17662
62953876	chr10:62953876:T:C	4.58002e-36	-2.2145	-1.06993e-09
62953912	chr10:62953912:G:C	1.27517e-33	3.94699	-0.53236
62954216	chr10:62954216:G:A	1.09344e-36	-1.81222	-1.83465
62954254	chr10:62954254:C:G	4.72874e-36	-2.18255	-1.06993e-09
62954375	chr10:62954375:A:C	8.51168e-32	6.43761	1.17796
62954416	chr10:62954416:A:AGAACAGAACAGAACAGATATCTGTTCCAGAT	6.33733e-36	-6.21526e-10	-1.88975
62954525	chr10:62954525:A:C	1.15239e-36	-1.75824	-1.83612
62954527	chr10:62954527:G:A	4.34069e-36	-2.26817	-1.06993e-09
62955083	chr10:62955083:G:A	7.18241e-36	-6.21526e-10	-1.76457
62955192	chr10:62955192:G:A	1.29824e-35	-1.17261	-1.06993e-09
62956052	chr10:62956052:A:C	7.63916e-36	-6.21526e-10	-1.70292
62956166	chr10:62956166:T:A	6.64246e-36	-6.21526e-10	-1.84272
62956324	chr10:62956324:G:C	7.88389e-36	-6.21526e-10	-1.67138
62957045	chr10:62957045:A:C	8.11863e-36	-1.64204	-1.06993e-09
62957155	chr10:62957155:G:A	3.27884e-33	5.27644	-0.917404
62957406	chr10:62957406:T:C	6.35592e-36	-6.21526e-10	-1.88682
62957990	chr10:62957990:G:C	1.01725e-36	-1.85701	-1.86209
62958159	chr10:62958159:T:G	1.31753e-35	-6.21526e-10	-1.15786
62958229	chr10:62958229:G:C	7.66867e-36	-6.21526e-10	-1.69906
62959580	chr10:62959580:C:T	2.32305e-36	-1.70806	-1.18527
62959694	chr10:62959694:T:C	8.77416e-37	-1.98192	-1.88506
62959920	chr10:62959920:G:A	1.12811e-35	-6.21526e-10	-1.31308
62959951	chr10:62959951:G:T	6.34823e-36	-6.21526e-10	-1.88803
62960133	chr10:62960133:G:A	3.56517e-33	6.00371	-1.56095
62960385	chr10:62960385:A:G	6.35497e-36	-6.21526e-10	-1.88697
62960604	chr10:62960604:C:T	2.91399e-33	5.27162	-1.03055
62960665	chr10:62960665:G:A	1.31932e-35	-6.21526e-10	-1.1565
62960691	chr10:62960691:C:T	7.65271e-36	-6.21526e-10	-1.70115
62960795	chr10:62960795:G:T	1.17636e-36	-1.70308	-1.8707
62961149	chr10:62961149:A:G	1.10008e-33	4.82975	-1.56281
62961248	chr10:62961248:C:G	1.19643e-36	-1.68838	-1.86848
62961440	chr10:62961440:C:T	3.81728e-36	-2.39667	-1.06993e-09
62961642	chr10:62961642:G:T	1.20158e-36	-1.68513	-1.86744
62961695	chr10:62961695:A:G	1.1841e-36	-1.69883	-1.86839
62961764	chr10:62961764:A:G	3.54565e-33	6.00106	-1.56379
62962067	chr10:62962067:A:G	1.16964e-36	-1.71555	-1.86397
62962272	chr10:62962272:T:C	2.56483e-33	5.2158	-1.10236
62962646	chr10:62962646:T:C	2.95003e-33	5.25779	-1.00443
62962695	chr10:62962695:T:A	1.16886e-36	-1.71598	-1.86419
62963242	chr10:62963242:A:G	6.55533e-36	-6.21526e-10	-1.85593
62963247	chr10:62963247:A:G	8.67719e-37	-1.98952	-1.88857
62963667	chr10:62963667:A:G	5.28404e-36	-2.07151	-1.06993e-09
62964063	chr10:62964063:T:G	6.68686e-36	-6.21526e-10	-1.83606
62964336	chr10:62964336:T:G	5.71289e-34	3.69178	-1.08009
62964699	chr10:62964699:G:C	6.98389e-36	-6.21526e-10	-1.7926
62964860	chr10:62964860:T:G	1.1663e-34	-6.21526e-10	1.0228
62964866	chr10:62964866:T:G	7.37262e-36	-6.21526e-10	-1.73843
62965033	chr10:62965033:A:G	7.22551e-37	-2.17595	-1.88523
62965415	chr10:62965415:C:T	1.16948e-36	-1.71762	-1.86203
62965876	chr10:62965876:T:A	8.34364e-36	-6.21526e-10	-1.61471
62965980	chr10:62965980:G:A	1.11598e-36	-1.74076	-1.88571
62966019	chr10:62966019:A:T	6.70334e-36	-6.21526e-10	-1.8336
62966210	chr10:62966210:G:A	1.20478e-36	-1.6792	-1.87071
62966569	chr10:62966569:C:G	9.96235e-37	-1.87253	-1.86745
62966587	chr10:62966587:G:A	6.39704e-36	-6.21526e-10	-1.88037
62966973	chr10:62966973:G:A	8.70634e-37	-1.98844	-1.8863
62967324	chr10:62967324:G:A	3.64092e-35	-0.141385	-1.06993e-09
62967360	chr10:62967360:A:G	1.14183e-36	-1.73823	-1.86534
62967586	chr10:62967586:T:C	1.14883e-36	-1.73179	-1.86567
62968384	chr10:62968384:A:G	1.61076e-34	-6.21526e-10	1.34567
62968438	chr10:62968438:T:C	6.96461e-34	3.85731	-1.0475
62968594	chr10:62968594:T:C	1.0435e-35	-6.21526e-10	-1.39104
62968714	chr10:62968714:T:C	1.56868e-36	-1.8237	-1.46227
62968937	chr10:62968937:A:T	1.19362e-36	-1.68665	-1.87256
62969137	chr10:62969137:G:A	6.78338e-36	-6.21526e-10	-1.82173
62969330	chr10:62969330:A:C	7.05121e-36	-6.21526e-10	-1.78301
62969448	chr10:62969448:T:A	1.01117e-36	-1.85753	-1.86757
62969829	chr10:62969829:T:C	6.34555e-36	-6.21526e-10	-1.88845
62969950	chr10:62969950:T:C	6.82037e-36	-6.21526e-10	-1.81629
62969977	chr10:62969977:C:T	1.3104e-31	6.77657	1.27048
62970170	chr10:62970170:A:T	4.85747e-33	6.32657	-1.5745
62970314	chr10:62970314:G:T	1.10421e-36	-1.75048	-1.8866
62970641	chr10:62970641:GC:G	1.14808e-35	-6.21526e-10	-1.29553
62970644	chr10:62970644:A:T	1.1491e-35	-6.21526e-10	-1.29464
62970806	chr10:62970806:T:C	1.55093e-36	-1.83045	-1.4669
62970887	chr10:62970887:G:A	4.81535e-35	0.138187	-1.06993e-09
62970914	chr10:62970914:C:T	1.14153e-36	-1.7176	-1.88624
62970943	chr10:62970943:T:A	1.59762e-36	-1.79402	-1.47367
62971134	chr10:62971134:C:T	6.1681e-34	3.7339	-1.04554
62971388	chr10:62971388:C:T	1.16811e-36	-1.69945	-1.88137
62971771	chr10:62971771:C:T	6.62488e-36	-6.21526e-10	-1.84537
62971857	chr10:62971857:C:T	6.93667e-36	-6.21526e-10	-1.79938
62971992	chr10:62971992:C:G	9.56447e-36	-6.21526e-10	-1.47815
62972115	chr10:62972115:G:A	2.16014e-34	-6.21526e-10	1.63914
62972431	chr10:62972431:C:T	8.60368e-37	-1.99809	-1.88851
62972491	chr10:62972491:G:C	6.35675e-36	-6.21526e-10	-1.88669
62972546	chr10:62972546:T:C	5.92222e-36	-1.95749	-1.06993e-09
62972554	chr10:62972554:T:C	1.04586e-36	-1.88825	-1.80311
62972651	chr10:62972651:G:GA	1.16527e-36	-1.70143	-1.88182
62972752	chr10:62972752:A:G	1.1629e-36	-1.71799	-1.86731
62972759	chr10:62972759:C:T	1.29929e-35	-6.21526e-10	-1.1718
62972818	chr10:62972818:C:T	6.68372e-36	-6.21526e-10	-1.83653
62973005	chr10:62973005:T:C	1.16692e-36	-1.71602	-1.86581
62973268	chr10:62973268:A:G	1.10685e-36	-1.76099	-1.87369
62973473	chr10:62973473:G:A	6.53471e-36	-6.21526e-10	-1.85908
62973647	chr10:62973647:T:C	6.51864e-36	-6.21526e-10	-1.86154
62973782	chr10:62973782:A:G	4.55461e-33	6.23841	-1.55073
62973884	chr10:62973884:T:C	5.02088e-33	6.32368	-1.53853
62974238	chr10:62974238:C:A	1.092e-36	-1.7813	-1.8669
62974277	chr10:62974277:G:A	1.31412e-35	-6.21526e-10	-1.16045
62974589	chr10:62974589:C:T	5.01247e-36	-2.12428	-1.06993e-09
62974712	chr10:62974712:A:G	6.33711e-36	-6.21526e-10	-1.88978
62974988	chr10:62974988:C:T	6.88641e-35	-6.21526e-10	0.495928
62975114	chr10:62975114:T:G	6.85148e-36	-6.21526e-10	-1.81174
62975344	chr10:62975344:G:A	6.35728e-36	-6.21526e-10	-1.88661
62975554	chr10:62975554:T:C	1.18264e-36	-1.70206	-1.8664
62975652	chr10:62975652:A:T	9.70847e-36	-6.21526e-10	-1.46321
62975717	chr10:62975717:A:G	1.59448e-33	5.20254	-1.56444
62975980	chr10:62975980:C:T	1.60499e-33	5.18032	-1.53565
62975998	chr10:62975998:A:G	3.96056e-36	-2.35982	-1.06993e-09
62976904	chr10:62976904:G:A	9.30769e-37	-1.9297	-1.87825
62976939	chr10:62976939:G:A	1.06761e-36	-1.78126	-1.88953
62976984	chr10:62976984:G:A	6.43964e-36	-6.21526e-10	-1.87373
62977899	chr10:62977899:A:G	6.35675e-36	-6.21526e-10	-1.88669
62977965	chr10:62977965:C:A	6.33707e-36	-6.21526e-10	-1.88979
62978002	chr10:62978002:A:C	9.90214e-37	-1.85698	-1.88906
62978026	chr10:62978026:A:G	1.09179e-35	-6.21526e-10	-1.3458
62978029	chr10:62978029:C:T	1.04359e-36	-1.80549	-1.88805
62978278	chr10:62978278:C:T	1.04528e-36	-1.80393	-1.88799
62979548	chr10:62979548:G:A	1.59309e-36	-1.72215	-1.54838
62979638	chr10:62979638:T:G	6.65815e-36	-6.21526e-10	-1.84036
62979712	chr10:62979712:C:T	1.6084e-34	-6.21526e-10	1.34421
62979908	chr10:62979908:C:T	4.3085e-33	6.22453	-1.59239
62980214	chr10:62980214:G:C	6.6262e-36	-6.21526e-10	-1.84517
62980388	chr10:62980388:C:T	1.01128e-36	-1.83789	-1.8871
62981076	chr10:62981076:C:T	6.94485e-36	-6.21526e-10	-1.79821
62981110	chr10:62981110:G:A	2.69752e-35	-6.21526e-10	-0.441289
62981142	chr10:62981142:GA:G	1.14095e-33	4.85976	-1.55635
62981359	chr10:62981359:C:T	8.77327e-37	-1.97791	-1.88917
62981879	chr10:62981879:C:T	6.48326e-36	-6.21526e-10	-1.86698
62982014	chr10:62982014:G:A	7.10487e-36	-6.21526e-10	-1.77543
62983015	chr10:62983015:A:T	6.68312e-36	-6.21526e-10	-1.83662
62984016	chr10:62984016:C:G	1.29394e-35	-6.21526e-10	-1.17593
62984532	chr10:62984532:C:T	9.22997e-37	-2.40923	-1.4071
62984583	chr10:62984583:G:A	1.08091e-35	-6.21526e-10	-1.35582
62984632	chr10:62984632:A:C	9.37562e-37	-2.40931	-1.39137
62984989	chr10:62984989:A:C	9.34423e-37	-2.40762	-1.39641
62985061	chr10:62985061:T:G	9.21593e-37	-2.40848	-1.40938
62985298	chr10:62985298:T:A	7.24688e-37	-2.38183	-1.67639
62985299	chr10:62985299:T:A	7.27112e-37	-2.38147	-1.67342
62985326	chr10:62985326:T:A	1.31078e-35	-6.21526e-10	-1.163
62985829	chr10:62985829:T:C	6.14276e-37	-2.38978	-1.83373
62986105	chr10:62986105:C:T	3.72749e-33	5.98394	-1.49666
62986315	chr10:62986315:A:G	8.6299e-36	-0.174562	-1.40641
62986465	chr10:62986465:G:A	4.70285e-36	-2.18804	-1.06993e-09
62986736	chr10:62986736:A:C	1.13394e-36	-2.38779	-1.22272
62987519	chr10:62987519:T:G	5.28308e-36	-2.0717	-1.06993e-09
62987784	chr10:62987784:C:T	2.80911e-32	7.29625	-0.789242
62987938	chr10:62987938:C:G	1.06017e-36	-2.38722	-1.29055
62988546	chr10:62988546:A:G	2.38758e-33	4.87221	-0.830386
62988906	chr10:62988906:A:G	2.62931e-32	7.33307	-0.892214
62989172	chr10:62989172:C:G	6.59192e-36	-6.21526e-10	-1.85036
62989196	chr10:62989196:G:A	6.81775e-36	-6.21526e-10	-1.81668
62989433	chr10:62989433:C:T	6.56662e-36	-6.21526e-10	-1.85421
62989476	chr10:62989476:G:A	1.36798e-33	4.97009	-1.48521
62989742	chr10:62989742:T:C	1.11135e-35	-6.21526e-10	-1.32805
62990285	chr10:62990285:C:A	1.29303e-36	-1.60278	-1.87644
62990388	chr10:62990388:G:A	1.29394e-35	-6.21526e-10	-1.17593
62990651	chr10:62990651:T:A	2.42008e-33	5.17443	-1.11908
62990843	chr10:62990843:A:T	8.94374e-36	-6.21526e-10	-1.54525
62991027	chr10:62991027:G:A	5.87395e-37	-2.37857	-1.88969
62991202	chr10:62991202:G:A	9.46424e-37	-1.9033	-1.88797
62991221	chr10:62991221:G:A	1.00908e-36	-2.40333	-1.32383
62991281	chr10:62991281:A:T	2.50503e-32	7.23974	-0.847301
62991886	chr10:62991886:G:C	1.31639e-35	-6.21526e-10	-1.15873
62992092	chr10:62992092:T:C	8.43295e-37	-2.01727	-1.88938
62992306	chr10:62992306:G:A	6.77766e-36	-6.21526e-10	-1.82257
62992496	chr10:62992496:G:A	1.08115e-35	-1.3556	-1.06993e-09
62992798	chr10:62992798:G:A	1.03445e-36	-1.82989	-1.87244
62993327	chr10:62993327:G:A	7.42738e-36	-6.21526e-10	-1.73103
62994385	chr10:62994385:T:G	6.09841e-37	-2.36289	-1.86787
62994646	chr10:62994646:C:T	3.28046e-32	7.1533	-0.491184
62995021	chr10:62995021:A:T	1.22683e-33	4.66565	-1.28967
62995191	chr10:62995191:T:C	8.99851e-32	7.89035	-0.219159
62995788	chr10:62995788:G:A	8.75253e-37	-1.98431	-1.88514
62996383	chr10:62996383:G:A	1.26351e-36	-1.71428	-1.78803
62996741	chr10:62996741:GAGACACTAAAAGGCCA:G	6.71704e-36	-6.21526e-10	-1.83156
62997050	chr10:62997050:T:A	4.26038e-36	-2.28685	-1.06993e-09
62997112	chr10:62997112:A:C	8.23167e-32	7.64383	-0.0617099
62997153	chr10:62997153:C:T	7.00855e-36	-6.21526e-10	-1.78908
62997582	chr10:62997582:T:C	5.78201e-37	-2.39822	-1.88582
62997718	chr10:62997718:C:T	8.40965e-36	-6.21526e-10	-1.60683
62998503	chr10:62998503:C:T	8.82555e-36	-6.21526e-10	-1.55855
62998737	chr10:62998737:T:C	4.82396e-33	5.15575	-0.410607
62999650	chr10:62999650:G:A	2.01899e-32	6.99283	-0.816095
62999796	chr10:62999796:T:C	8.26887e-36	-6.21526e-10	-1.62371
62999884	chr10:62999884:T:G	6.52193e-36	-6.21526e-10	-1.86104
63000055	chr10:63000055:C:T	3.95421e-36	-2.36143	-1.06993e-09
63000770	chr10:63000770:A:G	4.60756e-36	-2.20851	-1.06993e-09
63000876	chr10:63000876:CT:C	2.13964e-36	-1.34781	-1.62775
63001331	chr10:63001331:A:C	1.01365e-35	-0.161422	-1.25864
63001483	chr10:63001483:T:A	1.37674e-35	0.0231245	-1.13703
63001627	chr10:63001627:C:T	2.07999e-35	-1.16309	0.461835
63001685	chr10:63001685:G:GT	6.33945e-36	-6.21526e-10	-1.88941
63002205	chr10:63002205:T:G	1.58245e-36	-1.4257	-1.85153
63002284	chr10:63002284:T:C	7.7381e-36	-1.69005	-1.06993e-09
63002609	chr10:63002609:A:G	4.31474e-36	-0.962004	-1.31217
63002813	chr10:63002813:A:G	6.33726e-36	-6.21526e-10	-1.88976
63002914	chr10:63002914:C:T	1.87743e-35	-0.803715	-1.06993e-09
63002960	chr10:63002960:A:G	5.14584e-33	4.80974	-1.06993e-09
63003365	chr10:63003365:C:T	2.67599e-35	-1.19844	0.749142
63003419	chr10:63003419:A:C	2.07412e-36	-1.87629	-1.13038
63003507	chr10:63003507:C:T	2.04467e-35	-1.21173	0.493344
63003694	chr10:63003694:T:C	4.58956e-36	-0.952715	-1.25971
63004133	chr10:63004133:G:A	1.27451e-35	0.172025	-1.36309
63004752	chr10:63004752:C:T	6.28766e-36	-0.578161	-1.31946
63004931	chr10:63004931:C:T	7.24201e-36	-6.21526e-10	-1.75631
63004932	chr10:63004932:C:T	1.45523e-35	0.830223	-1.88868
63005121	chr10:63005121:T:G	8.4838e-36	-6.21526e-10	-1.59805
63005149	chr10:63005149:C:A	7.03339e-36	-6.21526e-10	-1.78554
63005361	chr10:63005361:CTA:C	1.21247e-36	-2.30345	-1.24009
63005820	chr10:63005820:C:T	7.93937e-36	-0.99297	-0.671401
63005894	chr10:63005894:C:T	1.39336e-35	0.281032	-1.38293
63005944	chr10:63005944:A:T	8.50515e-36	-0.76824	-0.827294
63006131	chr10:63006131:A:G	5.41166e-36	-0.717562	-1.33009
63006277	chr10:63006277:T:C	5.07677e-36	-0.744955	-1.36658
63006623	chr10:63006623:C:G	6.61423e-36	-6.21526e-10	-1.84698
63006976	chr10:63006976:C:T	6.04348e-36	-0.634953	-1.30227
63008379	chr10:63008379:T:TA	9.29184e-36	-0.750775	-0.756294
63008532	chr10:63008532:CT:C	7.32289e-36	-6.21526e-10	-1.7452
63008661	chr10:63008661:A:G	5.56187e-36	-0.779442	-1.24083
63008885	chr10:63008885:ATTTTC:A	7.01595e-36	-6.21526e-10	-1.78802
63009001	chr10:63009001:G:A	2.43363e-36	-2.28135	-0.565467
63009152	chr10:63009152:T:C	6.70315e-36	-6.21526e-10	-1.83363
63009364	chr10:63009364:C:T	6.70044e-36	-6.21526e-10	-1.83403
63009672	chr10:63009672:C:T	1.50612e-35	-6.21526e-10	-1.02409
63009868	chr10:63009868:G:A	1.60735e-36	-2.24795	-1.01367
63009896	chr10:63009896:T:C	4.56058e-35	-6.21526e-10	0.0838294
63010087	chr10:63010087:G:A	1.77971e-36	-1.97842	-1.18134
63010488	chr10:63010488:A:G	1.08319e-36	-1.99358	-1.66271
63010560	chr10:63010560:T:C	9.26821e-36	-6.21526e-10	-1.50962
63010839	chr10:63010839:G:A	2.10642e-36	-1.8374	-1.15382
63011049	chr10:63011049:G:A	6.39204e-36	-6.21526e-10	-1.88115
63011559	chr10:63011559:A:G	6.46137e-36	-6.21526e-10	-1.87036
63012163	chr10:63012163:A:T	1.03819e-35	-6.21526e-10	-1.39614
63012642	chr10:63012642:G:A	6.87978e-36	-6.21526e-10	-1.80762
63012985	chr10:63012985:A:G	6.47424e-36	-6.21526e-10	-1.86837
63012989	chr10:63012989:C:G	8.05472e-36	-6.21526e-10	-1.64995
63013636	chr10:63013636:G:A	1.6406e-36	-2.0137	-1.22744
63013771	chr10:63013771:A:G	6.68798e-36	-6.21526e-10	-1.83589
63013778	chr10:63013778:A:G	7.69924e-36	-6.21526e-10	-1.69508
63013786	chr10:63013786:T:A	1.26575e-36	-1.6495	-1.85104
63013808	chr10:63013808:T:C	2.07516e-36	-1.85662	-1.14955
63013815	chr10:63013815:G:A	2.41503e-36	-1.80976	-1.04474
63013899	chr10:63013899:G:T	6.33776e-36	-6.21526e-10	-1.88968
63015213	chr10:63015213:A:T	2.017e-36	-1.94267	-1.09192
63015505	chr10:63015505:C:T	9.91306e-36	-6.21526e-10	-1.44235
63015531	chr10:63015531:A:G	8.93393e-36	-6.21526e-10	-1.54635
63015538	chr10:63015538:A:G	1.03326e-35	-6.21526e-10	-1.4009
63015954	chr10:63015954:G:A	2.20306e-36	-1.06033	-1.88603
63015964	chr10:63015964:C:T	6.34044e-36	-6.21526e-10	-1.88926
63015998	chr10:63015998:C:T	9.39549e-37	-2.2824	-1.51616
63016007	chr10:63016007:G:A	1.60605e-36	-1.37304	-1.88938
63016095	chr10:63016095:C:T	6.95334e-36	-6.21526e-10	-1.79698
63016134	chr10:63016134:C:G	8.39145e-36	-0.832986	-0.776007
63016311	chr10:63016311:G:A	3.77421e-36	-2.40801	-1.06993e-09
63016347	chr10:63016347:G:A	1.69361e-36	-1.3196	-1.88975
63016512	chr10:63016512:A:G	4.86133e-35	-6.21526e-10	0.147691
63016690	chr10:63016690:G:A	9.26386e-36	-0.777807	-0.732278
63016956	chr10:63016956:A:T	2.01333e-36	-1.94404	-1.09237
63017240	chr10:63017240:C:T	6.23305e-36	-1.90634	-1.06993e-09
63017403	chr10:63017403:TAGC:T	1.13866e-35	-0.928393	-0.375379
63017507	chr10:63017507:A:G	1.0874e-35	-0.942394	-0.407434
63017601	chr10:63017601:T:G	1.97193e-36	-1.95236	-1.10483
63018002	chr10:63018002:T:C	1.12223e-35	-0.9304	-0.387901
63018120	chr10:63018120:A:G	7.10864e-36	-6.21526e-10	-1.77489
63018358	chr10:63018358:G:A	7.84372e-36	-6.21526e-10	-1.67649
63019109	chr10:63019109:T:C	7.69463e-36	-6.21526e-10	-1.69568
63019212	chr10:63019212:C:A	8.69211e-36	-0.840188	-0.733603
63019886	chr10:63019886:C:T	7.3197e-37	-2.24091	-1.80731
63020023	chr10:63020023:G:A	7.16376e-37	-2.25955	-1.8102
63020106	chr10:63020106:TCCAATC:T	1.37461e-35	-6.21526e-10	-1.11545
63020124	chr10:63020124:A:G	6.35513e-36	-6.21526e-10	-1.88694
63020150	chr10:63020150:G:A	5.60795e-35	-6.21526e-10	0.290565
63020292	chr10:63020292:G:T	1.03783e-35	-6.21526e-10	-1.39649
63020319	chr10:63020319:G:A	6.35629e-36	-6.21526e-10	-1.88676
63020577	chr10:63020577:G:A	7.25853e-36	-6.21526e-10	-1.75403
63020672	chr10:63020672:T:C	7.69514e-36	-6.21526e-10	-1.69562
63020963	chr10:63020963:G:A	1.04405e-35	-6.21526e-10	-1.39051
63021218	chr10:63021218:C:A	1.45956e-35	-0.647126	-0.408358
63021466	chr10:63021466:G:A	1.35612e-35	-0.609494	-0.519501
63021494	chr10:63021494:C:G	6.4411e-36	-6.21526e-10	-1.87351
63022631	chr10:63022631:G:A	1.28584e-35	-6.21526e-10	-1.18221
63022641	chr10:63022641:T:C	8.28751e-36	-6.21526e-10	-1.62146
63022693	chr10:63022693:G:T	1.55271e-35	-6.21526e-10	-0.993619
63022821	chr10:63022821:ACTG:A	1.41785e-35	0.805252	-1.88973
63023092	chr10:63023092:A:G	2.39061e-35	-0.562072	-1.06993e-09
63023496	chr10:63023496:G:A	2.08044e-36	-1.94707	-1.05656
63023600	chr10:63023600:A:G	6.34377e-36	-6.21526e-10	-1.88873
63023628	chr10:63023628:C:T	3.99058e-36	-2.35227	-1.06993e-09
63023833	chr10:63023833:T:A	5.87833e-33	4.94282	-1.06993e-09
63023883	chr10:63023883:G:A	6.40141e-36	-6.21526e-10	-1.87969
63023927	chr10:63023927:C:T	2.08218e-36	-1.94555	-1.05724
63024717	chr10:63024717:C:T	1.08438e-35	-0.839227	-0.513384
63025353	chr10:63025353:G:A	4.80272e-36	-0.377387	-1.78964
63025362	chr10:63025362:G:A	6.5017e-36	-6.21526e-10	-1.86414
63025744	chr10:63025744:G:A	1.97117e-36	-1.90928	-1.14829
63025923	chr10:63025923:A:G	6.35532e-36	-6.21526e-10	-1.88691
63026048	chr10:63026048:A:G	1.10707e-35	-6.21526e-10	-1.3319
63026294	chr10:63026294:T:C	2.08912e-36	-1.90836	-1.09111
63026411	chr10:63026411:A:G	9.08682e-36	-0.819533	-0.709848
63026524	chr10:63026524:A:G	6.37801e-36	-6.21526e-10	-1.88335
63026629	chr10:63026629:C:T	7.11525e-36	-6.21526e-10	-1.77396
63027534	chr10:63027534:T:C	1.35738e-36	-2.40535	-1.0253
63028809	chr10:63028809:CA:C	6.39741e-36	-6.21526e-10	-1.88031
63028843	chr10:63028843:A:G	9.44823e-34	3.11479	-1.06993e-09
63029053	chr10:63029053:A:C	6.34092e-36	-6.21526e-10	-1.88918
63029098	chr10:63029098:C:G	7.81685e-37	-2.13403	-1.84848
63029274	chr10:63029274:T:C	7.00922e-36	-0.966775	-0.822205
63029578	chr10:63029578:G:A	6.63003e-36	-6.21526e-10	-1.8446
63029644	chr10:63029644:T:C	7.77482e-36	-6.21526e-10	-1.68532
63029647	chr10:63029647:C:T	1.29449e-34	-0.925847	2.05293
63029763	chr10:63029763:G:A	5.90949e-35	-6.21526e-10	0.342939
63030297	chr10:63030297:A:G	7.1369e-36	-6.21526e-10	-1.77093
63030370	chr10:63030370:G:A	7.38003e-36	-6.21526e-10	-1.73743
63030726	chr10:63030726:A:G	6.35568e-36	-6.21526e-10	-1.88686
63031283	chr10:63031283:C:T	1.67229e-36	-1.34227	-1.87974
63031307	chr10:63031307:A:G	6.35768e-36	-6.21526e-10	-1.88654
63031596	chr10:63031596:C:T	6.7472e-36	-6.21526e-10	-1.82708
63032229	chr10:63032229:A:G	6.90911e-36	-6.21526e-10	-1.80336
63032538	chr10:63032538:G:A	6.8681e-36	-6.21526e-10	-1.80932
63033244	chr10:63033244:C:T	6.72067e-36	-6.21526e-10	-1.83102
63034173	chr10:63034173:A:G	1.43882e-36	-1.48788	-1.88451
63034386	chr10:63034386:C:G	4.47085e-36	-2.23863	-1.06993e-09
63034487	chr10:63034487:A:T	1.37242e-35	-6.21526e-10	-1.11705
63034662	chr10:63034662:G:A	3.78394e-36	-2.40544	-1.06993e-09
63034684	chr10:63034684:T:G	6.8081e-36	-6.21526e-10	-1.81809
63034855	chr10:63034855:C:T	6.41545e-36	-6.21526e-10	-1.8775
63035181	chr10:63035181:G:A	7.78881e-36	-6.21526e-10	-1.68352
63035901	chr10:63035901:C:T	1.13523e-34	0.995801	-1.06993e-09
63035964	chr10:63035964:C:G	6.29686e-35	0.406431	-1.06993e-09
63035980	chr10:63035980:G:A	8.79876e-36	-0.735587	-0.826008
63035989	chr10:63035989:G:A	8.29061e-36	-6.21526e-10	-1.62108
63036202	chr10:63036202:G:A	1.84175e-36	-2.20557	-0.919922
63036623	chr10:63036623:A:G	1.29102e-35	0.705871	-1.88406
63036712	chr10:63036712:T:A	1.05148e-35	-0.707071	-0.676354
63036848	chr10:63036848:C:T	4.31977e-36	-2.273	-1.06993e-09
63036872	chr10:63036872:C:T	1.63129e-36	-1.36916	-1.87768
63036873	chr10:63036873:G:A	6.33707e-36	-6.21526e-10	-1.88979
63037195	chr10:63037195:T:C	9.30674e-36	-6.21526e-10	-1.50547
63037246	chr10:63037246:A:G	5.72617e-35	-6.21526e-10	0.311426
63037381	chr10:63037381:A:G	1.53691e-35	-1.04653	0.0426831
63037394	chr10:63037394:T:C	7.32894e-36	-6.21526e-10	-1.74438
63037546	chr10:63037546:G:A	6.57085e-36	-6.21526e-10	-1.85356
63037785	chr10:63037785:T:C	6.84394e-36	-0.0313661	-1.78148
63037859	chr10:63037859:A:AC	5.14176e-35	-6.21526e-10	0.203775
63038539	chr10:63038539:G:A	1.02953e-36	-2.18259	-1.52451
63038569	chr10:63038569:G:A	6.43046e-36	-6.21526e-10	-1.87516
63038786	chr10:63038786:G:A	6.45604e-36	-6.21526e-10	-1.87119
63038972	chr10:63038972:A:G	8.54521e-36	-6.21526e-10	-1.59083
63038976	chr10:63038976:A:G	1.96043e-34	1.54213	-1.06993e-09
63039018	chr10:63039018:A:G	2.53401e-36	-1.69392	-1.11249
63039500	chr10:63039500:G:C	6.75165e-36	-6.21526e-10	-1.82642
63039694	chr10:63039694:G:A	3.82877e-35	-0.936827	0.84575
63039821	chr10:63039821:T:C	6.58453e-35	0.451101	-1.06993e-09
63039922	chr10:63039922:G:A	6.40513e-36	-6.21526e-10	-1.87911
63040703	chr10:63040703:A:G	2.41508e-36	-1.70083	-1.15364
63040841	chr10:63040841:C:A	2.86287e-36	-1.68035	-1.00403
63040885	chr10:63040885:A:G	1.64416e-36	-1.35054	-1.88844
63041665	chr10:63041665:T:C	2.27905e-36	-2.25132	-0.661124
63041928	chr10:63041928:A:G	1.90143e-35	1.09241	-1.88342
63042211	chr10:63042211:G:A	1.0961e-35	-0.533992	-0.807872
63042317	chr10:63042317:G:A	1.61037e-35	-6.21526e-10	-0.95716
63042367	chr10:63042367:A:G	1.04481e-35	-0.577094	-0.812687
63042441	chr10:63042441:A:C	1.07897e-35	-0.555146	-0.802465
63042969	chr10:63042969:C:T	1.08449e-35	-0.536689	-0.815826
63042982	chr10:63042982:A:G	1.09128e-35	-0.537429	-0.808841
63043019	chr10:63043019:G:A	1.85826e-36	-1.23002	-1.88655
63043113	chr10:63043113:G:A	1.18731e-35	-0.496092	-0.765839
63043158	chr10:63043158:C:T	8.49759e-34	3.90553	-0.896783
63043174	chr10:63043174:A:G	1.17595e-35	-0.465939	-0.80561
63043192	chr10:63043192:A:C	1.26275e-35	-0.497497	-0.70283
63043626	chr10:63043626:C:T	5.28182e-36	-2.07193	-1.06993e-09
63043742	chr10:63043742:G:A	6.33862e-36	-6.21526e-10	-1.88955
63043794	chr10:63043794:G:A	6.49852e-36	-6.21526e-10	-1.86463
63043819	chr10:63043819:A:G	1.07536e-35	-0.54851	-0.812455
63043822	chr10:63043822:C:T	3.76988e-36	-2.40916	-1.06993e-09
63043896	chr10:63043896:T:G	6.55335e-36	-6.21526e-10	-1.85623
63043982	chr10:63043982:C:T	3.90828e-36	-2.37311	-1.06993e-09
63043984	chr10:63043984:C:T	1.08404e-35	-6.21526e-10	-1.35292
63044266	chr10:63044266:A:G	2.8902e-36	-1.65093	-1.02395
63044377	chr10:63044377:C:T	1.09188e-35	-0.525843	-0.819876
63044417	chr10:63044417:T:C	8.68174e-36	-0.615687	-0.959297
63044428	chr10:63044428:A:G	8.81198e-36	-0.657673	-0.902421
63044527	chr10:63044527:G:C	9.96518e-36	-6.21526e-10	-1.43711
63044541	chr10:63044541:C:T	9.17483e-35	0.370816	0.412026
63044806	chr10:63044806:C:T	7.76988e-36	-1.68595	-1.06993e-09
63044839	chr10:63044839:G:T	1.11562e-35	-0.544898	-0.779313
63045389	chr10:63045389:T:A	9.61857e-36	-0.586391	-0.886119
63045557	chr10:63045557:T:C	6.69446e-36	-6.21526e-10	-1.83493
63046454	chr10:63046454:C:T	6.98799e-36	-6.21526e-10	-1.79201
63046503	chr10:63046503:A:G	1.04199e-35	-0.537354	-0.855136
63046660	chr10:63046660:C:G	1.09597e-35	-0.498401	-0.843576
63046769	chr10:63046769:C:T	1.16351e-35	-0.751276	-0.530903
63046881	chr10:63046881:C:T	1.48975e-35	-0.562948	-0.472065
63047569	chr10:63047569:T:C	2.6604e-36	-1.72067	-1.03705
63048043	chr10:63048043:C:G	7.58964e-36	-6.21526e-10	-1.70942
63048096	chr10:63048096:C:T	1.28649e-35	-0.666926	-0.514778
63048216	chr10:63048216:A:T	4.22936e-36	-2.29415	-1.06993e-09
63048233	chr10:63048233:T:C	1.33354e-35	-0.639672	-0.506115
63048384	chr10:63048384:G:A	5.00564e-36	-2.25641	0.130774
63048462	chr10:63048462:G:A	3.09082e-35	-0.0922577	-0.212925
63048701	chr10:63048701:T:C	1.32441e-35	-0.620542	-0.53211
63048765	chr10:63048765:G:A	1.28988e-35	-0.644827	-0.534241
63048850	chr10:63048850:G:A	1.26926e-35	-0.671561	-0.523629
63048880	chr10:63048880:A:G	1.08548e-35	-6.21526e-10	-1.3516
63049117	chr10:63049117:A:G	1.32743e-35	-0.626158	-0.524219
63049461	chr10:63049461:G:A	7.49424e-36	-1.72207	-1.06993e-09
63049632	chr10:63049632:A:G	1.31727e-35	-0.643897	-0.51416
63049704	chr10:63049704:C:T	6.81929e-36	-1.81645	-1.06993e-09
63049910	chr10:63049910:C:G	1.35092e-35	-0.645341	-0.487496
63049946	chr10:63049946:T:C	2.64001e-36	-1.72649	-1.03894
63050252	chr10:63050252:C:T	1.29655e-35	-0.679364	-0.494551
63050464	chr10:63050464:A:G	2.19496e-36	-2.22452	-0.725519
63050848	chr10:63050848:C:T	6.76126e-36	-6.21526e-10	-1.825
63051033	chr10:63051033:G:A	2.2795e-35	-6.21526e-10	-0.609665
63051295	chr10:63051295:T:TG	1.43432e-36	-2.25433	-1.12119
63051371	chr10:63051371:A:C	6.58881e-36	-6.21526e-10	-1.85083
63051578	chr10:63051578:T:C	3.78492e-36	-2.40518	-1.06993e-09
63051649	chr10:63051649:G:A	9.1675e-35	0.782044	-1.06993e-09
63051700	chr10:63051700:G:A	9.66293e-36	-1.46791	-1.06993e-09
63052371	chr10:63052371:C:A	1.59558e-36	-1.39184	-1.87713
63052572	chr10:63052572:G:A	1.6314e-35	-0.498639	-0.44554
63052614	chr10:63052614:G:A	7.16953e-36	-6.21526e-10	-1.76637
63053402	chr10:63053402:C:T	6.49245e-36	-6.21526e-10	-1.86557
63054290	chr10:63054290:T:G	3.00996e-35	0.488655	-0.82035
63055219	chr10:63055219:G:A	6.2544e-36	-1.90292	-1.06993e-09
63055405	chr10:63055405:TGACTCA:T	5.33134e-36	-2.0626	-1.06993e-09
63055992	chr10:63055992:G:A	7.08129e-36	-6.21526e-10	-1.77875
63056217	chr10:63056217:A:T	6.35652e-36	-6.21526e-10	-1.88673
63057535	chr10:63057535:C:T	6.38887e-36	-6.21526e-10	-1.88165
63057615	chr10:63057615:C:T	6.32752e-36	-1.8913	-1.06993e-09
63057643	chr10:63057643:C:G	4.30646e-35	0.148826	-0.122331
63057695	chr10:63057695:A:G	2.68264e-36	-1.74428	-1.00512
63057928	chr10:63057928:T:G	2.5097e-36	-1.72958	-1.08646
63058044	chr10:63058044:G:A	7.90614e-35	-0.822733	1.45675
63058284	chr10:63058284:G:A	4.81985e-36	-2.38292	0.219455
63058604	chr10:63058604:A:G	2.04959e-36	-1.15745	-1.86112
63058952	chr10:63058952:G:A	3.78069e-36	-2.4063	-1.06993e-09
63058984	chr10:63058984:T:C	3.12128e-35	-0.766705	0.471329
63059091	chr10:63059091:C:G	1.00296e-35	-6.21526e-10	-1.43066
63059111	chr10:63059111:A:G	1.1252e-36	-2.20774	-1.41051
63059484	chr10:63059484:A:G	2.14189e-35	-6.21526e-10	-0.671934
63060278	chr10:63060278:T:C	6.41387e-36	-6.21526e-10	-1.87774
63060475	chr10:63060475:A:C	6.39706e-36	-6.21526e-10	-1.88037
63061396	chr10:63061396:G:A	7.62898e-36	-6.21526e-10	-1.70425
63061411	chr10:63061411:C:T	6.34476e-36	-6.21526e-10	-1.88858
63061602	chr10:63061602:A:C	9.09608e-36	-6.21526e-10	-1.52836
63061614	chr10:63061614:C:T	3.58192e-36	-1.58701	-0.873297
63061813	chr10:63061813:G:A	1.25778e-35	-6.21526e-10	-1.20427
63062163	chr10:63062163:G:A	7.65522e-35	0.463544	0.138223
63062538	chr10:63062538:GAGAAACC:G	6.39309e-36	-6.21526e-10	-1.88099
63062565	chr10:63062565:AG:A	6.37917e-36	-6.21526e-10	-1.88317
63062697	chr10:63062697:G:GT	1.84332e-35	0.641118	-1.46317
63062814	chr10:63062814:A:G	8.57301e-36	-6.21526e-10	-1.58759
63062935	chr10:63062935:T:C	6.37388e-36	-6.21526e-10	-1.884
63063068	chr10:63063068:G:A	3.5715e-32	8.03928	-1.29216
63063120	chr10:63063120:T:C	7.23964e-36	-6.21526e-10	-1.75664
63063452	chr10:63063452:G:A	1.80267e-35	0.625493	-1.46985
63064035	chr10:63064035:T:A	8.84479e-32	7.56696	0.0870026
63064547	chr10:63064547:G:T	4.66097e-36	-2.19698	-1.06993e-09
63065270	chr10:63065270:T:TC	9.38778e-36	-6.21526e-10	-1.4968
63065310	chr10:63065310:A:G	9.4213e-36	-6.21526e-10	-1.49323
63065494	chr10:63065494:G:A	5.69373e-34	-6.21526e-10	2.60833
63065691	chr10:63065691:A:T	6.36823e-36	-6.21526e-10	-1.88488
63065800	chr10:63065800:A:G	6.33928e-36	-6.21526e-10	-1.88944
63065890	chr10:63065890:G:A	9.58388e-36	-6.21526e-10	-1.47612
63066934	chr10:63066934:G:A	8.27269e-35	-6.21526e-10	0.679339
63067903	chr10:63067903:G:A	2.67336e-31	10.0009	-1.24083
63068030	chr10:63068030:C:G	1.47869e-34	-6.21526e-10	1.26012
63068100	chr10:63068100:C:T	1.00476e-35	-6.21526e-10	-1.42887
63068455	chr10:63068455:C:A	6.1345e-37	-2.40445	-1.82042
63068681	chr10:63068681:T:C	1.75555e-33	4.56871	-0.834381
63068814	chr10:63068814:C:T	6.43456e-32	8.35087	-1.01505
63068906	chr10:63068906:T:G	1.07047e-35	-6.21526e-10	-1.36552
63069065	chr10:63069065:G:A	1.84304e-36	-1.33319	-1.7916
63069071	chr10:63069071:G:A	1.56566e-34	-6.21526e-10	1.31727
63069114	chr10:63069114:G:A	2.03267e-36	-1.38465	-1.6422
63069554	chr10:63069554:T:C	2.09432e-31	9.73471	-1.21876
63069621	chr10:63069621:T:A	2.3198e-31	8.59508	0.0231171
63070013	chr10:63070013:T:C	1.76699e-35	-0.864341	-1.06993e-09
63070070	chr10:63070070:T:C	6.15479e-37	-2.40114	-1.82042
63070302	chr10:63070302:C:T	9.59935e-36	-6.21526e-10	-1.47451
63070702	chr10:63070702:G:C	1.91543e-36	-1.28643	-1.79983
63070758	chr10:63070758:T:C	9.59121e-36	-6.21526e-10	-1.47536
63070830	chr10:63070830:G:A	1.99627e-31	8.69419	-0.226191
63071098	chr10:63071098:A:G	1.94306e-31	8.64424	-0.203259
63071125	chr10:63071125:G:T	5.13026e-34	-6.21526e-10	2.50412
63071150	chr10:63071150:T:C	7.88425e-36	-6.21526e-10	-1.67134
63071239	chr10:63071239:G:T	1.08837e-33	-6.21526e-10	3.25623
63071648	chr10:63071648:G:A	6.41924e-36	-6.21526e-10	-1.87691
63071689	chr10:63071689:A:C	1.74279e-31	8.1578	0.174408
63071788	chr10:63071788:G:A	7.14496e-37	-2.25612	-1.81626
63072333	chr10:63072333:C:G	6.43312e-36	-6.21526e-10	-1.87475
63072419	chr10:63072419:G:A	1.02433e-33	2.97386	0.22173
63072760	chr10:63072760:A:C	3.27834e-31	9.24436	-0.280306
63073136	chr10:63073136:C:T	4.5921e-36	-2.21187	-1.06993e-09
63073216	chr10:63073216:T:C	1.8847e-35	-6.21526e-10	-0.799853
63073239	chr10:63073239:A:G	2.74446e-31	9.06781	-0.281508
63073303	chr10:63073303:T:C	3.10342e-31	9.17074	-0.261515
63073349	chr10:63073349:C:A	2.95166e-31	9.14878	-0.289695
63073407	chr10:63073407:T:G	6.46035e-36	-6.21526e-10	-1.87052
63073699	chr10:63073699:T:C	3.43632e-35	-0.0800736	-0.119147
63074413	chr10:63074413:G:A	3.46164e-31	9.3262	-0.307741
63074490	chr10:63074490:A:G	9.46623e-36	-6.21526e-10	-1.48848
63074754	chr10:63074754:T:C	3.42688e-35	-0.0357006	-0.16627
63074996	chr10:63074996:A:G	1.04605e-34	-6.21526e-10	0.913983
63075026	chr10:63075026:C:G	3.93833e-35	0.0756712	-0.138535
63075196	chr10:63075196:G:A	3.33047e-36	-0.938417	-1.59467
63075288	chr10:63075288:T:G	3.18465e-31	9.2327	-0.297634
63075290	chr10:63075290:G:A	3.16439e-31	9.20238	-0.2737
63075349	chr10:63075349:C:A	1.90702e-35	-6.21526e-10	-0.788082
63075370	chr10:63075370:C:T	3.65718e-35	0.00293083	-0.139859
63075442	chr10:63075442:A:G	3.48554e-31	9.3227	-0.297358
63075550	chr10:63075550:A:G	9.34876e-36	-6.21526e-10	-1.50096
63075733	chr10:63075733:G:A	3.44425e-31	9.31503	-0.301606
63075858	chr10:63075858:AG:A	3.93695e-31	9.41175	-0.264622
63075964	chr10:63075964:T:C	4.59389e-31	9.39278	-0.0913284
63076089	chr10:63076089:T:C	6.372e-36	-6.21526e-10	-1.88429
63076104	chr10:63076104:C:T	3.49938e-31	9.30911	-0.279806
63076507	chr10:63076507:C:T	3.65667e-32	6.77069	-1.06993e-09
63076537	chr10:63076537:T:C	3.60324e-31	9.38472	-0.326172
63076685	chr10:63076685:A:T	4.38172e-31	9.23829	0.0158693
63076712	chr10:63076712:A:G	4.23455e-31	9.28028	-0.060285
63076918	chr10:63076918:G:A	3.90019e-31	9.25515	-0.117405
63077008	chr10:63077008:G:A	7.75784e-36	-6.21526e-10	-1.6875
63077063	chr10:63077063:G:A	1.58689e-35	-6.21526e-10	-0.971842
63077160	chr10:63077160:G:A	4.00464e-31	9.29005	-0.125877
63077226	chr10:63077226:G:C	1.91454e-31	9.21984	-0.793642
63077534	chr10:63077534:T:C	4.28038e-31	9.31112	-0.0803606
63077596	chr10:63077596:A:C	3.86245e-31	9.20359	-0.0755683
63078011	chr10:63078011:G:A	8.7306e-36	-6.21526e-10	-1.56937
63078534	chr10:63078534:C:G	6.2513e-31	9.76736	-0.157856
63078564	chr10:63078564:C:T	9.14734e-36	-6.21526e-10	-1.52274
63078889	chr10:63078889:G:T	4.76971e-33	3.92363	0.810201
63079063	chr10:63079063:G:A	2.03692e-35	-6.21526e-10	-0.722184
63079305	chr10:63079305:G:A	3.99131e-31	9.32605	-0.16521
63079682	chr10:63079682:T:C	3.73344e-31	9.21756	-0.123515
63079887	chr10:63079887:A:C	3.03415e-35	0.537129	-0.860818
63079893	chr10:63079893:C:G	1.62568e-35	-6.21526e-10	-0.947693
63080060	chr10:63080060:T:C	7.49227e-31	9.87439	-0.083796
63080296	chr10:63080296:G:A	7.27768e-35	-0.216078	0.767269
63080452	chr10:63080452:A:G	2.12545e-35	-6.21526e-10	-0.679636
63080468	chr10:63080468:G:T	4.12011e-34	4.11956	-1.83472
63080725	chr10:63080725:G:C	1.90385e-31	9.19626	-0.775661
63080905	chr10:63080905:G:A	1.74669e-31	9.14197	-0.807532
63081187	chr10:63081187:G:A	6.33944e-36	-6.21526e-10	-1.88942
63081198	chr10:63081198:C:G	6.34328e-36	-6.21526e-10	-1.88881
63081879	chr10:63081879:G:C	6.38047e-36	-6.21526e-10	-1.88296
63081900	chr10:63081900:T:C	5.36484e-35	-0.42106	0.667306
63082178	chr10:63082178:G:T	1.21853e-35	-6.21526e-10	-1.23597
63082366	chr10:63082366:A:T	2.25869e-34	3.50348	-1.81973
63082514	chr10:63082514:G:A	1.09307e-35	-6.21526e-10	-1.34463
63083071	chr10:63083071:G:T	6.6735e-36	-6.21526e-10	-1.83806
63083078	chr10:63083078:G:A	2.73015e-32	7.18186	-0.703365
63083198	chr10:63083198:A:G	1.12097e-35	-6.21526e-10	-1.31943
63083437	chr10:63083437:TA:T	1.76492e-33	0.823623	2.91603
63083611	chr10:63083611:G:A	1.27676e-35	-6.21526e-10	-1.18929
63083710	chr10:63083710:G:C	6.39638e-36	-6.21526e-10	-1.88047
63083802	chr10:63083802:C:G	3.60191e-35	-6.21526e-10	-0.152158
63083855	chr10:63083855:A:C	1.36055e-33	3.01126	0.468177
63084426	chr10:63084426:C:T	6.93423e-35	-0.343777	0.846626
63084927	chr10:63084927:T:C	7.32301e-36	-1.74518	-1.06993e-09
63085128	chr10:63085128:A:G	4.49645e-33	3.85695	0.817889
63085150	chr10:63085150:C:T	4.02798e-36	-2.34294	-1.06993e-09
63085196	chr10:63085196:A:G	8.42651e-36	-6.21526e-10	-1.60482
63085607	chr10:63085607:A:G	1.08057e-35	-6.21526e-10	-1.35613
63086572	chr10:63086572:T:C	1.4647e-32	7.04645	-1.19066
63086842	chr10:63086842:C:T	8.87465e-36	-1.55301	-1.06993e-09
63087052	chr10:63087052:T:C	7.75743e-36	-6.21526e-10	-1.68755
63087280	chr10:63087280:T:C	6.43449e-36	-6.21526e-10	-1.87453
63087298	chr10:63087298:A:C	6.69768e-34	0.614852	2.15587
63087529	chr10:63087529:G:A	1.36125e-36	-1.65115	-1.77665
63087554	chr10:63087554:ACGTAGACCTTGCCTCCACCCCAGTTACCCTGCCTTGGGT:A	3.0985e-34	3.7777	-1.77781
63087615	chr10:63087615:A:G	2.36856e-36	-0.995665	-1.87826
63087649	chr10:63087649:G:A	3.53272e-35	-6.21526e-10	-0.171552
63087975	chr10:63087975:G:A	4.42841e-35	-6.21526e-10	0.0544192
63087988	chr10:63087988:C:T	8.80348e-35	0.982374	-0.240848
63088309	chr10:63088309:G:A	1.70752e-35	-6.21526e-10	-0.898579
63088330	chr10:63088330:T:G	7.342e-36	-6.21526e-10	-1.7426
63088399	chr10:63088399:T:C	4.1122e-34	4.12662	-1.8437
63088672	chr10:63088672:C:T	1.91222e-35	-6.21526e-10	-0.785355
63089103	chr10:63089103:G:A	2.19987e-35	1.11996	-1.76518
63089177	chr10:63089177:T:C	1.46709e-35	-1.05034	-1.06993e-09
63089425	chr10:63089425:AG:A	1.14514e-36	-2.26052	-1.34016
63089448	chr10:63089448:G:A	1.62077e-35	-6.21526e-10	-0.95072
63089516	chr10:63089516:CAA:C	5.74376e-37	-2.40292	-1.88776
63089624	chr10:63089624:A:G	9.07273e-35	0.771652	-1.06993e-09
63089655	chr10:63089655:G:A	2.91758e-36	-0.901182	-1.76427
63089722	chr10:63089722:C:T	5.38921e-35	1.10722	-0.856445
63090012	chr10:63090012:A:C	9.78358e-35	0.847085	-1.06993e-09
63090628	chr10:63090628:T:C	9.50099e-35	0.817775	-1.06993e-09
63091016	chr10:63091016:A:G	7.0227e-35	-6.21526e-10	0.515527
63091534	chr10:63091534:C:T	1.57916e-36	-2.39014	-0.889176
63091537	chr10:63091537:G:A	1.26737e-35	-6.21526e-10	-1.19668
63091764	chr10:63091764:G:A	3.03964e-34	-6.21526e-10	1.9807
63092219	chr10:63092219:T:C	1.61483e-35	-6.21526e-10	-0.954393
63092398	chr10:63092398:G:A	1.10838e-35	-6.21526e-10	-1.33073
63092575	chr10:63092575:G:T	1.6825e-35	-0.913338	-1.06993e-09
63092605	chr10:63092605:A:G	9.87328e-35	0.856211	-1.06993e-09
63092772	chr10:63092772:T:C	1.45811e-35	-6.21526e-10	-1.05648
63092819	chr10:63092819:A:C	1.4752e-35	-6.21526e-10	-1.04483
63092929	chr10:63092929:G:A	6.71318e-36	-6.21526e-10	-1.83213
63093400	chr10:63093400:C:T	1.16519e-32	-6.21526e-10	5.62702
63093866	chr10:63093866:C:T	1.6088e-35	-6.21526e-10	-0.958134
63094343	chr10:63094343:G:A	3.71075e-36	-1.58904	-0.835929
63094833	chr10:63094833:G:A	5.53632e-35	-6.21526e-10	0.277709
63095852	chr10:63095852:C:T	4.1621e-34	3.37549	-1.0805
63095932	chr10:63095932:G:A	1.30076e-35	-6.21526e-10	-1.17067
63096169	chr10:63096169:G:A	1.06614e-34	0.933012	-1.06993e-09
63096435	chr10:63096435:C:T	6.75832e-35	-6.21526e-10	0.477153
63096770	chr10:63096770:G:A	9.17803e-35	0.783192	-1.06993e-09
63096895	chr10:63096895:C:T	3.25046e-34	3.76554	-1.71778
63096900	chr10:63096900:C:T	4.35376e-35	-6.21526e-10	0.0374196
63097105	chr10:63097105:G:T	1.97799e-35	-6.21526e-10	-0.751542
63097140	chr10:63097140:G:GT	4.74675e-34	-6.21526e-10	2.42642
63098436	chr10:63098436:C:T	1.08214e-34	0.947909	-1.06993e-09
63098456	chr10:63098456:G:A	2.35346e-36	-1.20849	-1.67183
63098658	chr10:63098658:T:C	1.418e-35	-6.21526e-10	-1.08437
63098865	chr10:63098865:C:G	1.0425e-36	-2.2884	-1.40619
63099085	chr10:63099085:C:T	1.63416e-35	-6.21526e-10	-0.942494
63099086	chr10:63099086:G:A	4.28689e-35	-6.21526e-10	0.0219405
63099372	chr10:63099372:C:T	6.42098e-35	-6.21526e-10	0.42595
63099928	chr10:63099928:C:T	4.95614e-35	-6.21526e-10	0.167005
63099980	chr10:63099980:T:G	3.20276e-35	-0.269607	-1.06993e-09
63100224	chr10:63100224:C:T	6.59826e-36	-0.200773	-1.64863
63100369	chr10:63100369:G:A	1.35615e-36	-2.3863	-1.04526
63100878	chr10:63100878:G:A	2.34436e-34	1.72097	-1.06993e-09
63100918	chr10:63100918:G:A	5.90995e-36	-0.101663	-1.85791
63100977	chr10:63100977:G:A	1.17608e-34	1.03115	-1.06993e-09
63101172	chr10:63101172:C:A	1.12309e-34	0.985046	-1.06993e-09
63101590	chr10:63101590:T:C	1.41771e-36	-2.38492	-1.00224
63101810	chr10:63101810:T:C	3.18885e-31	-6.21526e-10	8.93638
63102037	chr10:63102037:G:A	3.20069e-35	-6.21526e-10	-0.270255
63102098	chr10:63102098:C:T	1.25029e-36	-2.39428	-1.11856
63102110	chr10:63102110:G:T	1.11479e-36	-2.27795	-1.34959
63102232	chr10:63102232:T:A	1.09607e-32	-6.21526e-10	5.56587
63102554	chr10:63102554:T:G	5.4974e-34	-0.683225	3.25646
63102621	chr10:63102621:C:A	1.10853e-36	-2.27466	-1.35852
63102650	chr10:63102650:A:C	1.12799e-32	-6.21526e-10	5.59457
63102693	chr10:63102693:C:A	1.92796e-34	-2.21006	3.73549
63102717	chr10:63102717:T:C	1.11007e-34	0.973391	-1.06993e-09
63102888	chr10:63102888:G:C	1.44037e-36	-2.37556	-0.995744
63102998	chr10:63102998:C:G	1.03996e-35	-6.21526e-10	-1.39444
63103202	chr10:63103202:G:A	4.86083e-34	-0.766568	3.21674
63103271	chr10:63103271:G:T	1.80682e-35	-6.21526e-10	-0.842053
63103394	chr10:63103394:C:A	1.20877e-32	-6.21526e-10	5.66374
63103478	chr10:63103478:C:CTT	6.34932e-36	-6.21526e-10	-1.88786
63103479	chr10:63103479:A:G	6.34964e-36	-6.21526e-10	-1.88781
63103486	chr10:63103486:A:G	6.34978e-36	-6.21526e-10	-1.88779
63103801	chr10:63103801:A:T	1.74236e-36	-2.29849	-0.88248
63104128	chr10:63104128:C:T	3.77052e-36	-2.40899	-1.06993e-09
63104390	chr10:63104390:G:A	8.16668e-36	-6.21526e-10	-1.63614
63104468	chr10:63104468:T:C	4.23949e-36	-2.29176	-1.06993e-09
63104847	chr10:63104847:C:T	1.12904e-36	-2.28134	-1.3335
63104860	chr10:63104860:C:T	9.75615e-32	0.138525	7.61351
63104994	chr10:63104994:T:C	4.76899e-35	-6.21526e-10	0.128514
63105051	chr10:63105051:C:T	1.1275e-36	-2.28989	-1.32631
63105154	chr10:63105154:C:T	3.7776e-36	-2.40712	-1.06993e-09
63105619	chr10:63105619:C:G	3.03393e-32	6.58399	-1.06993e-09
63105713	chr10:63105713:A:G	1.03033e-34	-6.21526e-10	0.898841
63105740	chr10:63105740:G:C	1.19926e-34	1.05067	-1.06993e-09
63106112	chr10:63106112:G:A	6.39941e-32	0.17043	7.15991
63106114	chr10:63106114:T:A	6.35004e-36	-6.21526e-10	-1.88774
63106251	chr10:63106251:A:T	1.5894e-32	-6.21526e-10	5.93749
63106299	chr10:63106299:C:T	3.54629e-30	-6.21526e-10	11.3452
63106318	chr10:63106318:G:A	9.8389e-37	-2.186	-1.56645
63106497	chr10:63106497:C:A	5.55749e-35	-6.21526e-10	0.281525
63106608	chr10:63106608:G:A	7.5559e-36	-1.71388	-1.06993e-09
63106981	chr10:63106981:C:T	3.76419e-34	-6.21526e-10	2.1945
63107152	chr10:63107152:G:A	1.46143e-36	-1.96935	-1.38744
63107154	chr10:63107154:A:T	1.23635e-34	-6.21526e-10	1.08113
63107240	chr10:63107240:T:C	1.2366e-34	-6.21526e-10	1.08133
63107352	chr10:63107352:A:G	5.88126e-31	2.44479	7.1037
63107639	chr10:63107639:G:T	1.23648e-34	-6.21526e-10	1.08123
63107650	chr10:63107650:G:A	4.35964e-35	-6.21526e-10	0.0387681
63108121	chr10:63108121:A:G	5.94295e-35	-6.21526e-10	0.348585
63108280	chr10:63108280:G:A	7.02448e-36	-2.0427	0.255893
63108495	chr10:63108495:T:C	1.76364e-35	-2.00851	1.14227
63108524	chr10:63108524:T:A	4.56346e-31	2.4843	6.8105
63108549	chr10:63108549:C:T	4.6458e-35	-6.21526e-10	0.102343
63108595	chr10:63108595:C:T	3.48114e-32	-0.819655	7.54115
63108671	chr10:63108671:T:G	2.01765e-35	-0.731686	-1.06993e-09
63109093	chr10:63109093:C:T	3.72696e-34	-6.21526e-10	2.18456
63109479	chr10:63109479:G:T	7.27296e-36	-1.87929	0.127246
63109535	chr10:63109535:A:T	3.89573e-34	-6.21526e-10	2.22884
63109821	chr10:63109821:G:A	1.67961e-35	-6.21526e-10	-0.915056
63109910	chr10:63109910:C:T	1.60158e-36	-1.82526	-1.43995
63109970	chr10:63109970:A:G	5.18692e-36	-2.20469	0.114621
63110049	chr10:63110049:C:T	8.04396e-36	-6.21526e-10	-1.65128
63110050	chr10:63110050:G:A	3.81846e-35	-6.21526e-10	-0.0937724
63110132	chr10:63110132:A:G	5.30008e-36	-2.21535	0.146863
63110182	chr10:63110182:A:G	5.01239e-35	-2.24641	2.4247
63110213	chr10:63110213:T:C	1.58663e-36	-1.83911	-1.43548
63110276	chr10:63110276:C:T	4.26409e-35	-6.21526e-10	0.0166081
63110362	chr10:63110362:T:C	1.38744e-35	-6.21526e-10	-1.10616
63110578	chr10:63110578:A:C	2.48584e-34	-2.25182	4.03139
63110590	chr10:63110590:G:C	2.08413e-36	-2.36184	-0.640013
63110629	chr10:63110629:G:A	4.54523e-35	-6.21526e-10	0.0804572
63110672	chr10:63110672:T:A	4.5867e-35	-6.21526e-10	0.0895395
63110684	chr10:63110684:G:A	1.36032e-35	-6.21526e-10	-1.1259
63110944	chr10:63110944:G:A	5.3446e-36	-2.21	0.149885
63110996	chr10:63110996:G:A	1.35876e-35	-6.21526e-10	-1.12705
63111222	chr10:63111222:C:T	1.23586e-35	-6.21526e-10	-1.22185
63111255	chr10:63111255:G:A	4.46663e-34	-6.21526e-10	2.3656
63111991	chr10:63111991:C:T	7.20908e-36	-6.21526e-10	-1.76086
63112198	chr10:63112198:G:A	1.19068e-35	-6.21526e-10	-1.2591
63112647	chr10:63112647:T:G	5.0507e-31	2.38229	7.01396
63112651	chr10:63112651:C:T	4.1867e-31	2.44088	6.76775
63112840	chr10:63112840:CTGTT:C	5.45767e-34	2.56599	-1.06993e-09
63113449	chr10:63113449:T:C	1.23652e-35	-6.21526e-10	-1.22132
63113570	chr10:63113570:A:G	5.44149e-35	-6.21526e-10	0.260432
63113589	chr10:63113589:C:T	3.79153e-35	-6.21526e-10	-0.10085
63113892	chr10:63113892:T:C	3.6401e-35	-1.02011	0.878501
63114817	chr10:63114817:C:T	2.79363e-34	0.304952	1.59135
63114991	chr10:63114991:T:C	5.03215e-35	-6.21526e-10	0.182226
63114994	chr10:63114994:A:T	7.66847e-21	22.3652	10.4745
63115551	chr10:63115551:A:G	2.1136e-32	-2.04807	8.2706
63115786	chr10:63115786:A:G	1.56774e-32	-1.9801	7.90387
63115788	chr10:63115788:G:A	8.81862e-36	-6.21526e-10	-1.55934
63115969	chr10:63115969:G:T	7.21101e-35	0.541988	-1.06993e-09
63115985	chr10:63115985:T:C	9.64208e-37	-2.35172	-1.42094
63116075	chr10:63116075:C:A	1.65121e-35	-6.21526e-10	-0.932115
63116794	chr10:63116794:G:A	2.28824e-20	22.4414	11.4915
63116965	chr10:63116965:A:G	2.25073e-32	-1.9586	8.24399
63117160	chr10:63117160:A:AC	1.60047e-32	-2.00397	7.9484
63117162	chr10:63117162:A:C	1.09926e-35	-6.21526e-10	-1.33899
63117269	chr10:63117269:T:C	1.42525e-34	1.22331	-1.06993e-09
63117414	chr10:63117414:G:A	7.27406e-36	-6.21526e-10	-1.75189
63117432	chr10:63117432:C:G	3.45444e-35	-1.52961	1.33565
63117777	chr10:63117777:T:A	6.99716e-35	0.511883	-1.06993e-09
63118065	chr10:63118065:G:A	6.90287e-35	0.498316	-1.06993e-09
63118178	chr10:63118178:T:C	3.39245e-32	0.711385	5.9843
63118524	chr10:63118524:T:C	6.33708e-36	-6.21526e-10	-1.88979
63118538	chr10:63118538:G:A	5.44927e-32	-1.88436	9.05398
63118657	chr10:63118657:A:G	6.13272e-32	-1.84047	9.12824
63118671	chr10:63118671:A:T	6.70252e-32	-1.79183	9.16845
63118802	chr10:63118802:T:C	2.70785e-32	-1.957	8.42729
63119353	chr10:63119353:T:C	6.117e-35	0.377451	-1.06993e-09
63119469	chr10:63119469:C:T	7.50235e-31	-6.21526e-10	9.79194
63119761	chr10:63119761:G:A	1.61527e-36	-2.35549	-0.90122
63120466	chr10:63120466:T:C	1.32522e-33	3.45313	-1.06993e-09
63120705	chr10:63120705:T:C	3.88182e-35	-6.21526e-10	-0.0773158
63121622	chr10:63121622:T:C	1.47903e-29	14.4739	-1.70059
63121894	chr10:63121894:T:C	1.79294e-35	-6.21526e-10	-0.849764
63121935	chr10:63121935:C:T	9.35626e-36	-6.21526e-10	-1.50016
63122224	chr10:63122224:A:G	8.25397e-36	-6.21526e-10	-1.62551
63122540	chr10:63122540:C:G	4.57701e-18	27.3549	11.8765
63123032	chr10:63123032:G:A	1.56922e-35	-6.21526e-10	-0.983041
63123267	chr10:63123267:C:T	1.69189e-29	-6.21526e-10	12.9077
63123408	chr10:63123408:G:A	6.34422e-36	-6.21526e-10	-1.88866
63124945	chr10:63124945:G:A	1.11626e-35	-6.21526e-10	-1.32364
63124977	chr10:63124977:C:T	6.69783e-37	-2.38923	-1.74777
63125057	chr10:63125057:C:G	6.05812e-36	-1.93481	-1.06993e-09
63125265	chr10:63125265:T:C	1.71742e-35	-6.21526e-10	-0.892797
63126195	chr10:63126195:G:A	6.17665e-35	0.387155	-1.06993e-09
63126343	chr10:63126343:A:G	2.69058e-36	-1.21191	-1.53454
63126478	chr10:63126478:A:C	7.57926e-36	-6.21526e-10	-1.71079
63127299	chr10:63127299:A:G	7.90699e-29	-6.21526e-10	14.4496
63127673	chr10:63127673:C:T	1.18716e-35	-6.21526e-10	-1.26205
63127712	chr10:63127712:G:A	7.36312e-29	-6.21526e-10	14.3784
63128096	chr10:63128096:C:T	2.95942e-15	29.2413	16.4618
63128127	chr10:63128127:C:T	5.09482e-29	-6.21526e-10	14.0101
63128294	chr10:63128294:C:T	2.39857e-34	-1.11936	2.8632
63128295	chr10:63128295:G:A	5.85967e-35	0.334472	-1.06993e-09
63128733	chr10:63128733:C:T	2.14141e-29	14.8228	-1.67945
63128768	chr10:63128768:C:A	6.49136e-35	0.436851	-1.06993e-09
63128862	chr10:63128862:G:A	5.74267e-34	4.48988	-1.87299
63128985	chr10:63128985:C:A	1.47498e-29	14.537	-1.76648
63129479	chr10:63129479:G:A	3.70254e-35	-0.124602	-1.06993e-09
63129514	chr10:63129514:A:T	8.70471e-35	-6.21526e-10	0.730244
63130337	chr10:63130337:A:G	7.11835e-29	-6.21526e-10	14.3446
63130405	chr10:63130405:C:T	7.38806e-29	-6.21526e-10	14.3818
63130431	chr10:63130431:G:C	6.39868e-35	-6.21526e-10	0.422471
63130871	chr10:63130871:A:G	2.40496e-34	-6.21526e-10	1.7465
63131240	chr10:63131240:C:T	6.35023e-36	-6.21526e-10	-1.88771
63131873	chr10:63131873:G:A	2.39415e-34	-6.21526e-10	1.74199
63132069	chr10:63132069:G:C	1.69769e-33	-6.21526e-10	3.70082
63132292	chr10:63132292:G:T	4.39416e-36	-0.644308	-1.61162
63132407	chr10:63132407:A:C	6.52494e-29	-6.21526e-10	14.2575
63132562	chr10:63132562:G:A	6.55664e-35	0.446857	-1.06993e-09
63132782	chr10:63132782:T:G	2.65937e-35	-6.21526e-10	-0.455532
63132915	chr10:63132915:G:C	2.32064e-34	-6.21526e-10	1.71081
63133100	chr10:63133100:A:C	6.96783e-36	-6.21526e-10	-1.7949
63133673	chr10:63133673:T:C	3.18694e-23	14.5043	12.8522
63134287	chr10:63134287:T:G	3.51598e-29	15.3365	-1.69728
63134299	chr10:63134299:A:G	6.69217e-29	-6.21526e-10	14.2828
63135239	chr10:63135239:T:A	4.05893e-34	-6.21526e-10	2.26988
63135245	chr10:63135245:A:G	6.59693e-36	-6.21526e-10	-1.8496
63135250	chr10:63135250:A:G	4.91108e-36	-0.586744	-1.55797
63136072	chr10:63136072:A:G	7.16621e-35	0.535756	-1.06993e-09
63136195	chr10:63136195:C:T	3.77203e-36	-2.40859	-1.06993e-09
63136225	chr10:63136225:C:T	2.51578e-35	-6.21526e-10	-0.511039
63136556	chr10:63136556:G:A	1.24147e-35	-6.21526e-10	-1.21732
63136717	chr10:63136717:T:A	4.35606e-36	-0.595543	-1.66909
63137098	chr10:63137098:A:G	2.75778e-34	-6.21526e-10	1.88339
63137150	chr10:63137150:C:G	1.79489e-29	14.7592	-1.79236
63137462	chr10:63137462:G:A	2.59896e-34	-6.21526e-10	1.82408
63137568	chr10:63137568:TTTG:T	1.40003e-35	-6.21526e-10	-1.09713
63137673	chr10:63137673:T:C	3.16419e-33	0.938682	3.38476
63137839	chr10:63137839:A:G	9.45983e-36	-1.48915	-1.06993e-09
63138307	chr10:63138307:C:T	2.56528e-35	-6.21526e-10	-0.491554
63138385	chr10:63138385:G:A	6.90425e-36	-6.21526e-10	-1.80407
63138734	chr10:63138734:ACT:A	4.75171e-29	-6.21526e-10	13.9404
63139096	chr10:63139096:G:A	2.26532e-35	-6.21526e-10	-0.615906
63139755	chr10:63139755:A:T	5.97196e-36	-1.94913	-1.06993e-09
63139858	chr10:63139858:T:C	2.64129e-34	-6.21526e-10	1.84023
63140043	chr10:63140043:TAGG:T	6.31141e-35	0.408738	-1.06993e-09
63140133	chr10:63140133:C:G	2.23921e-35	1.23921	-1.86671
63140144	chr10:63140144:AAAAC:A	1.18527e-35	-6.21526e-10	-1.26365
63140499	chr10:63140499:C:T	6.87272e-35	0.49394	-1.06993e-09
63140996	chr10:63140996:G:T	6.89074e-35	0.496558	-1.06993e-09
63141463	chr10:63141463:A:T	6.85638e-35	0.491559	-1.06993e-09
63142420	chr10:63142420:C:T	1.45588e-35	-6.21526e-10	-1.05801
63142426	chr10:63142426:C:T	2.64657e-35	-6.21526e-10	-0.460357
63143173	chr10:63143173:C:G	3.78352e-36	-2.40555	-1.06993e-09
63143183	chr10:63143183:G:A	2.11536e-29	14.9227	-1.79155
63143444	chr10:63143444:G:A	7.40659e-35	0.568749	-1.06993e-09
63144054	chr10:63144054:A:G	1.55923e-34	-0.344844	1.658
63144068	chr10:63144068:T:G	7.96626e-34	-6.21526e-10	2.94418
63144311	chr10:63144311:A:G	1.20136e-11	38.1688	15.843
63144843	chr10:63144843:T:C	2.56232e-32	2.87559	3.53946
63144912	chr10:63144912:C:T	2.56301e-35	-6.21526e-10	-0.492438
63145267	chr10:63145267:T:G	2.90969e-34	-6.21526e-10	1.93701
63145458	chr10:63145458:C:T	2.29186e-35	1.25756	-1.86182
63145564	chr10:63145564:T:A	4.35366e-36	-0.625334	-1.63985
63145872	chr10:63145872:A:C	1.43821e-35	-6.21526e-10	-1.07022
63147384	chr10:63147384:G:A	1.86893e-35	-6.21526e-10	-0.808253
63147577	chr10:63147577:G:A	6.74085e-35	0.474566	-1.06993e-09
63147591	chr10:63147591:C:T	6.75501e-30	13.7426	-1.753
63147821	chr10:63147821:TGCTGTAGG:T	7.80275e-11	39.3289	16.554
63148404	chr10:63148404:G:T	1.68806e-35	-6.21526e-10	-0.910043
63148891	chr10:63148891:T:G	1.56422e-33	-6.21526e-10	3.61894
63148929	chr10:63148929:C:T	2.34163e-29	15.029	-1.79621
63149248	chr10:63149248:C:A	2.02e-35	-6.21526e-10	-0.730523
63149257	chr10:63149257:C:T	1.11557e-35	-6.21526e-10	-1.32426
63149315	chr10:63149315:T:C	1.07607e-35	-6.21526e-10	-1.36031
63149634	chr10:63149634:A:G	6.39361e-36	-6.21526e-10	-1.88091
63150086	chr10:63150086:T:C	1.97366e-34	-6.21526e-10	1.54886
63150252	chr10:63150252:G:A	8.43426e-34	-6.21526e-10	3.00127
63150467	chr10:63150467:G:C	6.41698e-29	-6.21526e-10	14.2408
63150520	chr10:63150520:G:A	2.15571e-35	-6.21526e-10	-0.665502
63150628	chr10:63150628:A:G	3.11359e-30	-6.21526e-10	11.2151
63150965	chr10:63150965:G:T	1.00826e-35	-6.21526e-10	-1.4254
63151483	chr10:63151483:A:AT	2.55979e-35	-6.21526e-10	-0.493697
63151893	chr10:63151893:A:G	2.58123e-34	-6.21526e-10	1.81723
63152110	chr10:63152110:TGAA:T	2.45614e-35	-6.21526e-10	-0.535028
63152337	chr10:63152337:C:T	1.15796e-33	3.31821	-1.06993e-09
63153418	chr10:63153418:G:C	2.55709e-35	-6.21526e-10	-0.49475
63153506	chr10:63153506:A:G	2.83633e-35	-6.21526e-10	-0.39111
63153979	chr10:63153979:G:A	6.33732e-36	-6.21526e-10	-1.88975
63154433	chr10:63154433:T:C	6.13589e-35	0.380534	-1.06993e-09
63154707	chr10:63154707:A:G	2.77421e-29	15.1935	-1.79127
63155386	chr10:63155386:A:G	3.40386e-35	-6.21526e-10	-0.20871
63155751	chr10:63155751:A:G	6.01715e-35	0.360993	-1.06993e-09
63155833	chr10:63155833:AGT:A	5.69561e-36	-1.99651	-1.06993e-09
63156709	chr10:63156709:T:G	3.94504e-30	0.00857748	11.4432
63156891	chr10:63156891:C:A	2.12416e-35	1.17689	-1.85713
63157112	chr10:63157112:G:C	2.34184e-35	-6.21526e-10	-0.582683
63157459	chr10:63157459:T:A	2.37357e-34	-6.21526e-10	1.73336
63157683	chr10:63157683:G:A	6.46465e-36	-6.21526e-10	-1.86986
63157764	chr10:63157764:C:T	2.53724e-35	-0.502545	-1.06993e-09
63157904	chr10:63157904:G:A	1.35094e-35	-6.21526e-10	-1.13282
63158014	chr10:63158014:T:A	2.67028e-36	-1.22439	-1.52963
63158105	chr10:63158105:T:C	1.09829e-27	3.09087	13.9899
63158919	chr10:63158919:T:C	4.33623e-36	-0.710351	-1.55885
63159121	chr10:63159121:C:T	1.5859e-35	-6.21526e-10	-0.972468
63159294	chr10:63159294:C:T	1.9701e-35	-6.21526e-10	-0.755536
63159313	chr10:63159313:C:T	1.81668e-35	-6.21526e-10	-0.83661
63159562	chr10:63159562:G:A	3.28925e-35	-1.30015	1.05719
63159620	chr10:63159620:A:C	1.00296e-35	-6.21526e-10	-1.43067
63159683	chr10:63159683:G:A	2.03362e-35	-6.21526e-10	-0.723806
63159751	chr10:63159751:T:C	4.98662e-36	-0.538528	-1.59092
63159964	chr10:63159964:C:G	1.15496e-35	-6.21526e-10	-1.28955
63160218	chr10:63160218:T:C	2.4176e-35	-6.21526e-10	-0.550847
63160444	chr10:63160444:A:G	7.79589e-36	-6.21526e-10	-1.68261
63160602	chr10:63160602:C:T	6.40161e-36	-6.21526e-10	-1.87966
63160828	chr10:63160828:G:A	2.91811e-31	10.7333	-1.88567
63160878	chr10:63160878:T:G	1.93975e-35	-6.21526e-10	-0.771062
63160938	chr10:63160938:G:A	4.16975e-34	2.29682	-1.06993e-09
63161285	chr10:63161285:A:C	2.26836e-35	-6.21526e-10	-0.614566
63161357	chr10:63161357:G:T	1.28259e-33	-6.21526e-10	3.42043
63162262	chr10:63162262:G:A	1.36001e-33	-6.21526e-10	3.47904
63162356	chr10:63162356:G:A	1.96762e-35	-6.21526e-10	-0.756794
63162938	chr10:63162938:G:T	1.45024e-35	-1.06189	-1.06993e-09
63162939	chr10:63162939:A:G	1.5461e-35	-0.997882	-1.06993e-09
63163144	chr10:63163144:A:T	1.84626e-34	-6.21526e-10	1.48213
63163250	chr10:63163250:G:C	1.96236e-35	-6.21526e-10	-0.759472
63163298	chr10:63163298:C:T	1.14845e-35	-6.21526e-10	-1.29521
63163467	chr10:63163467:A:G	5.21968e-35	0.218815	-1.06993e-09
63163536	chr10:63163536:G:A	7.02386e-36	-6.21526e-10	-1.78689
63163593	chr10:63163593:C:T	4.57579e-35	-1.38696	1.47412
63164457	chr10:63164457:T:C	5.8802e-36	-0.322006	-1.64261
63164858	chr10:63164858:C:T	2.06086e-29	14.9308	-1.82577
63165532	chr10:63165532:A:C	1.50628e-33	-6.21526e-10	3.58119
63165640	chr10:63165640:G:A	7.7109e-36	-1.69357	-1.06993e-09
63165897	chr10:63165897:G:A	2.80375e-29	15.2699	-1.85702
63166128	chr10:63166128:A:G	1.58716e-35	-6.21526e-10	-0.971673
63166344	chr10:63166344:T:C	7.38186e-36	-6.21526e-10	-1.73718
63166466	chr10:63166466:T:C	3.67482e-36	-0.545104	-1.8896
63166549	chr10:63166549:A:AAAATT	7.94968e-34	-6.21526e-10	2.9421
63166722	chr10:63166722:C:T	5.68838e-36	-0.326674	-1.67111
63166776	chr10:63166776:C:A	1.53019e-29	14.6096	-1.80233
63168213	chr10:63168213:AAAT:A	1.95848e-35	-6.21526e-10	-0.761452
63168406	chr10:63168406:G:A	2.41969e-35	-6.21526e-10	-0.549983
63169108	chr10:63169108:T:C	2.27951e-35	-6.21526e-10	-0.609661
63170316	chr10:63170316:G:A	1.04092e-35	-6.21526e-10	-1.39351
63170365	chr10:63170365:G:T	1.97095e-35	-6.21526e-10	-0.755105
63170391	chr10:63170391:A:C	6.52538e-35	0.442079	-1.06993e-09
63171287	chr10:63171287:GA:G	5.3889e-29	-6.21526e-10	14.0662
63171314	chr10:63171314:C:T	6.35939e-36	-6.21526e-10	-1.88627
63171336	chr10:63171336:G:T	2.51432e-35	-6.21526e-10	-0.51162
63171481	chr10:63171481:C:T	1.41994e-33	-6.21526e-10	3.52216
63171602	chr10:63171602:G:A	1.79515e-35	-6.21526e-10	-0.84853
63171760	chr10:63171760:A:G	2.4585e-35	-6.21526e-10	-0.534071
63172039	chr10:63172039:A:T	1.4546e-33	-6.21526e-10	3.54628
63172547	chr10:63172547:C:G	6.49311e-36	-0.0312271	-1.83424
63173017	chr10:63173017:G:C	2.51341e-29	15.1146	-1.81102
63173019	chr10:63173019:C:G	1.2538e-31	3.14009	4.8628
63173255	chr10:63173255:A:G	4.33647e-35	-6.21526e-10	0.0334409
63173477	chr10:63173477:T:A	1.97095e-35	-6.21526e-10	-0.755105
63173749	chr10:63173749:T:A	1.98222e-35	-6.21526e-10	-0.749406
63173767	chr10:63173767:G:A	2.20457e-34	-6.21526e-10	1.6595
63173817	chr10:63173817:A:G	4.21924e-34	-6.21526e-10	2.30862
63174123	chr10:63174123:A:G	9.2623e-36	-6.21526e-10	-1.51025
63174562	chr10:63174562:G:A	1.68397e-35	-6.21526e-10	-0.912467
63174571	chr10:63174571:T:C	1.74784e-30	5.0914	5.54629
63175090	chr10:63175090:G:T	9.3556e-36	-6.21526e-10	-1.50023
63175716	chr10:63175716:T:C	2.09658e-34	-6.21526e-10	1.60927
63176284	chr10:63176284:A:G	1.96245e-35	-6.21526e-10	-0.759427
63176601	chr10:63176601:G:A	8.61987e-17	43.7816	-1.61465
63176970	chr10:63176970:T:C	2.50179e-35	-6.21526e-10	-0.516616
63177330	chr10:63177330:ATATC:A	1.97095e-35	-6.21526e-10	-0.755105
63177554	chr10:63177554:G:A	1.65263e-29	14.6991	-1.8148
63177741	chr10:63177741:G:C	3.84117e-36	-2.39043	-1.06993e-09
63178311	chr10:63178311:A:T	1.17954e-35	-6.21526e-10	-1.2685
63178328	chr10:63178328:T:C	1.21826e-35	-6.21526e-10	-1.2362
63178609	chr10:63178609:C:T	2.4753e-34	-6.21526e-10	1.77532
63178640	chr10:63178640:G:A	5.50441e-35	0.271929	-1.06993e-09
63178912	chr10:63178912:T:G	4.80215e-35	0.135443	-1.06993e-09
63178958	chr10:63178958:G:A	7.71805e-36	-6.21526e-10	-1.69264
63179261	chr10:63179261:T:C	5.3252e-35	0.238829	-1.06993e-09
63179703	chr10:63179703:G:C	1.14569e-35	-6.21526e-10	-1.29761
63180356	chr10:63180356:T:C	1.84628e-35	-6.21526e-10	-0.820447
63180529	chr10:63180529:A:G	7.36557e-36	-0.225249	-1.51414
63180895	chr10:63180895:A:G	1.83251e-33	-6.21526e-10	3.77724
63180930	chr10:63180930:G:A	4.87977e-36	-0.265483	-1.88562
63181187	chr10:63181187:G:A	1.37586e-33	-6.21526e-10	3.49063
63181485	chr10:63181485:T:C	1.70458e-33	-6.21526e-10	3.70487
63181509	chr10:63181509:A:T	3.36967e-34	-6.21526e-10	2.08378
63181648	chr10:63181648:C:T	2.15729e-35	-6.21526e-10	-0.664769
63181756	chr10:63181756:G:A	1.30586e-33	-6.21526e-10	3.43841
63181904	chr10:63181904:A:T	1.02667e-34	-6.21526e-10	0.895283
63182104	chr10:63182104:C:A	2.50736e-35	-6.21526e-10	-0.514389
63182225	chr10:63182225:G:A	4.12948e-36	-0.470247	-1.84781
63182351	chr10:63182351:T:C	1.51456e-29	14.6443	-1.84729
63182880	chr10:63182880:AGATG:A	1.46322e-29	14.6364	-1.87392
63183050	chr10:63183050:A:G	1.65827e-31	3.5809	4.70159
63183636	chr10:63183636:C:A	9.11021e-36	-6.21526e-10	-1.52681
63184317	chr10:63184317:T:A	4.677e-36	-2.19355	-1.06993e-09
63184557	chr10:63184557:TA:AA	2.25536e-33	0.327124	3.65773
63184584	chr10:63184584:G:A	2.62629e-35	-6.21526e-10	-0.46805
63185122	chr10:63185122:A:G	2.48385e-35	-6.21526e-10	-0.523813
63185223	chr10:63185223:T:C	6.67872e-35	-6.21526e-10	0.465306
63185230	chr10:63185230:C:T	1.42591e-35	-6.21526e-10	-1.07881
63185604	chr10:63185604:G:A	1.34764e-27	3.63719	13.6482
63185792	chr10:63185792:TTACTTATG:T	1.36794e-33	-6.21526e-10	3.48486
63186420	chr10:63186420:T:C	2.38049e-35	-6.21526e-10	-0.566314
63186488	chr10:63186488:G:T	1.22048e-33	-6.21526e-10	3.3708
63186741	chr10:63186741:A:T	2.42805e-35	-6.21526e-10	-0.546533
63187234	chr10:63187234:C:T	4.42888e-36	-0.401231	-1.84683
63188885	chr10:63188885:A:G	5.44547e-35	0.261163	-1.06993e-09
63188924	chr10:63188924:T:C	6.98924e-10	46.5193	11.556
63189561	chr10:63189561:T:G	5.07098e-35	0.189914	-1.06993e-09
63189662	chr10:63189662:T:C	5.14899e-35	0.20518	-1.06993e-09
63189929	chr10:63189929:T:C	2.60522e-34	-6.21526e-10	1.82648
63190254	chr10:63190254:G:C	1.03754e-35	-1.39676	-1.06993e-09
63190337	chr10:63190337:G:A	2.42943e-35	-6.21526e-10	-0.545963
63190350	chr10:63190350:C:T	3.92367e-35	-0.0665947	-1.06993e-09
63190655	chr10:63190655:G:A	6.30558e-35	0.407814	-1.06993e-09
63191707	chr10:63191707:G:A	4.01772e-29	-6.21526e-10	13.7726
63191821	chr10:63191821:C:A	1.31425e-36	-1.87706	-1.58588
63191909	chr10:63191909:T:TG	2.85989e-34	-6.21526e-10	1.91975
63192394	chr10:63192394:G:A	2.51054e-35	-6.21526e-10	-0.513122
63192577	chr10:63192577:C:A	4.31522e-34	1.2482	1.08291
63193551	chr10:63193551:G:A	2.87274e-34	-6.21526e-10	1.92423
63194199	chr10:63194199:C:G	2.31967e-29	15.0467	-1.82338
63194770	chr10:63194770:C:T	2.39113e-35	-6.21526e-10	-0.561857
63195287	chr10:63195287:C:G	2.1703e-31	3.22376	5.32783
63195335	chr10:63195335:T:C	5.79744e-34	-6.21526e-10	2.62638
63195756	chr10:63195756:G:A	1.96837e-35	-6.21526e-10	-0.756415
63196238	chr10:63196238:C:T	1.3706e-35	-6.21526e-10	-1.11838
63196406	chr10:63196406:A:G	4.65655e-35	-6.21526e-10	0.104653
63196847	chr10:63196847:A:T	6.37461e-36	-0.359755	-1.52413
63196855	chr10:63196855:G:A	2.20542e-29	14.9859	-1.81311
63197078	chr10:63197078:A:C	2.05263e-35	-0.714498	-1.06993e-09
63198873	chr10:63198873:ACACT:A	1.14774e-35	-6.21526e-10	-1.29582
63199231	chr10:63199231:G:A	7.6142e-34	2.89898	-1.06993e-09
63199483	chr10:63199483:C:T	5.39678e-35	0.252182	-1.06993e-09
63199749	chr10:63199749:T:C	3.0033e-34	-6.21526e-10	1.96867
63200020	chr10:63200020:A:G	3.0033e-34	-6.21526e-10	1.96867
63200307	chr10:63200307:T:G	1.2476e-35	-6.21526e-10	-1.2124
63200776	chr10:63200776:G:A	4.43401e-29	-6.21526e-10	13.8712
63200957	chr10:63200957:C:T	2.01674e-34	-0.00647287	1.57692
63200995	chr10:63200995:A:C	8.75502e-36	-1.56658	-1.06993e-09
63201138	chr10:63201138:G:A	2.74601e-34	-6.21526e-10	1.87911
63201274	chr10:63201274:AC:A	1.20955e-35	-6.21526e-10	-1.24337
63201366	chr10:63201366:T:A	1.84901e-34	-6.21526e-10	1.48362
63201508	chr10:63201508:T:C	1.73891e-29	14.7476	-1.81244
63201652	chr10:63201652:G:A	2.51351e-11	38.9137	15.8364
63201899	chr10:63201899:C:T	1.27696e-11	38.5297	15.5432
63201971	chr10:63201971:T:C	1.99956e-35	-6.21526e-10	-0.740696
63201976	chr10:63201976:G:A	2.467e-35	-6.21526e-10	-0.530618
63202117	chr10:63202117:G:A	2.38407e-35	-6.21526e-10	-0.56481
63202125	chr10:63202125:G:A	8.03035e-36	-6.21526e-10	-1.65298
63202439	chr10:63202439:T:C	1.85137e-35	-6.21526e-10	-0.817693
63202445	chr10:63202445:A:G	7.3586e-36	-6.21526e-10	-1.74034
63203689	chr10:63203689:T:C	1.3705e-11	38.7219	15.4217
63203748	chr10:63203748:T:C	1.17703e-35	-6.21526e-10	-1.27063
63204388	chr10:63204388:C:T	5.51058e-36	-0.442778	-1.58676
63204505	chr10:63204505:T:A	6.42001e-36	-6.21526e-10	-1.87679
63205289	chr10:63205289:A:G	2.77157e-35	-6.21526e-10	-0.414208
63206159	chr10:63206159:T:TCAAA	1.96717e-33	-6.21526e-10	3.84815
63207685	chr10:63207685:A:T	3.0033e-34	-6.21526e-10	1.96867
63208190	chr10:63208190:ACTAAAC:A	5.1344e-35	0.202343	-1.06993e-09
63208868	chr10:63208868:T:C	6.35814e-36	-6.21526e-10	-1.88647
63210129	chr10:63210129:T:TA	1.88957e-33	-6.21526e-10	3.8079
63210688	chr10:63210688:G:A	1.35459e-28	3.63573	11.3522
63211008	chr10:63211008:C:G	3.10652e-34	-6.21526e-10	2.00247
63211147	chr10:63211147:T:C	1.26637e-35	-6.21526e-10	-1.19746
63211168	chr10:63211168:G:A	5.61732e-35	0.292233	-1.06993e-09
63211961	chr10:63211961:G:A	1.47871e-35	-6.21526e-10	-1.04245
63212221	chr10:63212221:A:G	4.84866e-36	-2.1575	-1.06993e-09
63212285	chr10:63212285:A:C	6.34891e-36	-6.21526e-10	-1.88792
63213539	chr10:63213539:A:G	1.84664e-35	-6.21526e-10	-0.820256
63214218	chr10:63214218:G:A	6.51271e-36	-1.86245	-1.06993e-09
63214396	chr10:63214396:T:C	4.42849e-36	-0.376104	-1.87204
63214485	chr10:63214485:G:C	2.38428e-35	-6.21526e-10	-0.564724
63214620	chr10:63214620:G:C	5.24637e-35	0.223916	-1.06993e-09
63214777	chr10:63214777:A:T	4.39045e-29	-6.21526e-10	13.8613
63214835	chr10:63214835:TTCA:T	2.57478e-35	-6.21526e-10	-0.487855
63215561	chr10:63215561:C:T	2.50352e-35	-6.21526e-10	-0.515922
63215616	chr10:63215616:A:G	1.86808e-33	-6.21526e-10	3.79646
63215676	chr10:63215676:G:A	1.55418e-34	-6.21526e-10	1.30991
63216037	chr10:63216037:A:G	5.57959e-36	-0.167975	-1.84912
63216055	chr10:63216055:A:C	2.39815e-35	-6.21526e-10	-0.558924
63216409	chr10:63216409:G:A	7.90266e-36	-0.342	-1.32701
63216433	chr10:63216433:G:A	1.92944e-29	14.8515	-1.81234
63216537	chr10:63216537:C:T	1.7182e-27	3.65653	13.8718
63216726	chr10:63216726:AAAAC:A	1.63614e-29	14.6992	-1.825
63217548	chr10:63217548:TAA:T	7.71998e-36	-6.21526e-10	-1.69239
63217613	chr10:63217613:G:A	2.60226e-35	-6.21526e-10	-0.477239
63219224	chr10:63219224:C:T	2.89003e-34	-6.21526e-10	1.93023
63219487	chr10:63219487:A:G	2.53638e-27	3.69671	14.2211
63220190	chr10:63220190:C:A	1.84664e-35	-6.21526e-10	-0.820256
63221375	chr10:63221375:TTCTA:T	5.28252e-35	0.230782	-1.06993e-09
63221443	chr10:63221443:T:A	6.80846e-36	-6.21526e-10	-1.81804
63221980	chr10:63221980:C:T	2.60172e-35	-6.21526e-10	-0.477446
63222016	chr10:63222016:C:A	5.79144e-35	-6.21526e-10	0.322761
63222355	chr10:63222355:T:TC	1.84681e-35	-6.21526e-10	-0.820159
63222412	chr10:63222412:G:T	2.47637e-29	15.0863	-1.79758
63222855	chr10:63222855:G:A	3.39638e-35	-6.21526e-10	-0.210912
63222957	chr10:63222957:A:C	1.06367e-34	-6.21526e-10	0.930688
63223116	chr10:63223116:G:A	5.7631e-36	-0.702894	-1.28184
63223381	chr10:63223381:C:A	1.0661e-33	-6.21526e-10	3.23556
63223560	chr10:63223560:G:A	1.84831e-35	-6.21526e-10	-0.819348
63223757	chr10:63223757:G:GTT	2.03387e-35	-6.21526e-10	-0.723679
63223863	chr10:63223863:C:G	2.14304e-34	1.63119	-1.06993e-09
63224787	chr10:63224787:G:C	4.90283e-36	-0.271743	-1.87465
63225194	chr10:63225194:G:T	2.4406e-33	-6.21526e-10	4.06379
63225291	chr10:63225291:C:T	2.33346e-33	-6.21526e-10	4.0189
63225375	chr10:63225375:T:C	8.32572e-36	-6.21526e-10	-1.61686
63225473	chr10:63225473:G:A	1.21471e-33	-6.21526e-10	3.36605
63225677	chr10:63225677:G:C	1.6917e-35	-6.21526e-10	-0.907885
63226057	chr10:63226057:C:T	7.37645e-33	5.16984	-1.06993e-09
63226225	chr10:63226225:C:T	7.0665e-36	-6.21526e-10	-1.78084
63226344	chr10:63226344:T:G	1.19798e-36	-1.92516	-1.63041
63226452	chr10:63226452:C:T	8.80209e-36	-1.56122	-1.06993e-09
63226869	chr10:63226869:C:T	1.42709e-36	-2.38447	-0.996096
63227256	chr10:63227256:T:A	1.20376e-36	-1.86519	-1.68557
63227355	chr10:63227355:C:T	4.1577e-34	-6.21526e-10	2.29393
63227652	chr10:63227652:G:A	2.58572e-11	39.0688	15.7096
63228600	chr10:63228600:A:C	6.62555e-36	-6.21526e-10	-1.84527
63228863	chr10:63228863:T:C	1.94031e-29	14.8664	-1.82169
63228867	chr10:63228867:C:A	3.85642e-29	-6.21526e-10	13.7316
63229813	chr10:63229813:C:T	2.2553e-29	15.0107	-1.81556
63230301	chr10:63230301:G:C	1.85741e-35	-6.21526e-10	-0.814438
63231622	chr10:63231622:C:T	2.08441e-33	-6.21526e-10	3.90603
63231648	chr10:63231648:G:T	9.27097e-35	-6.21526e-10	0.793267
63231957	chr10:63231957:C:T	2.77212e-33	4.19116	-1.06993e-09
63232368	chr10:63232368:A:T	4.78682e-36	-0.338887	-1.83145
63232413	chr10:63232413:T:C	2.04287e-29	14.9236	-1.82733
63232834	chr10:63232834:G:A	1.85252e-35	-6.21526e-10	-0.817076
63233103	chr10:63233103:G:C	1.98514e-33	-6.21526e-10	3.85724
63233105	chr10:63233105:C:T	1.84664e-35	-6.21526e-10	-0.820256
63233341	chr10:63233341:T:C	7.23417e-35	0.934167	-0.388972
63234224	chr10:63234224:A:C	2.12714e-34	1.9885	-0.364752
63234242	chr10:63234242:TCA:T	5.99595e-35	0.357463	-1.06993e-09
63234330	chr10:63234330:C:G	1.20641e-36	-1.95594	-1.59262
63235424	chr10:63235424:G:A	1.51437e-35	-6.21526e-10	-1.01862
63236426	chr10:63236426:A:G	4.53538e-35	0.0782877	-1.06993e-09
63236812	chr10:63236812:T:C	1.84994e-35	-6.21526e-10	-0.818469
63237084	chr10:63237084:C:A	3.00252e-35	-0.33417	-1.06993e-09
63237301	chr10:63237301:G:C	4.60043e-35	0.0925284	-1.06993e-09
63238289	chr10:63238289:T:C	2.12383e-30	10.8325	-1.06993e-09
63239211	chr10:63239211:A:G	3.04166e-32	3.2751	3.31143
63239252	chr10:63239252:A:G	5.99795e-36	-0.38703	-1.55776
63239476	chr10:63239476:G:A	8.71957e-35	-6.21526e-10	0.731949
63239634	chr10:63239634:G:A	8.19839e-36	-6.21526e-10	-1.63227
63239667	chr10:63239667:A:G	6.08716e-35	-6.21526e-10	0.37256
63239730	chr10:63239730:C:T	1.78991e-11	38.6552	15.7553
63240346	chr10:63240346:A:T	9.34377e-36	-1.36409	-0.137404
63240733	chr10:63240733:T:C	8.79142e-35	1.1128	-0.372639
63241552	chr10:63241552:A:C	1.7056e-35	-6.21526e-10	-0.899702
63241608	chr10:63241608:AC:A	2.91871e-34	-6.21526e-10	1.94011
63241673	chr10:63241673:A:C	6.91357e-36	-0.240624	-1.5621
63241736	chr10:63241736:T:C	7.77262e-36	-6.21526e-10	-1.6856
63242737	chr10:63242737:C:T	1.07274e-35	-6.21526e-10	-1.3634
63243657	chr10:63243657:A:AT	5.24637e-36	-0.214074	-1.86459
63243671	chr10:63243671:TAC:T	7.05092e-36	-6.21526e-10	-1.78305
63244645	chr10:63244645:A:C	1.23736e-35	-6.21526e-10	-1.22064
63245639	chr10:63245639:C:T	2.45014e-15	37.6417	7.87257
63246093	chr10:63246093:A:G	7.06245e-36	-6.21526e-10	-1.78141
63246572	chr10:63246572:T:C	2.27956e-33	-6.21526e-10	3.99553
63246697	chr10:63246697:G:A	2.1488e-35	-6.21526e-10	-0.668709
63247829	chr10:63247829:C:T	6.33756e-36	-6.21526e-10	-1.88971
63248532	chr10:63248532:A:AG	3.3294e-33	4.37434	-1.06993e-09
63248851	chr10:63248851:A:G	2.84065e-33	-6.21526e-10	4.21558
63248869	chr10:63248869:G:A	2.32595e-34	1.71309	-1.06993e-09
63248980	chr10:63248980:GACAAATGATC:G	6.45975e-36	-6.21526e-10	-1.87062
63249372	chr10:63249372:T:C	1.22051e-36	-1.91609	-1.62085
63249785	chr10:63249785:G:A	4.5728e-36	-2.21608	-1.06993e-09
63250068	chr10:63250068:C:T	1.63641e-35	-6.21526e-10	-0.941118
63250866	chr10:63250866:A:G	3.5793e-17	27.8042	13.4839
63250912	chr10:63250912:T:C	5.26714e-11	39.7911	15.6988
63251311	chr10:63251311:TTTG:T	1.87321e-35	-6.21526e-10	-0.805968
63251472	chr10:63251472:A:G	1.82763e-34	0.650843	0.82114
63251575	chr10:63251575:C:G	1.37352e-33	-6.21526e-10	3.48893
63251837	chr10:63251837:C:A	1.09979e-33	-6.21526e-10	3.26667
63251883	chr10:63251883:G:A	1.84783e-35	-6.21526e-10	-0.819607
63252088	chr10:63252088:C:T	2.01661e-27	3.7596	13.9289
63252397	chr10:63252397:A:G	1.15084e-35	-6.21526e-10	-1.29313
63252501	chr10:63252501:T:C	1.68135e-35	-6.21526e-10	-0.914026
63252990	chr10:63252990:C:T	5.01003e-11	39.722	15.7179
63253156	chr10:63253156:G:A	1.37014e-27	3.69139	13.6106
63253184	chr10:63253184:A:C	4.13057e-11	39.5066	15.7402
63253476	chr10:63253476:C:T	1.00242e-34	0.87138	-1.06993e-09
63253493	chr10:63253493:C:T	1.15277e-35	-6.21526e-10	-1.29145
63254175	chr10:63254175:A:G	4.25497e-11	39.565	15.7115
63254238	chr10:63254238:C:T	1.71365e-35	-0.894998	-1.06993e-09
63254271	chr10:63254271:T:C	8.3805e-36	-6.21526e-10	-1.6103
63254345	chr10:63254345:C:T	1.41999e-35	0.803901	-1.88687
63254915	chr10:63254915:G:A	1.5654e-29	14.6205	-1.79045
63255428	chr10:63255428:G:A	1.72027e-28	3.56745	11.6595
63255682	chr10:63255682:C:CAA	2.24415e-33	-6.21526e-10	3.97988
63256414	chr10:63256414:T:G	0.113668	58.3681	18.6143
63256961	chr10:63256961:G:A	9.20978e-17	43.8524	-1.61925
63257093	chr10:63257093:C:T	6.34098e-36	-6.21526e-10	-1.88917
63257098	chr10:63257098:G:A	6.99175e-36	-6.21526e-10	-1.79147
63257293	chr10:63257293:C:T	7.17224e-36	-0.208229	-1.55776
63257482	chr10:63257482:T:C	1.62973e-29	14.6629	-1.79258
63257736	chr10:63257736:G:A	9.72583e-29	3.39153	11.2651
63257930	chr10:63257930:G:GA	1.19885e-31	9.04389	-1.08581
63258493	chr10:63258493:C:T	1.58016e-29	14.6402	-1.80076
63258549	chr10:63258549:T:C	2.7964e-34	-6.21526e-10	1.8973
63259033	chr10:63259033:T:A	7.20831e-36	-6.21526e-10	-1.76097
63259346	chr10:63259346:T:C	2.5616e-35	-6.21526e-10	-0.492991
63259917	chr10:63259917:T:C	3.99014e-36	-2.35238	-1.06993e-09
63260269	chr10:63260269:A:G	2.54911e-34	1.80471	-1.06993e-09
63260845	chr10:63260845:C:T	6.6928e-36	-6.21526e-10	-1.83517
63261130	chr10:63261130:A:G	6.20206e-36	-0.348327	-1.563
63261850	chr10:63261850:G:A	1.15716e-35	-6.21526e-10	-1.28765
63261978	chr10:63261978:G:C	4.27502e-34	-6.21526e-10	2.32175
63263006	chr10:63263006:A:G	3.31526e-35	-0.235085	-1.06993e-09
63263719	chr10:63263719:G:C	2.66602e-35	-6.21526e-10	-0.453032
63263833	chr10:63263833:G:A	2.62231e-35	-6.21526e-10	-0.469565
63264308	chr10:63264308:A:T	6.58285e-36	-6.21526e-10	-1.85174
63264536	chr10:63264536:C:G	1.9403e-35	-6.21526e-10	-0.770778
63264644	chr10:63264644:T:G	1.76108e-35	-6.21526e-10	-0.867693
63264879	chr10:63264879:T:C	2.20074e-35	-6.21526e-10	-0.644825
63265136	chr10:63265136:TG:T	6.37525e-36	-6.21526e-10	-1.88378
63266577	chr10:63266577:C:A	3.26994e-35	-6.21526e-10	-0.248848
63267098	chr10:63267098:G:C	7.27286e-34	2.85311	-1.06993e-09
63267187	chr10:63267187:T:C	5.75781e-36	-1.98565	-1.06993e-09
63267383	chr10:63267383:G:T	0.0428242	57.5818	18.4244
63267495	chr10:63267495:G:A	9.30627e-36	-1.50552	-1.06993e-09
63267760	chr10:63267760:C:A	2.08754e-35	-6.21526e-10	-0.697634
63267848	chr10:63267848:A:G	2.54083e-29	15.1042	-1.78978
63267850	chr10:63267850:A:T	0.166914	58.4915	18.8751
63268497	chr10:63268497:C:T	1.75454e-27	3.57521	13.9741
63269241	chr10:63269241:A:G	6.36609e-36	-6.21526e-10	-1.88522
63269515	chr10:63269515:T:C	6.69656e-36	-6.21526e-10	-1.83461
63270474	chr10:63270474:T:C	6.49623e-36	-6.21526e-10	-1.86498
63270578	chr10:63270578:G:A	7.82124e-36	-1.67936	-1.06993e-09
63270597	chr10:63270597:GA:G	7.17713e-36	-6.21526e-10	-1.76531
63270600	chr10:63270600:G:T	7.17397e-36	-6.21526e-10	-1.76575
63271325	chr10:63271325:C:T	2.13531e-35	-0.675008	-1.06993e-09
63272051	chr10:63272051:A:T	3.74319e-36	-0.822007	-1.59426
63272571	chr10:63272571:G:A	9.82207e-35	-6.21526e-10	0.851011
63273348	chr10:63273348:T:C	1.90928e-28	3.61732	11.7139
63273867	chr10:63273867:C:T	2.46197e-34	-6.21526e-10	1.76993
63273975	chr10:63273975:T:C	1.84664e-35	-6.21526e-10	-0.820256
63274057	chr10:63274057:G:T	6.81797e-36	-0.239781	-1.57686
63274307	chr10:63274307:G:A	1.46986e-35	-6.21526e-10	-1.04845
63274655	chr10:63274655:C:T	1.85035e-35	-6.21526e-10	-0.818246
63274880	chr10:63274880:T:C	9.91699e-32	8.84066	-1.07227
63275024	chr10:63275024:T:C	1.85731e-27	3.73066	13.8755
63275169	chr10:63275169:A:T	6.57022e-36	-6.21526e-10	-1.85366
63275352	chr10:63275352:T:C	2.50645e-34	-6.21526e-10	1.78783
63275724	chr10:63275724:A:G	8.8999e-32	8.73421	-1.07403
63276513	chr10:63276513:C:T	9.91703e-35	-6.21526e-10	0.860632
63276755	chr10:63276755:C:T	2.79647e-35	-6.21526e-10	-0.405261
63277647	chr10:63277647:T:C	1.1942e-35	-6.21526e-10	-1.25614
63278064	chr10:63278064:T:TA	9.11431e-32	8.7573	-1.07332
63278260	chr10:63278260:C:T	6.338e-36	-6.21526e-10	-1.88964
63278270	chr10:63278270:G:C	0.0742674	58.1723	18.3845
63278481	chr10:63278481:G:A	6.34334e-36	-6.21526e-10	-1.8888
63278561	chr10:63278561:A:AC	2.35478e-33	-6.21526e-10	4.028
63278592	chr10:63278592:C:T	9.12792e-36	-6.21526e-10	-1.52487
63278657	chr10:63278657:T:C	1.48629e-34	0.637262	0.627986
63278921	chr10:63278921:G:A	1.80198e-35	-6.21526e-10	-0.844735
63279612	chr10:63279612:T:A	8.20013e-36	-1.63206	-1.06993e-09
63279718	chr10:63279718:T:C	6.32228e-35	-6.21526e-10	0.41046
63280353	chr10:63280353:T:C	9.82496e-35	-6.21526e-10	0.851305
63280379	chr10:63280379:C:A	8.26168e-21	16.4935	16.4207
63281085	chr10:63281085:G:A	4.42624e-21	16.2353	16.0548
63281359	chr10:63281359:CCATGTCGGCCAGA:C	1.41657e-31	9.1515	-1.02654
63281564	chr10:63281564:G:A	8.96135e-35	0.7593	-1.06993e-09
63281632	chr10:63281632:G:T	4.12069e-34	1.29313	0.991854
63282440	chr10:63282440:A:G	8.37392e-33	-6.21526e-10	5.29667
63283323	chr10:63283323:G:A	2.61714e-34	-6.21526e-10	1.83105
63283461	chr10:63283461:A:G	1.65422e-34	0.0345496	1.33775
63283466	chr10:63283466:G:C	1.54902e-34	-6.21526e-10	1.30659
63283742	chr10:63283742:A:G	8.59206e-36	-6.21526e-10	-1.58537
63283822	chr10:63283822:T:C	1.23039e-35	-6.21526e-10	-1.22629
63284035	chr10:63284035:T:C	1.03778e-34	2.79337	-1.88733
63284158	chr10:63284158:A:G	5.98278e-36	-0.274553	-1.67277
63284268	chr10:63284268:C:T	2.2215e-33	-6.21526e-10	3.96973
63284284	chr10:63284284:C:T	1.84608e-35	-6.21526e-10	-0.820557
63284562	chr10:63284562:T:A	6.30169e-36	-0.316198	-1.57919
63285221	chr10:63285221:T:G	1.29238e-31	9.04262	-1.00942
63285237	chr10:63285237:C:A	1.8429e-35	-6.21526e-10	-0.822283
63285338	chr10:63285338:G:A	1.58363e-35	-6.21526e-10	-0.973902
63285501	chr10:63285501:C:T	1.25019e-36	-1.91617	-1.59674
63285938	chr10:63285938:T:A	1.83201e-28	3.58233	11.7076
63286034	chr10:63286034:GA:G	6.19738e-36	-0.243911	-1.66817
63286653	chr10:63286653:T:C	1.84992e-35	-6.21526e-10	-0.818479
63286658	chr10:63286658:A:G	2.7359e-35	-6.21526e-10	-0.427159
63286907	chr10:63286907:T:C	2.82198e-34	-6.21526e-10	1.9064
63286908	chr10:63286908:T:A	3.38317e-34	1.06073	1.02704
63287037	chr10:63287037:C:T	8.98277e-35	0.761687	-1.06993e-09
63287266	chr10:63287266:C:T	2.10072e-28	3.55535	11.8714
63287359	chr10:63287359:G:A	3.19448e-35	-6.21526e-10	-0.272196
63287510	chr10:63287510:C:T	3.32805e-34	2.07135	-1.06993e-09
63287635	chr10:63287635:A:G	1.43354e-36	-2.37658	-0.999485
63288009	chr10:63288009:A:T	1.71642e-28	3.60187	11.6228
63288254	chr10:63288254:A:G	6.40288e-36	-6.21526e-10	-1.87946
63288546	chr10:63288546:C:A	0.0924937	57.9147	18.8615
63289251	chr10:63289251:A:C	1.15811e-35	-6.21526e-10	-1.28683
63289853	chr10:63289853:T:C	2.29181e-35	-6.21526e-10	-0.604281
63290340	chr10:63290340:G:A	3.6099e-34	1.09467	1.05797
63290343	chr10:63290343:A:T	5.85108e-36	-0.292278	-1.6773
63290463	chr10:63290463:A:T	4.02812e-34	2.26227	-1.06993e-09
63290759	chr10:63290759:A:G	1.46455e-33	-6.21526e-10	3.5531
63290899	chr10:63290899:A:G	0.104441	57.9581	18.9396
63291082	chr10:63291082:G:A	3.76981e-36	-2.40918	-1.06993e-09
63291134	chr10:63291134:C:G	6.37361e-36	-0.221285	-1.66276
63291220	chr10:63291220:A:T	4.44425e-33	-6.21526e-10	4.66316
63291474	chr10:63291474:G:A	1.15834e-35	-6.21526e-10	-1.28663
63292280	chr10:63292280:G:A	1.35999e-35	-6.21526e-10	-1.12614
63292440	chr10:63292440:G:A	1.93172e-33	-6.21526e-10	3.82996
63292445	chr10:63292445:T:C	7.94058e-06	55.9472	11.4661
63292472	chr10:63292472:A:G	6.22806e-36	-0.295326	-1.61182
63292554	chr10:63292554:C:T	1.98084e-29	14.8425	-1.77705
63292782	chr10:63292782:C:T	0.12877	58.0867	19.0204
63293311	chr10:63293311:C:T	2.57609e-34	-6.21526e-10	1.81524
63293565	chr10:63293565:A:T	1.27381e-35	-6.21526e-10	-1.19161
63293746	chr10:63293746:G:C	8.87591e-35	0.74972	-1.06993e-09
63293890	chr10:63293890:A:T	1.84961e-28	3.56415	11.7353
63294255	chr10:63294255:GT:G	5.175e-35	0.210219	-1.06993e-09
63294258	chr10:63294258:T:G	5.15035e-35	0.205443	-1.06993e-09
63294405	chr10:63294405:C:T	4.87962e-36	-0.318844	-1.83229
63294576	chr10:63294576:A:G	1.41456e-28	3.41608	11.6152
63294578	chr10:63294578:C:T	3.20647e-35	-0.268449	-1.06993e-09
63294681	chr10:63294681:C:T	2.61315e-35	-6.21526e-10	-0.473066
63294905	chr10:63294905:C:T	1.84526e-35	-6.21526e-10	-0.821003
63295773	chr10:63295773:T:C	1.72566e-28	3.36583	11.8643
63295951	chr10:63295951:ACACG:A	3.85524e-36	-2.38677	-1.06993e-09
63296585	chr10:63296585:A:G	5.40832e-36	-2.04827	-1.06993e-09
63296860	chr10:63296860:T:C	1.54252e-29	14.5865	-1.77124
63296934	chr10:63296934:C:G	1.22668e-35	-6.21526e-10	-1.22931
63297053	chr10:63297053:C:A	3.3225e-11	39.181	15.8482
63297110	chr10:63297110:C:T	2.11812e-33	-6.21526e-10	3.92208
63297421	chr10:63297421:C:T	1.78309e-35	-6.21526e-10	-0.855272
63297851	chr10:63297851:C:T	1.11518e-33	-6.21526e-10	3.28056
63298004	chr10:63298004:C:T	3.81317e-36	-2.39774	-1.06993e-09
63299284	chr10:63299284:C:T	1.46118e-27	3.3473	14.019
63299486	chr10:63299486:C:G	2.57167e-35	-6.21526e-10	-0.489065
63300086	chr10:63300086:AC:A	1.00637e-34	0.316738	0.558578
63300396	chr10:63300396:AT:A	2.29704e-34	0.800789	0.899798
63300628	chr10:63300628:A:G	2.50748e-35	-0.514344	-1.06993e-09
63300754	chr10:63300754:C:T	5.56566e-36	-0.447004	-1.57259
63300932	chr10:63300932:A:G	2.34821e-34	-6.21526e-10	1.72262
63301518	chr10:63301518:T:C	8.68849e-34	-6.21526e-10	3.03096
63301577	chr10:63301577:C:T	2.38771e-34	-6.21526e-10	1.7393
63301895	chr10:63301895:T:C	6.67784e-36	-6.21526e-10	-1.83741
63302171	chr10:63302171:C:T	1.1771e-35	-6.21526e-10	-1.27057
63302297	chr10:63302297:G:A	7.49653e-32	8.56405	-1.07548
63303397	chr10:63303397:C:A	1.15415e-35	-6.21526e-10	-1.29026
63303503	chr10:63303503:G:A	1.48711e-28	3.45286	11.6285
63303777	chr10:63303777:T:G	6.37042e-36	-6.21526e-10	-1.88454
63304076	chr10:63304076:ACTTTGCC:A	0.0676689	58.1493	18.3144
63304084	chr10:63304084:T:A	0.0638359	58.0794	18.326
63304507	chr10:63304507:A:T	2.61315e-35	-6.21526e-10	-0.473066
63305144	chr10:63305144:G:A	2.05581e-35	-6.21526e-10	-0.712952
63305581	chr10:63305581:C:T	3.54704e-34	-6.21526e-10	2.13508
63306019	chr10:63306019:G:A	3.29114e-34	3.94895	-1.88875
63306059	chr10:63306059:T:C	2.15163e-27	3.59539	14.1579
63306151	chr10:63306151:G:A	9.87525e-36	-6.21526e-10	-1.44617
63306235	chr10:63306235:G:A	2.82966e-34	3.79321	-1.88409
63306426	chr10:63306426:G:T	0.0549261	57.7257	18.5294
63306505	chr10:63306505:G:A	9.43988e-32	8.78949	-1.07041
63306578	chr10:63306578:A:T	2.07049e-34	-6.21526e-10	1.59675
63306749	chr10:63306749:C:T	1.63281e-27	3.54871	13.9286
63306900	chr10:63306900:T:C	2.15013e-34	-6.21526e-10	1.63449
63307243	chr10:63307243:T:C	1.38647e-29	14.5109	-1.80228
63307302	chr10:63307302:C:T	7.17734e-33	-6.21526e-10	5.14248
63307968	chr10:63307968:G:A	2.38229e-34	-6.21526e-10	1.73703
63308314	chr10:63308314:G:T	1.89469e-35	-6.21526e-10	-0.794567
63308579	chr10:63308579:C:T	2.85996e-35	-6.21526e-10	-0.382813
63309284	chr10:63309284:G:C	7.35406e-35	-6.21526e-10	0.561632
63309640	chr10:63309640:C:T	5.83926e-35	-6.21526e-10	0.330983
63309854	chr10:63309854:T:C	2.06766e-11	38.6331	15.9218
63310190	chr10:63310190:T:C	8.66257e-35	-6.21526e-10	0.72539
63310287	chr10:63310287:T:C	4.91496e-36	-2.14392	-1.06993e-09
63310403	chr10:63310403:C:T	6.20875e-36	-0.350037	-1.56021
63310610	chr10:63310610:T:G	2.56752e-35	-6.21526e-10	-0.490682
63310989	chr10:63310989:C:T	6.96959e-36	-6.21526e-10	-1.79465
63311455	chr10:63311455:C:A	4.63874e-06	55.9199	10.9559
63311775	chr10:63311775:T:A	9.38687e-36	-6.21526e-10	-1.49689
63313295	chr10:63313295:TGAG:T	2.42815e-33	-6.21526e-10	4.05868
63313344	chr10:63313344:T:C	6.95923e-36	-6.21526e-10	-1.79614
63313462	chr10:63313462:T:C	6.36891e-36	-6.21526e-10	-1.88478
63313841	chr10:63313841:A:G	6.10025e-36	-0.405108	-1.52277
63313959	chr10:63313959:C:T	1.3991e-35	-1.09779	-1.06993e-09
63314053	chr10:63314053:A:C	5.0424e-30	-6.21526e-10	11.6972
63314199	chr10:63314199:T:G	1.23183e-35	-6.21526e-10	-1.22512
63314211	chr10:63314211:T:C	1.15798e-31	8.93562	-1.01223
63314479	chr10:63314479:G:A	2.9413e-35	-0.354769	-1.06993e-09
63314583	chr10:63314583:A:C	3.52173e-34	1.18356	0.944358
63314634	chr10:63314634:T:G	2.0224e-34	-6.21526e-10	1.57325
63314727	chr10:63314727:C:A	1.94724e-28	3.47529	11.8756
63315515	chr10:63315515:T:C	2.60002e-35	-6.21526e-10	-0.478101
63315769	chr10:63315769:G:C	1.8852e-34	-6.21526e-10	1.503
63316104	chr10:63316104:T:C	8.75142e-36	-1.56699	-1.06993e-09
63316122	chr10:63316122:T:C	9.30581e-36	-6.21526e-10	-1.50557
63316235	chr10:63316235:T:C	3.77101e-36	-2.40886	-1.06993e-09
63316825	chr10:63316825:AGAGT:A	1.15374e-35	-6.21526e-10	-1.29061
63317141	chr10:63317141:A:T	1.81165e-35	-6.21526e-10	-0.839383
63318076	chr10:63318076:C:T	2.37955e-35	-6.21526e-10	-0.566708
63318325	chr10:63318325:C:T	1.23786e-35	-6.21526e-10	-1.22023
63318677	chr10:63318677:A:T	2.72031e-34	-6.21526e-10	1.86971
63318695	chr10:63318695:T:C	6.27216e-36	-0.33002	-1.57006
63319014	chr10:63319014:A:C	7.88572e-36	-6.21526e-10	-1.67115
63319017	chr10:63319017:C:T	1.30719e-27	3.53535	13.7196
63319601	chr10:63319601:T:C	1.64428e-35	0.901351	-1.83767
63319795	chr10:63319795:C:T	3.00627e-35	-0.332922	-1.06993e-09
63321355	chr10:63321355:C:T	2.08937e-34	1.60583	-1.06993e-09
63322212	chr10:63322212:A:G	1.69903e-33	-6.21526e-10	3.70161
63322315	chr10:63322315:G:A	1.87571e-28	3.40539	11.9081
63322404	chr10:63322404:G:A	1.84664e-35	-6.21526e-10	-0.820256
63322516	chr10:63322516:T:C	1.24913e-27	3.52067	13.6888
63322659	chr10:63322659:A:G	8.60706e-28	3.43041	13.4067
63322942	chr10:63322942:C:T	2.04373e-34	-6.21526e-10	1.58374
63323201	chr10:63323201:T:C	5.0673e-33	4.48014	0.314219
63323439	chr10:63323439:GA:G	1.3871e-27	3.51873	13.7955
63323823	chr10:63323823:T:C	4.94589e-30	-6.21526e-10	11.6779
63324269	chr10:63324269:G:A	3.04981e-35	-6.21526e-10	-0.318541
63324608	chr10:63324608:T:C	1.64272e-34	-6.21526e-10	1.36532
63325288	chr10:63325288:A:G	2.74526e-11	39.1257	15.7126
63325808	chr10:63325808:T:C	1.84906e-34	-6.21526e-10	1.48364
63325911	chr10:63325911:C:A	3.4204e-35	-6.21526e-10	-0.203862
63326513	chr10:63326513:C:T	6.3515e-36	-0.364712	-1.5228
63327255	chr10:63327255:A:G	1.89715e-35	-6.21526e-10	-0.793271
63327418	chr10:63327418:G:A	7.37676e-36	-6.21526e-10	-1.73787
63327582	chr10:63327582:G:A	2.62784e-35	-6.21526e-10	-0.46746
63327640	chr10:63327640:T:A	1.4136e-35	-6.21526e-10	-1.08748
63327699	chr10:63327699:G:A	2.55396e-35	-6.21526e-10	-0.495977
63327708	chr10:63327708:C:G	7.52721e-36	-0.262606	-1.45508
63327730	chr10:63327730:G:A	6.39708e-36	-6.21526e-10	-1.88037
63327882	chr10:63327882:C:G	1.5621e-27	3.43816	13.9949
63327896	chr10:63327896:C:T	6.44488e-36	-6.21526e-10	-1.87292
63328248	chr10:63328248:C:A	1.00376e-34	0.872714	-1.06993e-09
63328343	chr10:63328343:A:G	6.34184e-36	-6.21526e-10	-1.88904
63328618	chr10:63328618:A:G	3.96694e-36	-2.35821	-1.06993e-09
63328675	chr10:63328675:T:C	2.85545e-35	-0.384392	-1.06993e-09
63328877	chr10:63328877:T:A	9.23459e-35	0.789335	-1.06993e-09
63328879	chr10:63328879:T:C	2.10542e-34	-6.21526e-10	1.61348
63329519	chr10:63329519:C:T	1.95224e-34	-6.21526e-10	1.53794
63329679	chr10:63329679:A:G	7.73652e-36	-0.365633	-1.32462
63329720	chr10:63329720:A:G	2.86365e-32	3.20893	3.31731
63329932	chr10:63329932:C:T	2.5093e-35	-6.21526e-10	-0.513618
63330298	chr10:63330298:A:G	5.49354e-35	-6.21526e-10	0.269952
63330519	chr10:63330519:C:T	8.77388e-35	0.738158	-1.06993e-09
63331202	chr10:63331202:A:G	5.43301e-35	-6.21526e-10	0.258872
63331399	chr10:63331399:A:G	5.1655e-29	-6.21526e-10	14.0239
63331816	chr10:63331816:C:T	7.61707e-36	-6.21526e-10	-1.70581
63332645	chr10:63332645:G:A	6.04919e-36	-0.308432	-1.62785
63332959	chr10:63332959:T:C	1.71099e-35	-0.896547	-1.06993e-09
63333127	chr10:63333127:T:C	2.61643e-35	-6.21526e-10	-0.47181
63333302	chr10:63333302:T:C	3.31087e-32	3.37278	3.29857
63333331	chr10:63333331:G:A	4.68978e-36	-0.34212	-1.8487
63333375	chr10:63333375:C:T	1.62985e-27	3.54864	13.9269
63333623	chr10:63333623:C:T	8.29144e-35	0.681603	-1.06993e-09
63333713	chr10:63333713:T:C	3.86597e-34	1.27941	0.941763
63334357	chr10:63334357:A:C	1.50619e-31	10.0761	-1.88979
63334391	chr10:63334391:C:T	9.54068e-36	-6.21526e-10	-1.48064
63334404	chr10:63334404:G:C	2.58019e-35	-6.21526e-10	-0.48576
63334706	chr10:63334706:A:G	5.32012e-36	-0.453056	-1.61166
63334828	chr10:63334828:C:G	1.54901e-35	-6.21526e-10	-0.996005
63335232	chr10:63335232:T:C	3.52096e-11	39.1497	15.9375
63335788	chr10:63335788:G:C	1.45507e-35	-6.21526e-10	-1.05857
63336047	chr10:63336047:G:A	2.49821e-34	-6.21526e-10	1.78454
63336258	chr10:63336258:C:T	1.21408e-27	3.56894	13.6121
63336290	chr10:63336290:G:A	2.6296e-35	-6.21526e-10	-0.466789
63336490	chr10:63336490:C:T	0.0724064	57.7466	18.7848
63336502	chr10:63336502:T:C	8.07535e-33	-6.21526e-10	5.26037
63336674	chr10:63336674:A:G	1.36874e-29	14.4778	-1.78202
63336729	chr10:63336729:T:C	2.11442e-34	-6.21526e-10	1.61774
63337788	chr10:63337788:A:G	2.00962e-35	-6.21526e-10	-0.735675
63337855	chr10:63337855:C:G	2.115e-34	-6.21526e-10	1.61802
63338517	chr10:63338517:G:A	5.89213e-36	-0.45496	-1.50763
63338567	chr10:63338567:T:C	8.0846e-36	-6.21526e-10	-1.64625
63338705	chr10:63338705:A:G	1.67951e-28	15.203	-1.06993e-09
63338878	chr10:63338878:A:G	6.33709e-36	-6.21526e-10	-1.88979
63339060	chr10:63339060:T:C	1.42951e-35	-1.07629	-1.06993e-09
63339961	chr10:63339961:G:A	1.25659e-36	-1.91695	-1.59085
63340256	chr10:63340256:C:A	1.93681e-34	1.53001	-1.06993e-09
63340477	chr10:63340477:A:G	2.27568e-35	-0.611344	-1.06993e-09
63341266	chr10:63341266:C:G	6.18837e-36	-0.348003	-1.56553
63341311	chr10:63341311:G:C	8.30599e-36	-0.317147	-1.30208
63341447	chr10:63341447:G:C	0.0177721	56.6045	18.5222
63341607	chr10:63341607:C:T	1.85456e-35	-6.21526e-10	-0.815975
63341895	chr10:63341895:G:A	2.64754e-35	-6.21526e-10	-0.459989
63342040	chr10:63342040:G:A	6.57577e-36	-0.383893	-1.46892
63342136	chr10:63342136:G:A	7.95472e-36	-6.21526e-10	-1.66244
63343178	chr10:63343178:A:G	9.76207e-33	-6.21526e-10	5.45005
63343546	chr10:63343546:C:T	3.16833e-33	-6.21526e-10	4.32475
63343737	chr10:63343737:A:T	6.09676e-33	-6.21526e-10	4.97931
63344448	chr10:63344448:G:A	7.76418e-36	-1.68668	-1.06993e-09
63344620	chr10:63344620:A:C	7.70798e-36	-6.21526e-10	-1.69395
63344805	chr10:63344805:T:A	2.70601e-35	-6.21526e-10	-0.438145
63345134	chr10:63345134:A:G	1.39246e-27	3.44303	13.8751
63345224	chr10:63345224:C:T	9.20506e-36	-6.21526e-10	-1.51645
63345926	chr10:63345926:G:A	1.61755e-35	-6.21526e-10	-0.952707
63346152	chr10:63346152:CCTAA:C	9.24942e-35	-6.21526e-10	0.79094
63346697	chr10:63346697:GCT:G	2.2589e-33	-6.21526e-10	3.98643
63346855	chr10:63346855:A:G	2.01599e-35	-0.732511	-1.06993e-09
63346950	chr10:63346950:C:T	2.12171e-34	-6.21526e-10	1.62119
63347074	chr10:63347074:T:C	2.15028e-35	-6.21526e-10	-0.668022
63347775	chr10:63347775:C:T	1.79931e-35	-6.21526e-10	-0.846215
63348236	chr10:63348236:C:T	2.4301e-35	-6.21526e-10	-0.545689
63348370	chr10:63348370:T:C	1.80343e-34	-6.21526e-10	1.45865
63348450	chr10:63348450:T:G	3.31386e-35	-0.235509	-1.06993e-09
63348860	chr10:63348860:G:A	4.51898e-35	-6.21526e-10	0.0746648
63349742	chr10:63349742:T:G	1.64308e-34	1.36553	-1.06993e-09
63349781	chr10:63349781:C:A	7.10187e-36	-0.264736	-1.51111
63350160	chr10:63350160:C:T	1.31345e-28	3.45511	11.502
63350216	chr10:63350216:T:G	1.48712e-27	3.56155	13.8224
63350280	chr10:63350280:T:C	1.16871e-29	14.3329	-1.79513
63350565	chr10:63350565:G:A	9.74708e-35	-6.21526e-10	0.843347
63350679	chr10:63350679:C:T	1.54697e-35	-0.99732	-1.06993e-09
63350861	chr10:63350861:C:T	7.7992e-34	-6.21526e-10	2.92298
63352179	chr10:63352179:C:T	6.6957e-36	-6.21526e-10	-1.83474
63352374	chr10:63352374:A:G	4.79004e-30	-6.21526e-10	11.6458
63352454	chr10:63352454:A:G	3.44298e-34	1.19825	0.907051
63352499	chr10:63352499:G:A	1.03816e-35	-6.21526e-10	-1.39617
63352792	chr10:63352792:T:C	5.94607e-36	-0.0662501	-1.88723
63352892	chr10:63352892:T:C	1.84804e-35	-6.21526e-10	-0.819497
63353206	chr10:63353206:G:A	1.84709e-35	-6.21526e-10	-0.820007
63353255	chr10:63353255:A:AT	4.37847e-36	-2.25951	-1.06993e-09
63353620	chr10:63353620:A:G	3.72609e-29	-6.21526e-10	13.6972
63353753	chr10:63353753:C:T	7.75588e-35	0.614831	-1.06993e-09
63353774	chr10:63353774:G:A	1.22855e-27	3.61247	13.5804
63354049	chr10:63354049:C:T	1.60992e-29	3.14462	9.71346
63354055	chr10:63354055:G:A	1.9825e-35	-0.749265	-1.06993e-09
63354587	chr10:63354587:G:GT	1.84193e-35	-6.21526e-10	-0.822805
63354840	chr10:63354840:T:C	1.80949e-34	-6.21526e-10	1.46201
63355340	chr10:63355340:T:C	1.26419e-36	-1.84877	-1.653
63355545	chr10:63355545:G:C	7.70732e-36	-6.21526e-10	-1.69404
63355667	chr10:63355667:C:T	3.19656e-29	-6.21526e-10	13.544
63355771	chr10:63355771:T:G	1.30672e-27	3.32656	13.928
63355777	chr10:63355777:T:C	3.26304e-35	-6.21526e-10	-0.250961
63355904	chr10:63355904:T:C	5.6342e-35	0.295234	-1.06993e-09
63356027	chr10:63356027:G:A	8.70092e-34	3.03239	-1.06993e-09
63356028	chr10:63356028:T:A	9.14467e-29	3.24562	11.3494
63356249	chr10:63356249:A:G	1.53262e-35	-6.21526e-10	-1.00664
63356650	chr10:63356650:A:G	2.8577e-35	-0.383603	-1.06993e-09
63356665	chr10:63356665:AG:A	2.23608e-34	1.67369	-1.06993e-09
63356726	chr10:63356726:G:C	2.88209e-34	-6.21526e-10	1.92748
63357004	chr10:63357004:C:CA	9.56424e-28	3.33838	13.6041
63357178	chr10:63357178:T:C	7.37057e-35	0.563874	-1.06993e-09
63357283	chr10:63357283:A:G	2.31774e-34	0.661574	1.04798
63358085	chr10:63358085:A:T	1.7904e-29	14.7557	-1.79139
63358207	chr10:63358207:G:A	5.15427e-36	-2.09638	-1.06993e-09
63358512	chr10:63358512:T:C	2.95551e-35	-6.21526e-10	-0.349951
63358784	chr10:63358784:G:A	2.46754e-35	-6.21526e-10	-0.530399
63359550	chr10:63359550:ACTT:A	1.45686e-35	-6.21526e-10	-1.05734
63360098	chr10:63360098:C:T	1.34676e-29	14.4862	-1.80661
63360127	chr10:63360127:T:C	5.61847e-36	-0.52812	-1.48203
63360205	chr10:63360205:G:A	2.38152e-34	0.815709	0.920992
63360708	chr10:63360708:C:A	1.51456e-33	-6.21526e-10	3.58667
63360946	chr10:63360946:G:A	1.15955e-36	-1.96732	-1.62085
63361202	chr10:63361202:C:T	1.99319e-29	14.863	-1.79139
63361576	chr10:63361576:T:A	8.77555e-35	0.738348	-1.06993e-09
63361792	chr10:63361792:T:G	2.01675e-35	-6.21526e-10	-0.732134
63361805	chr10:63361805:C:A	3.21993e-13	37.8168	12.5758
63361884	chr10:63361884:G:A	6.3885e-36	-6.21526e-10	-1.88171
63362883	chr10:63362883:C:T	5.97909e-34	-6.21526e-10	2.65723
63363027	chr10:63363027:A:C	6.6902e-28	3.36969	13.2154
63363163	chr10:63363163:A:C	1.3649e-33	-6.21526e-10	3.48263
63363393	chr10:63363393:G:A	6.64272e-36	-6.21526e-10	-1.84268
63364035	chr10:63364035:T:TA	3.43506e-36	-0.613046	-1.88913
63364180	chr10:63364180:T:C	1.00202e-34	-6.21526e-10	0.870986
63364240	chr10:63364240:C:T	3.39442e-35	-0.211489	-1.06993e-09
63364320	chr10:63364320:A:G	5.16366e-29	3.31577	10.7078
63364326	chr10:63364326:C:T	2.26145e-34	-6.21526e-10	1.68497
63365191	chr10:63365191:A:G	2.10542e-34	-6.21526e-10	1.61348
63365477	chr10:63365477:T:G	1.10042e-27	3.28321	13.7995
63366056	chr10:63366056:T:C	3.65606e-36	-0.550034	-1.88979
63366308	chr10:63366308:G:A	2.42365e-34	0.878069	0.876171
63367072	chr10:63367072:T:C	1.09618e-11	38.3434	15.5769
63367168	chr10:63367168:C:T	2.27253e-34	1.68986	-1.06993e-09
63367446	chr10:63367446:A:G	2.72055e-34	0.868785	1.00101
63367716	chr10:63367716:T:C	1.06262e-35	-1.37288	-1.06993e-09
63367867	chr10:63367867:T:C	2.96904e-35	-6.21526e-10	-0.345382
63367936	chr10:63367936:G:A	2.22707e-33	-6.21526e-10	3.97224
63368517	chr10:63368517:T:A	1.04351e-28	3.12049	11.6066
63368594	chr10:63368594:T:A	2.05438e-35	-6.21526e-10	-0.713646
63368817	chr10:63368817:G:A	6.14547e-35	-6.21526e-10	0.382094
63368859	chr10:63368859:G:A	1.57797e-11	38.5076	15.7769
63369013	chr10:63369013:G:A	4.37242e-35	-6.21526e-10	0.0416951
63369405	chr10:63369405:A:G	9.63491e-35	-6.21526e-10	0.831773
63370157	chr10:63370157:T:C	5.66893e-36	-0.454403	-1.5468
63370397	chr10:63370397:T:C	2.55243e-35	-6.21526e-10	-0.496577
63370589	chr10:63370589:G:A	1.64791e-35	-6.21526e-10	-0.934111
63370828	chr10:63370828:A:C	2.41755e-35	-6.21526e-10	-0.550867
63371522	chr10:63371522:T:A	6.3974e-36	-0.333784	-1.54653
63371600	chr10:63371600:TA:T	7.16574e-36	-6.21526e-10	-1.76689
63371826	chr10:63371826:C:T	1.00498e-34	-6.21526e-10	0.873937
63374062	chr10:63374062:A:G	5.20472e-12	38.3872	14.7882
63374522	chr10:63374522:T:G	1.15483e-29	14.332	-1.80611
63374588	chr10:63374588:A:T	6.45662e-36	-0.346835	-1.52426
63374908	chr10:63374908:A:AG	2.48369e-34	0.843362	0.935349
63374973	chr10:63374973:A:G	1.84387e-35	-6.21526e-10	-0.821756
63375018	chr10:63375018:G:A	6.37824e-12	38.4825	14.8962
63375054	chr10:63375054:T:G	6.32334e-12	38.5518	14.8182
63375377	chr10:63375377:T:C	5.88641e-36	-0.360046	-1.60351
63375515	chr10:63375515:T:A	8.88385e-35	0.750614	-1.06993e-09
63376868	chr10:63376868:C:T	7.28172e-28	3.176	13.4938
63377007	chr10:63377007:G:A	6.49919e-36	-6.21526e-10	-1.86453
63377978	chr10:63377978:T:C	1.29981e-34	0.267755	0.863427
63378508	chr10:63378508:C:T	5.27276e-34	-6.21526e-10	2.53152
63378672	chr10:63378672:T:C	6.71626e-36	-1.83167	-1.06993e-09
63378813	chr10:63378813:A:G	2.14596e-11	38.8542	15.7378
63378839	chr10:63378839:T:C	1.74755e-29	14.7331	-1.79304
63378889	chr10:63378889:T:C	6.22705e-35	0.395281	-1.06993e-09
63379357	chr10:63379357:T:C	1.62951e-34	-6.21526e-10	1.35725
63379373	chr10:63379373:A:G	9.63675e-35	-6.21526e-10	0.831963
63379829	chr10:63379829:T:C	3.45261e-34	0.847871	1.26022
63380185	chr10:63380185:T:C	1.56072e-34	-6.21526e-10	1.31411
63380519	chr10:63380519:T:C	2.28444e-30	10.9054	-1.06993e-09
63380680	chr10:63380680:A:C	5.82293e-12	37.9162	15.3714
63381007	chr10:63381007:A:G	1.58595e-34	-6.21526e-10	1.33015
63381680	chr10:63381680:G:C	1.04003e-35	-6.21526e-10	-1.39438
63381999	chr10:63381999:G:A	2.62608e-34	0.94445	0.890006
63382080	chr10:63382080:G:A	8.11673e-36	-6.21526e-10	-1.64228
63382451	chr10:63382451:AT:A	2.71087e-35	-6.21526e-10	-0.436353
63382479	chr10:63382479:C:G	2.89121e-35	-6.21526e-10	-0.371945
63382636	chr10:63382636:G:T	2.37809e-35	-6.21526e-10	-0.567324
63382755	chr10:63382755:T:C	5.35698e-36	-0.731915	-1.32589
63383038	chr10:63383038:GTTCT:G	1.33936e-32	5.76632	-1.06993e-09
63383494	chr10:63383494:T:G	8.2381e-35	-6.21526e-10	0.675149
63383511	chr10:63383511:C:G	8.01849e-36	-6.21526e-10	-1.65446
63383798	chr10:63383798:T:C	6.16621e-36	-0.362929	-1.55419
63384755	chr10:63384755:A:G	3.22859e-35	-6.21526e-10	-0.261576
63385002	chr10:63385002:T:C	2.02354e-35	-0.728771	-1.06993e-09
63385907	chr10:63385907:TGAA:T	9.19765e-34	-6.21526e-10	3.08791
63386240	chr10:63386240:G:C	9.2977e-34	-6.21526e-10	3.09873
63386349	chr10:63386349:C:G	2.2344e-35	-1.62869	0.99904
63386428	chr10:63386428:G:A	1.27419e-35	-6.21526e-10	-1.19131
63386669	chr10:63386669:G:A	7.44416e-35	0.573809	-1.06993e-09
63386780	chr10:63386780:G:A	6.36179e-36	-6.21526e-10	-1.8859
63387199	chr10:63387199:T:C	3.01333e-29	3.2281	10.2568
63387519	chr10:63387519:A:G	5.89379e-35	0.340278	-1.06993e-09
63387723	chr10:63387723:C:T	9.68258e-36	-1.46588	-1.06993e-09
63388327	chr10:63388327:T:C	4.74247e-35	-6.21526e-10	0.122937
63388683	chr10:63388683:T:C	6.68483e-35	-6.21526e-10	0.46622
63389485	chr10:63389485:A:G	8.77409e-36	-6.21526e-10	-1.5644
63389680	chr10:63389680:T:C	3.27201e-35	-6.21526e-10	-0.248216
63389906	chr10:63389906:G:A	7.71871e-35	0.610026	-1.06993e-09
63390535	chr10:63390535:C:T	2.9454e-35	-0.353378	-1.06993e-09
63390947	chr10:63390947:C:T	4.74854e-34	-6.21526e-10	2.4268
63391237	chr10:63391237:G:A	1.30876e-33	-6.21526e-10	3.44063
63391240	chr10:63391240:G:A	1.84664e-35	-6.21526e-10	-0.820256
63391379	chr10:63391379:G:A	6.54119e-36	-6.21526e-10	-1.85809
63391622	chr10:63391622:T:C	4.60156e-34	2.08161	0.313747
63391753	chr10:63391753:C:T	1.11111e-33	-6.21526e-10	3.27691
63391989	chr10:63391989:C:T	3.21299e-35	-0.266418	-1.06993e-09
63392023	chr10:63392023:T:G	1.53175e-35	-6.21526e-10	-1.00721
63392055	chr10:63392055:T:C	3.30392e-35	-6.21526e-10	-0.238512
63392526	chr10:63392526:C:T	2.21705e-35	-6.21526e-10	-0.637444
63392549	chr10:63392549:G:A	5.40729e-35	-6.21526e-10	0.254128
63392643	chr10:63392643:G:A	1.18861e-36	-1.91628	-1.64715
63393277	chr10:63393277:A:G	3.27338e-35	-6.21526e-10	-0.247797
63393418	chr10:63393418:T:A	1.99339e-34	-6.21526e-10	1.5588
63393433	chr10:63393433:T:C	8.14069e-35	0.663254	-1.06993e-09
63393608	chr10:63393608:C:T	1.08136e-35	-6.21526e-10	-1.3554
63393748	chr10:63393748:T:C	1.45336e-35	-6.21526e-10	-1.05974
63394203	chr10:63394203:AG:A	3.72277e-36	-1.58654	-0.835198
63394717	chr10:63394717:G:A	3.46114e-35	-6.21526e-10	-0.192023
63394722	chr10:63394722:C:T	3.77054e-36	-2.40899	-1.06993e-09
63394847	chr10:63394847:A:C	6.80812e-36	-6.21526e-10	-1.81809
63395125	chr10:63395125:A:G	1.18419e-13	37.2322	12.1601
63395171	chr10:63395171:C:T	1.28059e-33	-6.21526e-10	3.41887
63395216	chr10:63395216:T:C	7.80823e-36	-6.21526e-10	-1.68103
63395451	chr10:63395451:C:A	2.04404e-29	2.88542	10.2114
63395872	chr10:63395872:C:T	1.84389e-35	-6.21526e-10	-0.821741
63395974	chr10:63395974:G:A	3.33593e-35	0.264405	-0.493275
63396065	chr10:63396065:T:C	4.35572e-36	-2.26472	-1.06993e-09
63396097	chr10:63396097:A:G	3.8076e-35	0.332505	-0.429125
63396797	chr10:63396797:A:G	1.53112e-35	-1.00762	-1.06993e-09
63396934	chr10:63396934:T:G	8.32457e-36	-6.21526e-10	-1.61699
63397052	chr10:63397052:ACT:A	1.52381e-29	14.6145	-1.81144
63397205	chr10:63397205:G:T	1.24162e-29	14.3782	-1.77989
63397340	chr10:63397340:G:A	2.30828e-34	-6.21526e-10	1.70547
63397477	chr10:63397477:T:C	1.54937e-35	-0.99577	-1.06993e-09
63397590	chr10:63397590:G:A	8.55985e-36	-6.21526e-10	-1.58912
63397694	chr10:63397694:AG:A	4.00562e-35	0.330601	-0.376523
63397948	chr10:63397948:A:C	1.39838e-29	14.4131	-1.69592
63398646	chr10:63398646:T:A	6.6861e-36	-1.83618	-1.06993e-09
63398989	chr10:63398989:C:G	2.29467e-34	-6.21526e-10	1.69956
63398991	chr10:63398991:C:T	3.21002e-30	2.87914	8.36644
63399012	chr10:63399012:AAAG:A	1.77399e-13	37.5649	12.2316
63399783	chr10:63399783:T:A	4.51104e-35	-6.21526e-10	0.0729069
63399820	chr10:63399820:T:C	6.84585e-36	-0.216323	-1.59624
63400399	chr10:63400399:G:GGT	1.02119e-35	-6.21526e-10	-1.41265
63400561	chr10:63400561:T:C	1.32152e-13	37.241	12.2611
63400878	chr10:63400878:G:T	1.80769e-35	-6.21526e-10	-0.841569
63400990	chr10:63400990:CTGGATTTA:C	3.90456e-35	-6.21526e-10	-0.0714762
63401095	chr10:63401095:G:A	9.60448e-36	-1.47398	-1.06993e-09
63401098	chr10:63401098:A:G	6.65542e-36	-0.317504	-1.52327
63401790	chr10:63401790:T:G	5.82155e-36	-0.402477	-1.57216
63402026	chr10:63402026:C:T	1.62705e-29	14.6371	-1.76846
63402240	chr10:63402240:T:A	6.21899e-14	36.5529	12.1954
63403417	chr10:63403417:TAAGA:T	3.3172e-35	-6.21526e-10	-0.2345
63403559	chr10:63403559:C:T	1.84652e-35	-6.21526e-10	-0.82032
63403785	chr10:63403785:A:G	3.19588e-35	-0.084266	-0.187494
63404203	chr10:63404203:A:G	1.08155e-33	-6.21526e-10	3.24994
63404210	chr10:63404210:C:T	2.56025e-34	-6.21526e-10	1.80907
63404253	chr10:63404253:A:G	1.49212e-35	-6.21526e-10	-1.03342
63404628	chr10:63404628:A:G	3.18921e-35	-6.21526e-10	-0.273847
63404755	chr10:63404755:A:G	3.0539e-29	2.95397	10.5443
63405424	chr10:63405424:G:A	2.46093e-14	37.0981	10.7231
63405749	chr10:63405749:T:C	7.96234e-36	-6.21526e-10	-1.66148
63405979	chr10:63405979:A:T	3.77515e-36	-2.40777	-1.06993e-09
63406002	chr10:63406002:T:C	1.38681e-29	14.4965	-1.78762
63406134	chr10:63406134:T:G	3.15952e-35	-6.21526e-10	-0.283199
63406910	chr10:63406910:T:C	2.50064e-35	1.3563	-1.87337
63407246	chr10:63407246:T:C	5.49555e-36	-2.03227	-1.06993e-09
63408005	chr10:63408005:G:A	1.37118e-35	-6.21526e-10	-1.11795
63408456	chr10:63408456:T:G	3.49191e-35	-6.21526e-10	-0.183171
63408655	chr10:63408655:G:A	2.74375e-35	-6.21526e-10	-0.424294
63408783	chr10:63408783:C:T	1.92086e-35	-0.780847	-1.06993e-09
63408937	chr10:63408937:T:G	6.88429e-36	-6.21526e-10	-1.80696
63409722	chr10:63409722:C:T	2.58032e-34	-6.21526e-10	1.81688
63411395	chr10:63411395:G:T	2.46998e-30	2.86538	8.11813
63412158	chr10:63412158:G:T	1.83739e-35	-0.266396	-0.558878
63412212	chr10:63412212:G:A	2.79975e-29	2.95041	10.461
63412987	chr10:63412987:A:T	1.03873e-13	37.5228	11.7385
63413039	chr10:63413039:AAAC:A	6.01352e-14	37.4975	11.2171
63413613	chr10:63413613:G:A	1.82789e-29	14.7917	-1.80661
63413727	chr10:63413727:AT:A	8.28313e-35	0.6806	-1.06993e-09
63413987	chr10:63413987:T:TG	1.20927e-34	-6.21526e-10	1.05899
63414157	chr10:63414157:T:G	1.5251e-34	-6.21526e-10	1.29102
63414160	chr10:63414160:G:T	6.3401e-36	-6.21526e-10	-1.88931
63414645	chr10:63414645:T:C	1.85407e-35	-0.101967	-0.714272
63414667	chr10:63414667:C:T	1.85506e-35	-6.21526e-10	-0.815706
63414781	chr10:63414781:C:T	1.84765e-35	-6.21526e-10	-0.819704
63414940	chr10:63414940:A:G	1.67306e-33	-6.21526e-10	3.6862
63415226	chr10:63415226:C:T	1.48568e-35	-1.03775	-1.06993e-09
63415765	chr10:63415765:A:G	2.07093e-35	-6.21526e-10	-0.705622
63415815	chr10:63415815:G:C	1.84664e-35	-6.21526e-10	-0.820256
63417260	chr10:63417260:C:T	1.84664e-35	-6.21526e-10	-0.820256
63417401	chr10:63417401:T:C	7.12211e-36	-6.21526e-10	-1.773
63417429	chr10:63417429:T:C	7.26734e-36	-6.21526e-10	-1.75282
63418006	chr10:63418006:G:A	6.26653e-14	36.9914	11.7645
63418711	chr10:63418711:A:T	1.40039e-35	-1.09687	-1.06993e-09
63419026	chr10:63419026:A:G	1.65314e-35	-6.21526e-10	-0.930943
63419392	chr10:63419392:A:C	7.81903e-14	37.4429	11.5344
63419654	chr10:63419654:G:A	1.71256e-29	2.8173	10.1026
63419660	chr10:63419660:A:T	1.74912e-33	-6.21526e-10	3.73066
63420131	chr10:63420131:T:A	2.27824e-35	-6.21526e-10	-0.610219
63420336	chr10:63420336:T:G	2.37663e-35	-6.21526e-10	-0.567939
63420851	chr10:63420851:ACAACAAAGTACAAAACAAACAAAAT:A	1.85248e-35	-0.077326	-0.739768
63420928	chr10:63420928:T:C	2.70701e-35	-6.21526e-10	-0.437776
63421016	chr10:63421016:C:A	1.82649e-30	2.7823	7.8994
63421125	chr10:63421125:G:A	8.27401e-14	37.24	11.7938
63421191	chr10:63421191:G:A	1.51738e-35	-6.21526e-10	-1.01664
63421247	chr10:63421247:T:C	1.94714e-35	-6.21526e-10	-0.767261
63421266	chr10:63421266:G:A	1.41073e-35	-6.21526e-10	-1.08951
63421791	chr10:63421791:T:C	7.2806e-36	-6.21526e-10	-1.75099
63422496	chr10:63422496:T:G	5.64425e-14	37.067	11.5843
63422595	chr10:63422595:T:A	4.72744e-36	-1.08155	-1.10127
63423229	chr10:63423229:TG:T	6.37467e-36	-6.21526e-10	-1.88387
63423336	chr10:63423336:C:T	2.42908e-34	-6.21526e-10	1.75648
63423474	chr10:63423474:C:G	1.06023e-35	-6.21526e-10	-1.37514
63423977	chr10:63423977:A:T	1.12939e-35	-6.21526e-10	-1.31195
63424042	chr10:63424042:T:C	7.05541e-36	-6.21526e-10	-1.78241
63424275	chr10:63424275:C:T	7.65936e-36	-6.21526e-10	-1.70028
63424957	chr10:63424957:T:C	3.12918e-14	36.4157	11.6458
63425460	chr10:63425460:C:CAT	5.25727e-36	-0.55355	-1.52305
63425541	chr10:63425541:G:T	3.22171e-35	-6.21526e-10	-0.263709
63426034	chr10:63426034:C:T	1.07624e-29	2.51112	9.94425
63426153	chr10:63426153:T:C	8.46222e-35	0.701991	-1.06993e-09
63426264	chr10:63426264:T:C	4.52288e-36	-1.02825	-1.1988
63426475	chr10:63426475:A:G	1.21804e-36	-1.98353	-1.55543
63426544	chr10:63426544:G:A	8.37268e-36	-6.21526e-10	-1.61123
63426705	chr10:63426705:A:G	1.11546e-35	-1.67022	0.345863
63427170	chr10:63427170:A:AT	4.2191e-36	-1.04598	-1.2506
63427205	chr10:63427205:C:T	1.74329e-35	-6.21526e-10	-0.877848
63427548	chr10:63427548:T:C	3.47915e-35	-6.21526e-10	-0.186834
63427583	chr10:63427583:T:A	4.15835e-35	-6.21526e-10	-0.00850361
63428309	chr10:63428309:G:A	5.88302e-36	-0.437545	-1.52659
63428530	chr10:63428530:T:C	6.04845e-36	-0.406468	-1.52994
63428558	chr10:63428558:T:C	5.7232e-14	37.2098	11.4554
63428643	chr10:63428643:C:T	1.50889e-29	14.6112	-1.81792
63429003	chr10:63429003:G:A	1.32776e-35	-6.21526e-10	-1.15012
63429106	chr10:63429106:G:A	1.53811e-35	-6.21526e-10	-1.00306
63429143	chr10:63429143:C:G	1.55095e-30	2.68418	7.83399
63429213	chr10:63429213:A:G	1.38319e-29	2.74394	9.96234
63429366	chr10:63429366:T:C	6.11362e-36	-0.404111	-1.52158
63430567	chr10:63430567:G:A	4.15839e-14	36.9139	11.4318
63430619	chr10:63430619:G:A	3.39347e-30	-6.21526e-10	11.3012
63430752	chr10:63430752:T:G	8.24164e-36	-1.62701	-1.06993e-09
63431772	chr10:63431772:G:A	6.37297e-36	-6.21526e-10	-1.88414
63431885	chr10:63431885:G:T	8.14095e-18	28.0387	11.7685
63432440	chr10:63432440:TTG:T	2.03473e-34	-6.21526e-10	1.57933
63432528	chr10:63432528:G:A	6.21137e-14	37.0702	11.6768
63432557	chr10:63432557:G:A	6.77829e-36	-6.21526e-10	-1.82248
63432657	chr10:63432657:C:A	2.79053e-35	0.241882	-0.649271
63432671	chr10:63432671:T:C	1.55495e-29	2.83435	9.98899
63432779	chr10:63432779:A:C	1.53869e-29	14.6033	-1.79052
63432972	chr10:63432972:T:C	5.02258e-34	2.48291	-1.06993e-09
63433181	chr10:63433181:T:C	2.21266e-30	2.898	7.9755
63433489	chr10:63433489:C:T	7.62789e-35	0.598191	-1.06993e-09
63433582	chr10:63433582:TTTTC:T	7.52452e-37	-2.34747	-1.67315
63434369	chr10:63434369:C:A	1.11631e-29	2.91781	9.57411
63434640	chr10:63434640:G:T	1.17772e-35	-6.21526e-10	-1.27004
63434731	chr10:63434731:A:C	6.35482e-36	-0.437138	-1.44985
63434971	chr10:63434971:C:T	2.51845e-35	-6.21526e-10	-0.509976
63434989	chr10:63434989:G:C	1.84733e-35	-6.21526e-10	-0.819879
63435771	chr10:63435771:C:T	1.40068e-33	-6.21526e-10	3.50851
63435900	chr10:63435900:A:G	1.66441e-35	-0.0564495	-0.8677
63436583	chr10:63436583:A:G	1.84664e-35	-6.21526e-10	-0.820256
63437178	chr10:63437178:AAATG:A	1.77464e-35	-6.21526e-10	-0.860025
63437247	chr10:63437247:C:T	1.97454e-34	-6.21526e-10	1.5493
63437549	chr10:63437549:A:C	5.94577e-36	-0.492994	-1.46053
63437790	chr10:63437790:T:C	2.67074e-35	-6.21526e-10	-0.451265
63438455	chr10:63438455:T:A	9.77338e-35	-6.21526e-10	0.846041
63440815	chr10:63440815:C:T	1.4529e-29	14.5496	-1.79418
63440830	chr10:63440830:T:G	1.32317e-35	-0.260849	-0.892742
63441316	chr10:63441316:G:A	1.72627e-29	14.7255	-1.79769
63441651	chr10:63441651:C:T	1.78033e-35	-6.21526e-10	-0.856824
63441652	chr10:63441652:A:T	2.29516e-34	1.69977	-1.06993e-09
63442166	chr10:63442166:T:C	1.29001e-29	14.4166	-1.78008
63442344	chr10:63442344:G:C	1.31812e-34	-6.21526e-10	1.14517
63442625	chr10:63442625:C:T	6.98286e-36	-1.79275	-1.06993e-09
63442956	chr10:63442956:T:C	8.37751e-36	-1.61066	-1.06993e-09
63443265	chr10:63443265:G:A	2.11761e-35	-0.683332	-1.06993e-09
63443731	chr10:63443731:T:G	2.29863e-34	-6.21526e-10	1.70128
63443778	chr10:63443778:T:C	2.26373e-34	-6.21526e-10	1.68598
63444048	chr10:63444048:A:G	1.10711e-14	36.4592	10.5632
63444816	chr10:63444816:T:C	1.45262e-34	-6.21526e-10	1.24233
63444846	chr10:63444846:C:T	1.84783e-35	-6.21526e-10	-0.819611
63445106	chr10:63445106:ATCTGTAG:A	8.45123e-35	-6.21526e-10	0.700692
63445580	chr10:63445580:G:A	1.57979e-35	-6.21526e-10	-0.976328
63446168	chr10:63446168:G:A	1.1013e-36	-2.37278	-1.26693
63446863	chr10:63446863:G:A	9.06654e-35	0.77097	-1.06993e-09
63447098	chr10:63447098:T:C	2.28846e-35	-6.21526e-10	-0.60574
63447258	chr10:63447258:C:T	5.47702e-14	37.1908	11.4305
63447840	chr10:63447840:C:G	1.4793e-34	-6.21526e-10	1.26054
63448154	chr10:63448154:T:A	6.71103e-36	-0.434319	-1.39813
63448556	chr10:63448556:C:T	6.36592e-36	-6.21526e-10	-1.88525
63448561	chr10:63448561:T:C	5.58506e-36	-0.503168	-1.51294
63448918	chr10:63448918:C:A	4.21957e-35	-6.21526e-10	0.00611226
63449079	chr10:63449079:T:A	2.4481e-35	-0.538308	-1.06993e-09
63449081	chr10:63449081:C:T	2.2999e-35	-6.21526e-10	-0.600754
63449112	chr10:63449112:G:A	2.33597e-35	-0.585194	-1.06993e-09
63449448	chr10:63449448:C:T	1.82688e-35	-6.21526e-10	-0.83101
63449471	chr10:63449471:T:C	1.89776e-35	0.150668	-0.943614
63449810	chr10:63449810:T:C	3.24161e-35	-6.21526e-10	-0.257552
63449849	chr10:63449849:T:C	3.90619e-14	36.9365	11.3467
63450382	chr10:63450382:A:G	9.55063e-35	-6.21526e-10	0.822987
63450534	chr10:63450534:G:C	6.25492e-36	-0.39176	-1.51108
63450792	chr10:63450792:T:C	1.19509e-27	19.0143	-1.84898
63451175	chr10:63451175:A:G	4.19177e-14	37.0939	11.2599
63451821	chr10:63451821:C:T	2.01747e-35	0.0936325	-0.825407
63452020	chr10:63452020:C:T	1.53332e-29	14.6059	-1.79654
63452480	chr10:63452480:C:T	1.95232e-35	0.0942183	-0.858823
63452927	chr10:63452927:C:T	2.12775e-35	0.200822	-0.87938
63453190	chr10:63453190:G:A	2.97039e-35	-0.344927	-1.06993e-09
63453577	chr10:63453577:A:G	1.27742e-33	-6.21526e-10	3.41639
63453817	chr10:63453817:C:T	1.53151e-29	14.6043	-1.79618
63453912	chr10:63453912:T:G	7.82101e-35	0.623192	-1.06993e-09
63454056	chr10:63454056:T:C	5.94687e-36	-0.44817	-1.50517
63454438	chr10:63454438:T:G	2.09194e-33	5.79643	-1.88678
63454811	chr10:63454811:A:G	1.77498e-29	14.7457	-1.78997
63454940	chr10:63454940:A:G	2.3017e-35	0.19131	-0.791283
63454956	chr10:63454956:AG:A	2.32602e-35	-6.21526e-10	-0.589463
63454989	chr10:63454989:C:T	3.90089e-14	36.8569	11.4249
63455191	chr10:63455191:A:G	1.34503e-33	-6.21526e-10	3.46797
63455260	chr10:63455260:T:C	8.9102e-35	-6.21526e-10	0.753576
63455478	chr10:63455478:T:C	1.13033e-30	2.84352	7.35829
63458084	chr10:63458084:A:G	2.34623e-35	0.236002	-0.816813
63458485	chr10:63458485:A:T	2.75693e-33	4.18567	-1.06993e-09
63458633	chr10:63458633:A:C	1.39502e-35	-0.062177	-1.03853
63458754	chr10:63458754:C:T	8.9396e-36	-1.54572	-1.06993e-09
63458834	chr10:63458834:C:G	2.62025e-30	-6.21526e-10	11.0426
63459037	chr10:63459037:G:A	1.03626e-29	14.2593	-1.84183
63459533	chr10:63459533:G:A	2.89592e-35	-0.37032	-1.06993e-09
63459834	chr10:63459834:T:C	1.12154e-29	2.81156	9.68504
63460170	chr10:63460170:C:G	8.71475e-30	2.89748	9.34684
63460349	chr10:63460349:T:G	7.13876e-35	0.531919	-1.06993e-09
63460580	chr10:63460580:A:G	2.08864e-34	-6.21526e-10	1.60548
63460585	chr10:63460585:T:C	1.70528e-34	-6.21526e-10	1.4027
63460641	chr10:63460641:C:T	1.18347e-33	-6.21526e-10	3.34
63460721	chr10:63460721:A:C	7.16992e-35	0.536273	-1.06993e-09
63460829	chr10:63460829:A:G	1.32019e-34	-6.21526e-10	1.14674
63460951	chr10:63460951:T:C	2.18944e-33	3.95519	-1.06993e-09
63461224	chr10:63461224:A:T	4.57245e-36	-2.21616	-1.06993e-09
63462222	chr10:63462222:G:A	7.60151e-36	-1.70786	-1.06993e-09
63462329	chr10:63462329:T:C	3.42843e-30	-6.21526e-10	11.3114
63462413	chr10:63462413:T:G	2.51831e-35	-6.21526e-10	-0.510034
63462982	chr10:63462982:T:C	6.37039e-36	-6.21526e-10	-1.88455
63463066	chr10:63463066:T:C	2.14104e-35	-6.21526e-10	-0.672329
63463551	chr10:63463551:G:C	1.34376e-35	-1.13815	-1.06993e-09
63463683	chr10:63463683:C:T	6.70448e-36	-6.21526e-10	-1.83343
63464219	chr10:63464219:TTC:T	7.63215e-35	0.598749	-1.06993e-09
63464545	chr10:63464545:C:G	2.42712e-35	-6.21526e-10	-0.546914
63464591	chr10:63464591:C:T	2.29105e-30	10.9083	-1.06993e-09
63464750	chr10:63464750:C:G	6.13329e-36	-0.419619	-1.50286
63464868	chr10:63464868:C:T	2.56536e-33	4.11365	-1.06993e-09
63464972	chr10:63464972:C:T	3.62423e-35	-6.21526e-10	-0.14598
63465371	chr10:63465371:A:G	1.97522e-34	-6.21526e-10	1.54965
63465690	chr10:63465690:C:T	1.33564e-29	14.461	-1.78974
63466171	chr10:63466171:A:G	1.16305e-36	-2.03776	-1.54741
63466433	chr10:63466433:C:G	6.42035e-35	0.425852	-1.06993e-09
63467260	chr10:63467260:GCACTTT:G	4.82964e-30	-6.21526e-10	11.6541
63467379	chr10:63467379:A:G	4.74815e-36	-1.00011	-1.17834
63467666	chr10:63467666:T:A	1.05332e-35	-6.21526e-10	-1.38167
63468063	chr10:63468063:C:T	1.87463e-35	-6.21526e-10	-0.805208
63468096	chr10:63468096:C:T	1.42842e-35	-1.07705	-1.06993e-09
63468364	chr10:63468364:T:A	1.27029e-34	1.10821	-1.06993e-09
63469011	chr10:63469011:TATAAA:T	2.66022e-35	-6.21526e-10	-0.455212
63469565	chr10:63469565:G:A	1.84578e-35	-6.21526e-10	-0.820716
63469731	chr10:63469731:TATTA:T	3.11039e-35	-6.21526e-10	-0.298872
63469760	chr10:63469760:G:A	3.77861e-36	-2.40685	-1.06993e-09
63469895	chr10:63469895:G:A	1.36459e-33	-6.21526e-10	3.4824
63470178	chr10:63470178:T:C	3.77941e-36	-2.40664	-1.06993e-09
63472219	chr10:63472219:TTAA:T	8.0778e-36	-6.21526e-10	-1.64709
63472768	chr10:63472768:T:G	1.84664e-35	-6.21526e-10	-0.820256
63472779	chr10:63472779:A:G	2.8518e-14	36.799	11.1696
63473214	chr10:63473214:T:G	1.47438e-35	-1.04538	-1.06993e-09
63473492	chr10:63473492:C:T	2.28721e-35	-0.606288	-1.06993e-09
63473575	chr10:63473575:G:T	6.42203e-30	2.68502	9.25402
63473820	chr10:63473820:A:T	1.84286e-35	-6.21526e-10	-0.8223
63473985	chr10:63473985:G:A	7.76722e-34	-6.21526e-10	2.91888
63474182	chr10:63474182:T:C	6.97159e-36	-0.285436	-1.50893
63474305	chr10:63474305:C:T	1.84664e-35	-6.21526e-10	-0.820256
63474579	chr10:63474579:T:C	9.34577e-28	18.7751	-1.8557
63474752	chr10:63474752:A:G	1.07666e-27	18.9143	-1.85341
63474793	chr10:63474793:A:T	6.60774e-35	0.454622	-1.06993e-09
63475014	chr10:63475014:G:GAAAT	3.84038e-36	-2.39064	-1.06993e-09
63475204	chr10:63475204:C:T	2.43272e-35	-6.21526e-10	-0.544612
63475326	chr10:63475326:C:G	4.53226e-35	-6.21526e-10	0.0776009
63475933	chr10:63475933:T:C	2.45991e-35	-0.533496	-1.06993e-09
63476069	chr10:63476069:G:T	4.20138e-14	37.0629	11.2932
63476228	chr10:63476228:C:T	1.55957e-35	-0.0728743	-0.916334
63476516	chr10:63476516:A:G	2.27202e-35	-6.21526e-10	-0.61295
63476663	chr10:63476663:A:G	1.26962e-33	-6.21526e-10	3.41027
63477134	chr10:63477134:A:G	6.32003e-35	0.410104	-1.06993e-09
63477228	chr10:63477228:C:T	2.55567e-35	-6.21526e-10	-0.495308
63477397	chr10:63477397:GAT:G	2.03853e-34	-6.21526e-10	1.58119
63479017	chr10:63479017:A:T	7.01179e-36	-0.263398	-1.52522
63479417	chr10:63479417:T:A	3.54466e-14	37.0478	11.1383
63479738	chr10:63479738:A:C	6.33926e-36	-6.21526e-10	-1.88944
63479787	chr10:63479787:T:C	6.89189e-36	-0.263886	-1.54197
63479884	chr10:63479884:T:G	1.3231e-33	-6.21526e-10	3.45153
63479968	chr10:63479968:T:C	2.48693e-35	0.185513	-0.708086
63480019	chr10:63480019:G:A	1.2425e-35	-6.21526e-10	-1.21649
63480503	chr10:63480503:C:T	6.70752e-35	0.469609	-1.06993e-09
63481981	chr10:63481981:A:G	6.43471e-36	-0.332631	-1.54187
63482050	chr10:63482050:C:A	1.07091e-29	2.89313	9.55726
63482457	chr10:63482457:G:A	6.33731e-36	-6.21526e-10	-1.88975
63482725	chr10:63482725:T:C	7.87608e-36	-6.21526e-10	-1.67238
63483842	chr10:63483842:A:T	1.22934e-29	2.79742	9.79095
63484730	chr10:63484730:T:C	6.5689e-36	-6.21526e-10	-1.85386
63484732	chr10:63484732:A:G	1.80624e-35	-6.21526e-10	-0.842373
63485734	chr10:63485734:G:A	1.88217e-33	3.80397	-1.06993e-09
63485742	chr10:63485742:T:C	7.63694e-35	0.599376	-1.06993e-09
63486364	chr10:63486364:A:G	1.49057e-35	-6.21526e-10	-1.03446
63486515	chr10:63486515:G:C	1.74217e-35	-6.21526e-10	-0.878491
63486687	chr10:63486687:T:G	8.48519e-30	2.55531	9.66231
63487016	chr10:63487016:A:G	8.16792e-35	0.666594	-1.06993e-09
63487451	chr10:63487451:T:C	5.58671e-35	-6.21526e-10	0.28677
63487593	chr10:63487593:A:G	1.16541e-35	-1.61971	0.339162
63487707	chr10:63487707:G:A	1.72254e-35	-0.219918	-0.6699
63487849	chr10:63487849:A:C	4.9544e-14	37.2159	11.305
63487856	chr10:63487856:T:C	2.00127e-35	-6.21526e-10	-0.739837
63488747	chr10:63488747:A:G	1.58479e-29	14.6384	-1.79608
63488812	chr10:63488812:T:C	1.22118e-29	2.8443	9.73741
63490163	chr10:63490163:G:C	2.50709e-35	-0.514498	-1.06993e-09
63490323	chr10:63490323:C:A	3.08043e-36	-0.776243	-1.83489
63490613	chr10:63490613:A:G	9.40616e-30	14.1397	-1.81906
63490770	chr10:63490770:T:C	2.44677e-35	-6.21526e-10	-0.538851
63490873	chr10:63490873:AAGGAGGC:A	8.1914e-34	2.97205	-1.06993e-09
63490944	chr10:63490944:A:T	1.90761e-35	-6.21526e-10	-0.787771
63491048	chr10:63491048:G:A	4.05401e-14	37.231	11.0894
63491217	chr10:63491217:C:T	1.01397e-29	2.75255	9.64322
63491360	chr10:63491360:T:C	2.33366e-35	-6.21526e-10	-0.586185
63492273	chr10:63492273:C:T	2.3302e-35	-6.21526e-10	-0.587666
63492389	chr10:63492389:G:A	8.42307e-35	0.697354	-1.06993e-09
63492535	chr10:63492535:G:A	8.98373e-35	0.761795	-1.06993e-09
63493061	chr10:63493061:G:A	3.88101e-36	-2.38011	-1.06993e-09
63493468	chr10:63493468:G:C	4.22965e-36	-1.09288	-1.20121
63493638	chr10:63493638:A:G	7.62103e-36	-6.21526e-10	-1.70529
63493679	chr10:63493679:G:C	5.53749e-36	-0.471398	-1.55327
63493900	chr10:63493900:T:C	2.34468e-35	-6.21526e-10	-0.581471
63493940	chr10:63493940:C:T	1.14294e-29	2.74668	9.76881
63494109	chr10:63494109:G:A	6.23675e-36	-1.90575	-1.06993e-09
63494130	chr10:63494130:G:A	1.18179e-35	0.546009	-1.8126
63494235	chr10:63494235:C:T	2.37209e-35	-6.21526e-10	-0.569847
63494524	chr10:63494524:AT:A	1.72975e-35	-6.21526e-10	-0.885644
63494750	chr10:63494750:C:T	1.52436e-29	14.608	-1.80458
63494857	chr10:63494857:A:G	7.37446e-36	-1.73818	-1.06993e-09
63494987	chr10:63494987:C:T	1.3569e-36	-2.38352	-1.04748
63495549	chr10:63495549:A:G	2.58263e-35	-6.21526e-10	-0.484812
63495677	chr10:63495677:A:C	2.05058e-35	-6.21526e-10	-0.715498
63495690	chr10:63495690:G:A	3.07156e-35	0.295502	-0.606937
63496822	chr10:63496822:T:C	6.33732e-36	-6.21526e-10	-1.88975
63497161	chr10:63497161:T:C	2.58889e-35	-6.21526e-10	-0.48239
63497237	chr10:63497237:C:T	2.01504e-34	-6.21526e-10	1.5696
63497326	chr10:63497326:A:G	1.42922e-35	-6.21526e-10	-1.07649
63497633	chr10:63497633:T:C	8.49969e-36	-0.306534	-1.28964
63497680	chr10:63497680:G:T	9.96488e-36	-6.21526e-10	-1.43714
63498058	chr10:63498058:C:T	6.33739e-36	-6.21526e-10	-1.88974
63498126	chr10:63498126:T:A	4.63374e-36	-2.20284	-1.06993e-09
63498548	chr10:63498548:A:G	1.17606e-35	-6.21526e-10	-1.27145
63500073	chr10:63500073:G:A	3.00203e-33	4.27084	-1.06993e-09
63500187	chr10:63500187:C:T	2.24206e-35	-6.21526e-10	-0.626226
63500401	chr10:63500401:C:T	1.64435e-29	14.6804	-1.80113
63500457	chr10:63500457:G:A	6.44609e-36	-6.21526e-10	-1.87273
63500491	chr10:63500491:TG:T	2.81131e-35	-6.21526e-10	-0.399971
63500661	chr10:63500661:G:A	2.0928e-35	-6.21526e-10	-0.695119
63500745	chr10:63500745:A:ATGG	6.41794e-36	-6.21526e-10	-1.87711
63500900	chr10:63500900:TA:T	8.25175e-34	-6.21526e-10	2.97939
63501416	chr10:63501416:CT:C	3.25123e-15	37.3315	8.46566
63501461	chr10:63501461:A:C	2.09017e-35	-6.21526e-10	-0.696376
63501594	chr10:63501594:A:G	1.08631e-29	2.80257	9.66211
63501605	chr10:63501605:A:G	1.67835e-29	2.88767	10.012
63502395	chr10:63502395:T:C	1.14624e-34	1.00545	-1.06993e-09
63502479	chr10:63502479:C:A	2.03853e-34	-6.21526e-10	1.58119
63502816	chr10:63502816:A:G	4.73817e-36	-0.9896	-1.19096
63502925	chr10:63502925:A:G	1.58667e-29	14.6603	-1.81677
63503108	chr10:63503108:A:G	1.54068e-30	2.82209	7.68944
63504046	chr10:63504046:T:C	1.36693e-34	-6.21526e-10	1.18153
63504134	chr10:63504134:T:C	8.20651e-36	-6.21526e-10	-1.63128
63504366	chr10:63504366:T:C	3.56748e-14	36.7107	11.4818
63504413	chr10:63504413:G:C	6.66399e-35	0.463098	-1.06993e-09
63504506	chr10:63504506:C:T	4.26904e-14	36.864	11.5081
63504540	chr10:63504540:C:A	9.48926e-36	0.326679	-1.81272
63504647	chr10:63504647:G:A	8.25573e-34	-6.21526e-10	2.97987
63505260	chr10:63505260:T:C	1.98487e-35	-6.21526e-10	-0.748067
63505348	chr10:63505348:A:T	4.25824e-14	36.9009	11.4686
63505880	chr10:63505880:G:C	3.88313e-36	-2.37956	-1.06993e-09
63505924	chr10:63505924:G:A	9.83374e-37	-2.09239	-1.66058
63505945	chr10:63505945:CA:C	1.49701e-14	36.4444	10.8798
63506095	chr10:63506095:C:T	8.13419e-36	-0.367474	-1.27266
63506995	chr10:63506995:G:T	1.64467e-33	-6.21526e-10	3.66909
63508363	chr10:63508363:T:C	1.91396e-35	-6.21526e-10	-0.784446
63508819	chr10:63508819:G:C	6.18345e-33	6.88162	-1.88819
63508867	chr10:63508867:G:T	2.09315e-35	-6.21526e-10	-0.694949
63509012	chr10:63509012:T:C	6.66491e-36	-6.21526e-10	-1.83935
63509429	chr10:63509429:A:C	6.9587e-36	-6.21526e-10	-1.79621
63509433	chr10:63509433:A:G	2.68585e-35	-6.21526e-10	-0.445625
63510488	chr10:63510488:C:T	4.9886e-36	-1.16035	-0.968696
63510637	chr10:63510637:G:A	2.17416e-34	-6.21526e-10	1.64561
63510686	chr10:63510686:T:C	1.02224e-34	-6.21526e-10	0.890958
63511248	chr10:63511248:C:T	1.30428e-33	-6.21526e-10	3.4372
63511658	chr10:63511658:T:C	2.1683e-35	-0.659677	-1.06993e-09
63512110	chr10:63512110:T:C	2.24768e-30	10.8892	-1.06993e-09
63512301	chr10:63512301:A:G	7.64914e-36	-1.70161	-1.06993e-09
63512427	chr10:63512427:T:C	2.04126e-35	-0.720053	-1.06993e-09
63512459	chr10:63512459:T:C	2.09315e-35	-6.21526e-10	-0.694949
63512705	chr10:63512705:G:A	2.1217e-35	-0.0292836	-0.652121
63513458	chr10:63513458:T:C	1.51377e-34	-6.21526e-10	1.28357
63513578	chr10:63513578:A:G	1.15086e-36	-1.89702	-1.69868
63513635	chr10:63513635:G:A	1.75129e-29	3.01758	9.92466
63514022	chr10:63514022:A:G	4.24343e-14	36.7981	11.568
63514500	chr10:63514500:C:G	1.57816e-29	2.87707	9.96108
63514919	chr10:63514919:T:C	8.91256e-36	-0.311347	-1.2374
63515067	chr10:63515067:C:T	1.17936e-35	-6.21526e-10	-1.26865
63515079	chr10:63515079:G:A	1.33299e-29	14.4499	-1.78055
63515119	chr10:63515119:A:T	2.25555e-35	-6.21526e-10	-0.620228
63515167	chr10:63515167:A:G	3.91682e-14	36.7174	11.5685
63515454	chr10:63515454:T:C	5.3561e-36	-2.05797	-1.06993e-09
63515852	chr10:63515852:A:C	2.57905e-35	-6.21526e-10	-0.486198
63515916	chr10:63515916:T:G	9.5803e-36	-6.21526e-10	-1.4765
63516001	chr10:63516001:CTCCTGCTATCAAGAATATAATACCTTTA:C	2.65273e-33	4.14714	-1.06993e-09
63516750	chr10:63516750:T:G	6.1567e-36	-0.365295	-1.55337
63517179	chr10:63517179:T:G	2.09515e-35	-6.21526e-10	-0.693995
63517266	chr10:63517266:G:A	4.75345e-14	36.9825	11.497
63517496	chr10:63517496:A:G	1.88872e-35	-0.797724	-1.06993e-09
63517603	chr10:63517603:A:G	2.09315e-35	-6.21526e-10	-0.694949
63517676	chr10:63517676:C:T	1.5443e-29	2.9267	9.88976
63518521	chr10:63518521:A:G	4.73061e-36	-0.97693	-1.20522
63519004	chr10:63519004:G:T	1.32326e-29	14.473	-1.81097
63519028	chr10:63519028:A:C	1.37256e-30	2.77444	7.62154
63519138	chr10:63519138:T:C	2.37549e-30	2.85827	8.08624
63519660	chr10:63519660:G:A	2.36806e-35	-6.21526e-10	-0.57155
63520108	chr10:63520108:T:A	2.31648e-35	-6.21526e-10	-0.593571
63520148	chr10:63520148:C:G	4.65503e-36	-1.00711	-1.19115
63520404	chr10:63520404:T:C	1.61019e-29	3.00353	9.85471
63520475	chr10:63520475:T:C	2.13173e-35	-6.21526e-10	-0.676685
63521058	chr10:63521058:G:A	1.49353e-35	-0.188198	-0.844284
63521234	chr10:63521234:C:A	5.76239e-14	37.2558	11.4162
63521844	chr10:63521844:TGCGGC:T	2.62128e-34	-6.21526e-10	1.83263
63522349	chr10:63522349:C:CT	2.08956e-35	-6.21526e-10	-0.696667
63522865	chr10:63522865:G:A	2.4516e-35	-6.21526e-10	-0.536878
63523161	chr10:63523161:G:A	6.49343e-36	-6.21526e-10	-1.86541
63523996	chr10:63523996:A:C	1.96424e-35	0.113901	-0.872416
63524016	chr10:63524016:C:T	7.43411e-35	0.572458	-1.06993e-09
63524272	chr10:63524272:C:T	3.57686e-31	2.75384	6.29736
63524309	chr10:63524309:C:A	1.41232e-34	-6.21526e-10	1.2142
63524459	chr10:63524459:A:G	2.83437e-35	-6.21526e-10	-0.3918
63524843	chr10:63524843:T:C	6.07799e-31	3.04153	6.53986
63525725	chr10:63525725:T:C	1.97387e-35	-6.21526e-10	-0.753624
63526027	chr10:63526027:T:A	3.05973e-35	-6.21526e-10	-0.315294
63526395	chr10:63526395:T:C	2.38594e-35	-6.21526e-10	-0.564029
63526897	chr10:63526897:T:C	6.34034e-36	-6.21526e-10	-1.88927
63526907	chr10:63526907:T:C	1.09637e-13	38.5095	10.8057
63527193	chr10:63527193:A:G	4.03423e-36	-2.34139	-1.06993e-09
63527582	chr10:63527582:GA:G	8.08412e-35	0.65628	-1.06993e-09
63527789	chr10:63527789:C:T	1.70842e-35	0.114363	-1.01241
63528103	chr10:63528103:G:C	2.47248e-35	-6.21526e-10	-0.5284
63528283	chr10:63528283:T:TC	2.10657e-35	-6.21526e-10	-0.68856
63528934	chr10:63528934:C:T	1.83966e-34	-6.21526e-10	1.47854
63528963	chr10:63528963:T:G	9.92337e-35	-6.21526e-10	0.861271
63529285	chr10:63529285:G:A	1.44903e-35	-6.21526e-10	-1.06272
63529420	chr10:63529420:A:G	1.62878e-35	0.0483676	-0.994155
63529854	chr10:63529854:A:G	1.00737e-35	-0.112565	-1.31371
63530070	chr10:63530070:C:T	1.43658e-35	-6.21526e-10	-1.07136
63530178	chr10:63530178:A:AC	2.83852e-34	0.0868113	1.82544
63530494	chr10:63530494:AT:A	1.61932e-17	29.4652	11.0297
63530930	chr10:63530930:A:G	6.47419e-36	-6.21526e-10	-1.86838
63531549	chr10:63531549:G:A	2.33696e-35	-6.21526e-10	-0.58477
63531947	chr10:63531947:C:A	7.63106e-35	0.598605	-1.06993e-09
63532176	chr10:63532176:T:A	2.50368e-34	0.031652	1.75507
63532283	chr10:63532283:C:G	8.91686e-36	-0.190538	-1.35772
63532454	chr10:63532454:A:T	6.74293e-34	-6.21526e-10	2.77746
63532547	chr10:63532547:A:G	6.38694e-36	-6.21526e-10	-1.88195
63533667	chr10:63533667:A:G	1.97388e-35	-6.21526e-10	-0.753619
63533910	chr10:63533910:G:A	2.58499e-36	-1.02045	-1.76603
63533959	chr10:63533959:C:T	6.59471e-36	-0.260048	-1.58989
63534100	chr10:63534100:T:C	4.97195e-14	37.6803	10.8442
63534164	chr10:63534164:T:G	1.49243e-14	37.5368	9.78426
63534328	chr10:63534328:G:A	2.74616e-34	-6.21526e-10	1.87917
63534382	chr10:63534382:C:T	1.97265e-35	-6.21526e-10	-0.754242
63534464	chr10:63534464:G:T	2.6602e-34	-6.21526e-10	1.84737
63534517	chr10:63534517:T:C	1.21549e-35	-0.308291	-0.930185
63534833	chr10:63534833:C:T	7.69964e-36	-1.69503	-1.06993e-09
63534939	chr10:63534939:A:T	7.78122e-36	-1.68449	-1.06993e-09
63535018	chr10:63535018:G:T	7.8678e-35	0.629158	-1.06993e-09
63535350	chr10:63535350:A:G	7.49246e-27	19.5528	-0.551801
63535797	chr10:63535797:A:T	4.18525e-35	-6.21526e-10	-0.00205377
63535841	chr10:63535841:G:A	2.67662e-34	-6.21526e-10	1.85352
63536125	chr10:63536125:A:G	1.54984e-35	-0.152145	-0.843325
63537023	chr10:63537023:A:T	3.82537e-34	2.21062	-1.06993e-09
63537609	chr10:63537609:T:G	1.78614e-35	0.282247	-1.13581
63538886	chr10:63538886:G:A	7.47966e-36	-6.21526e-10	-1.72402
63539990	chr10:63539990:C:T	1.25288e-36	-1.89957	-1.61119
63539992	chr10:63539992:C:T	2.18569e-35	-6.21526e-10	-0.651689
63540224	chr10:63540224:C:G	7.52475e-36	-6.21526e-10	-1.71801
63540310	chr10:63540310:CAT:C	4.70107e-35	0.11417	-1.06993e-09
63540377	chr10:63540377:T:C	4.29881e-34	-6.21526e-10	2.3273
63540790	chr10:63540790:C:T	2.34549e-35	-0.581128	-1.06993e-09
63540814	chr10:63540814:G:A	1.30094e-36	-1.89056	-1.58256
63541045	chr10:63541045:T:A	1.3078e-35	-0.17756	-0.987717
63541400	chr10:63541400:C:T	4.81837e-34	-6.21526e-10	2.4414
63541537	chr10:63541537:A:G	1.44905e-35	-0.118256	-0.944454
63541565	chr10:63541565:A:G	1.20864e-35	-0.236334	-1.00779
63541965	chr10:63541965:T:C	1.87294e-14	36.9178	10.6303
63542699	chr10:63542699:A:G	1.7417e-35	0.0505202	-0.929278
63542939	chr10:63542939:C:T	3.60285e-27	18.8151	-0.54634
63543162	chr10:63543162:A:G	1.26354e-33	3.40547	-1.06993e-09
63543327	chr10:63543327:G:A	2.47054e-35	-0.116281	-0.412902
63543410	chr10:63543410:C:T	1.7744e-30	10.6528	-1.06993e-09
63543683	chr10:63543683:G:A	5.78477e-35	-6.21526e-10	0.321608
63545055	chr10:63545055:C:G	1.23665e-36	-1.82345	-1.70035
63545365	chr10:63545365:T:G	2.59804e-29	14.9514	-1.61478
63545437	chr10:63545437:C:T	7.19072e-27	19.6774	-0.717547
63545521	chr10:63545521:C:T	6.19729e-27	19.4337	-0.622537
63546357	chr10:63546357:T:G	2.24698e-34	-6.21526e-10	1.67855
63547417	chr10:63547417:T:C	3.7268e-34	-6.21526e-10	2.18451
63547893	chr10:63547893:A:G	1.15587e-35	-0.213611	-1.07516
63548163	chr10:63548163:A:G	8.34687e-36	-1.61432	-1.06993e-09
63548445	chr10:63548445:G:A	1.46387e-34	-6.21526e-10	1.25005
63548990	chr10:63548990:A:T	2.86818e-15	36.5432	9.12859
63549397	chr10:63549397:A:G	3.06474e-34	3.87856	-1.88963
63549474	chr10:63549474:A:AG	7.46455e-35	0.576545	-1.06993e-09
63550017	chr10:63550017:G:T	2.85037e-35	0.0746616	-0.460835
63550107	chr10:63550107:G:A	1.25152e-29	14.3181	-1.71182
63550345	chr10:63550345:G:A	1.47812e-36	-2.36775	-0.977686
63550394	chr10:63550394:C:A	4.60826e-27	19.2575	-0.74254
63550799	chr10:63550799:C:A	2.01373e-34	-6.21526e-10	1.56895
63551387	chr10:63551387:T:C	6.34203e-36	-6.21526e-10	-1.88901
63552405	chr10:63552405:C:T	1.66685e-33	3.68248	-1.06993e-09
63552796	chr10:63552796:G:A	6.36124e-36	-6.21526e-10	-1.88598
63553199	chr10:63553199:A:T	1.59775e-35	-6.21526e-10	-0.965022
63553824	chr10:63553824:G:A	7.84621e-35	0.62641	-1.06993e-09
63554034	chr10:63554034:A:G	1.21904e-34	-6.21526e-10	1.06703
63554059	chr10:63554059:A:G	2.58834e-22	28.1498	1.30118
63554294	chr10:63554294:A:G	2.34871e-35	-6.21526e-10	-0.579755
63554514	chr10:63554514:C:G	2.18916e-33	1.01468	2.94039
63554858	chr10:63554858:T:A	7.83919e-35	0.625514	-1.06993e-09
63555211	chr10:63555211:A:G	1.52465e-22	27.6366	1.28516
63555471	chr10:63555471:A:G	3.80924e-22	28.0955	1.7419
63555637	chr10:63555637:G:C	8.66769e-35	0.588707	0.137275
63555673	chr10:63555673:T:C	8.12825e-15	36.9221	9.7913
63556019	chr10:63556019:C:A	1.45276e-36	-1.84886	-1.51388
63556040	chr10:63556040:G:T	1.40087e-22	27.7776	1.05946
63557054	chr10:63557054:A:G	1.24476e-35	-6.21526e-10	-1.21468
63557296	chr10:63557296:A:T	1.06668e-22	27.6344	0.930143
63557415	chr10:63557415:C:T	1.2161e-34	-6.21526e-10	1.06462
63558498	chr10:63558498:G:A	1.49018e-35	-1.03472	-1.06993e-09
63558538	chr10:63558538:G:A	1.08052e-35	-6.21526e-10	-1.35618
63559006	chr10:63559006:G:T	2.10739e-21	26.9705	4.57751
63559561	chr10:63559561:G:A	3.45454e-27	18.992	-0.765286
63559723	chr10:63559723:T:C	7.32968e-35	0.558311	-1.06993e-09
63559918	chr10:63559918:T:C	2.10749e-22	28.4602	0.785313
63560246	chr10:63560246:A:T	1.30564e-14	37.3231	9.86423
63560319	chr10:63560319:T:C	2.06889e-35	0.459558	-1.16616
63560690	chr10:63560690:C:A	1.00449e-34	0.680759	0.192686
63560970	chr10:63560970:G:A	1.1286e-34	0.744012	0.245935
63561291	chr10:63561291:C:A	1.11888e-34	0.700446	0.280842
63561387	chr10:63561387:C:A	2.03481e-22	28.2352	0.975226
63561487	chr10:63561487:A:T	1.90062e-29	14.6225	-1.59843
63561578	chr10:63561578:A:G	2.60714e-34	-6.21526e-10	1.82722
63561704	chr10:63561704:C:T	2.87005e-22	28.5218	1.03247
63562414	chr10:63562414:T:C	7.34553e-35	-6.21526e-10	0.560471
63562493	chr10:63562493:G:A	3.4831e-35	-6.21526e-10	-0.185698
63563186	chr10:63563186:T:G	4.12069e-36	-2.32018	-1.06993e-09
63563505	chr10:63563505:G:A	1.33641e-22	28.0947	0.695301
63563540	chr10:63563540:T:A	4.14571e-35	-6.21526e-10	-0.0115473
63564097	chr10:63564097:G:A	6.49011e-36	-1.86593	-1.06993e-09
63564747	chr10:63564747:G:T	1.61246e-35	-1.83656	0.8807
63565076	chr10:63565076:G:A	4.16722e-35	-6.21526e-10	-0.00637169
63565124	chr10:63565124:G:A	7.45976e-36	-6.21526e-10	-1.72668
63565718	chr10:63565718:G:A	1.79383e-14	37.509	9.996
63565964	chr10:63565964:A:C	4.03317e-35	-6.21526e-10	-0.0390685
63566030	chr10:63566030:A:G	1.13942e-35	-6.21526e-10	-1.3031
63566245	chr10:63566245:A:G	3.96902e-35	-6.21526e-10	-0.0551027
63567180	chr10:63567180:C:G	1.61956e-36	-1.81002	-1.44403
63567231	chr10:63567231:AATT:A	1.96856e-14	37.6257	9.97231
63567324	chr10:63567324:C:T	3.754e-27	19.0712	-0.761291
63567470	chr10:63567470:G:A	7.31018e-35	0.555646	-1.06993e-09
63568112	chr10:63568112:CTAAT:C	1.00465e-35	-0.103769	-1.32521
63568361	chr10:63568361:G:A	6.78643e-36	-6.21526e-10	-1.82128
63568686	chr10:63568686:G:A	2.709e-27	18.5879	-0.604289
63568758	chr10:63568758:C:T	1.88269e-22	28.3126	0.820063
63568779	chr10:63568779:C:G	1.63524e-14	38.5591	8.85335
63568980	chr10:63568980:T:A	2.67271e-22	28.6553	0.827736
63569105	chr10:63569105:A:G	3.65967e-35	-6.21526e-10	-0.136249
63569401	chr10:63569401:G:A	4.33976e-35	-6.21526e-10	0.0341987
63569582	chr10:63569582:C:T	2.07977e-29	14.6374	-1.52323
63569758	chr10:63569758:A:G	1.87138e-22	28.3101	0.816586
63570435	chr10:63570435:T:A	2.62024e-22	28.5846	0.878694
63570448	chr10:63570448:T:C	2.7222e-22	28.6271	0.874317
63570645	chr10:63570645:A:G	1.85387e-34	1.03474	0.451503
63571537	chr10:63571537:C:T	3.12057e-35	-6.21526e-10	-0.295604
63571751	chr10:63571751:G:C	2.7595e-22	28.6022	0.912861
63572099	chr10:63572099:A:G	1.35218e-22	28.1719	0.62983
63572415	chr10:63572415:C:A	4.16478e-35	-6.21526e-10	-0.0069567
63572541	chr10:63572541:AACTG:A	2.08069e-35	-6.21526e-10	-0.700921
63573098	chr10:63573098:C:T	3.84853e-36	-2.38852	-1.06993e-09
63574678	chr10:63574678:G:A	1.67853e-35	-6.21526e-10	-0.915701
63575241	chr10:63575241:G:A	1.06127e-34	-6.21526e-10	0.92843
63575367	chr10:63575367:A:G	3.46178e-35	-6.21526e-10	-0.191837
63575555	chr10:63575555:T:C	2.31027e-23	26.8228	0.211942
63576425	chr10:63576425:A:G	8.638e-24	26.0548	-0.00379031
63576447	chr10:63576447:T:C	6.85139e-17	34.7637	7.17365
63576613	chr10:63576613:G:A	9.62705e-24	26.062	0.097401
63577381	chr10:63577381:T:C	1.06169e-23	26.2315	0.025758
63578397	chr10:63578397:C:T	3.39757e-35	-6.21526e-10	-0.21056
63578514	chr10:63578514:A:G	1.57671e-33	-6.21526e-10	3.62689
63578544	chr10:63578544:A:G	1.16355e-23	25.9893	0.359547
63578594	chr10:63578594:G:A	6.3402e-36	-6.21526e-10	-1.8893
63579157	chr10:63579157:G:A	4.28142e-36	-2.28192	-1.06993e-09
63579968	chr10:63579968:A:G	8.33903e-36	-6.21526e-10	-1.61526
63580123	chr10:63580123:G:A	6.39398e-35	1.06263	-0.640895
63580413	chr10:63580413:A:G	7.90636e-35	-6.21526e-10	0.634046
63580627	chr10:63580627:A:G	1.32351e-33	0.772396	2.67944
63580860	chr10:63580860:A:G	1.01237e-35	-6.21526e-10	-1.42132
63581137	chr10:63581137:G:A	1.40837e-23	26.4208	0.118988
63581505	chr10:63581505:C:T	1.30081e-30	-6.21526e-10	10.3423
63583371	chr10:63583371:T:C	4.89064e-35	1.31603	-1.16233
63584549	chr10:63584549:G:A	2.3558e-35	-6.21526e-10	-0.576742
63584689	chr10:63584689:G:A	1.17543e-34	1.0306	-1.06993e-09
63584889	chr10:63584889:T:C	9.40812e-37	-2.0531	-1.74411
63585469	chr10:63585469:A:G	9.25569e-35	-6.21526e-10	0.791617
63586091	chr10:63586091:A:G	1.11859e-29	14.0468	-1.55286
63586748	chr10:63586748:T:C	2.14912e-36	-1.08982	-1.88133
63586749	chr10:63586749:C:G	2.16541e-28	13.8638	1.59326
63587129	chr10:63587129:C:T	2.81322e-34	3.79307	-1.88977
63587345	chr10:63587345:G:A	1.39228e-30	12.1789	-1.76869
63588231	chr10:63588231:G:A	9.34874e-36	-6.21526e-10	-1.50096
63588700	chr10:63588700:A:G	1.22132e-34	-6.21526e-10	1.0689
63588973	chr10:63588973:A:G	2.417e-36	-1.0166	-1.83707
63589246	chr10:63589246:C:G	9.41891e-35	-6.21526e-10	0.809098
63589309	chr10:63589309:G:A	2.79975e-34	1.89849	-1.06993e-09
63589312	chr10:63589312:AC:A	2.54873e-28	14.2966	1.32347
63589453	chr10:63589453:A:G	6.56315e-36	-6.21526e-10	-1.85474
63589616	chr10:63589616:C:T	1.10817e-34	0.971674	-1.06993e-09
63590037	chr10:63590037:C:T	4.34711e-35	1.00831	-0.97242
63590354	chr10:63590354:A:G	3.1786e-34	-6.21526e-10	2.0254
63590585	chr10:63590585:A:G	1.00278e-35	-6.21526e-10	-1.43085
63590623	chr10:63590623:A:G	1.44524e-16	35.5182	7.16554
63591002	chr10:63591002:A:G	2.37167e-36	-0.989398	-1.88322
63591774	chr10:63591774:A:T	2.41891e-36	-1.01402	-1.83887
63591821	chr10:63591821:G:A	1.88796e-27	14.5646	3.058
63592534	chr10:63592534:G:A	1.18443e-34	1.03823	-1.06993e-09
63592898	chr10:63592898:A:G	4.0965e-36	-2.32607	-1.06993e-09
63593084	chr10:63593084:C:T	8.32969e-36	-6.21526e-10	-1.61638
63593418	chr10:63593418:C:G	2.76739e-35	-6.21526e-10	-0.415717
63593555	chr10:63593555:C:G	2.97583e-36	-0.764128	-1.88156
63593814	chr10:63593814:G:A	2.33318e-35	-6.21526e-10	-0.586391
63593995	chr10:63593995:A:T	3.37374e-17	36.1707	5.05821
63594320	chr10:63594320:A:G	7.16114e-28	14.1083	2.54483
63595702	chr10:63595702:G:A	1.26726e-35	-1.19676	-1.06993e-09
63596349	chr10:63596349:C:T	1.78887e-26	17.6435	2.22771
63596549	chr10:63596549:A:G	3.42972e-35	1.30403	-1.50517
63596861	chr10:63596861:T:G	7.15813e-36	-6.21526e-10	-1.76796
63597011	chr10:63597011:G:A	1.49692e-34	-6.21526e-10	1.27237
63597038	chr10:63597038:G:A	1.29591e-27	14.3768	2.86943
63597129	chr10:63597129:G:A	1.72607e-26	17.588	2.24751
63597177	chr10:63597177:A:G	2.38181e-35	-6.21526e-10	-0.56576
63597678	chr10:63597678:G:A	6.5505e-18	35.9747	3.6152
63597781	chr10:63597781:C:T	1.14106e-33	4.91417	-1.61066
63598513	chr10:63598513:G:A	4.62884e-35	-6.21526e-10	0.0986849
63598703	chr10:63598703:G:A	2.13205e-26	17.8401	2.2066
63599493	chr10:63599493:G:A	1.0179e-34	0.886705	-1.06993e-09
63599862	chr10:63599862:G:T	9.40919e-36	-6.21526e-10	-1.49452
63599941	chr10:63599941:C:T	3.40386e-35	1.32234	-1.53105
63600046	chr10:63600046:A:G	2.22176e-35	-6.21526e-10	-0.635322
63600224	chr10:63600224:A:G	3.57391e-36	-0.576608	-1.88594
63600329	chr10:63600329:C:T	1.00664e-29	13.9229	-1.53437
63600984	chr10:63600984:C:T	3.89083e-36	-0.492551	-1.88503
63601603	chr10:63601603:G:A	3.48022e-36	-0.602772	-1.88634
63601885	chr10:63601885:C:T	6.65809e-36	-6.21526e-10	-1.84037
63602614	chr10:63602614:C:A	7.03957e-36	-6.21526e-10	-1.78466
63603288	chr10:63603288:G:A	3.59474e-35	-0.15415	-1.06993e-09
63603406	chr10:63603406:C:T	4.85344e-30	13.1642	-1.5052
63604482	chr10:63604482:C:T	6.35331e-36	-6.21526e-10	-1.88723
63604487	chr10:63604487:A:G	5.79128e-31	11.2712	-1.73811
63604712	chr10:63604712:A:G	3.88136e-35	-6.21526e-10	-0.0774351
63604779	chr10:63604779:T:G	1.38748e-30	11.1705	-0.763694
63604828	chr10:63604828:C:A	3.88136e-35	-6.21526e-10	-0.0774351
63605012	chr10:63605012:C:T	2.67251e-31	10.5796	-1.81986
63605209	chr10:63605209:A:C	9.76568e-35	-6.21526e-10	0.845254
63605625	chr10:63605625:C:T	6.51433e-23	23.7018	4.36955
63605773	chr10:63605773:G:C	4.15007e-35	-0.0104952	-1.06993e-09
63606219	chr10:63606219:T:TAAG	1.65865e-26	15.3735	4.42216
63606275	chr10:63606275:CTT:C	7.06932e-36	-1.78044	-1.06993e-09
63606509	chr10:63606509:C:A	1.00027e-35	-6.21526e-10	-1.43335
63606704	chr10:63606704:T:C	1.32342e-35	-1.1534	-1.06993e-09
63606894	chr10:63606894:T:C	1.36654e-35	-1.12134	-1.06993e-09
63607136	chr10:63607136:T:A	1.49378e-27	17.972	-0.583586
63607245	chr10:63607245:G:T	1.89258e-36	-1.37096	-1.72731
63607789	chr10:63607789:C:G	1.33537e-35	-6.21526e-10	-1.14441
63608901	chr10:63608901:A:G	6.04621e-36	-0.333491	-1.60328
63609321	chr10:63609321:G:T	1.92751e-36	-1.61951	-1.46046
63609604	chr10:63609604:T:C	6.33707e-36	-6.21526e-10	-1.88979
63610281	chr10:63610281:A:G	1.60591e-35	-6.21526e-10	-0.95993
63611256	chr10:63611256:TAAG:T	3.18141e-34	-6.21526e-10	2.02629
63611382	chr10:63611382:A:G	8.75437e-36	-1.56665	-1.06993e-09
63611707	chr10:63611707:A:C	4.26853e-36	-2.28494	-1.06993e-09
63611829	chr10:63611829:C:G	3.43675e-36	-1.35496	-1.14672
63612784	chr10:63612784:C:A	8.44788e-36	-6.21526e-10	-1.60229
63613158	chr10:63613158:T:C	6.38394e-36	-1.56475	-0.317672
63613299	chr10:63613299:T:C	1.29256e-34	-6.21526e-10	1.12559
63614317	chr10:63614317:A:G	4.16439e-30	12.0976	-0.59172
63614349	chr10:63614349:C:T	2.12054e-32	7.89056	-1.66475
63614665	chr10:63614665:C:T	6.39984e-36	-6.21526e-10	-1.87993
63615521	chr10:63615521:A:G	6.34273e-36	-1.61815	-0.27075
63615948	chr10:63615948:C:A	9.02984e-36	-6.21526e-10	-1.53567
63616101	chr10:63616101:G:T	3.0567e-36	-1.50335	-1.11552
63616102	chr10:63616102:C:T	3.02028e-36	-1.51584	-1.11502
63616132	chr10:63616132:G:GGT	1.09379e-35	-1.34397	-1.06993e-09
63616175	chr10:63616175:C:T	7.46783e-36	-6.21526e-10	-1.7256
63616274	chr10:63616274:G:A	1.09171e-35	-1.34588	-1.06993e-09
63616635	chr10:63616635:G:A	3.4148e-30	11.9932	-0.685733
63616713	chr10:63616713:G:A	1.61877e-32	7.6242	-1.6684
63616783	chr10:63616783:T:A	1.43161e-35	-6.21526e-10	-1.07482
63617580	chr10:63617580:T:G	5.49998e-36	-2.03146	-1.06993e-09
63617927	chr10:63617927:C:T	3.9241e-35	-6.21526e-10	-0.0664836
63618537	chr10:63618537:A:G	3.44878e-35	-6.21526e-10	-0.195601
63618845	chr10:63618845:G:A	7.10696e-36	-6.21526e-10	-1.77513
63618935	chr10:63618935:C:T	3.17201e-36	-1.52711	-1.05473
63618946	chr10:63618946:A:G	2.01827e-35	-6.21526e-10	-0.731382
63619046	chr10:63619046:G:C	1.28792e-34	-6.21526e-10	1.12199
63619286	chr10:63619286:G:A	2.83107e-35	-1.97913	1.58616
63619544	chr10:63619544:G:A	2.15205e-32	7.91024	-1.66968
63620087	chr10:63620087:C:T	4.47132e-36	-2.23852	-1.06993e-09
63620213	chr10:63620213:G:A	2.92975e-36	-1.59899	-1.0623
63620915	chr10:63620915:C:T	8.48774e-36	-6.21526e-10	-1.59758
63620991	chr10:63620991:T:G	2.04104e-35	1.14196	-1.86213
63621980	chr10:63621980:A:G	1.09536e-25	18.7302	2.95316
63622174	chr10:63622174:T:G	1.2653e-35	-1.19831	-1.06993e-09
63622568	chr10:63622568:C:T	2.66688e-25	19.3088	3.26435
63622947	chr10:63622947:C:T	1.31342e-35	-1.16099	-1.06993e-09
63622958	chr10:63622958:G:A	3.60456e-34	-6.21526e-10	2.15116
63623072	chr10:63623072:T:C	3.17898e-36	-1.42237	-1.15728
63623362	chr10:63623362:A:G	8.96193e-36	-6.21526e-10	-1.54322
63623761	chr10:63623761:G:A	1.15836e-35	-1.28661	-1.06993e-09
63623763	chr10:63623763:G:A	1.12762e-35	-1.31351	-1.06993e-09
63623773	chr10:63623773:G:A	2.3848e-36	-1.52867	-1.33842
63623838	chr10:63623838:A:G	1.418e-35	-6.21526e-10	-1.08437
63623953	chr10:63623953:A:G	6.37429e-36	-6.21526e-10	-1.88393
63624475	chr10:63624475:AT:A	1.49834e-34	0.76804	0.505285
63624495	chr10:63624495:C:T	6.40931e-36	-6.21526e-10	-1.87845
63624684	chr10:63624684:T:C	2.84599e-36	-1.41262	-1.27768
63624727	chr10:63624727:A:G	9.9365e-36	-0.276799	-1.16319
63624783	chr10:63624783:A:G	2.63108e-36	-1.45808	-1.31073
63624807	chr10:63624807:A:G	1.69409e-25	18.8788	3.24058
63624861	chr10:63624861:C:T	1.68539e-35	-6.21526e-10	-0.911626
63625493	chr10:63625493:G:A	1.26622e-35	-1.19759	-1.06993e-09
63625597	chr10:63625597:T:A	8.0132e-36	-6.21526e-10	-1.65512
63625791	chr10:63625791:A:G	3.03921e-34	-6.21526e-10	1.98056
63625946	chr10:63625946:T:C	2.0197e-35	-6.21526e-10	-0.730669
63626516	chr10:63626516:A:T	5.73714e-36	-1.58929	-0.399958
63626884	chr10:63626884:G:A	3.60303e-34	-6.21526e-10	2.15074
63627023	chr10:63627023:T:C	1.2353e-35	-6.21526e-10	-1.22231
63627249	chr10:63627249:A:G	8.51637e-35	0.708369	-1.06993e-09
63627394	chr10:63627394:A:G	5.42653e-32	8.74643	-1.581
63627454	chr10:63627454:G:A	1.86709e-35	-6.21526e-10	-0.809239
63627884	chr10:63627884:C:G	4.56304e-35	-6.21526e-10	0.0843682
63627957	chr10:63627957:A:G	2.8134e-35	-6.21526e-10	-0.399227
63628217	chr10:63628217:T:C	8.14984e-35	-6.21526e-10	0.664377
63629449	chr10:63629449:G:C	1.06014e-31	9.26695	-1.43183
63630123	chr10:63630123:T:G	8.48109e-36	-0.442295	-1.15607
63630513	chr10:63630513:C:T	6.26596e-35	-6.21526e-10	0.401511
63630874	chr10:63630874:T:C	5.75273e-29	13.7633	0.368222
63631066	chr10:63631066:G:A	1.28356e-30	-6.21526e-10	10.3289
63631353	chr10:63631353:C:T	1.30996e-35	-1.16363	-1.06993e-09
63631679	chr10:63631679:GC:G	4.4242e-36	-2.24912	-1.06993e-09
63632046	chr10:63632046:A:G	1.84851e-35	-1.95895	1.13971
63632093	chr10:63632093:C:T	7.60627e-34	3.92857	-1.03063
63632270	chr10:63632270:A:G	8.87379e-34	4.07531	-1.02324
63632296	chr10:63632296:T:C	2.02771e-30	9.05276	1.73345
63632500	chr10:63632500:C:T	2.11489e-33	3.82466	0.0958934
63632720	chr10:63632720:A:G	8.38355e-34	4.09977	-1.10453
63632987	chr10:63632987:CAA:C	7.7176e-36	-6.21526e-10	-1.6927
63633074	chr10:63633074:C:T	1.31493e-35	-1.15984	-1.06993e-09
63633455	chr10:63633455:G:C	1.30839e-35	-1.16483	-1.06993e-09
63633853	chr10:63633853:A:G	2.02123e-31	7.68314	0.79729
63633977	chr10:63633977:C:T	1.32169e-35	-1.15471	-1.06993e-09
63634000	chr10:63634000:C:T	2.11215e-34	-6.21526e-10	1.61667
63634267	chr10:63634267:C:G	7.35252e-36	-6.21526e-10	-1.74116
63634690	chr10:63634690:G:A	9.22203e-34	3.91847	-0.827915
63634693	chr10:63634693:A:G	6.67809e-35	1.80295	-1.33774
63635317	chr10:63635317:G:GTC	9.56511e-33	6.85955	-1.42988
63635373	chr10:63635373:A:C	1.11777e-26	17.3853	2.01572
63636229	chr10:63636229:C:A	4.12121e-36	-2.32006	-1.06993e-09
63636244	chr10:63636244:G:A	1.39065e-32	5.77395	0.0299535
63636266	chr10:63636266:G:A	1.5083e-32	5.72803	0.157087
63636289	chr10:63636289:C:T	9.75326e-37	-2.00592	-1.75527
63636804	chr10:63636804:T:C	6.52725e-27	16.9333	1.92972
63636942	chr10:63636942:G:T	3.86915e-35	-6.21526e-10	-0.0805873
63637123	chr10:63637123:T:A	9.62508e-37	-2.02477	-1.74965
63637172	chr10:63637172:A:G	3.48084e-35	-6.21526e-10	-0.186347
63637695	chr10:63637695:A:G	3.83644e-35	-6.21526e-10	-0.0890757
63637918	chr10:63637918:A:G	6.77114e-36	-1.773	-0.0505321
63638031	chr10:63638031:C:G	6.71872e-36	-6.21526e-10	-1.83131
63638416	chr10:63638416:C:T	1.82758e-35	-0.830627	-1.06993e-09
63638560	chr10:63638560:A:C	8.2727e-34	3.5259	-0.543977
63638625	chr10:63638625:G:C	1.07767e-35	-1.35882	-1.06993e-09
63638706	chr10:63638706:A:G	8.18614e-34	3.43777	-0.466366
63639056	chr10:63639056:T:A	6.86205e-36	-6.21526e-10	-1.8102
63639087	chr10:63639087:GA:G	1.01376e-32	5.32661	0.161191
63639282	chr10:63639282:T:A	1.57377e-35	-0.980148	-1.06993e-09
63639292	chr10:63639292:CTGTT:C	1.55184e-35	-0.994183	-1.06993e-09
63639473	chr10:63639473:A:G	8.83252e-36	-6.21526e-10	-1.55777
63639579	chr10:63639579:G:A	5.01066e-34	-6.21526e-10	2.48053
63639618	chr10:63639618:T:A	7.59444e-37	-2.13021	-1.88116
63640091	chr10:63640091:T:C	7.81296e-35	1.612	-0.989837
63640775	chr10:63640775:C:T	9.1736e-36	-6.21526e-10	-1.51988
63641111	chr10:63641111:C:T	4.42356e-36	-2.24926	-1.06993e-09
63641452	chr10:63641452:G:T	9.69894e-36	-6.21526e-10	-1.46419
63641558	chr10:63641558:T:C	1.46744e-35	-6.21526e-10	-1.0501
63642261	chr10:63642261:T:C	4.39617e-34	3.63532	-1.28562
63642797	chr10:63642797:C:G	1.18883e-35	-6.21526e-10	-1.26065
63642826	chr10:63642826:A:G	1.11156e-36	-2.29635	-1.33409
63643614	chr10:63643614:G:C	2.33931e-35	1.27281	-1.85657
63643639	chr10:63643639:C:A	1.06575e-36	-2.32906	-1.34347
63643802	chr10:63643802:G:C	3.18365e-35	-6.21526e-10	-0.275592
63643946	chr10:63643946:C:T	4.70688e-35	-6.21526e-10	0.115405
63644295	chr10:63644295:A:G	1.62138e-33	-6.21526e-10	3.65483
63644551	chr10:63644551:A:G	7.02827e-36	-1.78627	-1.06993e-09
63644975	chr10:63644975:A:G	4.06052e-36	-2.3349	-1.06993e-09
63645361	chr10:63645361:C:T	1.01665e-34	2.76225	-1.87677
63645491	chr10:63645491:T:C	2.65166e-34	-6.21526e-10	1.84415
63645855	chr10:63645855:T:C	3.78127e-36	-2.40615	-1.06993e-09
63645983	chr10:63645983:G:A	7.73516e-36	-6.21526e-10	-1.69043
63646329	chr10:63646329:A:T	1.17324e-34	1.02874	-1.06993e-09
63646401	chr10:63646401:A:C	2.33205e-35	1.23674	-1.82361
63646727	chr10:63646727:A:G	2.80638e-35	-0.401725	-1.06993e-09
63646841	chr10:63646841:A:T	2.35785e-36	-2.37855	-0.499902
63647359	chr10:63647359:T:A	1.20242e-35	-6.21526e-10	-1.24928
63647856	chr10:63647856:T:C	1.34719e-35	0.697341	-1.83294
63647888	chr10:63647888:T:TTTCC	8.64353e-36	-1.5794	-1.06993e-09
63648119	chr10:63648119:GCT:G	5.68532e-36	-1.99832	-1.06993e-09
63648218	chr10:63648218:C:G	9.97338e-36	-1.43629	-1.06993e-09
63648325	chr10:63648325:G:A	1.70543e-33	5.59078	-1.88541
63648343	chr10:63648343:T:C	2.09283e-36	-2.38453	-0.613159
63648407	chr10:63648407:C:T	1.10438e-33	4.99282	-1.72198
63648954	chr10:63648954:T:G	3.85316e-36	-2.38731	-1.06993e-09
63649216	chr10:63649216:T:C	1.45191e-34	2.8548	-1.61295
63649422	chr10:63649422:A:G	2.56754e-36	-1.71228	-1.08098
63649445	chr10:63649445:G:A	6.46833e-35	2.06707	-1.63377
63649563	chr10:63649563:T:C	9.58284e-35	-2.35806	3.18441
63650225	chr10:63650225:A:G	1.43344e-35	-2.40927	1.33572
63650542	chr10:63650542:T:C	6.61148e-36	-6.21526e-10	-1.8474
63650593	chr10:63650593:G:C	1.3283e-34	-2.30917	3.46204
63650645	chr10:63650645:T:G	2.10492e-33	2.21396	1.70187
63650679	chr10:63650679:T:C	7.25572e-35	2.18332	-1.63515
63650793	chr10:63650793:G:A	1.16461e-35	-6.21526e-10	-1.28123
63651311	chr10:63651311:T:G	2.289e-33	2.2617	1.73796
63651611	chr10:63651611:C:T	1.13204e-35	-2.36741	1.05781
63651633	chr10:63651633:C:G	2.48184e-33	2.46956	1.61099
63651677	chr10:63651677:G:T	2.04657e-33	2.15047	1.73725
63652145	chr10:63652145:C:T	1.76826e-35	-6.21526e-10	-0.863625
63652976	chr10:63652976:A:ACACACACACACT	6.4821e-36	-6.21526e-10	-1.86716
63653080	chr10:63653080:T:C	3.49211e-36	-2.35605	-0.129649
63653147	chr10:63653147:T:G	1.29137e-36	-1.88902	-1.59148
63653180	chr10:63653180:T:G	6.34606e-36	-6.21526e-10	-1.88837
63653221	chr10:63653221:G:T	1.00298e-35	-6.21526e-10	-1.43064
63653289	chr10:63653289:A:G	2.32536e-34	2.49308	-0.780245
63653361	chr10:63653361:A:C	8.69677e-36	-6.21526e-10	-1.57325
63653557	chr10:63653557:G:T	6.64812e-36	-6.21526e-10	-1.84187
63653597	chr10:63653597:T:C	1.46467e-34	-6.21526e-10	1.2506
63654330	chr10:63654330:C:T	4.56013e-34	3.95168	-1.56537
63654530	chr10:63654530:A:G	8.26833e-35	2.2699	-1.59109
63654636	chr10:63654636:C:T	3.92306e-36	-2.36933	-1.06993e-09
63654910	chr10:63654910:C:T	9.18438e-36	-2.3979	0.879202
63654971	chr10:63654971:G:A	1.72125e-35	-6.21526e-10	-0.890569
63655060	chr10:63655060:T:C	1.22073e-35	-1.23418	-1.06993e-09
63655590	chr10:63655590:A:G	9.39888e-36	-6.21526e-10	-1.49562
63655714	chr10:63655714:C:T	4.26778e-36	-2.28511	-1.06993e-09
63655849	chr10:63655849:C:A	6.3969e-36	-6.21526e-10	-1.88039
63655980	chr10:63655980:C:T	6.65972e-36	-6.21526e-10	-1.84013
63656172	chr10:63656172:A:G	8.1082e-35	2.26678	-1.60752
63657068	chr10:63657068:A:T	1.14338e-35	-1.29963	-1.06993e-09
63657195	chr10:63657195:A:G	1.25204e-34	-2.31524	3.40897
63657311	chr10:63657311:C:T	4.5221e-34	4.15742	-1.77948
63657480	chr10:63657480:T:A	8.44342e-35	2.29843	-1.59866
63657760	chr10:63657760:T:C	5.49376e-36	-2.38563	0.353036
63658557	chr10:63658557:C:T	2.43239e-34	3.44086	-1.68303
63658606	chr10:63658606:G:T	2.09756e-35	-2.37895	1.68611
63658732	chr10:63658732:G:A	1.40885e-35	-6.21526e-10	-1.09085
63658872	chr10:63658872:T:C	9.26192e-35	-6.21526e-10	0.792291
63658983	chr10:63658983:C:T	1.20561e-36	-1.68246	-1.86677
63659210	chr10:63659210:T:C	8.69332e-36	-6.21526e-10	-1.57365
63659241	chr10:63659241:A:G	9.3498e-35	-6.21526e-10	0.801734
63659450	chr10:63659450:G:A	1.82164e-35	-6.21526e-10	-0.833884
63659614	chr10:63659614:A:G	1.23807e-34	-2.31053	3.39304
63660192	chr10:63660192:T:C	8.71852e-35	2.31527	-1.58344
63660209	chr10:63660209:G:A	7.0551e-36	-6.21526e-10	-1.78246
63660392	chr10:63660392:G:A	5.1549e-36	-2.4021	0.305845
63660488	chr10:63660488:AAAAAG:A	9.78412e-36	-6.21526e-10	-1.45544
63660491	chr10:63660491:AAG:A	3.48602e-35	-0.18486	-1.06993e-09
63660829	chr10:63660829:T:C	1.824e-35	-6.21526e-10	-0.83259
63660845	chr10:63660845:CT:C	1.74588e-35	-6.21526e-10	-0.876361
63660885	chr10:63660885:T:C	8.49712e-35	2.32296	-1.61686
63661146	chr10:63661146:A:G	1.7813e-35	-6.21526e-10	-0.856278
63661467	chr10:63661467:A:G	6.66686e-36	-6.21526e-10	-1.83906
63661542	chr10:63661542:G:A	1.83933e-35	-6.21526e-10	-0.824221
63661723	chr10:63661723:G:A	6.84242e-36	-1.81306	-1.06993e-09
63661780	chr10:63661780:T:C	6.43845e-36	-1.97946	0.105542
63661819	chr10:63661819:T:C	1.14322e-35	-6.21526e-10	-1.29977
63661944	chr10:63661944:G:A	8.88462e-35	2.34277	-1.59207
63662084	chr10:63662084:A:G	1.53704e-36	-2.37702	-0.929328
63662738	chr10:63662738:C:A	5.7752e-35	1.94233	-1.62237
63662864	chr10:63662864:T:C	2.81264e-34	3.78362	-1.88053
63663273	chr10:63663273:C:T	6.33772e-36	-6.21526e-10	-1.88969
63663380	chr10:63663380:T:TACTC	3.51049e-36	-2.33827	-0.142182
63663384	chr10:63663384:C:T	6.32982e-36	-1.89093	-1.06993e-09
63663493	chr10:63663493:A:G	1.16939e-34	-2.31883	3.34427
63664045	chr10:63664045:C:T	5.00509e-34	3.92783	-1.44841
63664221	chr10:63664221:C:T	1.56298e-35	-6.21526e-10	-0.987024
63664800	chr10:63664800:G:A	7.1268e-36	-6.21526e-10	-1.77234
63664899	chr10:63664899:A:G	2.04216e-34	2.49651	-0.913538
63664998	chr10:63664998:G:A	3.12902e-35	-2.28106	1.98816
63664999	chr10:63664999:G:A	1.498e-34	-2.15376	3.42686
63665234	chr10:63665234:C:T	6.97317e-36	-1.79414	-1.06993e-09
63665431	chr10:63665431:A:G	7.20457e-36	-6.21526e-10	-1.76149
63665599	chr10:63665599:T:C	6.78975e-36	-6.21526e-10	-1.82079
63665911	chr10:63665911:AC:A	4.39405e-36	-2.25595	-1.06993e-09
63665936	chr10:63665936:C:T	9.12458e-36	-6.21526e-10	-1.52523
63666417	chr10:63666417:G:A	3.53677e-36	-2.37054	-0.102449
63666834	chr10:63666834:T:C	3.18961e-35	-6.21526e-10	-0.273721
63667025	chr10:63667025:G:A	1.68692e-35	-0.910715	-1.06993e-09
63667039	chr10:63667039:G:C	6.40245e-36	-6.21526e-10	-1.87953
63667265	chr10:63667265:C:T	1.24589e-35	-6.21526e-10	-1.21377
63667929	chr10:63667929:A:G	1.4661e-35	-6.21526e-10	-1.05101
63668413	chr10:63668413:TTTC:T	8.45402e-36	-6.21526e-10	-1.60156
63668543	chr10:63668543:T:G	1.03609e-36	-2.07705	-1.6237
63668600	chr10:63668600:C:T	3.70105e-35	-6.21526e-10	-0.125005
63668645	chr10:63668645:T:C	8.21552e-35	2.30882	-1.63641
63668769	chr10:63668769:C:G	8.37787e-35	2.33582	-1.64385
63669127	chr10:63669127:C:T	8.54459e-36	-6.21526e-10	-1.59091
63669130	chr10:63669130:G:C	6.69874e-36	-6.21526e-10	-1.83429
63669681	chr10:63669681:A:G	1.1686e-35	-1.27781	-1.06993e-09
63669705	chr10:63669705:T:C	1.55395e-36	-2.3253	-0.970106
63669721	chr10:63669721:T:C	2.71755e-35	-6.21526e-10	-0.433892
63669967	chr10:63669967:C:A	8.25919e-35	2.32155	-1.64385
63671056	chr10:63671056:C:T	9.38785e-37	-2.13232	-1.66705
63671082	chr10:63671082:T:G	1.08025e-35	-6.21526e-10	-1.35643
63671189	chr10:63671189:C:T	2.76749e-35	-6.21526e-10	-0.41568
63671335	chr10:63671335:A:G	7.89029e-36	-6.21526e-10	-1.67057
63671542	chr10:63671542:A:C	1.51087e-36	-2.32753	-0.995987
63671638	chr10:63671638:C:G	6.86889e-36	-6.21526e-10	-1.8092
63672006	chr10:63672006:A:C	1.81686e-34	2.60483	-1.13876
63672083	chr10:63672083:A:G	1.55619e-36	-2.32523	-0.968735
63672394	chr10:63672394:G:A	1.6812e-36	-2.38541	-0.831287
63672559	chr10:63672559:T:C	5.5027e-35	2.15706	-1.88544
63672628	chr10:63672628:C:T	1.8633e-36	-2.36866	-0.745198
63672984	chr10:63672984:C:T	1.34513e-36	-2.32985	-1.10987
63673302	chr10:63673302:C:T	7.63973e-36	-6.21526e-10	-1.70284
63673322	chr10:63673322:A:G	8.3071e-35	2.57006	-1.88657
63673431	chr10:63673431:C:T	4.07748e-36	-2.33073	-1.06993e-09
63673436	chr10:63673436:C:T	8.54535e-35	2.59808	-1.88632
63673521	chr10:63673521:T:C	7.83083e-35	2.51192	-1.88747
63673700	chr10:63673700:C:T	6.86397e-35	2.37748	-1.88481
63673772	chr10:63673772:G:A	1.3396e-35	-1.14125	-1.06993e-09
63674293	chr10:63674293:T:C	1.33628e-36	-2.3192	-1.12712
63674405	chr10:63674405:G:A	1.61558e-35	-6.21526e-10	-0.953926
63674641	chr10:63674641:T:A	1.41309e-35	-6.21526e-10	-1.08784
63674844	chr10:63674844:T:G	3.32283e-36	-2.36326	-0.172133
63675001	chr10:63675001:G:A	6.62497e-35	2.10807	-1.65084
63675049	chr10:63675049:G:A	1.18802e-35	-1.26133	-1.06993e-09
63675358	chr10:63675358:T:C	2.83652e-35	-6.21526e-10	-0.391043
63675637	chr10:63675637:G:C	1.29439e-35	-6.21526e-10	-1.17558
63675697	chr10:63675697:T:TC	6.33723e-36	-6.21526e-10	-1.88976
63675906	chr10:63675906:T:C	1.3026e-35	-6.21526e-10	-1.16926
63676658	chr10:63676658:A:G	6.36147e-36	-6.21526e-10	-1.88595
63676673	chr10:63676673:A:G	1.059e-35	-6.21526e-10	-1.37629
63676694	chr10:63676694:G:A	6.33762e-36	-6.21526e-10	-1.8897
63677008	chr10:63677008:A:G	1.8322e-34	2.53406	-1.05958
63677267	chr10:63677267:G:A	8.20498e-36	-6.21526e-10	-1.63146
63677303	chr10:63677303:G:A	4.66497e-36	-2.34849	0.152362
63677395	chr10:63677395:T:G	1.12676e-35	-1.31427	-1.06993e-09
63678029	chr10:63678029:C:T	6.3494e-36	-6.21526e-10	-1.88785
63678237	chr10:63678237:C:T	9.19204e-34	3.69586	-0.608554
63678259	chr10:63678259:T:C	3.47561e-36	-2.35336	-0.137076
63678399	chr10:63678399:A:T	4.33347e-36	-2.34932	0.0794861
63678482	chr10:63678482:A:G	3.36976e-36	-2.35701	-0.164353
63679057	chr10:63679057:C:A	4.6426e-36	-2.34167	0.140741
63679137	chr10:63679137:T:C	3.7514e-34	3.87923	-1.68813
63679188	chr10:63679188:G:A	1.59773e-34	-2.14256	3.48011
63679194	chr10:63679194:A:G	5.22031e-35	-2.28875	2.50769
63679243	chr10:63679243:G:A	6.29738e-35	-2.27436	2.68088
63679383	chr10:63679383:A:G	3.46042e-36	-2.23687	-0.257942
63679827	chr10:63679827:A:G	7.11332e-36	-6.21526e-10	-1.77424
63680025	chr10:63680025:C:T	1.08498e-35	-1.35206	-1.06993e-09
63680272	chr10:63680272:A:T	6.34203e-36	-6.21526e-10	-1.88901
63680334	chr10:63680334:G:T	6.01175e-34	3.8977	-1.23502
63680449	chr10:63680449:A:G	6.4359e-36	-6.21526e-10	-1.87431
63680526	chr10:63680526:C:T	1.472e-35	-6.21526e-10	-1.047
63680544	chr10:63680544:C:T	1.06447e-35	-2.32358	0.952436
63680706	chr10:63680706:G:T	4.72797e-36	-2.38726	0.204554
63680871	chr10:63680871:C:A	2.0672e-34	2.7782	-1.18304
63681097	chr10:63681097:A:C	7.35993e-36	-6.21526e-10	-1.74016
63681191	chr10:63681191:G:A	3.26607e-35	-6.21526e-10	-0.250035
63681276	chr10:63681276:T:C	2.30516e-35	-6.21526e-10	-0.598473
63681310	chr10:63681310:A:G	2.00232e-34	2.7864	-1.22313
63681451	chr10:63681451:C:G	4.16601e-36	-2.30925	-1.06993e-09
63681817	chr10:63681817:C:A	1.26415e-35	-6.21526e-10	-1.19922
63681993	chr10:63681993:A:G	2.24727e-35	-6.21526e-10	-0.623903
63682023	chr10:63682023:T:G	4.67508e-35	0.108626	-1.06993e-09
63682593	chr10:63682593:C:T	7.86744e-35	2.25346	-1.62435
63682994	chr10:63682994:G:A	4.2366e-36	-2.29245	-1.06993e-09
63683574	chr10:63683574:G:T	2.8881e-36	-2.3053	-0.370309
63683688	chr10:63683688:A:G	7.30163e-35	-6.21526e-10	0.554477
63683907	chr10:63683907:G:A	2.83962e-36	-2.30191	-0.390625
63683994	chr10:63683994:A:G	3.76598e-34	3.6117	-1.41673
63684555	chr10:63684555:G:C	2.69053e-35	-6.21526e-10	-0.443881
63684652	chr10:63684652:TAAAG:T	1.39435e-34	2.69274	-1.49135
63684864	chr10:63684864:G:A	2.66036e-34	-6.21526e-10	1.84742
63684998	chr10:63684998:C:T	7.02809e-36	-6.21526e-10	-1.78629
63685106	chr10:63685106:A:G	8.56989e-36	-6.21526e-10	-1.58795
63685219	chr10:63685219:TCTC:T	2.64346e-36	-2.3283	-0.435815
63685390	chr10:63685390:A:G	7.63028e-37	-2.12821	-1.87845
63685735	chr10:63685735:C:T	2.30455e-35	-6.21526e-10	-0.598737
63685736	chr10:63685736:G:A	2.69853e-36	-2.29311	-0.450387
63686161	chr10:63686161:A:G	2.66839e-36	-2.3074	-0.447329
63686446	chr10:63686446:C:T	6.37196e-36	-6.21526e-10	-1.8843
63686453	chr10:63686453:T:C	1.02416e-35	-6.21526e-10	-1.40975
63686742	chr10:63686742:C:T	2.74696e-36	-2.25828	-0.467434
63686825	chr10:63686825:G:C	8.15599e-36	-6.21526e-10	-1.63745
63686890	chr10:63686890:G:A	1.82945e-35	-6.21526e-10	-0.829608
63687538	chr10:63687538:C:T	2.76076e-36	-2.31571	-0.404986
63687760	chr10:63687760:G:A	5.75247e-35	1.679	-1.36299
63688015	chr10:63688015:A:G	6.29437e-35	1.78981	-1.38378
63688083	chr10:63688083:T:C	1.90814e-34	-6.21526e-10	1.51509
63688230	chr10:63688230:C:A	4.88589e-35	1.32941	-1.17668
63688420	chr10:63688420:G:A	5.66613e-35	-2.21104	2.51193
63688453	chr10:63688453:G:A	2.30628e-34	2.49658	-0.791984
63688466	chr10:63688466:G:T	8.34381e-36	-6.21526e-10	-1.61469
63688670	chr10:63688670:T:A	3.43826e-35	-6.21526e-10	-0.198655
63689322	chr10:63689322:G:A	6.57128e-36	-1.8535	-1.06993e-09
63689439	chr10:63689439:A:T	7.32376e-36	-6.21526e-10	-1.74508
63689526	chr10:63689526:C:T	1.07352e-35	-1.36267	-1.06993e-09
63690092	chr10:63690092:G:A	1.14e-35	-1.3026	-1.06993e-09
63690250	chr10:63690250:T:G	6.21064e-35	1.79428	-1.40163
63691157	chr10:63691157:A:T	1.24073e-35	0.626462	-1.84438
63691189	chr10:63691189:A:G	9.69777e-36	-6.21526e-10	-1.46431
63691314	chr10:63691314:A:G	1.32965e-34	2.64378	-1.4899
63691365	chr10:63691365:C:T	5.12772e-35	1.37613	-1.17509
63691544	chr10:63691544:A:C	4.04975e-35	-6.21526e-10	-0.0349647
63692177	chr10:63692177:C:T	1.49146e-35	-6.21526e-10	-1.03386
63692185	chr10:63692185:C:T	1.46628e-35	-6.21526e-10	-1.05089
63692685	chr10:63692685:G:C	5.29996e-35	-6.21526e-10	0.234077
63692786	chr10:63692786:A:G	8.00056e-35	1.83181	-1.18592
63692967	chr10:63692967:A:G	6.45862e-36	-6.21526e-10	-1.87079
63693505	chr10:63693505:A:G	6.76913e-35	1.73505	-1.2563
63693694	chr10:63693694:A:C	6.98899e-35	1.74936	-1.23864
63693839	chr10:63693839:C:A	1.30158e-34	2.66953	-1.53699
63693887	chr10:63693887:A:G	2.88513e-35	1.42354	-1.79759
63694322	chr10:63694322:A:G	6.39504e-36	-6.21526e-10	-1.88068
63695177	chr10:63695177:G:A	1.03048e-36	-1.96369	-1.74249
63695205	chr10:63695205:T:C	2.36913e-35	-6.21526e-10	-0.571096
63695552	chr10:63695552:A:G	2.21949e-34	-2.0562	3.72244
63696134	chr10:63696134:C:T	9.06689e-36	-6.21526e-10	-1.53158
63696337	chr10:63696337:G:A	6.33913e-36	-6.21526e-10	-1.88946
63696533	chr10:63696533:C:T	5.10255e-34	-6.21526e-10	2.49871
63696779	chr10:63696779:C:T	6.86324e-37	-2.25449	-1.85812
63697683	chr10:63697683:C:T	6.08541e-35	1.89603	-1.52376
63697691	chr10:63697691:C:T	1.05918e-35	-6.21526e-10	-1.37612
63697909	chr10:63697909:C:T	3.14844e-35	1.48215	-1.76886
63698090	chr10:63698090:C:T	6.38168e-36	-6.21526e-10	-1.88277
63698218	chr10:63698218:G:GA	6.38169e-36	-6.21526e-10	-1.88277
63698488	chr10:63698488:T:C	8.20337e-37	-2.20619	-1.72806
63698587	chr10:63698587:G:A	3.27525e-35	-6.21526e-10	-0.247228
63699621	chr10:63699621:A:C	7.8234e-37	-2.23675	-1.74492
63699991	chr10:63699991:C:A	3.16745e-36	-1.41428	-1.169
63700052	chr10:63700052:A:C	8.25778e-36	-6.21526e-10	-1.62505
63700480	chr10:63700480:G:C	8.19676e-36	-6.21526e-10	-1.63247
63701246	chr10:63701246:T:C	2.93634e-36	-1.41309	-1.24595
63701401	chr10:63701401:C:T	3.77556e-35	-6.21526e-10	-0.105071
63701612	chr10:63701612:C:T	1.55967e-35	-6.21526e-10	-0.989148
63701685	chr10:63701685:G:GT	3.38696e-36	-1.32443	-1.19184
63701880	chr10:63701880:T:C	2.04149e-35	1.02275	-1.74269
63702033	chr10:63702033:G:A	4.77676e-35	1.9994	-1.86926
63702409	chr10:63702409:C:T	7.01394e-36	-6.21526e-10	-1.78831
63702435	chr10:63702435:G:A	4.31484e-36	-2.27415	-1.06993e-09
63702609	chr10:63702609:T:A	7.55365e-36	-6.21526e-10	-1.71418
63702761	chr10:63702761:T:A	7.4092e-36	-6.21526e-10	-1.73348
63703314	chr10:63703314:C:T	4.12181e-36	-2.31991	-1.06993e-09
63703454	chr10:63703454:C:T	1.00517e-35	-6.21526e-10	-1.42846
63704266	chr10:63704266:C:G	7.82008e-35	-2.29677	2.91985
63704531	chr10:63704531:C:T	6.9894e-36	-6.21526e-10	-1.79181
63704608	chr10:63704608:T:C	3.08078e-36	-1.319	-1.29202
63705848	chr10:63705848:A:C	3.00688e-36	-1.34909	-1.28622
63706252	chr10:63706252:G:C	9.0216e-36	-6.21526e-10	-1.53658
63706361	chr10:63706361:C:T	4.02322e-36	-2.34412	-1.06993e-09
63706426	chr10:63706426:A:G	6.34238e-36	-6.21526e-10	-1.88895
63706616	chr10:63706616:C:T	8.04669e-36	-6.21526e-10	-1.65095
63706863	chr10:63706863:A:G	3.89283e-36	-1.48265	-0.894419
63706957	chr10:63706957:C:T	6.84956e-36	-6.21526e-10	-1.81202
63707322	chr10:63707322:A:G	7.14189e-37	-2.40853	-1.66428
63707818	chr10:63707818:G:T	3.20142e-36	-1.53583	-1.03678
63707975	chr10:63707975:A:G	4.02295e-36	-2.34419	-1.06993e-09
63708251	chr10:63708251:A:T	7.86769e-36	-6.21526e-10	-1.67344
63708266	chr10:63708266:T:C	7.56644e-36	-6.21526e-10	-1.71248
63708343	chr10:63708343:G:A	2.71729e-36	-1.49226	-1.24432
63708516	chr10:63708516:C:T	1.25886e-35	-6.21526e-10	-1.20341
63708724	chr10:63708724:G:A	6.80164e-36	-6.21526e-10	-1.81904
63708734	chr10:63708734:G:A	5.28554e-35	-6.21526e-10	0.231353
63708886	chr10:63708886:C:T	6.9128e-36	-1.80283	-1.06993e-09
63708900	chr10:63708900:C:T	7.71975e-36	-6.21526e-10	-1.69242
63708989	chr10:63708989:C:T	7.57533e-36	-6.21526e-10	-1.71131
63709315	chr10:63709315:C:T	7.11478e-36	-1.77403	-1.06993e-09
63709339	chr10:63709339:G:T	6.24286e-35	2.2723	-1.87448
63709413	chr10:63709413:CAG:C	3.93087e-36	-2.36735	-1.06993e-09
63709613	chr10:63709613:G:A	8.94287e-36	-6.21526e-10	-1.54535
63709620	chr10:63709620:C:T	6.7179e-36	-6.21526e-10	-1.83143
63709809	chr10:63709809:G:A	6.61769e-36	-6.21526e-10	-1.84646
63709980	chr10:63709980:G:A	9.68562e-36	-6.21526e-10	-1.46556
63709982	chr10:63709982:A:G	2.73019e-36	-1.5485	-1.18333
63709983	chr10:63709983:G:A	7.40259e-36	-6.21526e-10	-1.73438
63710013	chr10:63710013:A:C	4.59042e-36	-1.64764	-0.564597
63710033	chr10:63710033:C:T	3.97946e-36	-2.35506	-1.06993e-09
63710526	chr10:63710526:G:A	6.44993e-36	-6.21526e-10	-1.87214
63710927	chr10:63710927:C:T	8.17291e-36	-6.21526e-10	-1.63538
63711152	chr10:63711152:T:C	3.03213e-36	-1.4227	-1.20425
63711243	chr10:63711243:G:C	4.31451e-36	-1.21355	-1.06068
63711316	chr10:63711316:A:G	3.95121e-36	-2.36218	-1.06993e-09
63711518	chr10:63711518:C:T	8.46902e-36	-6.21526e-10	-1.59979
63711685	chr10:63711685:C:A	7.56866e-36	-6.21526e-10	-1.71219
63712202	chr10:63712202:G:A	7.53533e-37	-2.24129	-1.7779
63712236	chr10:63712236:C:T	1.61279e-34	-6.21526e-10	1.34693
63712670	chr10:63712670:C:T	4.92894e-35	-6.21526e-10	0.161503
63712711	chr10:63712711:A:C	2.62218e-36	-1.3574	-1.4148
63713079	chr10:63713079:G:A	7.33106e-36	-6.21526e-10	-1.74409
63713137	chr10:63713137:T:C	6.96782e-36	-1.7949	-1.06993e-09
63713418	chr10:63713418:C:G	6.59499e-36	-6.21526e-10	-1.8499
63713755	chr10:63713755:G:A	7.80418e-36	-6.21526e-10	-1.68155
63714070	chr10:63714070:G:A	4.02154e-36	-2.34454	-1.06993e-09
63714517	chr10:63714517:T:C	6.6116e-36	-1.84738	-1.06993e-09
63714668	chr10:63714668:GTCT:G	6.4393e-36	-6.21526e-10	-1.87379
63714788	chr10:63714788:A:G	1.40349e-35	-6.21526e-10	-1.09466
63715152	chr10:63715152:A:G	1.32733e-34	2.55534	-1.40321
63715384	chr10:63715384:C:T	9.70065e-35	-6.21526e-10	0.838572
63715385	chr10:63715385:G:A	6.71977e-36	-6.21526e-10	-1.83115
63715454	chr10:63715454:TA:T	1.3827e-35	-6.21526e-10	-1.10958
63715583	chr10:63715583:A:T	8.099e-36	-6.21526e-10	-1.64446
63716359	chr10:63716359:A:G	6.55996e-36	-6.21526e-10	-1.85522
63716898	chr10:63716898:A:G	7.62748e-35	-6.21526e-10	0.598136
63717144	chr10:63717144:C:T	6.39725e-36	-6.21526e-10	-1.88034
63717312	chr10:63717312:C:T	2.58975e-35	-6.21526e-10	-0.482058
63717725	chr10:63717725:A:G	1.13934e-35	-6.21526e-10	-1.30317
63717989	chr10:63717989:A:G	6.52797e-36	-6.21526e-10	-1.86011
63718130	chr10:63718130:C:T	4.17834e-36	-2.30629	-1.06993e-09
63718132	chr10:63718132:C:T	3.10385e-36	-2.40859	-0.194973
63718834	chr10:63718834:G:A	8.00894e-37	-2.38299	-1.57524
63718880	chr10:63718880:C:T	3.12663e-36	-2.29013	-0.306123
63718902	chr10:63718902:A:T	6.59745e-36	-6.21526e-10	-1.84952
63719013	chr10:63719013:G:A	1.18308e-35	-2.40054	1.13504
63719430	chr10:63719430:TTGATTCTGC:T	4.28743e-35	-6.21526e-10	0.0220668
63719655	chr10:63719655:A:C	9.54209e-36	-2.39814	0.917649
63719863	chr10:63719863:T:C	1.23628e-35	-6.21526e-10	-1.22151
63719968	chr10:63719968:CCT:C	6.44017e-36	-0.449974	-1.42368
63720130	chr10:63720130:G:A	8.19966e-37	-2.26408	-1.67062
63720229	chr10:63720229:ACCTGCCGTATCTATGGCAAT:A	1.36592e-35	-6.21526e-10	-1.12179
63720251	chr10:63720251:T:G	1.41072e-35	-6.21526e-10	-1.08952
63720507	chr10:63720507:G:A	7.00911e-37	-2.39245	-1.69913
63720718	chr10:63720718:G:T	3.16678e-35	-2.14709	1.86618
63721680	chr10:63721680:C:T	1.35059e-35	-6.21526e-10	-1.13308
63721822	chr10:63721822:C:T	6.52513e-36	-6.21526e-10	-1.86055
63722001	chr10:63722001:A:G	6.98296e-37	-2.40193	-1.69339
63722940	chr10:63722940:C:T	2.78529e-35	-6.21526e-10	-0.409269
63723111	chr10:63723111:G:C	7.6042e-36	-6.21526e-10	-1.70751
63723116	chr10:63723116:TGCCACTGCACTCTA:T	1.09467e-35	-6.21526e-10	-1.34316
63723146	chr10:63723146:C:T	6.48227e-36	-6.21526e-10	-1.86713
63723173	chr10:63723173:A:G	2.72044e-35	-6.21526e-10	-0.432826
63723422	chr10:63723422:G:T	1.34788e-36	-2.37869	-1.05898
63723502	chr10:63723502:G:A	1.27535e-36	-2.39777	-1.09522
63723637	chr10:63723637:A:G	5.79043e-36	-2.37978	0.399776
63723657	chr10:63723657:G:A	3.74526e-35	-6.21526e-10	-0.113129
63723670	chr10:63723670:C:CAGCTGAGAGCT	1.31928e-35	-6.21526e-10	-1.15653
63723852	chr10:63723852:A:G	7.75146e-36	-6.21526e-10	-1.68832
63723891	chr10:63723891:A:G	6.59073e-36	-6.21526e-10	-1.85054
63723958	chr10:63723958:C:T	6.60981e-36	-6.21526e-10	-1.84765
63724448	chr10:63724448:A:G	6.34741e-36	-6.21526e-10	-1.88816
63724723	chr10:63724723:A:C	8.1002e-37	-2.30489	-1.64201
63724741	chr10:63724741:G:A	2.72832e-35	-6.21526e-10	-0.429936
63724932	chr10:63724932:C:T	3.35649e-35	-6.21526e-10	-0.222724
63725009	chr10:63725009:AC:A	6.60707e-35	-6.21526e-10	0.454519
63725085	chr10:63725085:C:T	2.256e-35	-6.21526e-10	-0.620026
63725112	chr10:63725112:C:T	2.80985e-36	-2.39459	-0.308479
63725189	chr10:63725189:T:A	9.10014e-37	-2.25881	-1.57169
63725344	chr10:63725344:GA:G	6.33738e-36	-6.21526e-10	-1.88974
63725476	chr10:63725476:C:T	1.08586e-35	-6.21526e-10	-1.35124
63725588	chr10:63725588:C:T	7.11859e-36	-6.21526e-10	-1.7735
63725817	chr10:63725817:A:T	6.0379e-37	-2.36054	-1.88019
63726172	chr10:63726172:G:A	6.67509e-35	-6.21526e-10	0.464762
63726215	chr10:63726215:C:T	6.5996e-36	-6.21526e-10	-1.8492
63726303	chr10:63726303:G:A	8.57982e-36	-6.21526e-10	-1.58679
63726372	chr10:63726372:G:A	3.6992e-35	-6.21526e-10	-0.125504
63726971	chr10:63726971:GA:G	2.8775e-35	-6.21526e-10	-0.376701
63727086	chr10:63727086:C:T	6.35869e-36	-6.21526e-10	-1.88638
63727590	chr10:63727590:C:T	2.9249e-35	-6.21526e-10	-0.360362
63727593	chr10:63727593:G:A	7.54156e-37	-2.24319	-1.77517
63727661	chr10:63727661:G:A	6.34525e-36	-6.21526e-10	-1.8885
63727672	chr10:63727672:G:A	7.98347e-35	-6.21526e-10	0.643752
63728050	chr10:63728050:T:C	7.65307e-37	-2.2246	-1.77909
63728104	chr10:63728104:G:A	9.82319e-37	-2.24402	-1.51003
63728698	chr10:63728698:C:T	1.57471e-35	-6.21526e-10	-0.979551
63729039	chr10:63729039:A:C	8.52563e-36	-6.21526e-10	-1.59313
63729101	chr10:63729101:T:C	9.42944e-37	-2.30945	-1.4855
63729131	chr10:63729131:T:G	7.21056e-37	-2.31605	-1.74719
63729539	chr10:63729539:G:A	2.90846e-35	-6.21526e-10	-0.365998
63729577	chr10:63729577:G:T	1.35379e-36	-2.3632	-1.0701
63729580	chr10:63729580:C:T	8.90272e-36	-1.54985	-1.06993e-09
63729629	chr10:63729629:G:A	2.7979e-36	-2.38328	-0.32406
63730063	chr10:63730063:A:T	2.12563e-35	-6.21526e-10	-0.679552
63730440	chr10:63730440:C:A	1.78319e-36	-2.34386	-0.813939
63730639	chr10:63730639:T:C	8.33867e-37	-2.32461	-1.59328
63730912	chr10:63730912:A:G	3.23989e-35	-6.21526e-10	-0.258083
63730997	chr10:63730997:C:T	4.77822e-36	-2.17214	-1.06993e-09
63731324	chr10:63731324:A:G	3.35337e-35	-6.21526e-10	-0.223655
63731431	chr10:63731431:C:T	6.18261e-37	-2.33724	-1.87981
63731731	chr10:63731731:G:A	1.45308e-35	-6.21526e-10	-1.05994
63731973	chr10:63731973:A:G	2.34994e-36	-2.40365	-0.478164
63732245	chr10:63732245:A:T	2.0355e-36	-2.32247	-0.702988
63732292	chr10:63732292:C:T	1.85238e-35	-0.817152	-1.06993e-09
63732300	chr10:63732300:A:G	2.78072e-35	-6.21526e-10	-0.410912
63732634	chr10:63732634:T:G	1.54708e-35	-6.21526e-10	-0.997249
63732713	chr10:63732713:T:C	1.2613e-36	-2.40002	-1.10404
63732785	chr10:63732785:T:C	2.76422e-35	-6.21526e-10	-0.416864
63732831	chr10:63732831:C:T	1.59421e-35	-6.21526e-10	-0.967245
63733066	chr10:63733066:A:C	6.3397e-36	-6.21526e-10	-1.88938
63733072	chr10:63733072:G:A	6.36723e-36	-6.21526e-10	-1.88504
63733079	chr10:63733079:C:T	2.15593e-36	-2.3079	-0.660079
63733760	chr10:63733760:TAGATCTATATCTAC:T	1.65301e-36	-2.2892	-0.944411
63733997	chr10:63733997:G:A	1.31352e-36	-2.37166	-1.09184
63734121	chr10:63734121:GA:G	1.31667e-36	-1.69191	-1.76919
63734126	chr10:63734126:CAAAT:C	1.32666e-36	-1.68336	-1.77019
63734442	chr10:63734442:A:G	6.147e-37	-2.33886	-1.88397
63734592	chr10:63734592:G:A	6.16782e-37	-2.3334	-1.88604
63735875	chr10:63735875:A:G	7.25335e-36	-6.21526e-10	-1.75474
63735886	chr10:63735886:C:T	2.86517e-36	-2.40716	-0.276414
63736457	chr10:63736457:A:G	1.27737e-35	-1.18882	-1.06993e-09
63736589	chr10:63736589:C:G	2.58469e-36	-2.40806	-0.378536
63736784	chr10:63736784:T:C	4.26016e-36	-2.33545	0.0485505
63736896	chr10:63736896:G:T	1.60325e-35	-6.21526e-10	-0.961591
63737005	chr10:63737005:G:A	2.11469e-35	-6.21526e-10	-0.684712
63737027	chr10:63737027:C:T	8.43066e-36	-6.21526e-10	-1.60433
63737154	chr10:63737154:G:T	1.72206e-35	-6.21526e-10	-0.8901
63737184	chr10:63737184:T:C	4.70093e-35	0.114139	-1.06993e-09
63737502	chr10:63737502:A:G	8.36447e-35	-6.21526e-10	0.690372
63737503	chr10:63737503:G:A	1.93578e-35	-6.21526e-10	-0.77311
63737506	chr10:63737506:C:T	1.34762e-36	-2.29999	-1.13788
63737903	chr10:63737903:C:T	4.61502e-35	-6.21526e-10	0.0956953
63738019	chr10:63738019:A:G	7.70664e-36	0.148257	-1.84238
63738077	chr10:63738077:T:C	1.87766e-36	-1.22442	-1.88176
63738123	chr10:63738123:A:G	1.04867e-35	-6.21526e-10	-1.38609
63738456	chr10:63738456:T:C	8.0125e-36	-6.21526e-10	-1.6552
63738656	chr10:63738656:GC:G	1.61331e-36	-1.43067	-1.82725
63738786	chr10:63738786:A:T	8.25498e-36	-6.21526e-10	-1.62539
63738923	chr10:63738923:A:G	1.24857e-36	-2.08925	-1.42496
63739598	chr10:63739598:T:C	2.13683e-35	-6.21526e-10	-0.674299
63739780	chr10:63739780:TGACTGTTACA:T	6.27937e-35	-6.21526e-10	0.403649
63739809	chr10:63739809:G:C	3.99083e-36	-2.35221	-1.06993e-09
63739862	chr10:63739862:A:G	7.99064e-37	-2.0794	-1.88112
63740099	chr10:63740099:T:C	8.897e-36	0.338856	-1.88935
63740199	chr10:63740199:G:A	8.76628e-36	-1.26522	-0.300075
63740398	chr10:63740398:A:G	1.93824e-35	-6.21526e-10	-0.77184
63741210	chr10:63741210:C:G	8.15386e-37	-2.06802	-1.87228
63741485	chr10:63741485:C:T	4.13595e-36	-2.31649	-1.06993e-09
63741794	chr10:63741794:C:G	1.23486e-35	-6.21526e-10	-1.22266
63741939	chr10:63741939:G:A	3.79754e-36	-1.33965	-1.06221
63742261	chr10:63742261:C:G	9.26979e-36	0.380123	-1.88957
63742404	chr10:63742404:T:A	5.31709e-36	-1.96988	-0.0953988
63742622	chr10:63742622:G:C	8.55861e-36	0.300024	-1.88929
63742670	chr10:63742670:T:A	5.17657e-36	-2.11168	0.0196176
63743139	chr10:63743139:G:A	8.34793e-37	-2.05619	-1.86059
63743513	chr10:63743513:A:G	1.58319e-35	-6.21526e-10	-0.97418
63743669	chr10:63743669:G:A	9.6191e-36	0.416878	-1.88933
63743768	chr10:63743768:T:C	3.87436e-36	-1.53527	-0.846559
63744065	chr10:63744065:A:C	7.7255e-37	-2.11575	-1.87851
63744089	chr10:63744089:A:G	6.34055e-36	-6.21526e-10	-1.88924
63744224	chr10:63744224:A:T	6.82582e-36	-1.93856	0.123062
63745087	chr10:63745087:A:G	7.79515e-36	-1.95734	0.274638
63745299	chr10:63745299:T:A	9.42519e-36	-6.21526e-10	-1.49282
63745460	chr10:63745460:C:T	1.14215e-35	-6.21526e-10	-1.30071
63745852	chr10:63745852:G:A	1.28569e-36	-1.85759	-1.62733
63745855	chr10:63745855:A:G	7.12862e-36	-2.04455	0.272465
63745973	chr10:63745973:C:A	6.4806e-36	-1.93441	0.0670184
63746076	chr10:63746076:G:A	8.43448e-37	-2.03759	-1.86888
63746124	chr10:63746124:G:A	8.32654e-37	-2.06873	-1.85062
63746159	chr10:63746159:A:G	6.70583e-36	-6.21526e-10	-1.83323
63746269	chr10:63746269:C:T	4.76871e-36	-1.29902	-0.875113
63746317	chr10:63746317:G:A	1.23991e-35	-6.21526e-10	-1.21858
63746473	chr10:63746473:G:A	1.16588e-36	-2.1655	-1.41723
63746721	chr10:63746721:C:T	1.04894e-35	-6.21526e-10	-1.38584
63746836	chr10:63746836:G:A	8.7471e-37	-1.99953	-1.87054
63747078	chr10:63747078:T:C	9.73613e-36	-1.34152	-0.118847
63747251	chr10:63747251:T:C	8.16587e-37	-2.09367	-1.84516
63747270	chr10:63747270:G:A	8.52289e-37	-2.02169	-1.87434
63747401	chr10:63747401:G:C	8.06945e-36	-6.21526e-10	-1.64812
63747513	chr10:63747513:C:A	8.50982e-37	-2.03648	-1.86109
63747664	chr10:63747664:A:G	8.24789e-37	-2.0898	-1.83904
63747749	chr10:63747749:A:C	7.48106e-36	-6.21526e-10	-1.72383
63747764	chr10:63747764:A:T	6.61486e-36	-6.21526e-10	-1.84689
63747812	chr10:63747812:T:C	1.02094e-35	0.439617	-1.85252
63747921	chr10:63747921:A:G	3.75842e-36	-1.83452	-0.577688
63748666	chr10:63748666:C:T	9.18786e-37	-2.1929	-1.62801
63748737	chr10:63748737:G:A	9.01653e-37	-1.96995	-1.86979
63748865	chr10:63748865:T:A	9.50022e-37	-2.16058	-1.6269
63749008	chr10:63749008:T:G	1.37e-36	-2.18563	-1.23577
63749240	chr10:63749240:C:T	4.11799e-36	-2.32084	-1.06993e-09
63749293	chr10:63749293:T:G	8.90618e-37	-2.19225	-1.65979
63751001	chr10:63751001:C:T	2.28306e-35	-6.21526e-10	-0.608106
63751823	chr10:63751823:A:G	7.84238e-35	-6.21526e-10	0.625922
63752368	chr10:63752368:G:C	7.38946e-36	-6.21526e-10	-1.73615
63752579	chr10:63752579:C:G	3.79983e-36	-1.48248	-0.918774
63752795	chr10:63752795:G:A	1.01132e-36	-2.10935	-1.6156
63752975	chr10:63752975:T:C	8.79267e-36	-6.21526e-10	-1.56229
63753367	chr10:63753367:A:G	7.04347e-36	-6.21526e-10	-1.7841
63753601	chr10:63753601:T:C	7.46229e-36	-6.21526e-10	-1.72634
63753685	chr10:63753685:G:C	1.05936e-36	-2.09245	-1.58608
63754186	chr10:63754186:T:C	6.65673e-36	-6.21526e-10	-1.84058
63754595	chr10:63754595:C:T	1.15676e-35	-6.21526e-10	-1.288
63754644	chr10:63754644:C:T	1.24584e-35	-1.16473	-0.0490796
63754734	chr10:63754734:A:G	1.2182e-35	-6.21526e-10	-1.23624
63755103	chr10:63755103:C:T	8.8614e-36	-6.21526e-10	-1.5545
63755892	chr10:63755892:A:G	1.27559e-35	0.336419	-1.52663
63755968	chr10:63755968:G:A	6.94014e-36	-6.21526e-10	-1.79888
63756092	chr10:63756092:A:C	4.38863e-36	-2.25719	-1.06993e-09
63756136	chr10:63756136:T:G	1.62813e-35	-6.21526e-10	-0.946188
63756389	chr10:63756389:A:G	4.29651e-36	-1.95338	-0.325018
63756416	chr10:63756416:T:C	8.78977e-37	-1.98672	-1.87848
63756505	chr10:63756505:TACAG:T	9.59419e-35	-6.21526e-10	0.827537
63756978	chr10:63756978:G:A	4.01474e-36	-2.34623	-1.06993e-09
63757110	chr10:63757110:A:G	7.40672e-36	-6.21526e-10	-1.73382
63757128	chr10:63757128:G:A	3.2038e-36	-0.703302	-1.86857
63757249	chr10:63757249:G:A	3.44923e-36	-0.629139	-1.86892
63757444	chr10:63757444:A:C	3.39809e-36	-0.643971	-1.86902
63757601	chr10:63757601:CCTTA:C	1.33679e-36	-2.17904	-1.26689
63757931	chr10:63757931:A:G	1.24573e-35	0.521525	-1.73542
63757995	chr10:63757995:G:T	3.3983e-36	-0.643252	-1.86968
63758030	chr10:63758030:T:C	5.43062e-36	-1.89936	-0.144791
63758182	chr10:63758182:A:T	1.10716e-35	-6.21526e-10	-1.33182
63758212	chr10:63758212:T:C	7.08183e-36	-6.21526e-10	-1.77867
63758635	chr10:63758635:G:A	1.2949e-35	-6.21526e-10	-1.17519
63758731	chr10:63758731:G:A	8.52472e-37	-2.08385	-1.81197
63758762	chr10:63758762:G:A	2.68247e-36	-0.873268	-1.8762
63759002	chr10:63759002:TCAAA:T	7.38002e-35	-6.21526e-10	0.565156
63759030	chr10:63759030:T:C	3.83323e-36	-1.97836	-0.414135
63759144	chr10:63759144:G:A	1.65662e-35	-6.21526e-10	-0.928841
63759796	chr10:63759796:T:G	1.26867e-36	-1.64451	-1.85373
63759906	chr10:63759906:A:G	9.70173e-37	-2.07845	-1.68804
63759994	chr10:63759994:A:G	2.23692e-36	-1.05282	-1.87829
63760651	chr10:63760651:C:T	7.29366e-37	-2.16201	-1.88978
63760740	chr10:63760740:A:G	1.90384e-34	-6.21526e-10	1.51284
63760788	chr10:63760788:A:G	1.19951e-35	-6.21526e-10	-1.25171
63760867	chr10:63760867:C:T	1.74955e-35	-6.21526e-10	-0.874263
63760963	chr10:63760963:A:G	6.36187e-36	-6.21526e-10	-1.88588
63761399	chr10:63761399:T:C	1.6714e-35	-6.21526e-10	-0.919957
63761422	chr10:63761422:T:C	1.66746e-35	-6.21526e-10	-0.922318
63761672	chr10:63761672:G:A	7.23718e-36	-1.75697	-1.06993e-09
63763152	chr10:63763152:C:T	1.32286e-35	0.333389	-1.48721
63763347	chr10:63763347:C:T	7.72973e-36	-0.0219094	-1.66922
63763356	chr10:63763356:A:C	7.68873e-36	-6.21526e-10	-1.69645
63763591	chr10:63763591:T:C	3.80902e-36	-2.39883	-1.06993e-09
63763606	chr10:63763606:G:T	1.23257e-35	0.306064	-1.53058
63764194	chr10:63764194:C:T	8.08502e-36	-6.21526e-10	-1.64619
63764320	chr10:63764320:A:G	5.93502e-35	-6.21526e-10	0.347249
63764363	chr10:63764363:G:C	8.29588e-36	0.210512	-1.83096
63764597	chr10:63764597:C:T	1.49618e-35	0.586864	-1.61757
63764825	chr10:63764825:A:T	1.50113e-35	0.587048	-1.61445
63764917	chr10:63764917:A:T	3.55897e-35	-6.21526e-10	-0.16415
63764919	chr10:63764919:G:A	3.64431e-35	-6.21526e-10	-0.140454
63764976	chr10:63764976:C:T	5.75738e-36	-1.98572	-1.06993e-09
63764987	chr10:63764987:A:G	1.23667e-35	-6.21526e-10	-1.2212
63765108	chr10:63765108:A:G	6.37709e-36	-6.21526e-10	-1.88349
63765221	chr10:63765221:C:T	3.2236e-35	-6.21526e-10	-0.263121
63765273	chr10:63765273:A:G	9.07477e-36	-6.21526e-10	-1.53071
63765367	chr10:63765367:G:T	1.56335e-35	-6.21526e-10	-0.98679
63765477	chr10:63765477:G:T	8.35732e-37	-2.39765	-1.51801
63765528	chr10:63765528:T:C	5.19122e-36	-0.29555	-1.79369
63765576	chr10:63765576:T:C	5.57446e-36	-2.01801	-1.06993e-09
63765577	chr10:63765577:T:C	7.62602e-36	-6.21526e-10	-1.70464
63766114	chr10:63766114:T:C	1.92353e-36	-1.26757	-1.81448
63766210	chr10:63766210:G:A	3.24223e-35	-6.21526e-10	-0.25736
63766434	chr10:63766434:A:G	8.60457e-36	0.124503	-1.70841
63766690	chr10:63766690:A:G	7.26445e-37	-2.23713	-1.81867
63766762	chr10:63766762:T:C	1.10811e-35	-6.21526e-10	-1.33096
63766824	chr10:63766824:C:T	3.77309e-36	-2.40831	-1.06993e-09
63767135	chr10:63767135:G:A	9.39547e-36	0.202313	-1.69829
63767197	chr10:63767197:T:A	4.54964e-36	-2.22116	-1.06993e-09
63768149	chr10:63768149:T:C	1.03703e-36	-1.84096	-1.85888
63768197	chr10:63768197:G:A	2.37952e-35	-6.21526e-10	-0.566722
63768447	chr10:63768447:G:A	4.18513e-36	-0.437344	-1.86732
63768825	chr10:63768825:A:G	6.41832e-36	-6.21526e-10	-1.87705
63769002	chr10:63769002:C:T	2.05707e-34	-6.21526e-10	1.59024
63769047	chr10:63769047:G:A	6.4148e-36	-6.21526e-10	-1.8776
63769573	chr10:63769573:A:G	9.66788e-36	-6.21526e-10	-1.4674
63769626	chr10:63769626:G:C	2.15322e-35	-6.21526e-10	-0.666656
63769997	chr10:63769997:G:A	4.4559e-34	-6.21526e-10	2.36319
63770354	chr10:63770354:G:A	1.38766e-35	-6.21526e-10	-1.106
63770393	chr10:63770393:T:C	9.22647e-37	-1.93915	-1.87756
63770441	chr10:63770441:A:G	2.23183e-35	-6.21526e-10	-0.6308
63770594	chr10:63770594:G:C	8.37589e-36	-6.21526e-10	-1.61085
63770596	chr10:63770596:C:T	4.9837e-34	-6.21526e-10	2.47514
63770612	chr10:63770612:G:A	5.0989e-34	-6.21526e-10	2.49799
63770624	chr10:63770624:A:AATCT	2.13501e-35	-6.21526e-10	-0.675149
63771418	chr10:63771418:T:C	8.82759e-37	-2.0556	-1.80531
63771547	chr10:63771547:C:G	9.99234e-36	-6.21526e-10	-1.43439
63771554	chr10:63771554:C:A	3.57027e-35	-6.21526e-10	-0.16098
63771993	chr10:63771993:C:A	9.04816e-37	-2.04281	-1.79342
63773513	chr10:63773513:C:T	8.27441e-37	-2.03617	-1.88945
63773639	chr10:63773639:C:G	2.43941e-35	-6.21526e-10	-0.541865
63773826	chr10:63773826:C:G	9.87659e-37	-1.88817	-1.86045
63773963	chr10:63773963:A:T	5.04984e-34	-6.21526e-10	2.48832
63774177	chr10:63774177:C:T	9.58179e-36	-6.21526e-10	-1.47634
63774335	chr10:63774335:G:C	8.42816e-37	-2.08674	-1.82048
63774531	chr10:63774531:T:A	1.01722e-35	-6.21526e-10	-1.41655
63774737	chr10:63774737:T:C	1.12724e-35	-6.21526e-10	-1.31385
63774771	chr10:63774771:C:T	1.96525e-35	-6.21526e-10	-0.758003
63774986	chr10:63774986:G:A	9.82928e-36	-6.21526e-10	-1.45084
63775093	chr10:63775093:C:T	3.8592e-36	-2.38575	-1.06993e-09
63775144	chr10:63775144:C:T	2.43095e-35	-6.21526e-10	-0.545337
63775476	chr10:63775476:C:T	2.44016e-35	-6.21526e-10	-0.541559
63776303	chr10:63776303:C:T	1.03213e-35	-6.21526e-10	-1.402
63776496	chr10:63776496:C:T	4.5855e-34	-6.21526e-10	2.39186
63777041	chr10:63777041:A:G	5.63621e-36	-2.00699	-1.06993e-09
63777102	chr10:63777102:G:A	1.78938e-35	-6.21526e-10	-0.85175
63777112	chr10:63777112:T:G	4.60184e-34	-6.21526e-10	2.39542
63777341	chr10:63777341:T:G	9.73398e-37	-1.94932	-1.81385
63777635	chr10:63777635:T:C	6.24445e-36	-1.90451	-1.06993e-09
63777720	chr10:63777720:G:A	3.18976e-35	-6.21526e-10	-0.273677
63777728	chr10:63777728:G:T	1.2636e-36	-2.35227	-1.14996
63777799	chr10:63777799:C:T	1.23077e-35	-6.21526e-10	-1.22598
63778133	chr10:63778133:CA:C	2.3133e-36	-1.0402	-1.85734
63778189	chr10:63778189:T:C	6.51132e-36	-6.21526e-10	-1.86266
63778228	chr10:63778228:G:A	7.87032e-37	-2.1623	-1.81339
63778366	chr10:63778366:T:C	8.21342e-37	-2.12652	-1.8065
63779251	chr10:63779251:T:C	7.97428e-37	-2.14597	-1.8166
63779306	chr10:63779306:C:CAT	4.42056e-36	-0.367577	-1.88236
63779635	chr10:63779635:C:G	6.33946e-36	-6.21526e-10	-1.88941
63780129	chr10:63780129:G:A	7.91761e-36	-6.21526e-10	-1.66712
63780311	chr10:63780311:G:A	4.18022e-36	-2.30584	-1.06993e-09
63780768	chr10:63780768:A:G	2.00159e-36	-2.12896	-0.913301
63781193	chr10:63781193:A:T	1.20326e-35	-6.21526e-10	-1.24859
63781388	chr10:63781388:T:C	5.19278e-36	-2.08894	-1.06993e-09
63781493	chr10:63781493:G:GT	9.73525e-36	-6.21526e-10	-1.46045
63781502	chr10:63781502:A:T	7.33126e-36	-6.21526e-10	-1.74406
63781537	chr10:63781537:T:G	7.33126e-36	-6.21526e-10	-1.74406
63781578	chr10:63781578:G:A	1.02599e-35	-1.40797	-1.06993e-09
63781969	chr10:63781969:A:C	8.537e-36	-6.21526e-10	-1.5918
63782561	chr10:63782561:T:C	4.22354e-35	0.00705168	-1.06993e-09
63782635	chr10:63782635:C:T	9.67711e-36	-6.21526e-10	-1.46644
63782726	chr10:63782726:G:A	3.14517e-35	-6.21526e-10	-0.287753
63782943	chr10:63782943:A:AC	6.3814e-36	-6.21526e-10	-1.88282
63783570	chr10:63783570:A:G	7.7198e-36	-6.21526e-10	-1.69242
63783710	chr10:63783710:T:C	1.29447e-35	-6.21526e-10	-1.17552
63783756	chr10:63783756:T:C	6.6772e-36	-6.21526e-10	-1.83751
63783919	chr10:63783919:C:T	1.06728e-35	-6.21526e-10	-1.36851
63783950	chr10:63783950:A:G	2.72897e-34	-6.21526e-10	1.87289
63784630	chr10:63784630:G:T	7.973e-36	-1.66014	-1.06993e-09
63784700	chr10:63784700:G:A	2.72897e-34	-6.21526e-10	1.87289
63784869	chr10:63784869:G:A	6.38342e-36	-6.21526e-10	-1.8825
63785107	chr10:63785107:G:A	8.05004e-37	-2.13167	-1.82145
63785387	chr10:63785387:G:A	5.04581e-34	-6.21526e-10	2.48752
63785507	chr10:63785507:G:A	2.32175e-35	-6.21526e-10	-0.5913
63785526	chr10:63785526:C:T	9.95229e-36	-6.21526e-10	-1.4384
63785613	chr10:63785613:G:A	4.67879e-36	-0.304697	-1.88847
63785614	chr10:63785614:T:C	6.41459e-36	-6.21526e-10	-1.87763
63785854	chr10:63785854:CT:C	6.61807e-36	-6.21526e-10	-1.8464
63785998	chr10:63785998:G:A	7.26444e-36	-6.21526e-10	-1.75321
63786004	chr10:63786004:T:C	7.65328e-36	-6.21526e-10	-1.70107
63786099	chr10:63786099:TG:T	8.1031e-37	-2.16285	-1.7837
63786147	chr10:63786147:T:G	9.87529e-37	-2.1571	-1.59166
63786208	chr10:63786208:G:A	7.50816e-36	-6.21526e-10	-1.72022
63786504	chr10:63786504:A:G	5.96119e-37	-2.40474	-1.84878
63786670	chr10:63786670:A:T	1.17608e-35	0.36038	-1.63182
63786839	chr10:63786839:C:T	1.71993e-34	-6.21526e-10	1.41125
63786865	chr10:63786865:C:T	7.80358e-36	-6.21526e-10	-1.68162
63786923	chr10:63786923:G:A	1.09072e-35	-6.21526e-10	-1.34678
63787094	chr10:63787094:G:T	9.25096e-36	-6.21526e-10	-1.51148
63787139	chr10:63787139:C:T	8.92226e-36	-6.21526e-10	-1.54766
63787198	chr10:63787198:G:A	1.3347e-36	-2.36719	-1.08031
63787576	chr10:63787576:G:C	1.15613e-35	-6.21526e-10	-1.28855
63787671	chr10:63787671:C:T	5.08487e-36	-0.222219	-1.88772
63787880	chr10:63787880:A:T	9.49288e-35	-6.21526e-10	0.816921
63788243	chr10:63788243:G:A	1.52089e-34	-6.21526e-10	1.28826
63788345	chr10:63788345:G:A	1.08537e-35	-6.21526e-10	-1.3517
63788646	chr10:63788646:G:T	9.06749e-36	-6.21526e-10	-1.53151
63788677	chr10:63788677:G:A	7.02261e-36	-6.21526e-10	-1.78707
63789024	chr10:63789024:T:A	6.04288e-35	-6.21526e-10	0.36526
63789047	chr10:63789047:A:G	7.11862e-36	-6.21526e-10	-1.77349
63789097	chr10:63789097:A:C	9.07379e-36	-6.21526e-10	-1.53082
63789113	chr10:63789113:G:A	1.01692e-35	-6.21526e-10	-1.41685
63789497	chr10:63789497:C:T	7.17871e-37	-2.1782	-1.88947
63789582	chr10:63789582:C:A	1.17823e-34	-6.21526e-10	1.03298
63789810	chr10:63789810:G:T	3.77145e-36	-2.40875	-1.06993e-09
63789857	chr10:63789857:G:A	9.02005e-36	-6.21526e-10	-1.53676
63790079	chr10:63790079:G:A	1.4983e-36	-2.40426	-0.92762
63790193	chr10:63790193:A:T	9.03308e-36	-6.21526e-10	-1.53531
63790344	chr10:63790344:A:G	4.97109e-36	-2.13257	-1.06993e-09
63790450	chr10:63790450:A:G	7.24256e-36	-6.21526e-10	-1.75623
63790926	chr10:63790926:A:G	1.43586e-36	-2.4033	-0.971141
63790932	chr10:63790932:A:G	6.69166e-36	-6.21526e-10	-1.83534
63791245	chr10:63791245:C:A	4.86803e-36	-0.264751	-1.88877
63791361	chr10:63791361:T:C	7.26329e-37	-2.17165	-1.88431
63791705	chr10:63791705:ATAACT:A	8.77519e-36	-6.21526e-10	-1.56428
63792109	chr10:63792109:A:T	1.73898e-34	-6.21526e-10	1.42226
63792301	chr10:63792301:C:A	9.19872e-36	-6.21526e-10	-1.51714
63792961	chr10:63792961:T:G	9.35373e-36	-6.21526e-10	-1.50043
63793124	chr10:63793124:C:T	2.05728e-35	-6.21526e-10	-0.712238
63793310	chr10:63793310:G:A	4.96586e-36	-0.244738	-1.88888
63793396	chr10:63793396:T:C	1.8966e-35	-6.21526e-10	-0.793558
63793712	chr10:63793712:A:G	9.48666e-36	-6.21526e-10	-1.48632
63793877	chr10:63793877:C:G	2.53638e-36	-0.933848	-1.87162
63794303	chr10:63794303:G:A	9.60483e-36	-6.21526e-10	-1.47394
63794463	chr10:63794463:G:T	9.10475e-36	-6.21526e-10	-1.52741
63794520	chr10:63794520:G:A	2.15991e-34	-6.21526e-10	1.63903
63795134	chr10:63795134:T:C	8.75784e-36	-6.21526e-10	-1.56626
63795139	chr10:63795139:T:C	9.79653e-35	-6.21526e-10	0.848407
63795250	chr10:63795250:A:G	8.52615e-36	-6.21526e-10	-1.59307
63795272	chr10:63795272:G:A	1.08413e-35	-6.21526e-10	-1.35284
63795617	chr10:63795617:A:T	9.58226e-36	-6.21526e-10	-1.47629
63796413	chr10:63796413:T:G	2.51335e-36	-0.924941	-1.88965
63797144	chr10:63797144:G:A	1.14651e-36	-2.37589	-1.22359
63797207	chr10:63797207:C:T	1.33411e-36	-2.40898	-1.03896
63797321	chr10:63797321:G:A	1.0853e-35	-6.21526e-10	-1.35176
63797344	chr10:63797344:C:T	1.14741e-36	-2.36756	-1.23113
63797453	chr10:63797453:A:G	7.84955e-36	-6.21526e-10	-1.67575
63797574	chr10:63797574:G:A	7.6165e-36	-6.21526e-10	-1.70589
63797636	chr10:63797636:T:A	6.81257e-36	-1.81744	-1.06993e-09
63797706	chr10:63797706:GA:G	2.94198e-35	-6.21526e-10	-0.354539
63798388	chr10:63798388:A:G	7.16291e-37	-2.18274	-1.88713
63798491	chr10:63798491:C:A	5.80923e-36	-0.0985524	-1.87821
63798687	chr10:63798687:AC:A	5.92423e-37	-2.37211	-1.88763
63798911	chr10:63798911:A:T	6.36278e-36	-6.21526e-10	-1.88574
63799136	chr10:63799136:C:T	8.01905e-37	-2.08015	-1.87682
63799226	chr10:63799226:A:G	7.7984e-37	-2.0989	-1.88598
63799574	chr10:63799574:TA:T	3.77806e-35	1.13657	-1.24098
63799743	chr10:63799743:T:C	2.04536e-36	-1.29859	-1.72204
63799993	chr10:63799993:A:G	1.08349e-36	-1.77471	-1.88131
63800355	chr10:63800355:C:T	4.67079e-36	-2.19488	-1.06993e-09
63800389	chr10:63800389:T:C	2.351e-34	-6.21526e-10	1.7238
63800468	chr10:63800468:C:T	6.84354e-36	-6.21526e-10	-1.8129
63800472	chr10:63800472:A:G	9.57709e-37	-1.90577	-1.87364
63800608	chr10:63800608:C:T	3.94328e-35	-6.21526e-10	-0.0616092
63801065	chr10:63801065:T:C	6.94139e-36	-6.21526e-10	-1.7987
63801068	chr10:63801068:G:T	1.25569e-35	-6.21526e-10	-1.20593
63801082	chr10:63801082:T:C	1.051e-35	-6.21526e-10	-1.38388
63801844	chr10:63801844:C:T	1.6329e-35	0.857587	-1.80085
63802217	chr10:63802217:G:A	1.0542e-35	-6.21526e-10	-1.38084
63802475	chr10:63802475:C:T	1.08091e-35	-6.21526e-10	-1.35581
63802573	chr10:63802573:G:A	8.85981e-36	-6.21526e-10	-1.55468
63802715	chr10:63802715:G:A	8.8261e-35	2.55009	-1.806
63802776	chr10:63802776:T:G	1.34748e-35	0.152481	-1.28787
63802845	chr10:63802845:A:T	1.10295e-36	-2.36189	-1.27633
63803446	chr10:63803446:A:G	9.52619e-37	-1.91269	-1.87205
63803692	chr10:63803692:G:T	5.58381e-34	-6.21526e-10	2.58884
63803819	chr10:63803819:A:G	1.0593e-36	-1.91188	-1.76671
63803904	chr10:63803904:AC:A	8.78045e-36	-6.21526e-10	-1.56368
63803962	chr10:63803962:C:A	6.82387e-36	-6.21526e-10	-1.81578
63804133	chr10:63804133:C:T	8.02502e-36	-6.21526e-10	-1.65364
63804248	chr10:63804248:A:G	4.87811e-34	-6.21526e-10	2.45372
63804270	chr10:63804270:GACAA:G	4.3865e-35	1.67411	-1.6292
63804762	chr10:63804762:C:A	9.93249e-37	-1.88524	-1.85774
63804783	chr10:63804783:A:T	4.24153e-35	1.66358	-1.65228
63804962	chr10:63804962:CAT:C	7.40023e-34	-6.21526e-10	2.87048
63805010	chr10:63805010:T:C	9.72813e-37	-1.92488	-1.83889
63805075	chr10:63805075:T:C	4.6144e-34	2.27555	0.122601
63805165	chr10:63805165:A:G	9.93798e-37	-1.94971	-1.79272
63805266	chr10:63805266:CTT:C	1.66577e-35	0.191701	-1.11504
63805559	chr10:63805559:A:G	4.06374e-36	-2.3341	-1.06993e-09
63805688	chr10:63805688:T:G	9.82764e-37	-2.14178	-1.61182
63805713	chr10:63805713:C:T	8.70133e-35	1.38992	-0.66006
63805823	chr10:63805823:C:T	2.3528e-35	1.18616	-1.76418
63806133	chr10:63806133:G:A	1.97232e-35	-6.21526e-10	-0.754412
63806278	chr10:63806278:C:T	2.22309e-36	-2.09866	-0.838645
63806437	chr10:63806437:G:A	9.28783e-37	-1.92775	-1.88233
63807301	chr10:63807301:G:A	8.97369e-35	1.39568	-0.635004
63807748	chr10:63807748:C:A	3.44778e-35	1.41273	-1.60862
63808011	chr10:63808011:A:G	1.00611e-35	-6.21526e-10	-1.42753
63808201	chr10:63808201:T:C	1.03565e-36	-2.13026	-1.57092
63808301	chr10:63808301:G:C	1.0886e-35	-6.21526e-10	-1.34873
63808494	chr10:63808494:G:T	2.25051e-36	-2.10631	-0.818737
63808571	chr10:63808571:C:T	2.53105e-35	1.29375	-1.79873
63809272	chr10:63809272:A:G	1.30378e-35	-1.16835	-1.06993e-09
63809515	chr10:63809515:C:T	1.01042e-36	-2.01927	-1.70657
63809688	chr10:63809688:TA:T	1.67701e-34	-6.21526e-10	1.38598
63810138	chr10:63810138:C:G	6.66307e-35	-6.21526e-10	0.46296
63810188	chr10:63810188:A:G	1.02118e-36	-2.03122	-1.68402
63810214	chr10:63810214:G:T	1.78421e-35	-0.790332	-0.064314
63810400	chr10:63810400:T:A	1.60047e-35	-0.776603	-0.186717
63810533	chr10:63810533:T:C	4.08091e-35	0.560263	-0.587564
63810587	chr10:63810587:T:C	3.64562e-34	-1.09453	3.25702
63810630	chr10:63810630:T:C	9.30528e-37	-1.91904	-1.88917
63810780	chr10:63810780:T:A	1.13599e-36	-1.88233	-1.72638
63810819	chr10:63810819:C:T	2.81545e-36	-2.40724	-0.29384
63812197	chr10:63812197:TCC:T	3.96111e-35	0.675471	-0.732568
63812598	chr10:63812598:T:C	3.13636e-34	-6.21526e-10	2.01203
63812606	chr10:63812606:CTGT:C	9.9736e-37	-2.02801	-1.71084
63812679	chr10:63812679:A:G	2.38862e-35	1.23163	-1.79454
63812741	chr10:63812741:T:C	2.47516e-35	1.25878	-1.7861
63812863	chr10:63812863:C:T	1.22723e-35	-6.21526e-10	-1.22886
63813383	chr10:63813383:C:T	4.02913e-35	0.36364	-0.403711
63813883	chr10:63813883:G:A	1.03652e-35	-6.21526e-10	-1.39776
63813889	chr10:63813889:A:G	7.72058e-34	-6.21526e-10	2.91285
63814087	chr10:63814087:A:G	2.65784e-34	-6.21526e-10	1.84648
63814105	chr10:63814105:T:C	1.00331e-36	-2.03435	-1.69856
63814283	chr10:63814283:G:T	8.4395e-34	-6.21526e-10	3.00189
63814584	chr10:63814584:T:A	9.467e-37	-1.9017	-1.88928
63814896	chr10:63814896:G:A	8.12898e-34	-6.21526e-10	2.9644
63815116	chr10:63815116:T:C	2.03421e-36	-2.11545	-0.91065
63815240	chr10:63815240:T:C	1.11026e-36	-1.89321	-1.7384
63815533	chr10:63815533:AC:A	9.05375e-36	-6.21526e-10	-1.53303
63815665	chr10:63815665:T:A	7.73812e-34	-6.21526e-10	2.91512
63815867	chr10:63815867:G:A	2.45634e-36	-2.34036	-0.497173
63815883	chr10:63815883:C:T	1.84298e-35	0.371481	-1.19372
63815922	chr10:63815922:T:C	9.99401e-37	-2.0261	-1.71071
63816052	chr10:63816052:A:G	1.002e-36	-2.01276	-1.72145
63816562	chr10:63816562:A:C	9.94501e-37	-2.00672	-1.735
63816722	chr10:63816722:A:C	3.36751e-34	-6.21526e-10	2.08314
63816834	chr10:63816834:A:G	2.81883e-34	-6.21526e-10	1.90528
63816889	chr10:63816889:T:C	1.15984e-36	-2.36683	-1.22109
63816901	chr10:63816901:T:A	1.17524e-35	-6.21526e-10	-1.27215
63816916	chr10:63816916:T:C	9.5348e-37	-2.01722	-1.76663
63817034	chr10:63817034:T:C	7.76778e-36	-6.21526e-10	-1.68622
63817188	chr10:63817188:C:T	2.76913e-35	-6.21526e-10	-0.415089
63817203	chr10:63817203:G:A	9.92188e-37	-1.99644	-1.74761
63817255	chr10:63817255:A:T	2.44394e-36	-2.33615	-0.506449
63817406	chr10:63817406:T:C	2.81883e-34	-6.21526e-10	1.90528
63817645	chr10:63817645:T:C	6.70028e-36	-6.21526e-10	-1.83406
63817684	chr10:63817684:C:T	2.99871e-34	-6.21526e-10	1.96715
63817709	chr10:63817709:C:T	9.31787e-37	-1.9172	-1.88965
63817808	chr10:63817808:G:A	1.53294e-36	-2.25687	-1.05215
63817976	chr10:63817976:A:G	1.00445e-36	-2.0006	-1.73116
63818174	chr10:63818174:A:AT	1.01189e-36	-1.89202	-1.83237
63818554	chr10:63818554:T:C	2.27952e-36	-2.35764	-0.554598
63818618	chr10:63818618:T:TC	1.02491e-36	-1.98272	-1.72888
63818726	chr10:63818726:C:T	6.71075e-36	-6.21526e-10	-1.8325
63819006	chr10:63819006:A:G	1.05706e-35	-6.21526e-10	-1.37813
63819393	chr10:63819393:A:G	2.75377e-35	-6.21526e-10	-0.42065
63819504	chr10:63819504:C:T	2.17621e-35	0.370971	-1.02701
63819701	chr10:63819701:G:A	3.20697e-34	-6.21526e-10	2.03429
63819767	chr10:63819767:C:T	1.22486e-35	0.565299	-1.7961
63820021	chr10:63820021:G:T	1.40149e-36	-2.05225	-1.34642
63820040	chr10:63820040:T:A	1.01588e-35	-6.21526e-10	-1.41787
63820082	chr10:63820082:G:T	7.2144e-34	-6.21526e-10	2.84504
63820116	chr10:63820116:C:T	4.21874e-36	-2.29667	-1.06993e-09
63820301	chr10:63820301:T:C	2.78518e-34	-6.21526e-10	1.89328
63820398	chr10:63820398:C:T	1.58391e-36	-2.27876	-0.997549
63820741	chr10:63820741:G:A	7.2144e-34	-6.21526e-10	2.84504
63820821	chr10:63820821:T:A	2.86931e-35	-6.21526e-10	-0.37955
63820835	chr10:63820835:T:C	8.97912e-37	-2.05258	-1.79131
63820837	chr10:63820837:A:T	1.35446e-36	-2.09605	-1.33675
63821313	chr10:63821313:A:T	8.8719e-37	-2.07378	-1.78212
63821363	chr10:63821363:C:T	3.99907e-36	-2.35014	-1.06993e-09
63821384	chr10:63821384:C:T	6.67342e-36	-6.21526e-10	-1.83807
63821392	chr10:63821392:C:T	1.14754e-35	0.469505	-1.7655
63821634	chr10:63821634:T:G	1.04832e-36	-1.86805	-1.82096
63821649	chr10:63821649:G:A	1.40678e-35	-6.21526e-10	-1.09232
63821650	chr10:63821650:A:G	1.51535e-35	-6.21526e-10	-1.01798
63821692	chr10:63821692:C:T	2.16455e-36	-2.34722	-0.616779
63821694	chr10:63821694:A:G	1.18016e-35	-6.21526e-10	-1.26797
63822040	chr10:63822040:G:T	2.35593e-36	-2.2387	-0.640571
63822127	chr10:63822127:C:T	6.04921e-35	-6.21526e-10	0.366307
63822206	chr10:63822206:A:G	3.2549e-35	-6.21526e-10	-0.253461
63822256	chr10:63822256:A:G	8.91084e-37	-2.05627	-1.79525
63822625	chr10:63822625:G:T	2.78518e-34	-6.21526e-10	1.89328
63822890	chr10:63822890:C:T	1.44617e-35	-6.21526e-10	-1.0647
63822939	chr10:63822939:A:T	8.90137e-37	-2.05501	-1.79757
63823182	chr10:63823182:A:G	3.39775e-36	-2.36664	-0.146455
63823470	chr10:63823470:A:G	1.57893e-36	-2.29252	-0.986936
63823471	chr10:63823471:T:C	1.15037e-35	0.491213	-1.78475
63823765	chr10:63823765:A:G	7.24495e-36	-6.21526e-10	-1.7559
63823773	chr10:63823773:G:T	1.09584e-35	-6.21526e-10	-1.3421
63823818	chr10:63823818:A:G	8.70026e-37	-2.06497	-1.81047
63823890	chr10:63823890:A:G	8.78432e-37	-2.07571	-1.79012
63823933	chr10:63823933:T:C	7.68317e-36	-6.21526e-10	-1.69717
63824064	chr10:63824064:G:A	2.1061e-36	-2.32386	-0.667511
63824119	chr10:63824119:A:G	8.69264e-37	-2.08357	-1.79274
63824125	chr10:63824125:G:A	1.52153e-36	-2.30385	-1.01264
63824715	chr10:63824715:C:T	1.34391e-36	-2.37634	-1.06429
63824960	chr10:63824960:CCTTT:C	1.61347e-36	-2.3071	-0.950719
63825099	chr10:63825099:A:G	1.28627e-35	-6.21526e-10	-1.18188
63825170	chr10:63825170:T:C	1.76868e-36	-2.27132	-0.894655
63825277	chr10:63825277:A:G	9.6808e-36	-1.46606	-1.06993e-09
63826009	chr10:63826009:A:AT	8.86631e-37	-2.0728	-1.78373
63826138	chr10:63826138:G:A	6.49773e-36	-6.21526e-10	-1.86475
63826401	chr10:63826401:C:G	8.56071e-37	-2.0602	-1.8314
63826592	chr10:63826592:AC:A	2.42073e-36	-2.34809	-0.504053
63826629	chr10:63826629:A:G	1.85255e-35	-6.21526e-10	-0.817059
63827119	chr10:63827119:C:A	1.83199e-36	-2.26734	-0.863459
63827211	chr10:63827211:T:A	1.77742e-36	-2.24449	-0.916557
63827569	chr10:63827569:T:A	2.55756e-36	-2.35351	-0.443646
63827827	chr10:63827827:C:T	1.87546e-35	0.434813	-1.23958
63828021	chr10:63828021:G:T	1.3096e-36	-1.7978	-1.66868
63828081	chr10:63828081:C:A	1.41258e-36	-1.74093	-1.64986
63828177	chr10:63828177:T:G	1.09348e-36	-1.87243	-1.77441
63828472	chr10:63828472:C:T	6.20852e-36	-1.91028	-1.06993e-09
63828697	chr10:63828697:G:A	1.04196e-35	-6.21526e-10	-1.39252
63829164	chr10:63829164:C:T	6.49925e-36	-0.0732068	-1.79131
63829242	chr10:63829242:A:G	6.92979e-36	-1.80038	-1.06993e-09
63829648	chr10:63829648:C:T	1.06995e-36	-2.1671	-1.5015
63829716	chr10:63829716:CT:C	1.97117e-36	-2.08204	-0.975537
63829756	chr10:63829756:A:G	6.58462e-36	-6.21526e-10	-1.85147
63830268	chr10:63830268:C:T	7.89983e-36	-6.21526e-10	-1.66937
63830837	chr10:63830837:T:C	2.65358e-35	-6.21526e-10	-0.457712
63831176	chr10:63831176:C:A	1.30611e-36	-1.6717	-1.79745
63831562	chr10:63831562:A:C	1.90568e-36	-2.12881	-0.962556
63832580	chr10:63832580:G:A	1.00498e-35	-6.21526e-10	-1.42865
63832622	chr10:63832622:A:G	6.12934e-36	-0.130818	-1.7923
63832893	chr10:63832893:T:C	1.28742e-36	-2.38666	-1.0969
63833233	chr10:63833233:A:G	2.50272e-35	-6.21526e-10	-0.516243
63833633	chr10:63833633:A:G	6.41546e-36	-6.21526e-10	-1.8775
63833708	chr10:63833708:G:A	8.57833e-36	-6.21526e-10	-1.58697
63833762	chr10:63833762:T:C	1.23693e-36	-1.69927	-1.82431
63833770	chr10:63833770:C:T	1.25378e-36	-1.67542	-1.83463
63833790	chr10:63833790:G:C	1.61134e-36	-2.39223	-0.866912
63833801	chr10:63833801:G:T	1.11116e-35	0.467257	-1.79547
63833863	chr10:63833863:G:A	2.15013e-35	0.424104	-1.0922
63833906	chr10:63833906:C:T	1.22337e-36	-2.39386	-1.14074
63834021	chr10:63834021:A:G	2.56028e-35	0.539069	-1.03257
63834062	chr10:63834062:T:C	8.64833e-34	-6.21526e-10	3.02633
63834666	chr10:63834666:C:T	1.59714e-35	-6.21526e-10	-0.965409
63834724	chr10:63834724:G:A	1.16253e-35	-6.21526e-10	-1.28303
63834941	chr10:63834941:T:C	9.71193e-35	0.839734	-1.06993e-09
63835192	chr10:63835192:C:A	6.6007e-36	-6.21526e-10	-1.84903
63835313	chr10:63835313:G:A	1.2009e-34	1.05204	-1.06993e-09
63835915	chr10:63835915:A:AT	1.71906e-35	-6.21526e-10	-0.891842
63836125	chr10:63836125:A:G	8.02072e-37	-2.12323	-1.83353
63837374	chr10:63837374:C:T	7.71311e-36	-6.21526e-10	-1.69328
63837510	chr10:63837510:A:G	2.81212e-35	-6.21526e-10	-0.399682
63837555	chr10:63837555:G:A	8.10622e-34	-6.21526e-10	2.9616
63837942	chr10:63837942:A:G	6.87443e-35	0.60625	-0.112062
63837995	chr10:63837995:C:T	4.79253e-36	-2.16915	-1.06993e-09
63838358	chr10:63838358:G:A	6.97193e-36	-6.21526e-10	-1.79431
63838645	chr10:63838645:C:T	1.06253e-35	0.513863	-1.88684
63838653	chr10:63838653:C:T	1.20252e-35	-6.21526e-10	-1.24921
63838742	chr10:63838742:C:T	6.9639e-36	-0.0187294	-1.77674
63838776	chr10:63838776:G:A	1.09488e-35	0.391503	-1.73448
63838804	chr10:63838804:C:T	6.01822e-35	-6.21526e-10	0.36117
63839173	chr10:63839173:C:T	6.68758e-36	-6.21526e-10	-1.83595
63839194	chr10:63839194:T:G	6.33712e-36	-6.21526e-10	-1.88978
63839419	chr10:63839419:A:G	1.17479e-35	-1.27254	-1.06993e-09
63839722	chr10:63839722:C:A	6.35851e-36	-6.21526e-10	-1.88641
63839759	chr10:63839759:A:G	6.27653e-35	-6.21526e-10	0.403197
63839796	chr10:63839796:C:A	2.59937e-35	-6.21526e-10	-0.478351
63839806	chr10:63839806:C:G	2.12991e-35	-6.21526e-10	-0.677542
63839877	chr10:63839877:A:G	2.17104e-35	1.10479	-1.76321
63839902	chr10:63839902:C:T	5.17963e-36	-2.09147	-1.06993e-09
63839925	chr10:63839925:A:G	2.9221e-35	-6.21526e-10	-0.361318
63840209	chr10:63840209:T:A	4.24319e-35	-6.21526e-10	0.0116951
63840417	chr10:63840417:T:C	1.05187e-35	-1.38305	-1.06993e-09
63841261	chr10:63841261:G:A	2.51004e-36	-1.99138	-0.824528
63841301	chr10:63841301:A:G	7.16588e-37	-2.21778	-1.85168
63841408	chr10:63841408:A:T	7.02359e-37	-2.40489	-1.68463
63841837	chr10:63841837:C:G	1.56245e-36	-2.19241	-1.09754
63842225	chr10:63842225:G:A	2.36055e-35	-6.21526e-10	-0.574728
63842349	chr10:63842349:T:G	5.53902e-36	-0.2577	-1.76669
63843049	chr10:63843049:G:A	2.0508e-35	1.16396	-1.87935
63843587	chr10:63843587:A:T	2.292e-35	-0.604196	-1.06993e-09
63843832	chr10:63843832:G:A	2.41264e-35	-6.21526e-10	-0.552901
63843911	chr10:63843911:G:A	7.0678e-36	-6.21526e-10	-1.78066
63844083	chr10:63844083:C:T	5.62075e-36	-0.239283	-1.77046
63844151	chr10:63844151:C:T	6.3506e-36	-6.21526e-10	-1.88766
63844155	chr10:63844155:C:T	3.77045e-36	-2.40901	-1.06993e-09
63844411	chr10:63844411:T:C	2.04675e-35	-6.21526e-10	-0.717365
63844725	chr10:63844725:C:T	1.33306e-36	-2.40585	-1.04288
63845462	chr10:63845462:GC:G	6.03787e-36	-0.164055	-1.7741
63845728	chr10:63845728:A:C	2.46239e-35	-6.21526e-10	-0.532489
63845793	chr10:63845793:T:C	6.73767e-37	-2.40851	-1.72257
63845890	chr10:63845890:C:A	1.47674e-35	-6.21526e-10	-1.04379
63845950	chr10:63845950:C:T	4.01804e-35	-0.0428279	-1.06993e-09
63845955	chr10:63845955:T:C	4.09786e-36	-2.32574	-1.06993e-09
63846099	chr10:63846099:A:G	2.26973e-35	-6.21526e-10	-0.61396
63846193	chr10:63846193:C:A	7.88445e-36	-6.21526e-10	-1.67131
63846258	chr10:63846258:A:G	1.70784e-35	-6.21526e-10	-0.898392
63846469	chr10:63846469:G:A	4.28736e-35	-2.14315	2.1652
63846683	chr10:63846683:C:T	2.69407e-35	-0.442568	-1.06993e-09
63847086	chr10:63847086:G:T	2.50428e-35	-2.13057	1.61495
63847182	chr10:63847182:C:G	2.09847e-35	-6.21526e-10	-0.692413
63847464	chr10:63847464:A:C	6.76139e-37	-2.40824	-1.71932
63847920	chr10:63847920:C:A	1.87539e-35	-0.879948	0.0751421
63847922	chr10:63847922:G:A	2.88977e-35	-2.25835	1.8859
63847946	chr10:63847946:C:T	7.86036e-36	-6.21526e-10	-1.67437
63848295	chr10:63848295:C:T	6.99092e-36	-6.21526e-10	-1.79159
63848543	chr10:63848543:T:C	3.85873e-36	-2.38587	-1.06993e-09
63848611	chr10:63848611:T:C	4.81712e-36	-0.349231	-1.8148
63848708	chr10:63848708:C:T	4.77417e-36	-0.338449	-1.83454
63849010	chr10:63849010:C:T	4.28579e-36	-0.485038	-1.79586
63849011	chr10:63849011:G:A	6.39922e-36	-6.21526e-10	-1.88003
63849026	chr10:63849026:G:A	6.92352e-37	-2.243	-1.86086
63849205	chr10:63849205:G:A	1.54595e-35	0.891146	-1.88913
63849488	chr10:63849488:T:C	5.48646e-36	-0.296224	-1.7377
63849670	chr10:63849670:A:G	1.55977e-36	-2.18866	-1.10301
63849716	chr10:63849716:A:G	1.16488e-36	-2.34322	-1.24037
63850277	chr10:63850277:G:A	8.52866e-36	-2.25339	0.660615
63850487	chr10:63850487:G:GA	7.86342e-36	-6.21526e-10	-1.67398
63850693	chr10:63850693:C:T	6.33726e-36	-6.21526e-10	-1.88976
63851061	chr10:63851061:G:A	5.37205e-36	-0.28717	-1.76783
63851193	chr10:63851193:A:T	7.27176e-37	-2.27813	-1.77667
63852017	chr10:63852017:A:T	2.65155e-35	-6.21526e-10	-0.458477
63852124	chr10:63852124:G:A	2.06277e-35	-6.21526e-10	-0.709572
63852149	chr10:63852149:T:TAC	1.49338e-36	-2.22151	-1.11366
63852324	chr10:63852324:A:G	6.65366e-37	-2.40875	-1.73488
63852585	chr10:63852585:T:G	4.44309e-36	-0.393329	-1.85153
63852788	chr10:63852788:C:T	2.11684e-35	-6.21526e-10	-0.683698
63852831	chr10:63852831:T:G	5.85945e-36	-0.249303	-1.71885
63852912	chr10:63852912:A:G	3.55872e-35	-6.21526e-10	-0.164219
63852914	chr10:63852914:T:C	3.28249e-35	-6.21526e-10	-0.245018
63852956	chr10:63852956:C:T	1.63975e-36	-2.16137	-1.0803
63853007	chr10:63853007:A:G	6.42427e-36	-6.21526e-10	-1.87612
63853101	chr10:63853101:A:T	3.82059e-36	-2.3958	-1.06993e-09
63853233	chr10:63853233:T:C	2.20022e-35	-6.21526e-10	-0.645062
63853334	chr10:63853334:C:T	7.12652e-37	-2.24551	-1.82945
63853468	chr10:63853468:A:G	1.54077e-36	-2.16267	-1.14126
63853764	chr10:63853764:G:T	5.89265e-36	-0.211784	-1.75072
63853832	chr10:63853832:A:T	1.95571e-35	1.11633	-1.87919
63853835	chr10:63853835:A:G	1.41893e-35	-6.21526e-10	-1.08372
63853950	chr10:63853950:A:G	1.46635e-35	-6.21526e-10	-1.05085
63854196	chr10:63854196:C:T	2.06489e-35	1.17209	-1.88064
63854273	chr10:63854273:C:T	1.25972e-36	-2.40454	-1.10077
63854612	chr10:63854612:T:C	6.1389e-36	-2.1997	0.27814
63854625	chr10:63854625:G:A	6.43791e-36	-6.21526e-10	-1.874
63854762	chr10:63854762:C:G	5.86847e-36	-0.214093	-1.75252
63854763	chr10:63854763:T:C	5.74476e-36	-0.238141	-1.74978
63854858	chr10:63854858:C:T	4.46282e-36	-2.24042	-1.06993e-09
63854885	chr10:63854885:A:G	5.69306e-36	-1.99696	-1.06993e-09
63854913	chr10:63854913:A:G	7.17476e-36	-6.21526e-10	-1.76564
63854943	chr10:63854943:G:A	6.82554e-37	-2.40583	-1.71229
63855085	chr10:63855085:A:C	3.38308e-35	-6.21526e-10	-0.214834
63855165	chr10:63855165:T:G	5.67126e-36	-0.248887	-1.75191
63855442	chr10:63855442:A:G	6.41614e-36	-6.21526e-10	-1.87739
63855614	chr10:63855614:T:C	7.11311e-37	-2.27901	-1.79784
63855736	chr10:63855736:A:G	1.18984e-35	-0.379015	-0.880783
63855752	chr10:63855752:A:G	2.26971e-35	1.26938	-1.88335
63855884	chr10:63855884:C:T	6.72256e-37	-2.4056	-1.72772
63856018	chr10:63856018:G:A	6.4003e-36	-6.21526e-10	-1.87986
63856255	chr10:63856255:G:A	2.27318e-35	1.26958	-1.88202
63856260	chr10:63856260:T:A	2.11684e-35	-6.21526e-10	-0.683698
63856337	chr10:63856337:T:C	1.17712e-36	-2.31464	-1.25849
63856958	chr10:63856958:C:T	2.23087e-36	-2.26363	-0.67019
63856985	chr10:63856985:T:G	2.18177e-35	-6.21526e-10	-0.653483
63857202	chr10:63857202:A:G	6.77498e-37	-2.40532	-1.72023
63857222	chr10:63857222:C:T	8.74786e-36	-6.21526e-10	-1.5674
63857397	chr10:63857397:T:C	2.15859e-35	-6.21526e-10	-0.664168
63857639	chr10:63857639:C:T	7.73243e-37	-2.39659	-1.59678
63857782	chr10:63857782:T:C	6.40137e-36	-6.21526e-10	-1.87969
63857788	chr10:63857788:C:T	9.2538e-37	-2.40715	-1.4066
63858044	chr10:63858044:C:T	5.46296e-36	-0.156243	-1.88197
63858048	chr10:63858048:G:A	2.23606e-35	-6.21526e-10	-0.628908
63858192	chr10:63858192:G:T	2.35604e-35	-6.21526e-10	-0.576637
63858255	chr10:63858255:T:C	9.4022e-36	-6.21526e-10	-1.49526
63858495	chr10:63858495:C:T	1.66213e-35	-6.21526e-10	-0.92552
63858571	chr10:63858571:C:G	2.22177e-36	-2.26156	-0.676346
63858771	chr10:63858771:C:T	2.61381e-35	-6.21526e-10	-0.472811
63859113	chr10:63859113:T:C	1.379e-36	-2.30647	-1.10837
63859576	chr10:63859576:C:A	2.17006e-35	1.22285	-1.88171
63859811	chr10:63859811:T:C	1.44138e-36	-2.31955	-1.05106
63859825	chr10:63859825:A:G	5.85224e-36	-0.218617	-1.75076
63859978	chr10:63859978:C:T	2.20237e-35	1.24172	-1.88581
63860685	chr10:63860685:C:G	2.2281e-35	-6.21526e-10	-0.632471
63860869	chr10:63860869:T:C	7.65723e-36	-6.21526e-10	-1.70056
63860894	chr10:63860894:A:G	4.05294e-35	1.36119	-1.39537
63860974	chr10:63860974:A:G	6.40315e-36	-6.21526e-10	-1.87942
63860978	chr10:63860978:A:G	7.26859e-36	-6.21526e-10	-1.75264
63861161	chr10:63861161:T:C	1.01526e-35	-6.21526e-10	-1.41847
63861374	chr10:63861374:G:A	5.66029e-36	-0.275508	-1.72722
63861994	chr10:63861994:G:T	1.3915e-36	-2.32781	-1.07801
63862227	chr10:63862227:G:T	5.67048e-36	-0.230989	-1.76994
63862332	chr10:63862332:G:C	6.56806e-37	-2.40564	-1.75094
63862450	chr10:63862450:T:C	1.82044e-35	1.04972	-1.88427
63862511	chr10:63862511:G:T	3.03838e-35	-6.21526e-10	-0.322298
63862517	chr10:63862517:C:T	4.73486e-36	-0.330691	-1.85056
63862535	chr10:63862535:A:G	1.45373e-36	-2.32025	-1.04182
63862734	chr10:63862734:C:T	1.44765e-36	-2.31252	-1.05374
63862875	chr10:63862875:T:C	6.40714e-36	-6.21526e-10	-1.87879
63863169	chr10:63863169:T:A	2.02103e-35	1.15417	-1.88418
63863274	chr10:63863274:T:TAC	1.34097e-36	-2.32731	-1.1155
63863306	chr10:63863306:G:A	2.58844e-35	-6.21526e-10	-0.482564
63863400	chr10:63863400:C:G	5.99786e-36	-0.137413	-1.80739
63863518	chr10:63863518:G:A	5.49984e-36	-0.231155	-1.80033
63863547	chr10:63863547:T:C	1.31773e-36	-2.32339	-1.13691
63863714	chr10:63863714:T:A	1.58235e-36	-2.14473	-1.13257
63863891	chr10:63863891:G:A	6.33732e-36	-6.21526e-10	-1.88975
63864324	chr10:63864324:A:T	1.69627e-36	-2.31769	-0.89008
63864381	chr10:63864381:T:C	1.5802e-35	-0.0433207	-0.932749
63864540	chr10:63864540:G:C	6.33709e-36	-6.21526e-10	-1.88979
63864629	chr10:63864629:G:A	1.66591e-36	-2.30743	-0.918406
63865529	chr10:63865529:C:T	7.83732e-36	-6.21526e-10	-1.67731
63866069	chr10:63866069:G:GA	1.02439e-36	-2.38703	-1.32508
63866303	chr10:63866303:A:G	1.07014e-35	-6.21526e-10	-1.36583
63866499	chr10:63866499:C:T	7.14137e-36	-0.469538	-1.30076
63866764	chr10:63866764:G:C	8.27778e-36	-6.21526e-10	-1.62263
63866801	chr10:63866801:T:C	9.53818e-37	-2.25896	-1.52453
63866900	chr10:63866900:T:C	4.56174e-34	-6.21526e-10	2.38667
63867131	chr10:63867131:C:T	8.36731e-36	-6.21526e-10	-1.61187
63867166	chr10:63867166:A:G	1.19871e-36	-2.00887	-1.54609
63867485	chr10:63867485:C:G	2.25301e-35	-6.21526e-10	-0.621353
63867741	chr10:63867741:A:G	1.80404e-35	-6.21526e-10	-0.843593
63867780	chr10:63867780:C:T	7.18154e-36	-6.21526e-10	-1.76469
63867816	chr10:63867816:C:G	7.40614e-37	-2.3917	-1.64478
63868513	chr10:63868513:C:T	8.67206e-36	-6.21526e-10	-1.5761
63868887	chr10:63868887:G:A	1.68018e-35	0.863815	-1.77854
63868966	chr10:63868966:T:C	5.31607e-36	-2.06547	-1.06993e-09
63869189	chr10:63869189:G:A	1.11129e-36	-2.03422	-1.59647
63869393	chr10:63869393:C:G	4.57373e-36	-0.437794	-1.77808
63869406	chr10:63869406:A:G	8.04888e-37	-2.39227	-1.56099
63869447	chr10:63869447:C:T	1.12743e-36	-2.02189	-1.59437
63869456	chr10:63869456:A:T	6.61515e-36	-6.21526e-10	-1.84684
63869730	chr10:63869730:T:C	1.11435e-36	-2.02578	-1.60215
63869733	chr10:63869733:T:C	1.27569e-36	-1.98782	-1.5049
63869952	chr10:63869952:T:C	1.09104e-36	-2.04384	-1.60523
63870567	chr10:63870567:T:G	2.74817e-35	-6.21526e-10	-0.422686
63871686	chr10:63871686:A:G	2.10432e-35	1.07137	-1.761
63871764	chr10:63871764:A:T	7.91661e-36	-6.21526e-10	-1.66724
63871873	chr10:63871873:G:A	1.1271e-36	-2.05999	-1.55657
63872010	chr10:63872010:C:T	8.11037e-36	-6.21526e-10	-1.64306
63872408	chr10:63872408:T:A	1.57366e-35	0.802509	-1.78273
63872471	chr10:63872471:C:T	9.68911e-36	-6.21526e-10	-1.4652
63872514	chr10:63872514:G:A	8.96567e-37	-2.38734	-1.45805
63872617	chr10:63872617:A:T	1.00915e-35	0.0649364	-1.48945
63872737	chr10:63872737:T:C	2.78966e-34	-6.21526e-10	1.89488
63872830	chr10:63872830:A:G	7.79517e-36	-6.21526e-10	-1.6827
63872954	chr10:63872954:T:C	7.28479e-36	-6.21526e-10	-1.75042
63873006	chr10:63873006:T:C	1.48366e-35	-0.215468	-0.82364
63873052	chr10:63873052:A:G	1.13574e-35	0.511814	-1.81815
63873157	chr10:63873157:G:C	5.0524e-36	-0.439944	-1.6764
63873222	chr10:63873222:T:C	8.42346e-36	-6.21526e-10	-1.60519
63873277	chr10:63873277:T:G	8.63608e-37	-2.20336	-1.67948
63873286	chr10:63873286:C:T	4.52766e-35	-6.21526e-10	0.0765839
63873831	chr10:63873831:T:C	5.44565e-36	-2.04139	-1.06993e-09
63874083	chr10:63874083:G:T	9.9021e-37	-2.0001	-1.74594
63874140	chr10:63874140:A:C	6.35202e-37	-2.37387	-1.81615
63874271	chr10:63874271:T:C	2.74854e-35	0.678534	-1.10109
63874352	chr10:63874352:A:G	1.36031e-35	0.495277	-1.62119
63874932	chr10:63874932:A:G	7.28683e-36	-6.21526e-10	-1.75014
63875525	chr10:63875525:T:C	7.47585e-36	-6.21526e-10	-1.72453
63876532	chr10:63876532:A:G	1.09498e-35	-6.21526e-10	-1.34289
63876560	chr10:63876560:CTT:C	4.64167e-35	-6.21526e-10	0.101454
63876922	chr10:63876922:T:TA	2.73681e-36	-2.05718	-0.672234
63877165	chr10:63877165:C:G	9.0332e-36	-6.21526e-10	-1.5353
63877549	chr10:63877549:C:G	1.05745e-35	-6.21526e-10	-1.37776
63877627	chr10:63877627:A:C	7.36285e-37	-2.36717	-1.67518
63877920	chr10:63877920:C:T	7.32937e-37	-2.37208	-1.67482
63878156	chr10:63878156:G:A	5.62559e-36	-2.00888	-1.06993e-09
63878194	chr10:63878194:A:T	8.7503e-36	-6.21526e-10	-1.56712
63878656	chr10:63878656:T:C	7.30523e-36	-6.21526e-10	-1.74762
63878808	chr10:63878808:A:G	5.09093e-36	-2.10875	-1.06993e-09
63878814	chr10:63878814:T:G	2.02388e-35	0.0905341	-0.81914
63879334	chr10:63879334:C:T	8.56943e-37	-2.32666	-1.56393
63879592	chr10:63879592:G:T	3.39422e-35	-6.21526e-10	-0.211548
63879814	chr10:63879814:T:G	9.56057e-36	-6.21526e-10	-1.47856
63880008	chr10:63880008:G:C	8.62269e-37	-2.3473	-1.53709
63880352	chr10:63880352:G:A	9.74458e-36	-6.21526e-10	-1.45949
63880737	chr10:63880737:C:T	1.66416e-35	0.0493504	-0.973652
63881190	chr10:63881190:G:A	8.88984e-37	-2.14736	-1.70652
63881319	chr10:63881319:T:C	7.70929e-36	-6.21526e-10	-1.69378
63881728	chr10:63881728:C:G	4.12383e-36	-2.31942	-1.06993e-09
63881880	chr10:63881880:C:A	7.84574e-37	-2.3782	-1.60062
63882353	chr10:63882353:T:C	4.64182e-35	-6.21526e-10	0.101486
63882877	chr10:63882877:G:C	1.59605e-36	-1.95719	-1.31148
63882894	chr10:63882894:C:T	8.00242e-36	-1.65646	-1.06993e-09
63882971	chr10:63882971:C:T	4.21449e-35	1.3165	-1.31159
63883225	chr10:63883225:T:G	9.49542e-36	-6.21526e-10	-1.4854
63883313	chr10:63883313:A:C	6.91067e-36	-6.21526e-10	-1.80314
63883825	chr10:63883825:A:G	8.21128e-37	-2.34746	-1.58583
63884046	chr10:63884046:A:T	5.12445e-34	-6.21526e-10	2.50299
63884159	chr10:63884159:G:A	6.90008e-36	-6.21526e-10	-1.80467
63884160	chr10:63884160:C:T	6.95196e-36	-6.21526e-10	-1.79718
63884251	chr10:63884251:C:T	3.7261e-35	-6.21526e-10	-0.118259
63884327	chr10:63884327:T:C	1.04953e-33	2.00728	1.21261
63884827	chr10:63884827:G:A	4.39311e-35	0.600057	-0.553639
63884911	chr10:63884911:G:A	4.76008e-35	0.734202	-0.607559
63885043	chr10:63885043:G:A	4.88064e-36	-2.15093	-1.06993e-09
63885309	chr10:63885309:G:T	1.6732e-35	0.125983	-1.04487
63885344	chr10:63885344:C:T	5.69328e-36	-1.99692	-1.06993e-09
63885824	chr10:63885824:G:C	8.46903e-36	-6.21526e-10	-1.59979
63885851	chr10:63885851:T:A	3.98901e-35	0.85199	-0.902068
63886090	chr10:63886090:G:A	8.56006e-36	-6.21526e-10	-1.5891
63886113	chr10:63886113:C:T	8.16766e-36	-6.21526e-10	-1.63602
63886152	chr10:63886152:C:T	3.35807e-35	0.622554	-0.844808
63886263	chr10:63886263:C:T	6.61491e-36	-6.21526e-10	-1.84688
63886351	chr10:63886351:GGAAACTCT:G	2.31477e-34	-6.21526e-10	1.70827
63886447	chr10:63886447:C:T	1.24324e-35	-6.21526e-10	-1.2159
63886971	chr10:63886971:C:T	2.07522e-36	-1.97834	-1.0278
63887020	chr10:63887020:C:A	4.40971e-35	0.587193	-0.537005
63887063	chr10:63887063:A:G	1.70898e-36	-1.94303	-1.25728
63887392	chr10:63887392:C:G	1.85335e-36	-1.9246	-1.19461
63887459	chr10:63887459:T:C	6.88173e-37	-2.38441	-1.72551
63887612	chr10:63887612:A:G	1.88271e-36	-1.90889	-1.19461
63887739	chr10:63887739:C:T	3.89062e-36	-2.37764	-1.06993e-09
63887867	chr10:63887867:G:GT	7.80041e-36	-6.21526e-10	-1.68203
63888154	chr10:63888154:A:G	1.83955e-36	-1.92399	-1.2027
63888230	chr10:63888230:G:A	6.96145e-36	-6.21526e-10	-1.79582
63888555	chr10:63888555:T:C	6.95798e-36	-6.21526e-10	-1.79632
63889242	chr10:63889242:C:T	7.92962e-37	-2.10799	-1.8602
63889726	chr10:63889726:G:A	1.09766e-35	-6.21526e-10	-1.34044
63890104	chr10:63890104:G:A	1.06469e-35	-6.21526e-10	-1.37094
63890396	chr10:63890396:G:T	7.64856e-37	-2.369	-1.63527
63890490	chr10:63890490:G:A	7.67254e-36	-6.21526e-10	-1.69856
63890771	chr10:63890771:A:C	8.4327e-36	-6.21526e-10	-1.60409
63891019	chr10:63891019:C:T	6.94571e-37	-2.38247	-1.71819
63891179	chr10:63891179:T:G	3.4765e-36	-2.11139	-0.378786
63891344	chr10:63891344:T:A	6.45184e-36	-6.21526e-10	-1.87184
63891476	chr10:63891476:G:T	1.1565e-35	-6.21526e-10	-1.28823
63891499	chr10:63891499:G:A	6.41406e-36	-6.21526e-10	-1.87771
63891550	chr10:63891550:C:A	3.957e-33	2.74007	1.80697
63891619	chr10:63891619:C:T	1.51893e-36	-2.00548	-1.31272
63892103	chr10:63892103:T:C	1.28125e-35	-6.21526e-10	-1.18578
63892303	chr10:63892303:A:G	7.46987e-36	-6.21526e-10	-1.72533
63892557	chr10:63892557:G:T	1.01523e-35	-6.21526e-10	-1.4185
63892883	chr10:63892883:A:G	7.82628e-37	-2.37429	-1.60701
63893257	chr10:63893257:T:C	6.35891e-36	-6.21526e-10	-1.88635
63893281	chr10:63893281:T:C	1.67408e-35	-6.21526e-10	-0.918357
63893302	chr10:63893302:T:C	7.68098e-37	-2.18598	-1.81406
63893315	chr10:63893315:T:G	4.98287e-36	-2.08929	-0.0409062
63893455	chr10:63893455:A:G	1.93283e-35	-6.21526e-10	-0.774637
63893482	chr10:63893482:A:G	1.21213e-35	-6.21526e-10	-1.24124
63893551	chr10:63893551:T:C	3.18507e-35	-6.21526e-10	-0.275148
63893669	chr10:63893669:G:A	7.05867e-35	0.520636	-1.06993e-09
63893686	chr10:63893686:C:A	9.37398e-36	-6.21526e-10	-1.49827
63893767	chr10:63893767:G:A	9.68744e-35	1.79385	-0.956636
63893903	chr10:63893903:C:T	7.39813e-36	-6.21526e-10	-1.73498
63894450	chr10:63894450:G:A	1.05944e-34	1.87933	-0.952617
63894526	chr10:63894526:C:T	4.04183e-35	-6.21526e-10	-0.0369225
63894794	chr10:63894794:A:G	3.06065e-36	-1.9894	-0.62818
63895000	chr10:63895000:G:C	6.35895e-36	-6.21526e-10	-1.88634
63895011	chr10:63895011:T:G	1.0922e-34	1.88483	-0.927667
63895336	chr10:63895336:A:G	1.59821e-36	-1.96127	-1.30605
63895433	chr10:63895433:T:C	6.33814e-36	-6.21526e-10	-1.88962
63895548	chr10:63895548:G:A	4.05619e-35	-6.21526e-10	-0.0333775
63895755	chr10:63895755:A:T	7.93341e-36	-6.21526e-10	-1.66512
63895840	chr10:63895840:T:C	3.28214e-35	-6.21526e-10	-0.245127
63896211	chr10:63896211:G:A	6.47886e-36	-6.21526e-10	-1.86766
63896926	chr10:63896926:A:G	7.13711e-36	-6.21526e-10	-1.7709
63896986	chr10:63896986:G:A	6.41149e-36	-6.21526e-10	-1.87811
63897141	chr10:63897141:A:G	5.14703e-36	-2.09779	-1.06993e-09
63897216	chr10:63897216:C:T	8.13715e-37	-2.35574	-1.58661
63897397	chr10:63897397:C:T	7.23416e-36	-6.21526e-10	-1.75739
63897511	chr10:63897511:A:C	4.05619e-35	-6.21526e-10	-0.0333775
63897677	chr10:63897677:G:A	8.2738e-37	-2.35415	-1.57155
63897774	chr10:63897774:A:G	6.88615e-36	-6.21526e-10	-1.80669
63898179	chr10:63898179:T:A	1.5172e-36	-2.01294	-1.3064
63898515	chr10:63898515:T:C	1.1414e-36	-2.3783	-1.22565
63898601	chr10:63898601:A:G	1.10348e-35	-6.21526e-10	-1.33516
63898721	chr10:63898721:C:A	8.62449e-37	-2.14589	-1.7383
63898895	chr10:63898895:A:G	2.15289e-35	-6.21526e-10	-0.666812
63898984	chr10:63898984:T:C	2.71163e-36	-2.1424	-0.596254
63899426	chr10:63899426:G:A	6.95139e-36	-6.21526e-10	-1.79726
63899782	chr10:63899782:T:A	2.26437e-33	2.14086	1.84799
63899897	chr10:63899897:A:G	3.4205e-36	-1.88438	-0.622037
63900023	chr10:63900023:T:C	3.33194e-36	-1.90086	-0.631792
63900199	chr10:63900199:G:T	3.60712e-36	-1.85569	-0.597609
63900216	chr10:63900216:A:G	3.56523e-36	-1.86311	-0.60187
63900233	chr10:63900233:T:C	8.21605e-37	-2.18935	-1.74335
63900638	chr10:63900638:G:A	3.38295e-36	-1.89315	-0.624306
63900717	chr10:63900717:G:A	1.48654e-35	-6.21526e-10	-1.03717
63900869	chr10:63900869:T:C	3.41066e-36	-1.88596	-0.623338
63901166	chr10:63901166:C:T	3.41908e-36	-1.87442	-0.632411
63901222	chr10:63901222:A:G	3.40565e-36	-1.89062	-0.620154
63901400	chr10:63901400:T:C	3.47666e-36	-1.88219	-0.607948
63901812	chr10:63901812:G:A	7.83476e-36	-6.21526e-10	-1.67764
63902257	chr10:63902257:T:G	1.48265e-35	-6.21526e-10	-1.03979
63902391	chr10:63902391:A:G	3.57179e-36	-1.89657	-0.566573
63902438	chr10:63902438:G:A	7.19228e-36	-6.21526e-10	-1.7632
63902544	chr10:63902544:C:T	7.27814e-35	2.02394	-1.47268
63902570	chr10:63902570:G:A	4.68199e-36	-2.19248	-1.06993e-09
63902821	chr10:63902821:C:T	1.17606e-36	-1.98018	-1.59386
63903029	chr10:63903029:C:A	1.43354e-36	-2.01019	-1.36587
63903120	chr10:63903120:T:C	1.22992e-36	-2.37803	-1.15123
63903320	chr10:63903320:G:A	1.0213e-35	-6.21526e-10	-1.41255
63903417	chr10:63903417:A:T	1.46447e-36	-2.01183	-1.34288
63903788	chr10:63903788:A:G	3.55713e-36	-1.89949	-0.567765
63904055	chr10:63904055:G:T	3.60575e-33	2.29933	2.15474
63904139	chr10:63904139:C:T	1.88557e-35	-6.21526e-10	-0.79939
63904143	chr10:63904143:C:T	5.53527e-36	-2.14859	0.123527
63904287	chr10:63904287:A:G	3.38878e-36	-1.91326	-0.602473
63904725	chr10:63904725:C:T	6.45292e-36	-6.21526e-10	-1.87167
63904762	chr10:63904762:G:A	3.31914e-36	-1.8955	-0.641002
63904962	chr10:63904962:G:A	1.02251e-34	-6.21526e-10	0.891224
63905228	chr10:63905228:AT:A	9.4686e-36	-6.21526e-10	-1.48823
63905409	chr10:63905409:C:T	1.09183e-36	-2.3849	-1.26345
63905464	chr10:63905464:C:T	6.42772e-36	-6.21526e-10	-1.87559
63905790	chr10:63905790:C:T	3.30694e-36	-1.91735	-0.62283
63905928	chr10:63905928:G:A	7.62754e-36	-6.21526e-10	-1.70444
63906139	chr10:63906139:A:T	9.04476e-36	-6.21526e-10	-1.53402
63906149	chr10:63906149:C:T	9.07518e-36	-6.21526e-10	-1.53066
63906154	chr10:63906154:G:T	6.37947e-36	-6.21526e-10	-1.88312
63906201	chr10:63906201:A:C	7.18295e-36	-6.21526e-10	-1.7645
63906213	chr10:63906213:G:A	3.20622e-36	-1.92983	-0.641281
63906425	chr10:63906425:C:T	7.03341e-35	1.87056	-1.35351
63906962	chr10:63906962:C:T	3.18637e-36	-1.92277	-0.654556
63907024	chr10:63907024:G:A	1.1839e-36	-1.97322	-1.59417
63907181	chr10:63907181:C:T	3.14257e-36	-1.8783	-0.712868
63907480	chr10:63907480:G:C	1.23478e-36	-2.37149	-1.15383
63907493	chr10:63907493:A:G	1.25698e-36	-2.37393	-1.13356
63908028	chr10:63908028:C:G	3.88151e-36	-1.75377	-0.626208
63908105	chr10:63908105:C:G	8.21126e-37	-2.18002	-1.75327
63908404	chr10:63908404:G:A	1.24936e-36	-2.37917	-1.13441
63908423	chr10:63908423:GTTAAGTACTTCTTT:G	6.62079e-36	-6.21526e-10	-1.84599
63908641	chr10:63908641:A:G	1.68557e-36	-1.95066	-1.26344
63908650	chr10:63908650:A:G	2.00326e-35	-0.738846	-1.06993e-09
63908864	chr10:63908864:G:C	5.5117e-36	-2.15255	0.123219
63908937	chr10:63908937:T:C	1.5565e-36	-1.79364	-1.50013
63908987	chr10:63908987:T:C	6.42276e-36	-6.21526e-10	-1.87636
63908994	chr10:63908994:C:T	1.44279e-36	-2.0449	-1.32473
63909147	chr10:63909147:G:A	1.61157e-36	-1.76498	-1.49402
63909183	chr10:63909183:G:A	1.58123e-36	-1.78112	-1.49689
63909309	chr10:63909309:A:G	1.64641e-36	-1.78531	-1.4523
63909453	chr10:63909453:C:G	1.14611e-36	-2.37356	-1.22627
63909623	chr10:63909623:T:C	7.3908e-36	-6.21526e-10	-1.73597
63909655	chr10:63909655:A:G	1.53318e-36	-1.81162	-1.49724
63909723	chr10:63909723:GTTATT:G	1.59855e-36	-1.78121	-1.4859
63910057	chr10:63910057:A:G	7.65763e-36	-6.21526e-10	-1.7005
63910426	chr10:63910426:G:C	8.36213e-35	2.22273	-1.53263
63910617	chr10:63910617:G:T	1.17355e-36	-2.26561	-1.31056
63910627	chr10:63910627:TA:T	1.0237e-35	-6.21526e-10	-1.4102
63910633	chr10:63910633:A:G	1.25357e-36	-2.23675	-1.27346
63910775	chr10:63910775:G:A	1.15583e-36	-2.26473	-1.32665
63911035	chr10:63911035:A:G	1.0205e-36	-2.30355	-1.41237
63911073	chr10:63911073:G:C	1.10536e-36	-2.22166	-1.41438
63911128	chr10:63911128:G:A	1.21991e-36	-2.14454	-1.39289
63911349	chr10:63911349:T:A	6.15899e-37	-2.33628	-1.8846
63911540	chr10:63911540:A:T	2.06074e-36	-2.40225	-0.610889
63911657	chr10:63911657:A:T	1.46651e-35	-6.21526e-10	-1.05073
63911961	chr10:63911961:G:A	2.4185e-35	-6.21526e-10	-0.550474
63912155	chr10:63912155:G:T	1.27854e-36	-2.19402	-1.29647
63912180	chr10:63912180:C:T	6.75841e-36	-6.21526e-10	-1.82542
63912206	chr10:63912206:TG:T	1.23225e-36	-2.19096	-1.33641
63912482	chr10:63912482:C:T	1.27031e-36	-2.19674	-1.3002
63912546	chr10:63912546:G:A	4.72351e-35	1.68019	-1.56126
63912555	chr10:63912555:T:C	6.56308e-36	-6.21526e-10	-1.85475
63912661	chr10:63912661:A:G	6.7204e-36	-6.21526e-10	-1.83106
63912712	chr10:63912712:G:A	4.20419e-35	1.53982	-1.53736
63912722	chr10:63912722:G:T	1.15231e-35	-6.21526e-10	-1.29185
63912773	chr10:63912773:C:T	3.18641e-35	1.22162	-1.49634
63913031	chr10:63913031:T:C	1.26303e-36	-2.18924	-1.31345
63913076	chr10:63913076:T:C	1.25867e-36	-2.20449	-1.30166
63913410	chr10:63913410:C:T	1.23758e-36	-2.19388	-1.32917
63913447	chr10:63913447:T:G	8.49683e-36	-6.21526e-10	-1.59651
63913661	chr10:63913661:G:A	1.24149e-36	-2.19187	-1.32802
63913785	chr10:63913785:G:A	1.26862e-36	-2.17357	-1.32471
63914059	chr10:63914059:G:A	6.47794e-36	-6.21526e-10	-1.8678
63914063	chr10:63914063:T:A	6.66182e-37	-2.28138	-1.86102
63914264	chr10:63914264:ATGAGT:A	1.52201e-35	-6.21526e-10	-1.01359
63914472	chr10:63914472:T:C	1.23972e-36	-2.19431	-1.32701
63914480	chr10:63914480:G:A	1.25868e-36	-2.19611	-1.31003
63914649	chr10:63914649:A:AT	1.22607e-36	-2.18807	-1.34433
63914691	chr10:63914691:A:G	1.21944e-36	-2.17835	-1.35947
63914715	chr10:63914715:A:G	1.19868e-36	-2.18578	-1.36921
63914992	chr10:63914992:C:T	6.18053e-35	0.387784	-1.06993e-09
63915007	chr10:63915007:G:A	1.24567e-36	-2.19268	-1.32385
63915130	chr10:63915130:C:G	2.10762e-35	-6.21526e-10	-0.688062
63915195	chr10:63915195:A:G	1.18495e-36	-2.19853	-1.36797
63915659	chr10:63915659:A:G	1.08499e-34	1.74782	-0.797282
63915835	chr10:63915835:A:T	1.20164e-36	-2.38012	-1.1724
63916014	chr10:63916014:G:A	1.53504e-35	-6.21526e-10	-1.00506
63916934	chr10:63916934:T:C	5.04134e-34	-6.21526e-10	2.48664
63917035	chr10:63917035:T:C	1.40524e-36	-2.37313	-1.02286
63917416	chr10:63917416:G:A	7.21009e-37	-2.20107	-1.86224
63917437	chr10:63917437:C:T	2.98151e-35	-6.21526e-10	-0.341189
63917722	chr10:63917722:G:A	7.49459e-37	-2.26794	-1.75667
63917746	chr10:63917746:C:T	2.75002e-35	1.16573	-1.58774
63917874	chr10:63917874:C:T	1.04234e-36	-2.01169	-1.68304
63917915	chr10:63917915:GA:G	7.11623e-37	-2.20173	-1.87468
63917968	chr10:63917968:C:T	2.63257e-35	-6.21526e-10	-0.46566
63918120	chr10:63918120:C:T	5.1127e-36	-0.42691	-1.67757
63918167	chr10:63918167:G:A	1.25336e-36	-2.04067	-1.46971
63919091	chr10:63919091:G:T	2.13956e-36	-2.1859	-0.789704
63919565	chr10:63919565:A:G	5.16481e-35	-6.21526e-10	0.208247
63919922	chr10:63919922:T:A	3.32732e-36	-1.71574	-0.818301
63920191	chr10:63920191:A:AG	3.79232e-36	-1.71142	-0.691805
63920227	chr10:63920227:G:A	1.01739e-36	-1.84069	-1.87827
63920724	chr10:63920724:A:G	3.78029e-36	-1.7626	-0.643802
63920883	chr10:63920883:T:TA	1.1749e-36	-2.03601	-1.53901
63921055	chr10:63921055:G:A	4.92809e-35	-6.21526e-10	0.16133
63921198	chr10:63921198:G:A	1.17104e-35	-0.725199	-0.550529
63921220	chr10:63921220:C:T	3.64423e-36	-1.83518	-0.607878
63921382	chr10:63921382:A:G	6.1212e-37	-2.39999	-1.82704
63922884	chr10:63922884:G:A	1.12574e-35	0.117759	-1.43294
63922929	chr10:63922929:C:T	9.20223e-37	-2.05824	-1.7611
63923630	chr10:63923630:A:G	6.48449e-36	-6.21526e-10	-1.86679
63923846	chr10:63923846:C:G	6.58156e-36	-6.21526e-10	-1.85193
63924294	chr10:63924294:G:A	6.59353e-36	-6.21526e-10	-1.85012
63924712	chr10:63924712:C:T	1.96254e-35	-0.148842	-0.610541
63924935	chr10:63924935:GA:G	1.45034e-36	-1.91374	-1.45067
63925627	chr10:63925627:A:G	1.27649e-35	-6.21526e-10	-1.1895
63925923	chr10:63925923:G:A	2.1868e-35	-0.158574	-0.492608
63925976	chr10:63925976:G:A	6.47369e-36	-6.21526e-10	-1.86846
63926583	chr10:63926583:G:A	7.67856e-37	-2.18737	-1.81299
63926597	chr10:63926597:G:A	7.48516e-37	-2.21681	-1.80906
63926938	chr10:63926938:C:T	6.30494e-37	-2.39749	-1.79997
63927175	chr10:63927175:A:T	7.94285e-37	-2.17049	-1.79603
63927234	chr10:63927234:A:G	6.36363e-36	-6.21526e-10	-1.88561
63927382	chr10:63927382:G:A	8.85828e-36	-6.21526e-10	-1.55485
63927439	chr10:63927439:C:T	3.50946e-35	-6.21526e-10	-0.178157
63927608	chr10:63927608:C:T	1.49393e-36	-1.83764	-1.49715
63927609	chr10:63927609:G:A	7.98866e-37	-2.15049	-1.81028
63927894	chr10:63927894:T:A	1.05877e-36	-2.07637	-1.60272
63928132	chr10:63928132:G:A	6.56146e-36	-6.21526e-10	-1.85499
63928286	chr10:63928286:T:C	7.59914e-36	-6.21526e-10	-1.70817
63928542	chr10:63928542:C:T	1.25228e-35	-6.21526e-10	-1.20866
63928693	chr10:63928693:T:C	7.9713e-37	-2.1651	-1.79784
63928816	chr10:63928816:A:G	7.99787e-37	-2.18956	-1.77005
63929155	chr10:63929155:T:G	1.22238e-35	0.162901	-1.39572
63929765	chr10:63929765:C:T	1.12796e-35	-6.21526e-10	-1.31321
63929853	chr10:63929853:G:T	8.0666e-36	-1.64847	-1.06993e-09
63929965	chr10:63929965:C:T	7.8196e-37	-2.16155	-1.82061
63930293	chr10:63930293:G:A	7.50793e-36	-6.21526e-10	-1.72025
63931049	chr10:63931049:T:C	7.98363e-36	-6.21526e-10	-1.65881
63931088	chr10:63931088:G:A	4.56427e-36	-2.35251	0.13456
63931149	chr10:63931149:T:C	1.99316e-34	-6.21526e-10	1.55869
63931225	chr10:63931225:C:G	7.12059e-37	-2.21907	-1.85673
63931268	chr10:63931268:C:A	4.60069e-36	-2.36062	0.150619
63931518	chr10:63931518:C:T	7.4821e-36	-1.72369	-1.06993e-09
63931760	chr10:63931760:A:C	7.31901e-36	-6.21526e-10	-1.74573
63931922	chr10:63931922:A:G	1.74169e-35	-6.21526e-10	-0.878762
63932057	chr10:63932057:A:G	7.82902e-36	-6.21526e-10	-1.67837
63932168	chr10:63932168:G:A	1.27108e-36	-2.2927	-1.20364
63932286	chr10:63932286:C:T	7.64693e-36	-6.21526e-10	-1.7019
63932962	chr10:63932962:A:T	1.8203e-35	-6.21526e-10	-0.834621
63933919	chr10:63933919:T:A	6.67262e-37	-2.3366	-1.80418
63934447	chr10:63934447:A:G	1.45531e-36	-2.18483	-1.17616
63934843	chr10:63934843:G:GTT	1.22016e-36	-2.27918	-1.25805
63935683	chr10:63935683:C:T	1.21838e-36	-2.28944	-1.24924
63936237	chr10:63936237:A:G	6.3775e-36	-6.21526e-10	-1.88343
63936323	chr10:63936323:G:A	1.04051e-35	-0.0426895	-1.35122
63936505	chr10:63936505:C:T	6.41765e-36	-6.21526e-10	-1.87715
63936862	chr10:63936862:A:G	1.33804e-36	-2.26858	-1.17642
63937515	chr10:63937515:T:C	7.99192e-36	-6.21526e-10	-1.65777
63938108	chr10:63938108:A:G	3.95223e-36	-2.36193	-1.06993e-09
63938296	chr10:63938296:T:A	8.05588e-36	-6.21526e-10	-1.6498
63938386	chr10:63938386:A:G	2.06441e-34	-6.21526e-10	1.59381
63938737	chr10:63938737:T:C	6.3628e-36	-6.21526e-10	-1.88574
63938847	chr10:63938847:CT:C	1.35084e-36	-2.21389	-1.22159
63938979	chr10:63938979:C:CA	3.2125e-35	1.51776	-1.78433
63939028	chr10:63939028:C:T	6.7083e-36	-6.21526e-10	-1.83286
63939180	chr10:63939180:C:T	1.27599e-35	-6.21526e-10	-1.1899
63939416	chr10:63939416:G:A	1.17611e-36	-2.29865	-1.27534
63939476	chr10:63939476:C:T	6.75882e-36	-6.21526e-10	-1.82536
63939510	chr10:63939510:A:G	1.30846e-35	0.264137	-1.42891
63939551	chr10:63939551:G:C	6.58984e-36	-6.21526e-10	-1.85068
63939579	chr10:63939579:T:C	1.97526e-35	-0.752919	-1.06993e-09
63940407	chr10:63940407:A:T	6.32169e-36	-2.36289	0.470666
63940656	chr10:63940656:A:G	6.6715e-36	-6.21526e-10	-1.83836
63940795	chr10:63940795:T:G	1.88073e-35	-0.0632605	-0.7387
63940827	chr10:63940827:T:C	6.46518e-36	-6.21526e-10	-1.86978
63940950	chr10:63940950:A:G	6.34223e-36	-6.21526e-10	-1.88898
63941005	chr10:63941005:C:G	6.34124e-36	-6.21526e-10	-1.88913
63941062	chr10:63941062:A:G	1.36775e-35	0.240878	-1.36133
63941118	chr10:63941118:A:G	7.3298e-37	-2.27614	-1.77071
63941191	chr10:63941191:C:T	2.06314e-34	-6.21526e-10	1.59319
63941959	chr10:63941959:G:A	3.22829e-35	-6.21526e-10	-0.261669
63942200	chr10:63942200:A:G	2.60589e-36	-1.99574	-0.782691
63942240	chr10:63942240:T:C	7.62897e-37	-2.4044	-1.60243
63942545	chr10:63942545:C:T	8.10967e-37	-2.39913	-1.5466
63942873	chr10:63942873:A:G	7.56023e-37	-2.20226	-1.81363
63942999	chr10:63942999:T:C	6.60089e-37	-2.40328	-1.74831
63943075	chr10:63943075:A:G	8.13016e-37	-2.39915	-1.54406
63943151	chr10:63943151:C:T	2.06522e-35	-6.21526e-10	-0.708383
63943531	chr10:63943531:C:G	7.73435e-37	-2.22438	-1.76874
63943557	chr10:63943557:C:T	1.00529e-35	-6.21526e-10	-1.42834
63943704	chr10:63943704:G:T	8.05919e-37	-2.39814	-1.55383
63943868	chr10:63943868:C:A	5.96932e-36	-2.35988	0.410305
63943974	chr10:63943974:C:T	7.48842e-37	-2.22507	-1.80037
63944250	chr10:63944250:G:T	1.00354e-36	-2.38732	-1.34536
63944295	chr10:63944295:T:C	3.89893e-36	-2.3755	-1.06993e-09
63944357	chr10:63944357:A:G	2.30323e-35	0.121449	-0.720759
63944421	chr10:63944421:G:T	9.81885e-37	-2.39014	-1.36435
63944495	chr10:63944495:A:C	8.88029e-37	-2.3996	-1.45535
63944883	chr10:63944883:C:T	4.82606e-36	-0.27243	-1.88975
63944922	chr10:63944922:A:G	1.80937e-35	-0.0557111	-0.784933
63945131	chr10:63945131:T:A	2.05714e-34	-6.21526e-10	1.59028
63945188	chr10:63945188:G:A	1.38089e-36	-2.23753	-1.17595
63945226	chr10:63945226:T:C	1.39334e-36	-2.21843	-1.18607
63945386	chr10:63945386:G:A	6.73593e-36	-6.21526e-10	-1.82875
63945463	chr10:63945463:C:T	1.80263e-36	-2.37281	-0.774149
63945590	chr10:63945590:C:T	2.43163e-36	-2.37208	-0.475559
63945606	chr10:63945606:C:T	6.72176e-37	-2.28314	-1.8503
63946051	chr10:63946051:G:A	9.81514e-37	-2.40469	-1.35018
63946052	chr10:63946052:T:G	1.05838e-36	-2.39441	-1.28505
63946333	chr10:63946333:C:G	9.01642e-37	-2.4001	-1.43965
63946585	chr10:63946585:A:C	9.84465e-37	-2.38567	-1.36619
63947149	chr10:63947149:T:C	6.85356e-37	-2.27947	-1.83455
63947182	chr10:63947182:C:T	1.8888e-35	-0.04216	-0.75552
63947200	chr10:63947200:G:A	6.30781e-37	-2.39285	-1.80416
63947257	chr10:63947257:A:G	9.90904e-37	-2.38623	-1.35911
63947411	chr10:63947411:C:T	9.45667e-37	-2.39628	-1.39579
63947460	chr10:63947460:C:G	9.36882e-37	-2.39973	-1.40167
63947857	chr10:63947857:T:C	4.89666e-35	-6.21526e-10	0.154932
63947897	chr10:63947897:C:T	4.99437e-35	-6.21526e-10	0.17469
63947942	chr10:63947942:A:G	1.02744e-36	-2.39011	-1.31903
63948000	chr10:63948000:G:A	1.085e-35	-1.35204	-1.06993e-09
63948013	chr10:63948013:CAGTT:C	1.74486e-36	-2.3827	-0.796827
63948240	chr10:63948240:G:T	6.57802e-37	-2.38238	-1.77267
63948241	chr10:63948241:G:T	6.51579e-37	-2.38182	-1.78274
63948389	chr10:63948389:C:T	6.34347e-36	-6.21526e-10	-1.88878
63948438	chr10:63948438:A:T	9.33305e-37	-2.39076	-1.41447
63948604	chr10:63948604:C:A	9.93242e-37	-2.39151	-1.35148
63948840	chr10:63948840:G:A	9.82431e-37	-2.39858	-1.35536
63949475	chr10:63949475:T:A	6.44119e-37	-2.37815	-1.79793
63949638	chr10:63949638:C:G	8.92278e-36	-0.1518	-1.3958
63949806	chr10:63949806:C:T	3.42826e-35	-6.21526e-10	-0.201567
63950154	chr10:63950154:C:T	1.02046e-36	-2.39057	-1.32538
63950184	chr10:63950184:A:T	6.58305e-37	-2.30327	-1.85103
63950233	chr10:63950233:G:A	3.14529e-35	-6.21526e-10	-0.287713
63950587	chr10:63950587:G:A	9.38565e-37	-2.40445	-1.39516
63950589	chr10:63950589:T:C	6.34114e-36	-6.21526e-10	-1.88915
63950611	chr10:63950611:G:A	9.90535e-37	-2.3976	-1.34811
63950720	chr10:63950720:C:T	1.20485e-35	-6.21526e-10	-1.24726
63950722	chr10:63950722:A:T	1.0052e-35	-6.21526e-10	-1.42843
63950730	chr10:63950730:C:T	1.24795e-35	0.673967	-1.88608
63950790	chr10:63950790:C:T	6.41963e-36	-6.21526e-10	-1.87685
63950904	chr10:63950904:C:T	6.34175e-36	-6.21526e-10	-1.88905
63951191	chr10:63951191:T:G	3.30202e-36	-2.02255	-0.519123
63951246	chr10:63951246:C:T	6.47487e-36	-6.21526e-10	-1.86828
63951464	chr10:63951464:G:A	9.43519e-37	-2.39864	-1.39571
63951571	chr10:63951571:A:T	9.36312e-37	-2.40275	-1.39927
63951772	chr10:63951772:C:T	8.41775e-36	-6.21526e-10	-1.60586
63951773	chr10:63951773:G:A	9.5503e-37	-2.4065	-1.37572
63951878	chr10:63951878:C:T	6.91407e-36	-6.21526e-10	-1.80265
63952086	chr10:63952086:G:A	7.37028e-36	-6.21526e-10	-1.73875
63952285	chr10:63952285:T:G	7.02614e-37	-2.32707	-1.76208
63952371	chr10:63952371:G:A	9.14811e-37	-2.38418	-1.44106
63952635	chr10:63952635:G:T	3.56213e-36	-2.00479	-0.461054
63952696	chr10:63952696:C:T	4.51964e-35	0.0748109	-1.06993e-09
63952697	chr10:63952697:G:A	1.09985e-36	-2.39195	-1.24908
63952853	chr10:63952853:A:G	6.08104e-36	-2.34257	0.411539
63952941	chr10:63952941:G:A	9.9417e-37	-2.38427	-1.35778
63953055	chr10:63953055:G:A	9.89565e-37	-2.39282	-1.35388
63953154	chr10:63953154:T:C	1.16958e-35	-6.21526e-10	-1.27698
63953431	chr10:63953431:G:A	5.89109e-36	-2.34151	0.378744
63953574	chr10:63953574:G:A	6.63307e-37	-2.29685	-1.84987
63953685	chr10:63953685:G:T	2.33052e-35	0.161707	-0.749235
63953902	chr10:63953902:C:G	6.57914e-37	-2.31072	-1.84417
63954023	chr10:63954023:T:G	6.50087e-36	-6.21526e-10	-1.86427
63954082	chr10:63954082:A:G	3.73022e-36	-1.99717	-0.42257
63954188	chr10:63954188:G:A	2.17277e-34	-6.21526e-10	1.64497
63954308	chr10:63954308:A:T	1.01064e-36	-2.38879	-1.33684
63954363	chr10:63954363:C:T	6.34241e-36	-6.21526e-10	-1.88895
63954450	chr10:63954450:A:G	6.50182e-36	-2.35621	0.492083
63954674	chr10:63954674:A:G	6.37758e-36	-6.21526e-10	-1.88342
63954842	chr10:63954842:G:T	1.61373e-35	-6.21526e-10	-0.955074
63955190	chr10:63955190:A:G	7.09299e-37	-2.33188	-1.7478
63955782	chr10:63955782:A:G	4.02816e-36	-2.3429	-1.06993e-09
63956793	chr10:63956793:T:C	6.99225e-36	-6.21526e-10	-1.7914
63957674	chr10:63957674:C:T	1.02832e-36	-2.39432	-1.31396
63958603	chr10:63958603:T:A	6.62452e-37	-2.29315	-1.85486
63958905	chr10:63958905:A:C	6.57406e-36	-6.21526e-10	-1.85307
63958919	chr10:63958919:A:G	6.08362e-36	-2.36357	0.432964
63959052	chr10:63959052:C:T	9.86112e-37	-2.39205	-1.35814
63959137	chr10:63959137:G:A	6.35939e-36	-6.21526e-10	-1.88627
63959208	chr10:63959208:G:A	8.00233e-36	-0.262446	-1.39403
63959240	chr10:63959240:G:C	1.00803e-36	-2.22728	-1.50093
63959620	chr10:63959620:C:T	1.16347e-36	-2.36253	-1.22227
63959646	chr10:63959646:A:G	3.15732e-36	-2.22319	-0.363291
63959758	chr10:63959758:C:T	6.34301e-36	-6.21526e-10	-1.88885
63959838	chr10:63959838:T:C	1.22602e-36	-2.40579	-1.12665
63959866	chr10:63959866:T:C	1.48939e-35	-0.000406304	-1.03485
63959885	chr10:63959885:G:T	2.36069e-35	0.177527	-0.752195
63959987	chr10:63959987:A:G	1.19869e-35	-6.21526e-10	-1.25239
63960032	chr10:63960032:C:G	6.89109e-36	-6.21526e-10	-1.80598
63960148	chr10:63960148:A:G	4.05034e-36	-2.01656	-0.320844
63960215	chr10:63960215:A:T	2.40796e-35	0.160947	-0.715789
63960683	chr10:63960683:G:A	1.47537e-35	-6.21526e-10	-1.04471
63960684	chr10:63960684:C:T	6.78002e-36	-6.21526e-10	-1.82223
63960753	chr10:63960753:T:C	1.41672e-35	-6.21526e-10	-1.08528
63960922	chr10:63960922:T:C	1.39709e-36	-2.40501	-0.996806
63960964	chr10:63960964:G:A	6.40156e-36	-6.21526e-10	-1.87966
63961086	chr10:63961086:C:T	4.12835e-36	-2.08466	-0.233665
63961753	chr10:63961753:G:A	5.03558e-36	-2.11968	-1.06993e-09
63962196	chr10:63962196:C:A	6.5155e-36	-6.21526e-10	-1.86202
63962338	chr10:63962338:G:A	9.86623e-37	-2.40125	-1.34842
63963070	chr10:63963070:A:G	1.02078e-36	-2.39403	-1.32161
63963080	chr10:63963080:G:T	1.04548e-36	-2.39226	-1.29947
63963354	chr10:63963354:A:G	6.5627e-36	-6.21526e-10	-1.8548
63963385	chr10:63963385:T:A	6.78363e-36	-2.35031	0.528617
63963446	chr10:63963446:A:G	2.15635e-35	-0.665205	-1.06993e-09
63963706	chr10:63963706:G:A	1.04076e-36	-2.3985	-1.29775
63963935	chr10:63963935:T:C	6.56147e-36	-6.21526e-10	-1.85499
63963999	chr10:63963999:T:C	7.34241e-36	-6.21526e-10	-1.74254
63964052	chr10:63964052:C:CTCTT	9.60637e-37	-2.40515	-1.37121
63964295	chr10:63964295:G:T	1.65013e-36	-2.39111	-0.844245
63964353	chr10:63964353:T:C	1.03575e-36	-2.39943	-1.30165
63964515	chr10:63964515:A:G	6.42603e-37	-2.32545	-1.85299
63964997	chr10:63964997:TTATC:T	6.34083e-37	-2.35168	-1.8401
63965354	chr10:63965354:G:A	1.05053e-36	-2.39647	-1.29044
63965547	chr10:63965547:A:G	6.70304e-36	-6.21526e-10	-1.83364
63965574	chr10:63965574:C:T	1.02505e-36	-2.39737	-1.31409
63966697	chr10:63966697:T:C	1.20161e-36	-2.19138	-1.36116
63966775	chr10:63966775:A:G	1.41475e-36	-2.25208	-1.13718
63967160	chr10:63967160:A:G	1.25807e-36	-2.18214	-1.32449
63967269	chr10:63967269:G:T	7.5418e-36	-2.35706	0.641313
63967350	chr10:63967350:A:G	7.49883e-36	-2.36763	0.646166
63967519	chr10:63967519:G:A	6.52115e-36	-6.21526e-10	-1.86116
63967798	chr10:63967798:A:G	5.98649e-35	0.355884	-1.06993e-09
63968320	chr10:63968320:A:G	9.05041e-37	-2.39823	-1.43775
63968593	chr10:63968593:T:C	8.82331e-37	-2.40487	-1.45652
63968760	chr10:63968760:G:A	9.70111e-37	-2.2999	-1.46665
63969140	chr10:63969140:A:T	6.70316e-36	-6.21526e-10	-1.83363
63969575	chr10:63969575:G:A	1.15912e-35	0.0956751	-1.38164
63969613	chr10:63969613:A:C	6.52438e-36	-6.21526e-10	-1.86066
63969629	chr10:63969629:CAT:C	3.9875e-36	-2.35304	-1.06993e-09
63970187	chr10:63970187:C:T	6.16985e-37	-2.40499	-1.81412
63970248	chr10:63970248:G:A	8.85672e-36	-1.55503	-1.06993e-09
63970313	chr10:63970313:A:G	1.80716e-36	-2.23214	-0.91231
63970397	chr10:63970397:A:G	6.20919e-36	-2.3494	0.439227
63970458	chr10:63970458:G:T	1.7868e-36	-1.87314	-1.28264
63970516	chr10:63970516:G:A	9.23556e-37	-2.10743	-1.7083
63970892	chr10:63970892:T:C	1.98306e-35	-6.21526e-10	-0.748981
63970894	chr10:63970894:A:G	1.24411e-36	-1.90943	-1.60836
63971287	chr10:63971287:G:A	1.14709e-36	-2.25475	-1.34423
63971464	chr10:63971464:C:A	3.38457e-36	-1.70275	-0.814225
63971931	chr10:63971931:A:G	6.42168e-36	-6.21526e-10	-1.87653
63971993	chr10:63971993:A:T	4.47196e-34	-6.21526e-10	2.36679
63972010	chr10:63972010:T:A	6.34195e-36	-6.21526e-10	-1.88902
63972631	chr10:63972631:A:G	7.9604e-37	-2.29777	-1.66655
63972695	chr10:63972695:T:C	3.71389e-36	-1.86556	-0.558565
63972738	chr10:63972738:T:G	6.9734e-37	-2.2354	-1.86129
63972834	chr10:63972834:C:T	1.04451e-35	-6.21526e-10	-1.39008
63972978	chr10:63972978:C:T	1.631e-35	-0.944427	-1.06993e-09
63973100	chr10:63973100:T:G	1.10299e-36	-2.25125	-1.38694
63973282	chr10:63973282:G:A	8.23337e-37	-2.28402	-1.64658
63973628	chr10:63973628:C:T	6.06118e-36	-1.9343	-1.06993e-09
63973658	chr10:63973658:T:C	8.0832e-37	-2.30128	-1.64773
63973673	chr10:63973673:A:G	1.24599e-35	-6.21526e-10	-1.21369
63973795	chr10:63973795:G:C	8.22673e-37	-2.32287	-1.60853
63974160	chr10:63974160:C:T	7.07398e-37	-2.23388	-1.84849
63974419	chr10:63974419:C:A	7.67509e-36	-6.21526e-10	-1.69823
63974485	chr10:63974485:A:G	3.5855e-36	-1.94184	-0.51747
63975268	chr10:63975268:T:A	1.14792e-36	-2.07991	-1.51835
63975561	chr10:63975561:C:A	8.94842e-36	-1.54473	-1.06993e-09
63976137	chr10:63976137:C:T	1.27868e-36	-2.09763	-1.39275
63976293	chr10:63976293:G:T	1.5252e-36	-2.17597	-1.13811
63976336	chr10:63976336:G:A	1.28586e-36	-1.69111	-1.79367
63976491	chr10:63976491:G:A	1.37203e-34	-6.21526e-10	1.18525
63976704	chr10:63976704:C:T	7.84114e-37	-2.36105	-1.61836
63976814	chr10:63976814:C:G	3.39879e-36	-1.05296	-1.45982
63976845	chr10:63976845:A:G	3.85501e-36	-2.38683	-1.06993e-09
63976853	chr10:63976853:A:G	2.00263e-35	-6.21526e-10	-0.739159
63976980	chr10:63976980:C:T	7.7141e-37	-2.12462	-1.87112
63977097	chr10:63977097:A:G	2.32184e-36	-1.44798	-1.44587
63977132	chr10:63977132:C:T	9.80582e-36	-0.550731	-0.902498
63977268	chr10:63977268:C:T	7.95554e-37	-2.14608	-1.81885
63977312	chr10:63977312:T:C	9.04444e-36	-6.21526e-10	-1.53406
63977330	chr10:63977330:T:C	5.2884e-36	-1.07333	-0.997362
63977772	chr10:63977772:C:T	1.93125e-36	-1.24938	-1.82866
63978319	chr10:63978319:T:C	3.62075e-36	-1.97603	-0.473496
63978423	chr10:63978423:T:C	3.8034e-36	-1.95422	-0.446092
63978527	chr10:63978527:G:A	8.61055e-37	-2.00696	-1.87884
63978558	chr10:63978558:T:C	8.23057e-36	-6.21526e-10	-1.62835
63978722	chr10:63978722:C:A	1.96581e-36	-1.42358	-1.63672
63978823	chr10:63978823:C:T	1.89898e-36	-1.4536	-1.64129
63978995	chr10:63978995:T:C	1.36835e-36	-1.86689	-1.55571
63979023	chr10:63979023:T:C	6.40262e-36	-6.21526e-10	-1.8795
63979049	chr10:63979049:G:A	1.83636e-36	-1.47977	-1.64865
63979132	chr10:63979132:T:G	1.94835e-36	-1.40309	-1.66613
63979264	chr10:63979264:C:G	2.05948e-36	-1.37297	-1.64078
63979395	chr10:63979395:C:G	1.97567e-36	-1.45918	-1.59612
63979691	chr10:63979691:G:T	2.264e-36	-1.38904	-1.53004
63979819	chr10:63979819:G:A	2.09087e-36	-1.42021	-1.57842
63979942	chr10:63979942:A:G	2.15636e-35	-6.21526e-10	-0.6652
63980120	chr10:63980120:C:G	9.52097e-36	-6.21526e-10	-1.48271
63980527	chr10:63980527:G:A	2.1609e-36	-1.3739	-1.59178
63980531	chr10:63980531:ACT:A	2.09208e-36	-1.38457	-1.61348
63980538	chr10:63980538:G:A	2.07128e-36	-1.40483	-1.60321
63980633	chr10:63980633:T:C	1.66307e-36	-1.36175	-1.86579
63980655	chr10:63980655:G:A	2.01602e-36	-1.42544	-1.60964
63980665	chr10:63980665:C:G	2.10199e-36	-1.38835	-1.60498
63980690	chr10:63980690:G:A	2.15074e-36	-1.36895	-1.60144
63980815	chr10:63980815:T:TA	1.29939e-36	-1.87221	-1.6021
63980942	chr10:63980942:C:T	1.07957e-35	-6.21526e-10	-1.35706
63981047	chr10:63981047:G:A	1.83158e-36	-1.39585	-1.73518
63981279	chr10:63981279:C:G	2.19948e-36	-1.36358	-1.5844
63981294	chr10:63981294:A:C	3.28297e-35	-6.21526e-10	-0.244873
63981490	chr10:63981490:T:C	1.97473e-36	-1.41866	-1.63712
63981882	chr10:63981882:C:T	6.48296e-35	0.435556	-1.06993e-09
63982092	chr10:63982092:C:T	2.02298e-36	-1.39451	-1.63712
63982139	chr10:63982139:C:T	2.03138e-36	-1.39037	-1.63712
63982537	chr10:63982537:A:G	9.59393e-36	-6.21526e-10	-1.47508
63982961	chr10:63982961:A:T	4.63867e-36	-1.99001	-0.211768
63982974	chr10:63982974:A:G	1.95622e-36	-1.44378	-1.62141
63983535	chr10:63983535:G:T	6.98322e-36	-6.21526e-10	-1.7927
63983571	chr10:63983571:AG:A	1.87284e-36	-1.50158	-1.60717
63983598	chr10:63983598:A:C	1.90113e-36	-1.48652	-1.60723
63983788	chr10:63983788:C:T	1.89911e-36	-1.48741	-1.60741
63983855	chr10:63983855:T:A	1.96435e-36	-1.46887	-1.59217
63983934	chr10:63983934:A:G	1.90756e-36	-1.47292	-1.61746
63983954	chr10:63983954:T:G	1.93592e-36	-1.46901	-1.60661
63983992	chr10:63983992:A:G	1.71466e-35	-6.21526e-10	-0.894406
63984199	chr10:63984199:G:A	7.02738e-36	-6.21526e-10	-1.78639
63984208	chr10:63984208:G:A	1.74197e-36	-1.49198	-1.68921
63984601	chr10:63984601:A:G	3.78418e-36	-2.40538	-1.06993e-09
63984749	chr10:63984749:T:C	1.83823e-36	-1.51822	-1.60918
63984800	chr10:63984800:A:G	3.1796e-36	-2.01981	-0.559645
63985784	chr10:63985784:T:C	1.17908e-35	0.215938	-1.48482
63985886	chr10:63985886:C:T	1.87689e-36	-1.48508	-1.62151
63986241	chr10:63986241:G:A	1.97809e-36	-1.45017	-1.6039
63986567	chr10:63986567:C:T	6.54255e-36	-6.21526e-10	-1.85788
63986889	chr10:63986889:C:T	1.86645e-36	-1.4962	-1.61597
63987432	chr10:63987432:A:G	1.77649e-36	-1.55376	-1.60781
63987506	chr10:63987506:C:T	1.03755e-35	-6.21526e-10	-1.39676
63987671	chr10:63987671:A:G	1.80602e-36	-1.54064	-1.60444
63987790	chr10:63987790:G:A	3.30201e-36	-2.06959	-0.472083
63987802	chr10:63987802:G:T	1.69826e-36	-1.57399	-1.63261
63987803	chr10:63987803:C:T	1.68919e-36	-1.57434	-1.63762
63988055	chr10:63988055:A:G	1.78021e-36	-1.54653	-1.61295
63988068	chr10:63988068:T:C	1.74427e-36	-1.57206	-1.60781
63988091	chr10:63988091:C:T	1.71667e-36	-1.57563	-1.62019
63988441	chr10:63988441:C:T	3.74429e-35	-6.21526e-10	-0.113388
63988655	chr10:63988655:C:T	1.84736e-36	-1.52049	-1.60196
63988729	chr10:63988729:G:A	9.18585e-36	-6.21526e-10	-1.51854
63988762	chr10:63988762:A:G	3.19589e-36	-2.07871	-0.495629
63988782	chr10:63988782:T:C	1.77196e-36	-1.55631	-1.60781
63988834	chr10:63988834:G:A	2.99659e-35	-6.21526e-10	-0.336145
63988916	chr10:63988916:G:T	1.75927e-36	-1.54471	-1.6266
63988944	chr10:63988944:C:T	9.00153e-36	0.27708	-1.81589
63989158	chr10:63989158:C:G	1.4092e-36	-1.50341	-1.88978
63989319	chr10:63989319:G:A	4.3094e-36	-2.27541	-1.06993e-09
63989352	chr10:63989352:G:A	9.02391e-36	-6.21526e-10	-1.53633
63989500	chr10:63989500:T:C	1.75965e-36	-1.56329	-1.60781
63989562	chr10:63989562:GA:G	3.74754e-35	-6.21526e-10	-0.112522
63989623	chr10:63989623:C:T	6.66821e-36	-6.21526e-10	-1.83886
63989782	chr10:63989782:C:T	1.88995e-36	-1.49812	-1.60154
63989834	chr10:63989834:G:C	4.02259e-35	-6.21526e-10	-0.0416938
63990097	chr10:63990097:C:G	6.55579e-36	-6.21526e-10	-1.85586
63990483	chr10:63990483:A:C	1.79365e-36	-1.54815	-1.6038
63990539	chr10:63990539:C:T	1.09328e-36	-1.9521	-1.69493
63990765	chr10:63990765:G:T	6.34834e-36	-6.21526e-10	-1.88801
63990818	chr10:63990818:T:C	1.63214e-36	-1.57974	-1.66658
63990871	chr10:63990871:G:A	1.09271e-34	-6.21526e-10	0.957622
63991251	chr10:63991251:A:G	4.38224e-36	-2.25865	-1.06993e-09
63991495	chr10:63991495:C:T	1.74195e-36	-1.57339	-1.60781
63991717	chr10:63991717:C:T	8.92891e-36	-6.21526e-10	-1.54691
63991836	chr10:63991836:A:G	1.70465e-36	-1.53013	-1.67272
63992104	chr10:63992104:G:C	1.8163e-36	-1.48868	-1.65072
63993136	chr10:63993136:C:G	8.1872e-37	-2.38277	-1.55345
63993174	chr10:63993174:C:T	1.65117e-36	-1.55518	-1.67954
63993361	chr10:63993361:TTAGCACA:T	1.75412e-36	-1.55601	-1.61823
63993650	chr10:63993650:C:G	1.81692e-36	-1.54434	-1.59472
63993711	chr10:63993711:G:C	1.29343e-35	-6.21526e-10	-1.17632
63993823	chr10:63993823:C:T	1.89433e-36	-1.48967	-1.60767
63994034	chr10:63994034:A:G	1.71764e-36	-1.56942	-1.62583
63994388	chr10:63994388:T:C	4.35948e-35	0.0387313	-1.06993e-09
63994437	chr10:63994437:A:G	1.8018e-36	-1.54977	-1.59765
63994590	chr10:63994590:C:T	1.81175e-36	-1.54644	-1.59547
63994886	chr10:63994886:G:A	1.57713e-36	-2.30366	-0.976941
63995020	chr10:63995020:G:A	3.54855e-36	-2.08673	-0.382943
63995311	chr10:63995311:A:G	3.2633e-35	-6.21526e-10	-0.250882
63995540	chr10:63995540:A:G	2.70626e-36	-1.4692	-1.27144
63995576	chr10:63995576:G:A	6.93058e-36	-6.21526e-10	-1.80026
63995621	chr10:63995621:G:A	2.2574e-36	-1.30636	-1.61563
63996011	chr10:63996011:C:T	6.19351e-36	-2.13461	0.221906
63996116	chr10:63996116:G:T	5.18694e-36	-2.09006	-1.06993e-09
63996217	chr10:63996217:G:A	2.64971e-36	-1.44221	-1.31955
63996251	chr10:63996251:G:A	6.86813e-36	-6.21526e-10	-1.80931
63996652	chr10:63996652:G:A	2.41415e-36	-1.50085	-1.35401
63997053	chr10:63997053:C:T	1.5348e-36	-1.43598	-1.87183
63997089	chr10:63997089:A:G	2.71811e-36	-1.40202	-1.33425
63998215	chr10:63998215:G:A	8.99248e-37	-2.00772	-1.83468
63998249	chr10:63998249:C:T	1.31123e-36	-2.11987	-1.34537
63998286	chr10:63998286:C:T	6.34751e-36	-6.21526e-10	-1.88814
63998606	chr10:63998606:C:T	3.86744e-35	-6.21526e-10	-0.0810277
63998614	chr10:63998614:T:C	2.78523e-36	-1.44763	-1.26424
63998764	chr10:63998764:G:A	3.37171e-35	-6.21526e-10	-0.218202
63998952	chr10:63998952:T:C	1.28599e-35	-6.21526e-10	-1.18209
63999180	chr10:63999180:G:A	1.3874e-35	-6.21526e-10	-1.10619
63999478	chr10:63999478:C:T	2.71436e-36	-1.39565	-1.342
63999874	chr10:63999874:G:A	3.17881e-35	-6.21526e-10	-0.277114
64000074	chr10:64000074:A:G	2.67898e-36	-1.09901	-1.65176
64000386	chr10:64000386:A:G	7.81445e-36	-6.21526e-10	-1.68023
64000465	chr10:64000465:C:A	6.36132e-36	-6.21526e-10	-1.88597
64000663	chr10:64000663:T:G	2.60014e-36	-1.39755	-1.3831
64000951	chr10:64000951:C:T	2.92178e-36	-2.07662	-0.587392
64001067	chr10:64001067:T:C	2.73627e-36	-1.39716	-1.33245
64001074	chr10:64001074:A:G	6.27334e-36	-0.167385	-1.73251
64001312	chr10:64001312:G:A	6.54419e-36	-6.21526e-10	-1.85763
64001442	chr10:64001442:C:T	3.05728e-36	-1.30992	-1.30876
64001673	chr10:64001673:C:A	5.90961e-35	-6.21526e-10	0.34296
64001691	chr10:64001691:A:G	6.97734e-37	-2.20896	-1.88716
64001877	chr10:64001877:A:C	2.70523e-36	-1.40589	-1.33513
64002015	chr10:64002015:A:G	2.08115e-35	-6.21526e-10	-0.700702
64002147	chr10:64002147:A:G	6.34355e-36	-6.21526e-10	-1.88877
64002199	chr10:64002199:G:A	8.36764e-37	-2.19057	-1.72385
64002429	chr10:64002429:C:A	1.10817e-35	-6.21526e-10	-1.33091
64002458	chr10:64002458:A:T	2.6962e-36	-1.42622	-1.31814
64002555	chr10:64002555:C:T	7.10909e-37	-2.19386	-1.88356
64002580	chr10:64002580:G:A	9.29741e-36	-1.3525	-0.153974
64002745	chr10:64002745:A:G	2.1658e-36	-1.71169	-1.25173
64003085	chr10:64003085:A:G	8.06686e-36	-6.21526e-10	-1.64844
64003231	chr10:64003231:T:C	3.47912e-36	-2.10541	-0.384015
64003400	chr10:64003400:G:C	6.37276e-36	-6.21526e-10	-1.88417
64003631	chr10:64003631:A:G	2.7069e-36	-1.41519	-1.32521
64003929	chr10:64003929:A:G	2.62858e-36	-1.42377	-1.34599
64004320	chr10:64004320:TA:T	2.62921e-36	-1.43305	-1.33648
64004435	chr10:64004435:T:C	1.92373e-36	-1.71686	-1.36509
64004584	chr10:64004584:G:T	2.76136e-35	-6.21526e-10	-0.417897
64004650	chr10:64004650:C:T	2.79002e-36	-1.3959	-1.31426
64005065	chr10:64005065:T:C	2.85288e-36	-1.3779	-1.30998
64005170	chr10:64005170:T:G	6.91631e-36	-6.21526e-10	-1.80232
64005588	chr10:64005588:A:G	2.86653e-36	-1.35506	-1.32804
64005624	chr10:64005624:T:C	2.49673e-36	-1.4359	-1.38533
64005767	chr10:64005767:C:T	1.51552e-36	-2.06508	-1.25537
64006114	chr10:64006114:C:T	2.78964e-36	-1.4059	-1.3044
64006308	chr10:64006308:G:A	1.12667e-36	-1.94457	-1.67237
64006335	chr10:64006335:A:G	7.16665e-36	-6.21526e-10	-1.76677
64006528	chr10:64006528:G:A	6.54428e-36	-6.21526e-10	-1.85762
64006806	chr10:64006806:C:G	9.56048e-36	-6.21526e-10	-1.47857
64006878	chr10:64006878:G:A	8.51816e-37	-2.21244	-1.68415
64006983	chr10:64006983:G:A	2.70471e-36	-1.42286	-1.31835
64007014	chr10:64007014:G:A	4.02762e-35	-6.21526e-10	-0.0404456
64007056	chr10:64007056:G:A	2.75262e-36	-1.41796	-1.30569
64007070	chr10:64007070:G:T	3.79936e-35	-6.21526e-10	-0.0987892
64007145	chr10:64007145:A:C	3.58964e-36	-2.09606	-0.362089
64007657	chr10:64007657:G:A	2.86326e-35	-6.21526e-10	-0.381661
64007774	chr10:64007774:C:T	2.79442e-36	-1.40025	-1.30833
64007775	chr10:64007775:A:T	2.72582e-36	-1.40822	-1.32521
64007806	chr10:64007806:T:C	3.29758e-36	-2.09183	-0.451186
64008098	chr10:64008098:C:T	5.11935e-36	-2.1514	0.0482257
64008238	chr10:64008238:G:T	3.94492e-35	-6.21526e-10	-0.0611933
64008251	chr10:64008251:A:T	1.15141e-36	-1.93109	-1.66413
64008689	chr10:64008689:A:G	8.95763e-36	-6.21526e-10	-1.5437
64008915	chr10:64008915:A:G	2.80259e-36	-1.38045	-1.32521
64008950	chr10:64008950:G:A	2.85903e-36	-1.37743	-1.3083
64009473	chr10:64009473:T:G	2.70157e-36	-1.39322	-1.34915
64009530	chr10:64009530:G:A	2.727e-36	-1.40779	-1.32521
64009803	chr10:64009803:T:C	2.68241e-36	-1.41092	-1.33856
64010106	chr10:64010106:T:C	2.8616e-36	-1.38792	-1.29691
64010584	chr10:64010584:T:A	6.34935e-36	-6.21526e-10	-1.88785
64010603	chr10:64010603:T:G	6.67094e-36	-6.21526e-10	-1.83845
64010629	chr10:64010629:G:A	9.24948e-37	-2.19336	-1.62087
64011078	chr10:64011078:G:C	1.52288e-35	-6.21526e-10	-1.01302
64011133	chr10:64011133:G:A	1.95906e-36	-1.45088	-1.61286
64011242	chr10:64011242:G:A	9.46767e-37	-1.9191	-1.87181
64011562	chr10:64011562:A:G	2.04304e-36	-1.49796	-1.52381
64011692	chr10:64011692:T:G	2.22905e-36	-1.47448	-1.46015
64011783	chr10:64011783:A:T	3.78335e-35	-6.21526e-10	-0.103011
64011835	chr10:64011835:CA:C	2.03839e-36	-1.53083	-1.49321
64012137	chr10:64012137:C:T	1.14418e-35	-1.29894	-1.06993e-09
64012261	chr10:64012261:A:T	2.04819e-36	-1.49347	-1.52578
64012320	chr10:64012320:T:C	8.01773e-36	-1.65455	-1.06993e-09
64012388	chr10:64012388:A:G	3.31735e-36	-2.12873	-0.408314
64012556	chr10:64012556:A:G	1.97581e-35	-6.21526e-10	-0.752643
64012647	chr10:64012647:A:G	8.13977e-36	-6.21526e-10	-1.63944
64012693	chr10:64012693:G:A	2.00421e-36	-1.47693	-1.56403
64012835	chr10:64012835:T:C	1.97277e-36	-1.51353	-1.54324
64012852	chr10:64012852:G:T	1.9805e-36	-1.52065	-1.5322
64012914	chr10:64012914:G:A	1.91808e-36	-1.53801	-1.54688
64013130	chr10:64013130:T:A	6.34379e-36	-6.21526e-10	-1.88873
64013158	chr10:64013158:G:A	1.94784e-36	-1.53213	-1.53736
64013452	chr10:64013452:G:A	1.32943e-36	-1.56171	-1.88975
64013776	chr10:64013776:G:A	2.02796e-35	-6.21526e-10	-0.726589
64014254	chr10:64014254:A:G	1.63973e-36	-2.20216	-1.03952
64015300	chr10:64015300:T:C	4.18434e-35	-6.21526e-10	-0.00227191
64015572	chr10:64015572:C:T	6.36435e-36	-6.21526e-10	-1.88549
64015613	chr10:64015613:A:G	6.92427e-36	-6.21526e-10	-1.80117
64015729	chr10:64015729:C:A	2.2062e-35	-6.21526e-10	-0.642348
64015814	chr10:64015814:T:A	6.3431e-36	-6.21526e-10	-1.88884
64016058	chr10:64016058:T:C	4.16406e-36	-2.14272	-0.166996
64016168	chr10:64016168:C:A	1.34551e-36	-1.91747	-1.52196
64016303	chr10:64016303:G:A	1.58482e-36	-1.57067	-1.70507
64016619	chr10:64016619:A:G	2.53056e-35	1.3467	-1.85188
64016699	chr10:64016699:G:A	4.1934e-36	-2.09864	-0.204053
64016793	chr10:64016793:C:G	2.66074e-35	-6.21526e-10	-0.455017
64016974	chr10:64016974:G:A	9.45568e-37	-1.9615	-1.83068
64017186	chr10:64017186:T:G	1.93711e-35	-6.21526e-10	-0.772424
64017547	chr10:64017547:C:T	8.2148e-36	0.0921383	-1.72241
64017585	chr10:64017585:G:T	6.42501e-36	-6.21526e-10	-1.87601
64017689	chr10:64017689:T:G	8.90396e-36	0.0740171	-1.62373
64017806	chr10:64017806:G:A	9.72778e-36	-6.21526e-10	-1.46122
64017861	chr10:64017861:A:G	1.69786e-36	-2.13586	-1.07098
64017924	chr10:64017924:A:G	6.37325e-36	-6.21526e-10	-1.8841
64017959	chr10:64017959:T:C	3.86619e-36	-2.38394	-1.06993e-09
64017960	chr10:64017960:T:A	7.55772e-36	-6.21526e-10	-1.71364
64017965	chr10:64017965:C:T	4.02721e-36	-2.34313	-1.06993e-09
64018006	chr10:64018006:C:T	9.48908e-36	0.130745	-1.61681
64018293	chr10:64018293:G:A	9.83138e-36	-1.45063	-1.06993e-09
64018967	chr10:64018967:G:C	8.84558e-36	-6.21526e-10	-1.55629
64019156	chr10:64019156:T:C	6.33936e-36	-6.21526e-10	-1.88943
64019220	chr10:64019220:C:T	9.85334e-36	-1.4484	-1.06993e-09
64019257	chr10:64019257:A:G	6.40233e-36	-6.21526e-10	-1.87954
64019265	chr10:64019265:G:A	7.07804e-36	-6.21526e-10	-1.77921
64019321	chr10:64019321:C:T	4.70985e-36	-2.15009	-0.0364567
64019382	chr10:64019382:G:T	6.39191e-36	-6.21526e-10	-1.88117
64019513	chr10:64019513:C:T	1.0978e-35	-6.21526e-10	-1.34031
64019815	chr10:64019815:C:T	1.3311e-36	-1.81093	-1.63927
64020061	chr10:64020061:G:T	2.33489e-35	-6.21526e-10	-0.585658
64020976	chr10:64020976:T:G	1.08039e-36	-1.96695	-1.69193
64021400	chr10:64021400:C:A	3.20268e-36	-1.02445	-1.54777
64021421	chr10:64021421:G:A	3.20568e-36	-1.00865	-1.56263
64021515	chr10:64021515:C:G	9.49142e-36	0.308058	-1.79388
64021526	chr10:64021526:T:C	1.94999e-35	-6.21526e-10	-0.765796
64021607	chr10:64021607:CATTT:C	9.35934e-36	-6.21526e-10	-1.49983
64021871	chr10:64021871:A:G	7.69093e-36	-1.69616	-1.06993e-09
64022126	chr10:64022126:C:T	5.2526e-36	-2.16161	0.084123
64022353	chr10:64022353:T:C	6.39286e-36	-6.21526e-10	-1.88102
64022876	chr10:64022876:T:C	7.63697e-36	-6.21526e-10	-1.7032
64022931	chr10:64022931:A:G	1.95492e-35	0.84176	-1.60503
64023264	chr10:64023264:G:T	9.34427e-36	-6.21526e-10	-1.50144
64023396	chr10:64023396:G:A	8.47906e-37	-2.35916	-1.54204
64023464	chr10:64023464:A:G	1.09513e-36	-1.92732	-1.71802
64023676	chr10:64023676:GCAGT:G	1.10697e-36	-1.96021	-1.67437
64023733	chr10:64023733:A:G	6.54161e-36	-6.21526e-10	-1.85802
64023950	chr10:64023950:G:A	1.3365e-36	-1.55905	-1.8871
64023979	chr10:64023979:T:C	9.35518e-36	-6.21526e-10	-1.50028
64023998	chr10:64023998:C:T	6.34059e-36	-6.21526e-10	-1.88923
64024037	chr10:64024037:G:A	1.6919e-36	-1.51784	-1.69252
64024092	chr10:64024092:C:T	7.6013e-36	-1.73268	0.0247937
64024190	chr10:64024190:C:CATCA	6.50835e-36	-6.21526e-10	-1.86312
64024412	chr10:64024412:A:G	1.78166e-36	-1.48073	-1.67793
64024939	chr10:64024939:G:A	6.34501e-36	-6.21526e-10	-1.88854
64025134	chr10:64025134:A:G	1.22261e-35	-6.21526e-10	-1.23263
64025185	chr10:64025185:T:C	1.56271e-36	-1.95082	-1.33896
64025403	chr10:64025403:A:G	1.69768e-35	-1.77231	0.867954
64025481	chr10:64025481:T:C	1.5533e-35	-6.21526e-10	-0.993242
64025720	chr10:64025720:C:T	8.42419e-37	-2.26023	-1.64746
64025779	chr10:64025779:T:TA	1.05131e-36	-1.94201	-1.74416
64025852	chr10:64025852:G:T	7.08192e-36	-6.21526e-10	-1.77866
64025901	chr10:64025901:G:C	2.57228e-35	-6.21526e-10	-0.488828
64025916	chr10:64025916:T:G	8.02186e-36	-6.21526e-10	-1.65404
64026092	chr10:64026092:C:T	4.70597e-36	-2.18737	-1.06993e-09
64026155	chr10:64026155:A:C	6.74444e-36	-6.21526e-10	-1.82749
64026364	chr10:64026364:A:G	6.44559e-36	-6.21526e-10	-1.87281
64026669	chr10:64026669:G:A	4.30595e-36	-2.27621	-1.06993e-09
64027047	chr10:64027047:C:T	1.25806e-36	-1.6192	-1.88744
64027604	chr10:64027604:A:G	1.50062e-36	-2.24813	-1.08219
64027842	chr10:64027842:G:A	6.99883e-36	-6.21526e-10	-1.79046
64027963	chr10:64027963:G:A	2.55131e-35	-6.21526e-10	-0.497012
64028762	chr10:64028762:C:T	9.74417e-36	-6.21526e-10	-1.45954
64028910	chr10:64028910:C:T	1.38364e-35	-6.21526e-10	-1.10891
64028982	chr10:64028982:G:T	5.41077e-35	-6.21526e-10	0.254771
64029293	chr10:64029293:A:G	1.77707e-36	-2.17134	-0.989902
64029718	chr10:64029718:A:G	1.20036e-36	-2.27098	-1.28261
64030233	chr10:64030233:T:C	9.74282e-36	-6.21526e-10	-1.45968
64030304	chr10:64030304:A:G	6.33736e-36	-6.21526e-10	-1.88974
64030427	chr10:64030427:A:G	5.0892e-35	-6.21526e-10	0.1935
64030887	chr10:64030887:C:T	3.89697e-35	-6.21526e-10	-0.0734222
64031286	chr10:64031286:A:G	7.43097e-36	-6.21526e-10	-1.73055
64031582	chr10:64031582:C:T	6.49229e-37	-2.29664	-1.87154
64032030	chr10:64032030:AG:A	1.1576e-36	-1.86209	-1.72777
64032183	chr10:64032183:G:A	1.32236e-35	0.73539	-1.88959
64032478	chr10:64032478:G:A	6.17149e-36	-1.91627	-1.06993e-09
64032806	chr10:64032806:C:T	2.74927e-35	-6.21526e-10	-0.422287
64032884	chr10:64032884:G:A	6.34144e-36	-6.21526e-10	-1.8891
64033115	chr10:64033115:A:T	1.10267e-35	-6.21526e-10	-1.33588
64033316	chr10:64033316:A:G	1.86459e-36	-1.62768	-1.48549
64033733	chr10:64033733:A:G	1.84074e-35	-6.21526e-10	-0.823452
64033768	chr10:64033768:G:A	4.88654e-36	-2.01873	-0.130987
64034055	chr10:64034055:G:A	1.0478e-34	-6.21526e-10	0.915654
64034085	chr10:64034085:A:G	1.15464e-35	-6.21526e-10	-1.28983
64034110	chr10:64034110:G:T	1.52679e-35	-1.09942	0.0889702
64034234	chr10:64034234:C:T	1.27018e-36	-2.39877	-1.09828
64034354	chr10:64034354:G:C	1.08911e-36	-1.85881	-1.79204
64034470	chr10:64034470:A:C	1.33281e-35	-6.21526e-10	-1.14633
64034677	chr10:64034677:C:T	6.6136e-36	-6.21526e-10	-1.84708
64034694	chr10:64034694:C:T	9.88112e-36	-6.21526e-10	-1.44558
64034697	chr10:64034697:TAGA:T	8.77268e-34	3.04061	-1.06993e-09
64035267	chr10:64035267:A:G	6.79177e-36	-6.21526e-10	-1.82049
64035404	chr10:64035404:T:C	6.43765e-36	-1.87404	-1.06993e-09
64035566	chr10:64035566:A:G	7.35344e-37	-2.16385	-1.87978
64035882	chr10:64035882:G:A	6.35485e-36	-6.21526e-10	-1.88699
64036249	chr10:64036249:C:T	2.6353e-35	-1.51041	1.04579
64036271	chr10:64036271:G:A	9.71094e-37	-1.8846	-1.88093
64036433	chr10:64036433:C:T	2.11728e-35	-1.47184	0.788348
64036864	chr10:64036864:C:G	8.40043e-37	-2.02138	-1.88913
64037047	chr10:64037047:G:A	6.29817e-37	-2.40907	-1.78947
64037554	chr10:64037554:A:G	1.40627e-35	-6.21526e-10	-1.09268
64037796	chr10:64037796:T:C	6.64384e-37	-2.37652	-1.76859
64037989	chr10:64037989:A:G	6.46299e-37	-2.38093	-1.79177
64038091	chr10:64038091:C:T	3.92174e-36	-2.36967	-1.06993e-09
64038318	chr10:64038318:C:T	6.0893e-37	-2.37682	-1.85544
64038572	chr10:64038572:A:G	6.08162e-37	-2.40262	-1.8309
64038636	chr10:64038636:G:A	1.71638e-35	-6.21526e-10	-0.893405
64039218	chr10:64039218:C:T	6.33719e-36	-6.21526e-10	-1.88977
64039231	chr10:64039231:C:T	9.72844e-37	-2.30461	-1.45913
64039457	chr10:64039457:G:A	6.21891e-37	-2.32697	-1.88422
64039458	chr10:64039458:C:T	2.20644e-35	-6.21526e-10	-0.642238
64039827	chr10:64039827:G:A	6.33802e-36	-6.21526e-10	-1.88964
64039993	chr10:64039993:A:G	6.37204e-37	-2.29758	-1.88929
64040396	chr10:64040396:G:T	7.28614e-36	-6.21526e-10	-1.75023
64040422	chr10:64040422:A:G	5.82855e-37	-2.40893	-1.8671
64041201	chr10:64041201:G:A	6.70896e-36	-6.21526e-10	-1.83276
64041294	chr10:64041294:C:G	6.33724e-36	-6.21526e-10	-1.88976
64041759	chr10:64041759:G:A	6.33758e-36	-6.21526e-10	-1.88971
64042259	chr10:64042259:G:A	1.17476e-36	-1.7097	-1.86544
64042507	chr10:64042507:T:A	6.35189e-36	-6.21526e-10	-1.88745
64043445	chr10:64043445:C:T	1.34403e-36	-1.8091	-1.63143
64043619	chr10:64043619:CAGGTGGCGGG:C	9.53242e-36	-1.48151	-1.06993e-09
64043824	chr10:64043824:A:G	1.57409e-35	-6.21526e-10	-0.979942
64043987	chr10:64043987:C:T	7.30067e-36	-6.21526e-10	-1.74824
64044086	chr10:64044086:C:T	9.21375e-36	-6.21526e-10	-1.51551
64044753	chr10:64044753:A:G	1.11779e-35	-6.21526e-10	-1.32227
64045112	chr10:64045112:C:T	1.43652e-35	-6.21526e-10	-1.0714
64045424	chr10:64045424:G:A	6.93098e-36	-6.21526e-10	-1.8002
64045837	chr10:64045837:C:T	6.34744e-36	-6.21526e-10	-1.88815
64046076	chr10:64046076:T:C	6.99876e-36	-6.21526e-10	-1.79047
64047146	chr10:64047146:T:C	8.53074e-36	-6.21526e-10	-1.59253
64047194	chr10:64047194:T:G	6.5513e-36	-6.21526e-10	-1.85654
64047530	chr10:64047530:C:G	4.4933e-36	-2.23362	-1.06993e-09
64047572	chr10:64047572:A:G	1.27555e-35	-6.21526e-10	-1.19025
64047649	chr10:64047649:G:A	1.20654e-36	-2.39758	-1.15087
64048739	chr10:64048739:G:A	8.34791e-36	-6.21526e-10	-1.6142
64049278	chr10:64049278:T:C	6.4233e-36	-6.21526e-10	-1.87627
64049688	chr10:64049688:G:A	1.23478e-36	-2.35852	-1.1668
64050901	chr10:64050901:G:A	8.98349e-37	-2.25654	-1.58686
64051077	chr10:64051077:G:T	6.54622e-37	-2.3432	-1.8167
64051246	chr10:64051246:A:G	6.95023e-37	-2.34119	-1.75883
64051367	chr10:64051367:G:C	6.82001e-36	-6.21526e-10	-1.81634
64051403	chr10:64051403:A:G	6.34928e-36	-6.21526e-10	-1.88786
64051532	chr10:64051532:C:T	6.15919e-37	-2.39793	-1.82291
64051654	chr10:64051654:G:A	1.0269e-35	-6.21526e-10	-1.40708
64052879	chr10:64052879:TC:T	6.34387e-36	-6.21526e-10	-1.88872
64052919	chr10:64052919:G:T	1.93115e-35	-6.21526e-10	-0.775507
64053427	chr10:64053427:T:TG	8.14417e-36	-6.21526e-10	-1.6389
64053558	chr10:64053558:G:A	2.62761e-35	-6.21526e-10	-0.467547
64054052	chr10:64054052:C:T	1.02848e-35	-6.21526e-10	-1.40554
64054065	chr10:64054065:G:A	1.47134e-35	-6.21526e-10	-1.04745
64054119	chr10:64054119:G:A	3.77803e-36	-2.407	-1.06993e-09
64054120	chr10:64054120:A:G	1.43108e-35	-6.21526e-10	-1.07519
64054872	chr10:64054872:T:C	6.7053e-37	-2.35836	-1.77754
64054880	chr10:64054880:T:C	6.77278e-36	-6.21526e-10	-1.82329
64055220	chr10:64055220:C:T	5.57553e-35	-6.21526e-10	0.284767
64055395	chr10:64055395:G:A	6.42751e-35	-6.21526e-10	0.426966
64055817	chr10:64055817:A:G	5.74334e-37	-2.40543	-1.88532
64055942	chr10:64055942:G:A	1.06167e-35	-6.21526e-10	-1.37378
64056019	chr10:64056019:C:T	3.11283e-35	-6.21526e-10	-0.298088
64056165	chr10:64056165:A:G	9.75655e-37	-2.18844	-1.57242
64057307	chr10:64057307:T:A	8.04705e-36	-6.21526e-10	-1.6509
64057387	chr10:64057387:C:T	3.12866e-35	-6.21526e-10	-0.293015
64057595	chr10:64057595:A:G	8.43198e-37	-2.40778	-1.49898
64057715	chr10:64057715:A:G	5.75405e-37	-2.39978	-1.8891
64058032	chr10:64058032:C:T	1.10404e-36	-2.1992	-1.43803
64058085	chr10:64058085:C:T	5.83529e-37	-2.40646	-1.8684
64058097	chr10:64058097:C:T	6.21175e-37	-2.39665	-1.8157
64058287	chr10:64058287:G:A	6.90476e-36	-6.21526e-10	-1.804
64058387	chr10:64058387:C:T	6.36627e-36	-6.21526e-10	-1.88519
64058699	chr10:64058699:A:G	7.33414e-37	-2.37245	-1.6738
64058802	chr10:64058802:A:G	6.07026e-37	-2.40931	-1.82608
64058868	chr10:64058868:C:A	9.02581e-36	-6.21526e-10	-1.53612
64059276	chr10:64059276:A:G	8.21713e-37	-2.17623	-1.75634
64059920	chr10:64059920:A:G	6.61801e-36	-6.21526e-10	-1.84641
64060067	chr10:64060067:C:A	1.22198e-35	-6.21526e-10	-1.23315
64060151	chr10:64060151:T:C	8.89114e-36	-6.21526e-10	-1.55115
64060332	chr10:64060332:A:G	5.06018e-35	-6.21526e-10	0.187781
64060424	chr10:64060424:C:T	5.72855e-37	-2.40576	-1.88757
64060516	chr10:64060516:G:A	1.11108e-36	-2.05808	-1.57279
64060817	chr10:64060817:T:C	1.16743e-36	-2.40806	-1.17334
64061038	chr10:64061038:A:G	5.78625e-37	-2.40801	-1.8753
64061333	chr10:64061333:A:G	8.83482e-36	-6.21526e-10	-1.55751
64061464	chr10:64061464:G:A	6.38757e-36	-6.21526e-10	-1.88185
64061530	chr10:64061530:C:T	5.56596e-36	-2.36297	0.343434
64061636	chr10:64061636:A:G	3.90991e-36	-2.32692	-0.0457723
64062100	chr10:64062100:A:G	8.27324e-36	-6.21526e-10	-1.62318
64062206	chr10:64062206:G:T	2.59963e-35	-6.21526e-10	-0.478253
64062207	chr10:64062207:C:T	2.59963e-35	-6.21526e-10	-0.478253
64062273	chr10:64062273:G:A	1.5084e-36	-2.40846	-0.916694
64062592	chr10:64062592:T:C	6.36594e-36	-6.21526e-10	-1.88524
64062811	chr10:64062811:G:A	5.74438e-37	-2.40833	-1.88224
64063125	chr10:64063125:C:T	8.51228e-36	-6.21526e-10	-1.5947
64063220	chr10:64063220:T:C	1.04759e-35	-6.21526e-10	-1.38713
64063294	chr10:64063294:T:C	5.82974e-37	-2.39273	-1.88309
64063336	chr10:64063336:C:T	3.77326e-36	-2.40827	-1.06993e-09
64063544	chr10:64063544:A:G	6.84363e-36	-6.21526e-10	-1.81289
64063686	chr10:64063686:C:T	5.82473e-36	-2.37796	0.403869
64064029	chr10:64064029:G:A	2.51861e-36	-2.2663	-0.546198
64064147	chr10:64064147:A:AGAATT	1.20749e-36	-2.06562	-1.48204
64064319	chr10:64064319:T:C	4.6667e-36	-2.35273	0.156972
64064396	chr10:64064396:G:A	3.78213e-36	-2.40592	-1.06993e-09
64064427	chr10:64064427:T:C	2.17585e-36	-2.39207	-0.566711
64064550	chr10:64064550:A:C	2.63542e-35	-6.21526e-10	-0.464577
64064634	chr10:64064634:A:G	6.45856e-36	-6.21526e-10	-1.8708
64065154	chr10:64065154:C:T	4.32802e-36	-2.2711	-1.06993e-09
64065555	chr10:64065555:A:G	6.87978e-37	-2.30184	-1.80837
64065823	chr10:64065823:G:T	2.31233e-35	-6.21526e-10	-0.595367
64066106	chr10:64066106:A:G	6.13096e-37	-2.38319	-1.84225
64066114	chr10:64066114:C:T	1.03412e-35	-2.3131	0.913031
64066334	chr10:64066334:G:T	6.36627e-36	-6.21526e-10	-1.88519
64066413	chr10:64066413:C:G	4.52975e-36	-2.22554	-1.06993e-09
64066939	chr10:64066939:C:T	3.46332e-35	-2.40388	2.21248
64067005	chr10:64067005:C:T	6.36098e-36	-6.21526e-10	-1.88602
64067295	chr10:64067295:G:A	1.06268e-35	-6.21526e-10	-1.37282
64067399	chr10:64067399:T:C	5.85924e-36	-1.96819	-1.06993e-09
64067428	chr10:64067428:G:A	3.77723e-36	-2.40721	-1.06993e-09
64067544	chr10:64067544:G:A	3.7903e-36	-2.40376	-1.06993e-09
64067546	chr10:64067546:C:T	1.368e-36	-2.35754	-1.06532
64067959	chr10:64067959:T:G	6.81205e-37	-2.28697	-1.83312
64068101	chr10:64068101:A:C	1.28493e-36	-2.35562	-1.12988
64068131	chr10:64068131:T:C	1.07187e-35	-6.21526e-10	-1.36421
64068238	chr10:64068238:T:G	9.44182e-36	-6.21526e-10	-1.49106
64068984	chr10:64068984:A:G	2.32725e-36	-2.26931	-0.622213
64069428	chr10:64069428:A:C	7.07935e-37	-2.24481	-1.83679
64070353	chr10:64070353:A:G	6.36627e-36	-6.21526e-10	-1.88519
64070549	chr10:64070549:C:T	6.39007e-36	-6.21526e-10	-1.88146
64070557	chr10:64070557:C:T	8.31717e-37	-2.35963	-1.56084
64070706	chr10:64070706:G:A	6.66777e-36	-6.21526e-10	-1.83892
64070947	chr10:64070947:G:C	7.27817e-36	-2.40066	0.64933
64071217	chr10:64071217:C:T	6.68772e-36	-6.21526e-10	-1.83593
64071742	chr10:64071742:G:A	8.89283e-37	-2.35598	-1.49756
64071926	chr10:64071926:T:C	2.83508e-35	-6.21526e-10	-0.391551
64072076	chr10:64072076:G:A	8.17081e-36	-6.21526e-10	-1.63564
64072097	chr10:64072097:T:A	2.19485e-35	-0.647509	-1.06993e-09
64072121	chr10:64072121:G:C	1.70585e-35	-6.21526e-10	-0.899558
64072271	chr10:64072271:T:C	2.22231e-36	-2.40926	-0.528396
64072356	chr10:64072356:T:C	1.66838e-35	-2.40654	1.48478
64072656	chr10:64072656:G:T	1.07968e-35	-6.21526e-10	-1.35695
64072700	chr10:64072700:A:G	8.1559e-37	-2.10772	-1.83233
64072755	chr10:64072755:C:A	3.94096e-35	-6.21526e-10	-0.0621954
64072776	chr10:64072776:G:T	1.1426e-36	-1.76668	-1.83622
64073027	chr10:64073027:C:T	3.81789e-36	-2.39651	-1.06993e-09
64073260	chr10:64073260:A:G	7.87964e-37	-2.16371	-1.81079
64073478	chr10:64073478:A:T	9.81544e-36	-6.21526e-10	-1.45225
64073579	chr10:64073579:A:G	9.65259e-36	-6.21526e-10	-1.46898
64073842	chr10:64073842:A:T	6.58103e-36	-6.21526e-10	-1.85202
64073983	chr10:64073983:A:G	9.56576e-37	-2.36273	-1.41787
64074021	chr10:64074021:G:T	8.97928e-37	-2.36104	-1.48283
64074046	chr10:64074046:T:C	3.838e-36	-2.39125	-1.06993e-09
64074225	chr10:64074225:G:A	3.07821e-36	-2.40616	-0.205699
64074405	chr10:64074405:G:A	9.80763e-37	-2.36543	-1.3902
64074896	chr10:64074896:G:C	1.37949e-36	-2.40927	-1.00523
64075023	chr10:64075023:A:G	2.14788e-35	-6.21526e-10	-0.669138
64075357	chr10:64075357:C:T	7.03863e-35	-6.21526e-10	0.517792
64075489	chr10:64075489:A:G	9.51332e-37	-2.37345	-1.41264
64075623	chr10:64075623:G:A	9.39168e-37	-2.35938	-1.43959
64075688	chr10:64075688:A:T	9.29675e-37	-2.36103	-1.4481
64075873	chr10:64075873:A:G	9.59276e-36	-6.21526e-10	-1.4752
64076079	chr10:64076079:C:T	1.33725e-36	-2.40911	-1.03647
64076257	chr10:64076257:A:G	2.43016e-36	-2.28923	-0.559023
64076260	chr10:64076260:G:A	3.52028e-35	-2.34251	2.16743
64076393	chr10:64076393:C:T	9.26809e-37	-2.38271	-1.4295
64077039	chr10:64077039:A:G	7.4841e-36	-6.21526e-10	-1.72342
64077208	chr10:64077208:G:A	5.78777e-37	-2.39702	-1.88603
64077250	chr10:64077250:A:G	6.62268e-37	-2.38284	-1.76545
64077635	chr10:64077635:AAAAT:A	1.23512e-35	-6.21526e-10	-1.22245
64077895	chr10:64077895:G:A	5.74841e-36	-1.98728	-1.06993e-09
64077989	chr10:64077989:A:G	7.15785e-37	-2.24305	-1.82753
64078214	chr10:64078214:G:A	8.29691e-35	-2.31548	2.99774
64078384	chr10:64078384:C:T	1.58157e-34	-6.21526e-10	1.32738
64079200	chr10:64079200:C:T	1.3964e-36	-2.32444	-1.07786
64079586	chr10:64079586:C:T	6.37698e-36	-6.21526e-10	-1.88351
64079730	chr10:64079730:C:T	8.3097e-36	-6.21526e-10	-1.61878
64080315	chr10:64080315:G:A	3.31457e-35	-6.21526e-10	-0.235293
64080767	chr10:64080767:C:T	6.35017e-36	-6.21526e-10	-1.88772
64080826	chr10:64080826:ACTT:A	4.08151e-36	-2.32057	-0.00916548
64080926	chr10:64080926:A:G	6.95675e-37	-2.39493	-1.70415
64081003	chr10:64081003:A:G	1.10852e-36	-2.28969	-1.34349
64081258	chr10:64081258:T:C	9.2548e-36	-6.21526e-10	-1.51106
64081353	chr10:64081353:C:A	6.341e-36	-6.21526e-10	-1.88917
64081386	chr10:64081386:G:A	6.68512e-37	-2.31353	-1.82538
```
