## Supplementary material for "Characterization of shared and ancestry-specific signals driving complex traits using multi-ancestry fine-mapping": susiex_nc2.cs80.cs

```
CS_ID	SNP	BP	REF_ALLELE	ALT_ALLELE	REF_FRQ	BETA	SE	-LOG10P	CS_PIP	OVRL_PIP
1	chr10:63267850:A:T	63267850	T,T	A,A	1,1	-inf,-inf	inf,inf	27.7775,10.1313	0.161943	0.161943
1	chr10:63292782:C:T	63292782	T,T	C,C	1,1	-inf,-inf	inf,inf	27.599,10.1972	0.128822	0.128822
1	chr10:63256414:T:G	63256414	G,G	T,T	1,1	-inf,-inf	inf,inf	27.7231,10.013	0.113425	0.113425
1	chr10:63290899:A:G	63290899	G,G	A,A	1,1	-inf,-inf	inf,inf	27.5423,10.1606	0.103535	0.103535
1	chr10:63288546:C:A	63288546	A,A	C,C	1,1	-inf,-inf	inf,inf	27.5232,10.1251	0.0977388	0.0977389
1	chr10:63336490:C:T	63336490	T,T	C,C	1,1	-inf,-inf	inf,inf	27.4491,10.0903	0.0735511	0.0735512
1	chr10:63278270:G:C	63278270	C,C	G,G	1,1	-inf,-inf	inf,inf	27.6368,9.90872	0.0735185	0.0735185
1	chr10:63304076:ACTTTGCC:A	63304076	A,A	ACTTTGCC,ACTTTGCC	1,1	-inf,-inf	inf,inf	27.6266,9.87693	0.0682718	0.0682719
2	chr10:62969977:C:T	62969977	T,T	C,C	1,1	-inf,-inf	inf,inf	4.7695,1.95607	0.147887	0.147887
2	chr10:62995191:T:C	62995191	C,C	T,T	1,1	-inf,-inf	inf,inf	5.27934,1.18901	0.125438	0.125438
2	chr10:62997112:A:C	62997112	C,C	A,A	1,1	-inf,-inf	inf,inf	5.1667,1.27312	0.108	0.108
2	chr10:62954375:A:C	62954375	C,C	A,A	1,1	-inf,-inf	inf,inf	4.61383,1.90981	0.0932487	0.0932487
2	chr10:62940304:A:G	62940304	G,G	A,A	1,1	-inf,-inf	inf,inf	4.71582,1.67803	0.0649916	0.0649916
2	chr10:62999650:G:A	62999650	A,A	G,G	1,1	-inf,-inf	inf,inf	4.86868,0.858127	0.0373094	0.0373094
2	chr10:62994646:C:T	62994646	T,T	C,C	1,1	-inf,-inf	inf,inf	4.94222,1.04098	0.0355043	0.0355043
2	chr10:62913645:T:C	62913645	C,C	T,T	1,1	-inf,-inf	inf,inf	5.17391,1.25071	0.0181647	0.0181647
2	chr10:62914070:C:T	62914070	T,T	C,C	1,1	-inf,-inf	inf,inf	5.10449,1.23104	0.0150658	0.0150658
2	chr10:62938474:TAGG:T	62938474	T,T	TAGG,TAGG	1,1	-inf,-inf	inf,inf	5.07634,0.698089	0.0111102	0.0111102
2	chr10:62938766:T:C	62938766	C,C	T,T	1,1	-inf,-inf	inf,inf	4.98151,0.77154	0.0110395	0.0110395
2	chr10:62935890:T:C	62935890	C,C	T,T	1,1	-inf,-inf	inf,inf	5.05825,0.704545	0.0108392	0.0108392
2	chr10:62934673:A:C	62934673	C,C	A,A	1,1	-inf,-inf	inf,inf	5.02179,0.597543	0.00953676	0.00953676
2	chr10:62936656:G:A	62936656	A,A	G,G	1,1	-inf,-inf	inf,inf	4.99182,0.625019	0.00905818	0.00905818
2	chr10:62987784:C:T	62987784	T,T	C,C	1,1	-inf,-inf	inf,inf	5.00769,0.873554	0.00892795	0.00892795
2	chr10:62933359:G:A	62933359	A,A	G,G	1,1	-inf,-inf	inf,inf	5.02758,0.508	0.00862272	0.00862272
2	chr10:62988906:A:G	62988906	G,G	A,A	1,1	-inf,-inf	inf,inf	5.02454,0.81402	0.00852353	0.00852353
2	chr10:62932305:G:A	62932305	A,A	G,G	1,1	-inf,-inf	inf,inf	5.00161,0.536181	0.00849464	0.00849464
2	chr10:62936571:T:C	62936571	C,C	T,T	1,1	-inf,-inf	inf,inf	4.96471,0.616426	0.00842508	0.00842508
2	chr10:62991281:A:T	62991281	T,T	A,A	1,1	-inf,-inf	inf,inf	4.98181,0.840113	0.00822393	0.00822393
2	chr10:62927963:G:T	62927963	T,T	G,G	1,1	-inf,-inf	inf,inf	4.9519,0.660047	0.00789439	0.00789439
2	chr10:62934072:AT:A	62934072	A,A	AT,AT	1,1	-inf,-inf	inf,inf	4.97447,0.507924	0.00761692	0.00761692
2	chr10:62938273:A:G	62938273	G,G	A,A	1,1	-inf,-inf	inf,inf	4.8991,0.638239	0.00745494	0.00745494
2	chr10:62806498:C:T	62806498	T,T	C,C	1,1	inf,inf	inf,inf	3.71992,0.892421	0.00685032	0.00685032
2	chr10:62924695:C:T	62924695	T,T	C,C	1,1	-inf,-inf	inf,inf	4.87012,0.652816	0.0064668	0.0064668
2	chr10:62927326:C:T	62927326	T,T	C,C	1,1	-inf,-inf	inf,inf	5.0334,0.394826	0.00632234	0.00632234
2	chr10:62928785:G:A	62928785	A,A	G,G	1,1	-inf,-inf	inf,inf	4.91897,0.371325	0.00564088	0.00564088
2	chr10:62926982:A:G	62926982	G,G	A,A	1,1	-inf,-inf	inf,inf	5.01699,0.541393	0.00557474	0.00557474
```
