## Supplementary material for "Characterization of shared and ancestry-specific signals driving complex traits using multi-ancestry fine-mapping": susiex_nc2.cs80.snp

```
BP	SNP	PIP(CS1)	LogBF(CS1,Pop1)	LogBF(CS1,Pop2)	PIP(CS2)	LogBF(CS2,Pop1)	LogBF(CS2,Pop2)
62249009	chr10:62249009:C:T	1.11278e-36	-6.21526e-10	-1.88342	9.28652e-07	-6.21526e-10	-1.88224
62250068	chr10:62250068:C:A	5.72855e-37	-0.685374	-1.86203	1.27202e-06	0.297465	-1.86508
62250242	chr10:62250242:G:A	5.76731e-37	-0.68155	-1.85911	1.27829e-06	0.299896	-1.86259
62250826	chr10:62250826:A:T	1.80716e-37	-2.00598	-1.69513	8.80813e-08	-2.40914	-1.82858
62250875	chr10:62250875:C:T	1.72359e-37	-1.89817	-1.85028	2.46356e-07	-1.32972	-1.87948
62251449	chr10:62251449:G:A	6.77217e-37	-2.38005	-1.06993e-09	5.64336e-07	-2.38033	-1.06993e-09
62251457	chr10:62251457:T:G	1.48679e-37	-2.2997	-1.59655	1.08012e-07	-2.21532	-1.81841
62252007	chr10:62252007:G:T	1.82226e-37	-1.99441	-1.69838	8.79618e-08	-2.40936	-1.82972
62252292	chr10:62252292:A:G	2.8341e-36	-6.21526e-10	-0.948559	2.78064e-06	-6.21526e-10	-0.785539
62252394	chr10:62252394:T:C	1.27376e-36	-6.21526e-10	-1.74831	1.20308e-06	-6.21526e-10	-1.62333
62252822	chr10:62252822:A:G	9.55207e-37	-2.03611	-1.06993e-09	6.60937e-07	-2.22232	-1.06993e-09
62252938	chr10:62252938:T:C	1.61339e-36	-6.21526e-10	-1.51194	1.57942e-06	-6.21526e-10	-1.35116
62253031	chr10:62253031:T:C	1.53399e-36	-6.21526e-10	-1.56241	1.24506e-06	-6.21526e-10	-1.58904
62253166	chr10:62253166:G:A	2.58125e-37	-2.30565	-1.03894	1.58391e-07	-2.21098	-1.43993
62253199	chr10:62253199:T:C	1.10704e-36	-6.21526e-10	-1.88859	9.8394e-07	-6.21526e-10	-1.82441
62253340	chr10:62253340:T:C	4.43973e-37	-0.914952	-1.88732	9.47746e-07	0.0279467	-1.88984
62254136	chr10:62254136:T:C	2.54553e-36	-6.21526e-10	-1.05594	2.11382e-06	-6.21526e-10	-1.05972
62254325	chr10:62254325:G:A	1.17469e-36	-6.21526e-10	-1.82928	1.092e-06	-6.21526e-10	-1.72021
62254336	chr10:62254336:C:T	4.19383e-37	-2.3755	-0.48375	3.19275e-07	-2.06791	-0.882014
62254716	chr10:62254716:G:A	8.8923e-37	-2.10768	-1.06993e-09	1.30888e-06	-1.53905	-1.06993e-09
62254762	chr10:62254762:A:T	5.9812e-37	-0.645568	-1.85868	1.33658e-06	0.34434	-1.86245
62255515	chr10:62255515:T:A	1.92744e-37	-1.96835	-1.66832	8.94773e-08	-2.40925	-1.81274
62255677	chr10:62255677:G:C	1.59206e-36	0.364457	-1.88971	3.55906e-06	1.33373	-1.87245
62256159	chr10:62256159:T:C	1.57646e-37	-2.32011	-1.51758	1.16004e-07	-2.18546	-1.77689
62256491	chr10:62256491:C:T	2.52685e-37	-2.33814	-1.02775	1.68398e-07	-2.15844	-1.43121
62257024	chr10:62257024:C:T	2.88131e-37	-2.28398	-0.950645	1.69738e-07	-2.20654	-1.37518
62257160	chr10:62257160:T:C	2.61459e-36	-6.21526e-10	-1.02917	2.17925e-06	-6.21526e-10	-1.02924
62258399	chr10:62258399:T:G	1.22436e-36	-6.21526e-10	-1.78786	1.13265e-06	-6.21526e-10	-1.68366
62258713	chr10:62258713:T:C	2.84574e-37	-1.55483	-1.69221	2.28794e-06	0.79385	-1.77442
62259066	chr10:62259066:T:C	1.19362e-36	-6.21526e-10	-1.81329	9.72499e-07	-6.21526e-10	-1.83611
62259125	chr10:62259125:G:T	2.54824e-36	-6.21526e-10	-1.05488	2.60953e-06	-6.21526e-10	-0.849052
62259581	chr10:62259581:TCA:T	1.19364e-36	-6.21526e-10	-1.81327	9.72542e-07	-6.21526e-10	-1.83606
62259985	chr10:62259985:T:C	2.66515e-37	-1.52233	-1.79028	2.24936e-06	0.845793	-1.84337
62260020	chr10:62260020:C:T	1.29762e-36	-1.72975	-1.06993e-09	1.41826e-06	-1.45879	-1.06993e-09
62260134	chr10:62260134:C:A	1.96448e-36	-6.21526e-10	-1.31506	1.39028e-06	-6.21526e-10	-1.47872
62261137	chr10:62261137:C:T	2.65693e-37	-2.32007	-0.995632	1.67095e-07	-2.19015	-1.40727
62261379	chr10:62261379:T:A	1.10843e-36	-6.21526e-10	-1.88734	9.92091e-07	-6.21526e-10	-1.81616
62261381	chr10:62261381:C:T	1.10833e-36	-6.21526e-10	-1.88742	9.91746e-07	-6.21526e-10	-1.81651
62261423	chr10:62261423:C:T	1.25518e-36	-6.21526e-10	-1.763	1.03371e-06	-6.21526e-10	-1.77507
62261827	chr10:62261827:G:C	2.6254e-37	-2.3224	-1.00524	1.66519e-07	-2.18565	-1.41522
62261990	chr10:62261990:T:A	1.58421e-37	-2.29271	-1.54007	1.1005e-07	-2.22487	-1.79017
62262615	chr10:62262615:T:C	1.12337e-36	-6.21526e-10	-1.87395	9.44131e-07	-6.21526e-10	-1.86571
62263365	chr10:62263365:G:A	2.1827e-37	-2.33649	-1.17581	1.51819e-07	-2.16528	-1.528
62264025	chr10:62264025:G:A	1.17448e-36	-6.21526e-10	-1.82946	1.07175e-06	-6.21526e-10	-1.73893
62264889	chr10:62264889:A:G	3.21888e-37	-1.50574	-1.61809	2.47036e-06	0.806265	-1.71012
62265757	chr10:62265757:A:G	1.12274e-36	-6.21526e-10	-1.87451	9.37357e-07	-6.21526e-10	-1.87291
62265894	chr10:62265894:C:A	1.55739e-37	-2.2781	-1.57176	1.06599e-07	-2.24242	-1.80448
62265942	chr10:62265942:G:C	1.11871e-36	-6.21526e-10	-1.87811	9.33974e-07	-6.21526e-10	-1.87653
62266349	chr10:62266349:C:T	2.13667e-37	-2.3442	-1.18941	1.52154e-07	-2.15211	-1.53897
62266546	chr10:62266546:C:CTGGA	2.06659e-37	-2.34246	-1.2245	1.47727e-07	-2.15694	-1.56367
62266555	chr10:62266555:G:A	1.9471e-37	-2.35391	-1.27261	1.46351e-07	-2.13292	-1.59705
62267330	chr10:62267330:C:G	3.7654e-36	-6.21526e-10	-0.664428	2.41151e-06	-6.21526e-10	-0.927966
62268125	chr10:62268125:T:G	3.57941e-36	-6.21526e-10	-0.715083	2.30784e-06	-6.21526e-10	-0.971909
62268922	chr10:62268922:G:T	1.28056e-37	-2.27539	-1.77018	2.00503e-07	-1.84464	-1.5705
62268924	chr10:62268924:G:A	1.25362e-36	-6.21526e-10	-1.76425	1.04815e-06	-6.21526e-10	-1.7612
62270104	chr10:62270104:G:C	1.23739e-37	-2.30256	-1.7773	1.0007e-07	-2.2268	-1.8833
62270136	chr10:62270136:T:C	1.25422e-37	-2.29743	-1.76892	9.96581e-08	-2.23329	-1.88094
62270604	chr10:62270604:T:G	1.24726e-36	-6.21526e-10	-1.76933	1.03864e-06	-6.21526e-10	-1.7703
62270657	chr10:62270657:C:T	1.12873e-36	-6.21526e-10	-1.86919	9.46172e-07	-6.21526e-10	-1.86355
62270860	chr10:62270860:G:A	6.74457e-37	-2.38413	-1.06993e-09	5.48387e-07	-2.40899	-1.06993e-09
62271533	chr10:62271533:T:C	1.28222e-36	-6.21526e-10	-1.74169	1.07534e-06	-6.21526e-10	-1.73558
62271615	chr10:62271615:G:A	4.47408e-36	-0.491982	-1.06993e-09	6.92949e-06	0.127566	-1.06993e-09
62271642	chr10:62271642:G:A	9.77212e-37	-2.01333	-1.06993e-09	1.08003e-06	-1.73123	-1.06993e-09
62271917	chr10:62271917:G:A	1.87921e-37	-2.28399	-1.37803	1.21296e-07	-2.23665	-1.68109
62271954	chr10:62271954:T:C	1.56035e-36	-6.21526e-10	-1.54537	1.2962e-06	-6.21526e-10	-1.54879
62272367	chr10:62272367:C:T	3.05254e-37	-1.57817	-1.59872	2.22773e-06	0.694331	-1.70157
62272733	chr10:62272733:C:T	1.12728e-36	-6.21526e-10	-1.87048	9.38784e-07	-6.21526e-10	-1.87139
62272740	chr10:62272740:G:GT	1.10572e-36	-6.21526e-10	-1.88979	9.41776e-07	-6.21526e-10	-1.86821
62272934	chr10:62272934:T:G	2.10374e-36	-1.24657	-1.06993e-09	3.37515e-06	-0.59178	-1.06993e-09
62273220	chr10:62273220:C:G	1.15254e-36	-6.21526e-10	-1.84831	9.68254e-07	-6.21526e-10	-1.84048
62273329	chr10:62273329:CT:C	1.91381e-37	-2.28702	-1.35675	1.23641e-07	-2.23275	-1.66584
62274050	chr10:62274050:T:C	1.93927e-36	0.5278	-1.85577	4.22111e-06	1.5204	-1.88852
62274083	chr10:62274083:C:T	1.89408e-37	-1.93905	-1.71508	8.73039e-08	-2.40836	-1.83822
62274260	chr10:62274260:G:T	2.83565e-37	-1.43055	-1.82004	2.47908e-06	0.968742	-1.86907
62274442	chr10:62274442:TG:T	1.29069e-37	-2.25428	-1.78341	2.0271e-07	-1.8104	-1.5938
62274514	chr10:62274514:C:T	1.3536e-36	-6.21526e-10	-1.68751	1.13622e-06	-6.21526e-10	-1.68052
62274515	chr10:62274515:C:T	1.34407e-37	-2.32368	-1.67349	1.06822e-07	-2.20286	-1.84195
62274635	chr10:62274635:G:A	7.14784e-37	-2.32606	-1.06993e-09	5.99316e-07	-2.32019	-1.06993e-09
62274717	chr10:62274717:G:A	1.10567e-36	-6.21526e-10	-1.88983	9.4532e-07	-6.21526e-10	-1.86445
62274761	chr10:62274761:TGAGACA:T	7.83878e-37	-0.496578	-1.73721	1.75202e-06	0.518632	-1.76608
62275371	chr10:62275371:T:C	3.89913e-37	-1.72242	-1.20969	2.56042e-07	-1.73698	-1.43365
62275623	chr10:62275623:T:C	8.67959e-37	-0.530266	-1.60163	1.80904e-06	0.434657	-1.65008
62275921	chr10:62275921:A:G	1.59116e-36	-6.21526e-10	-1.52582	1.28031e-06	-6.21526e-10	-1.56112
62276194	chr10:62276194:G:A	8.40383e-37	-0.599085	-1.5651	1.70957e-06	0.349088	-1.62107
62276481	chr10:62276481:A:G	9.66485e-37	-2.02437	-1.06993e-09	7.42025e-07	-2.10659	-1.06993e-09
62276841	chr10:62276841:A:G	6.35119e-37	-0.881508	-1.56272	1.38486e-06	-0.00355947	-1.47906
62277189	chr10:62277189:C:T	1.10657e-36	-6.21526e-10	-1.88901	9.42188e-07	-6.21526e-10	-1.86777
62277266	chr10:62277266:A:G	1.41636e-36	-6.21526e-10	-1.64219	1.21072e-06	-6.21526e-10	-1.61701
62277777	chr10:62277777:A:G	1.80273e-36	-6.21526e-10	-1.40098	2.2e-06	-6.21526e-10	-1.01976
62277804	chr10:62277804:C:T	1.27732e-37	-2.17258	-1.87552	5.11353e-07	-0.607809	-1.87111
62277840	chr10:62277840:T:C	1.15678e-36	-6.21526e-10	-1.84464	1.0277e-06	-6.21526e-10	-1.78089
62277963	chr10:62277963:G:A	1.25272e-37	-2.26427	-1.80328	1.93974e-07	-1.82694	-1.62131
62278172	chr10:62278172:C:G	4.25048e-37	-1.63584	-1.21	2.79786e-07	-1.64974	-1.43221
62278320	chr10:62278320:T:C	1.10999e-36	-1.88593	-1.06993e-09	8.27373e-07	-1.99772	-1.06993e-09
62278554	chr10:62278554:T:A	1.27039e-37	-2.2479	-1.80565	1.99229e-07	-1.79606	-1.62546
62278794	chr10:62278794:A:G	7.74205e-37	-2.2462	-1.06993e-09	5.79061e-07	-2.35457	-1.06993e-09
62278841	chr10:62278841:T:C	1.14037e-36	-6.21526e-10	-1.85893	1.03668e-06	-6.21526e-10	-1.7722
62279142	chr10:62279142:G:A	1.34286e-37	-2.14854	-1.84952	6.69237e-07	-0.514227	-1.69561
62279408	chr10:62279408:G:C	2.42166e-37	-1.52891	-1.8795	2.12274e-07	-1.5883	-1.76979
62279867	chr10:62279867:G:A	6.57696e-37	-2.4093	-1.06993e-09	5.54649e-07	-2.39764	-1.06993e-09
62280105	chr10:62280105:G:A	1.2499e-36	-6.21526e-10	-1.76722	1.15935e-06	-6.21526e-10	-1.66036
62280226	chr10:62280226:G:A	1.68748e-36	-6.21526e-10	-1.46704	1.22306e-06	-6.21526e-10	-1.60686
62280870	chr10:62280870:A:G	2.50632e-37	-1.49606	-1.878	2.19903e-07	-1.55707	-1.76571
62280943	chr10:62280943:G:C	3.45548e-37	-1.20605	-1.84685	1.17494e-06	0.108053	-1.75506
62281004	chr10:62281004:CTTGTAAATACACCAGTGGACACTCTGTATCTAGCTGCTCTGGTGAGGACGTGGAGAACCTTTATGTCTAGCTCAGGGA:C	1.41865e-37	-2.07928	-1.86388	6.36382e-07	-0.37864	-1.88154
62281494	chr10:62281494:C:T	4.27571e-37	-1.6317	-1.20822	2.821e-07	-1.64606	-1.42766
62281709	chr10:62281709:G:C	1.10611e-36	-6.21526e-10	-1.88943	9.30854e-07	-6.21526e-10	-1.87987
62281906	chr10:62281906:A:G	1.11381e-36	-6.21526e-10	-1.88249	9.22475e-07	-6.21526e-10	-1.88892
62282058	chr10:62282058:C:T	2.30163e-37	-1.62827	-1.83098	1.57594e-06	0.517663	-1.87103
62282060	chr10:62282060:T:C	1.25583e-36	-1.76249	-1.06993e-09	1.47622e-06	-1.41873	-1.06993e-09
62282678	chr10:62282678:G:A	2.29519e-37	-1.90917	-1.55288	9.74785e-08	-2.40453	-1.73181
62283131	chr10:62283131:T:G	1.77964e-36	-6.21526e-10	-1.41387	2.15967e-06	-6.21526e-10	-1.03827
62283485	chr10:62283485:A:G	1.15191e-36	-6.21526e-10	-1.84886	9.89474e-07	-6.21526e-10	-1.8188
62283606	chr10:62283606:A:G	1.08821e-36	-1.90574	-1.06993e-09	1.42043e-06	-1.45726	-1.06993e-09
62283739	chr10:62283739:T:C	2.50557e-37	-1.91112	-1.46323	1.0389e-07	-2.40471	-1.66794
62283766	chr10:62283766:A:G	3.46096e-36	-6.21526e-10	-0.748736	2.55801e-06	-6.21526e-10	-0.868991
62283964	chr10:62283964:T:C	7.50483e-37	-0.744757	-1.53256	3.82013e-06	0.892288	-1.36023
62283976	chr10:62283976:G:A	1.34651e-37	-2.11871	-1.87665	6.00391e-07	-0.447767	-1.87063
62284047	chr10:62284047:A:G	1.82078e-36	-6.21526e-10	-1.39102	1.71172e-06	-6.21526e-10	-1.27072
62284156	chr10:62284156:A:T	7.13443e-37	-0.804717	-1.52322	1.34916e-06	0.0772934	-1.58603
62284216	chr10:62284216:C:T	1.23948e-37	-2.2143	-1.86387	4.55272e-07	-0.713591	-1.88149
62284579	chr10:62284579:TA:T	1.57371e-36	-6.21526e-10	-1.53685	1.27614e-06	-6.21526e-10	-1.56438
62284689	chr10:62284689:A:G	3.20252e-37	-1.7678	-1.36113	1.04547e-06	-0.624074	-1.13968
62284757	chr10:62284757:AAATGAAAAGTGC:A	6.82913e-36	-0.069085	-1.06993e-09	1.08742e-05	0.578174	-1.06993e-09
62284773	chr10:62284773:G:A	1.69351e-36	-6.21526e-10	-1.46348	1.38851e-06	-6.21526e-10	-1.47999
62285000	chr10:62285000:A:G	1.12925e-36	-6.21526e-10	-1.86872	9.89366e-07	-6.21526e-10	-1.81891
62285164	chr10:62285164:C:G	4.68499e-37	-1.87319	-0.87531	1.93726e-07	-2.39328	-1.05625
62285240	chr10:62285240:T:A	2.11176e-37	-1.94828	-1.59707	3.28825e-07	-1.41572	-1.50473
62285348	chr10:62285348:A:G	2.20414e-36	-6.21526e-10	-1.19995	2.08953e-06	-6.21526e-10	-1.07128
62285814	chr10:62285814:G:A	1.30538e-36	-6.21526e-10	-1.72379	1.22338e-06	-6.21526e-10	-1.6066
62286007	chr10:62286007:T:C	1.1126e-36	-6.21526e-10	-1.88358	9.2189e-07	-6.21526e-10	-1.88955
62286214	chr10:62286214:C:T	2.05825e-37	-1.96122	-1.60979	9.34849e-08	-2.40819	-1.76998
62286328	chr10:62286328:C:T	1.81764e-36	-6.21526e-10	-1.39274	1.32297e-06	-6.21526e-10	-1.52834
62286398	chr10:62286398:A:T	1.13474e-36	-6.21526e-10	-1.86388	9.88741e-07	-6.21526e-10	-1.81954
62286595	chr10:62286595:T:G	1.98695e-37	-1.71645	-1.88982	1.31875e-06	0.348543	-1.88008
62286608	chr10:62286608:T:G	1.13473e-36	-6.21526e-10	-1.86388	1.04493e-06	-6.21526e-10	-1.76427
62286646	chr10:62286646:T:C	1.29412e-37	-2.2784	-1.75664	2.07494e-07	-1.84408	-1.5368
62286899	chr10:62286899:C:T	1.14461e-36	-6.21526e-10	-1.85522	1.06453e-06	-6.21526e-10	-1.74569
62287171	chr10:62287171:C:T	1.35464e-36	0.143768	-1.83051	9.96868e-07	0.0784025	-1.88976
62287604	chr10:62287604:A:G	2.63935e-37	-1.85156	-1.47077	1.05579e-07	-2.3977	-1.65881
62287630	chr10:62287630:T:C	2.27268e-36	-6.21526e-10	-1.16932	2.1854e-06	-6.21526e-10	-1.02642
62288210	chr10:62288210:T:C	5.19994e-37	-1.89902	-0.745199	2.06981e-07	-2.39808	-0.985268
62288564	chr10:62288564:T:C	1.67717e-37	-2.06333	-1.71243	2.4056e-07	-1.56051	-1.6725
62288568	chr10:62288568:T:C	2.19206e-37	-1.61845	-1.88957	1.67454e-06	0.596558	-1.88924
62288718	chr10:62288718:A:G	8.16975e-37	-2.19243	-1.06993e-09	6.81929e-07	-2.19105	-1.06993e-09
62289200	chr10:62289200:G:A	3.08755e-37	-1.67803	-1.48746	2.13921e-06	0.401001	-1.44878
62289206	chr10:62289206:G:A	2.04014e-36	-6.21526e-10	-1.27726	1.92952e-06	-6.21526e-10	-1.15095
62289465	chr10:62289465:C:CA	1.21868e-36	-6.21526e-10	-1.79252	9.7366e-07	-6.21526e-10	-1.83491
62289540	chr10:62289540:C:T	3.98451e-36	-6.21526e-10	-0.607869	2.55668e-06	-6.21526e-10	-0.86951
62289983	chr10:62289983:T:C	1.27963e-36	0.138561	-1.88227	1.12328e-06	0.0914378	-1.78341
62290207	chr10:62290207:A:G	1.15211e-36	-6.21526e-10	-1.84869	1.01295e-06	-6.21526e-10	-1.79535
62291442	chr10:62291442:A:G	1.11419e-36	-6.21526e-10	-1.88215	9.22549e-07	-6.21526e-10	-1.88883
62292188	chr10:62292188:A:G	2.45043e-37	-1.82797	-1.56864	9.72965e-08	-2.39373	-1.74448
62292854	chr10:62292854:G:A	2.77094e-37	-1.8321	-1.44158	4.02423e-07	-1.23888	-1.47959
62293130	chr10:62293130:G:A	3.80447e-37	-1.83238	-1.12431	1.56927e-07	-2.3856	-1.27459
62293156	chr10:62293156:A:C	1.49536e-36	-6.21526e-10	-1.58792	1.26268e-06	-6.21526e-10	-1.57498
62293303	chr10:62293303:C:T	1.14145e-36	-6.21526e-10	-1.85799	1.05718e-06	-6.21526e-10	-1.75262
62293353	chr10:62293353:A:G	1.86386e-36	-6.21526e-10	-1.36763	1.8456e-06	-6.21526e-10	-1.19542
62293635	chr10:62293635:C:T	1.98374e-37	-1.94876	-1.65912	9.15156e-08	-2.40761	-1.79186
62293980	chr10:62293980:C:G	1.14293e-36	-6.21526e-10	-1.85669	1.00047e-06	-6.21526e-10	-1.80775
62294231	chr10:62294231:C:T	3.71459e-37	-1.81037	-1.17023	1.5138e-07	-2.38085	-1.31534
62294895	chr10:62294895:C:T	1.41861e-36	0.224099	-1.8647	1.09669e-06	0.168292	-1.88421
62295524	chr10:62295524:T:G	1.16863e-36	-6.21526e-10	-1.83445	1.03518e-06	-6.21526e-10	-1.77364
62295595	chr10:62295595:T:C	6.57644e-37	-2.40937	-1.06993e-09	5.54481e-07	-2.39794	-1.06993e-09
62295848	chr10:62295848:T:C	5.14454e-37	-1.81651	-0.838423	1.9233e-07	-2.38304	-1.07373
62295929	chr10:62295929:G:A	1.48274e-36	-6.21526e-10	-1.59639	1.19601e-06	-6.21526e-10	-1.62923
62296190	chr10:62296190:A:T	1.32395e-37	-2.25511	-1.75714	2.17034e-07	-1.79835	-1.53757
62296309	chr10:62296309:G:A	2.14294e-37	-1.64286	-1.88782	1.55755e-06	0.499308	-1.86442
62296347	chr10:62296347:T:A	1.88745e-37	-2.00898	-1.64865	9.19571e-08	-2.4094	-1.78526
62296382	chr10:62296382:T:A	1.12742e-37	-2.40131	-1.77163	2.08019e-07	-1.49375	-1.88459
62296823	chr10:62296823:A:G	1.34241e-36	-6.21526e-10	-1.69582	1.07209e-06	-6.21526e-10	-1.73861
62297289	chr10:62297289:A:G	6.60144e-37	-2.40558	-1.06993e-09	5.52686e-07	-2.40119	-1.06993e-09
62297443	chr10:62297443:A:G	1.75294e-37	-1.85327	-1.87831	1.52587e-06	0.504103	-1.88976
62298149	chr10:62298149:G:A	1.1308e-36	-6.21526e-10	-1.86736	9.75606e-07	-6.21526e-10	-1.83292
62298198	chr10:62298198:A:G	1.75653e-36	-6.21526e-10	-1.42694	1.60441e-06	-6.21526e-10	-1.33547
62298259	chr10:62298259:T:A	1.11039e-36	-6.21526e-10	-1.88557	9.44716e-07	-6.21526e-10	-1.86509
62298702	chr10:62298702:T:A	6.7758e-37	-2.37951	-1.06993e-09	5.54568e-07	-2.39779	-1.06993e-09
62298781	chr10:62298781:A:G	1.23383e-36	-6.21526e-10	-1.78016	1.02305e-06	-6.21526e-10	-1.78543
62299037	chr10:62299037:A:G	1.31682e-36	-6.21526e-10	-1.71506	1.09055e-06	-6.21526e-10	-1.72154
62299298	chr10:62299298:G:A	1.16182e-37	-2.38903	-1.75385	9.78875e-08	-2.33821	-1.79395
62299502	chr10:62299502:C:T	1.73671e-37	-2.28257	-1.45831	1.94467e-07	-2.17284	-1.27288
62299616	chr10:62299616:G:T	6.66318e-37	-2.39627	-1.06993e-09	5.82793e-07	-2.34814	-1.06993e-09
62299677	chr10:62299677:C:T	1.69543e-37	-2.31288	-1.45205	2.04856e-07	-2.12757	-1.2661
62299716	chr10:62299716:G:T	6.57905e-37	-2.40898	-1.06993e-09	5.552e-07	-2.39665	-1.06993e-09
62300104	chr10:62300104:T:C	1.76956e-37	-2.04105	-1.68109	1.07137e-07	-2.4094	-1.63246
62300115	chr10:62300115:T:C	2.91928e-36	-6.21526e-10	-0.918944	2.11201e-06	-6.21526e-10	-1.06058
62300235	chr10:62300235:GGAGC:G	2.98167e-36	-6.21526e-10	-0.897799	2.15083e-06	-6.21526e-10	-1.04237
62300241	chr10:62300241:C:A	2.89663e-36	-6.21526e-10	-0.926736	2.0941e-06	-6.21526e-10	-1.0691
62300245	chr10:62300245:A:G	2.89619e-36	-6.21526e-10	-0.926886	2.09389e-06	-6.21526e-10	-1.0692
62300246	chr10:62300246:AAGCTTGCAC:A	2.86367e-36	-6.21526e-10	-0.938179	2.0721e-06	-6.21526e-10	-1.07966
62300447	chr10:62300447:A:G	2.07472e-37	-2.29169	-1.27135	2.7449e-07	-2.14639	-0.954674
62300481	chr10:62300481:A:T	1.66884e-37	-2.29313	-1.48761	1.9132e-07	-2.15765	-1.30437
62300484	chr10:62300484:T:A	1.10255e-36	-1.89265	-1.06993e-09	8.32021e-07	-1.99212	-1.06993e-09
62300509	chr10:62300509:A:G	5.35648e-37	-0.75097	-1.86359	4.59543e-07	-0.703811	-1.88193
62300940	chr10:62300940:A:G	1.13024e-36	-6.21526e-10	-1.86785	9.23063e-07	-6.21526e-10	-1.88828
62301347	chr10:62301347:T:A	7.84915e-37	-2.23246	-1.06993e-09	8.44732e-07	-1.97696	-1.06993e-09
62301700	chr10:62301700:A:G	1.07312e-37	-2.33534	-1.88696	8.71932e-08	-2.4055	-1.84235
62301724	chr10:62301724:T:C	6.58926e-37	-2.40743	-1.06993e-09	6.25523e-07	-2.27739	-1.06993e-09
62301784	chr10:62301784:G:A	2.23449e-36	-6.21526e-10	-1.18627	1.91714e-06	-6.21526e-10	-1.15739
62301920	chr10:62301920:G:C	1.15329e-36	-6.21526e-10	-1.84766	9.63724e-07	-6.21526e-10	-1.84517
62301972	chr10:62301972:G:A	1.1757e-36	-6.21526e-10	-1.82842	9.38603e-07	-6.21526e-10	-1.87158
62302154	chr10:62302154:A:G	1.10649e-36	-6.21526e-10	-1.88908	9.37395e-07	-6.21526e-10	-1.87287
62302155	chr10:62302155:A:C	1.10629e-36	-6.21526e-10	-1.88927	9.36381e-07	-6.21526e-10	-1.87395
62302382	chr10:62302382:A:G	1.10783e-36	-6.21526e-10	-1.88788	9.22103e-07	-6.21526e-10	-1.88932
62302619	chr10:62302619:C:A	1.14772e-36	-6.21526e-10	-1.8525	9.27563e-07	-6.21526e-10	-1.88341
62302989	chr10:62302989:C:T	1.12967e-36	-6.21526e-10	-1.86835	9.73907e-07	-6.21526e-10	-1.83466
62303586	chr10:62303586:G:A	1.83843e-37	-2.06344	-1.62051	9.1803e-08	-2.40809	-1.78824
62303617	chr10:62303617:C:T	1.10664e-36	-6.21526e-10	-1.88895	9.22167e-07	-6.21526e-10	-1.88925
62303907	chr10:62303907:C:T	4.93852e-36	-6.21526e-10	-0.393217	3.06374e-06	-6.21526e-10	-0.688583
62305365	chr10:62305365:T:G	1.85502e-37	-2.39749	-1.27748	1.45868e-07	-2.31966	-1.41361
62305740	chr10:62305740:T:C	3.13524e-36	-6.21526e-10	-0.847576	2.53318e-06	-6.21526e-10	-0.878745
62306382	chr10:62306382:A:G	1.3737e-37	-2.37755	-1.59781	2.64876e-07	-1.78807	-1.34864
62306906	chr10:62306906:G:A	9.10842e-37	-2.08367	-1.06993e-09	9.84371e-07	-1.82397	-1.06993e-09
62307749	chr10:62307749:C:T	1.57609e-37	-2.40504	-1.43288	3.07045e-07	-1.74448	-1.2445
62307813	chr10:62307813:C:T	1.15403e-36	-6.21526e-10	-1.84702	9.64466e-07	-6.21526e-10	-1.8444
62307908	chr10:62307908:C:G	1.33287e-36	-6.21526e-10	-1.70295	1.03211e-06	-6.21526e-10	-1.77662
62308026	chr10:62308026:G:A	1.11854e-36	-6.21526e-10	-1.87826	9.311e-07	-6.21526e-10	-1.87961
62308564	chr10:62308564:C:T	1.10789e-36	-6.21526e-10	-1.88782	9.38061e-07	-6.21526e-10	-1.87216
62308584	chr10:62308584:C:T	5.68396e-37	-1.44134	-1.11388	3.1775e-05	2.89243	-1.24198
62309276	chr10:62309276:T:G	3.61705e-37	-2.37977	-0.627434	9.27561e-07	-1.87868	-0.00473313
62309314	chr10:62309314:T:C	1.42463e-36	-6.21526e-10	-1.63637	1.26633e-06	-6.21526e-10	-1.57209
62309352	chr10:62309352:C:A	1.59599e-36	-6.21526e-10	-1.52279	1.3089e-06	-6.21526e-10	-1.53903
62309398	chr10:62309398:G:A	1.15735e-36	-6.21526e-10	-1.84415	9.39387e-07	-6.21526e-10	-1.87075
62309911	chr10:62309911:A:C	1.11845e-36	-6.21526e-10	-1.87834	9.29429e-07	-6.21526e-10	-1.88141
62309981	chr10:62309981:T:C	9.89873e-37	-0.887152	-1.11331	5.3237e-07	-0.958124	-1.48051
62309986	chr10:62309986:C:T	1.14229e-36	-6.21526e-10	-1.85725	9.27862e-07	-6.21526e-10	-1.88309
62310031	chr10:62310031:G:A	3.01106e-36	-6.21526e-10	-0.887991	1.85773e-06	-6.21526e-10	-1.18887
62310167	chr10:62310167:G:A	1.30371e-36	-6.21526e-10	-1.72507	9.55988e-07	-6.21526e-10	-1.85323
62310220	chr10:62310220:T:G	1.58097e-37	-2.07864	-1.75618	9.21158e-08	-2.32669	-1.86624
62310460	chr10:62310460:A:G	1.32382e-37	-2.24739	-1.76496	1.79184e-07	-1.85671	-1.67086
62310655	chr10:62310655:T:C	8.98155e-37	-2.0977	-1.06993e-09	6.09543e-07	-2.30327	-1.06993e-09
62310758	chr10:62310758:T:C	1.4498e-36	-6.21526e-10	-1.61885	1.06762e-06	-6.21526e-10	-1.74279
62311000	chr10:62311000:C:T	1.24606e-37	-2.18834	-1.88454	9.38414e-08	-2.29029	-1.88408
62311001	chr10:62311001:G:A	2.24049e-36	-6.21526e-10	-1.18359	2.06515e-06	-6.21526e-10	-1.08302
62311047	chr10:62311047:A:C	1.13808e-36	-6.21526e-10	-1.86094	9.69196e-07	-6.21526e-10	-1.83951
62311320	chr10:62311320:A:G	1.31385e-37	-2.14276	-1.87714	9.65922e-08	-2.25736	-1.88812
62311345	chr10:62311345:T:A	1.13784e-36	-6.21526e-10	-1.86115	9.7041e-07	-6.21526e-10	-1.83826
62311375	chr10:62311375:C:CATT	1.03175e-37	-2.40887	-1.85274	8.79871e-08	-2.38295	-1.85584
62311440	chr10:62311440:C:T	1.13624e-36	-6.21526e-10	-1.86255	9.23493e-07	-6.21526e-10	-1.88781
62311578	chr10:62311578:C:T	1.28853e-36	-6.21526e-10	-1.73678	9.77557e-07	-6.21526e-10	-1.83092
62311595	chr10:62311595:G:A	1.18727e-36	-6.21526e-10	-1.81862	1.03071e-06	-6.21526e-10	-1.77797
62311729	chr10:62311729:T:C	6.91107e-37	-2.35974	-1.06993e-09	2.37865e-06	-0.941687	-1.06993e-09
62311801	chr10:62311801:A:G	1.01436e-37	-2.39896	-1.87965	1.14523e-07	-2.09322	-1.88198
62311831	chr10:62311831:G:A	1.94503e-37	-1.7576	-1.86999	2.8937e-07	-1.20598	-1.84229
62311871	chr10:62311871:C:T	1.30391e-37	-2.16273	-1.86477	9.52082e-08	-2.27018	-1.88973
62311949	chr10:62311949:A:G	1.10638e-36	-6.21526e-10	-1.88919	9.25365e-07	-6.21526e-10	-1.88579
62312001	chr10:62312001:A:G	1.18524e-36	-6.21526e-10	-1.82034	9.4586e-07	-6.21526e-10	-1.86388
62312319	chr10:62312319:ACAGG:A	1.49404e-36	-6.21526e-10	-1.5888	1.09712e-06	-6.21526e-10	-1.71553
62313056	chr10:62313056:G:A	1.27103e-37	-2.1799	-1.87314	9.39484e-08	-2.2837	-1.88953
62313057	chr10:62313057:T:C	2.84521e-37	-2.00536	-1.24187	1.92222e-07	-2.23867	-1.21865
62313233	chr10:62313233:A:G	1.27298e-37	-2.17903	-1.87247	9.40454e-08	-2.28258	-1.88962
62313421	chr10:62313421:C:G	1.255e-37	-2.1891	-1.87663	9.3419e-08	-2.29005	-1.88883
62313666	chr10:62313666:G:A	1.93899e-36	-6.21526e-10	-1.32811	1.56703e-06	-6.21526e-10	-1.35904
62313721	chr10:62313721:T:C	1.28988e-37	-2.15627	-1.88204	9.58806e-08	-2.2664	-1.88647
62314018	chr10:62314018:C:T	1.45502e-36	-6.21526e-10	-1.61526	1.12103e-06	-6.21526e-10	-1.69398
62314168	chr10:62314168:G:A	1.00172e-37	-2.40923	-1.88192	1.04765e-07	-2.17639	-1.88787
62314524	chr10:62314524:G:C	1.64045e-36	-6.21526e-10	-1.49531	1.38893e-06	-6.21526e-10	-1.47969
62314653	chr10:62314653:C:T	3.76754e-37	-1.76403	-1.20241	2.17788e-07	-1.91664	-1.41582
62314855	chr10:62314855:A:G	1.22753e-36	-6.21526e-10	-1.78528	1.03821e-06	-6.21526e-10	-1.77072
62314927	chr10:62314927:A:G	3.87858e-37	-1.72162	-1.21578	2.23569e-07	-1.87847	-1.42778
62314930	chr10:62314930:C:T	3.85276e-37	-1.72532	-1.21876	2.22337e-07	-1.88144	-1.43034
62315206	chr10:62315206:C:A	4.07991e-37	-1.71257	-1.17422	2.34206e-07	-1.87028	-1.3895
62315211	chr10:62315211:A:G	4.34765e-37	-1.70522	-1.11801	2.46023e-07	-1.86419	-1.34636
62315282	chr10:62315282:T:A	3.76524e-37	-1.74772	-1.21934	2.1881e-07	-1.90094	-1.42683
62315377	chr10:62315377:T:C	2.52357e-37	-1.73712	-1.63007	1.66188e-07	-1.92709	-1.67577
62315584	chr10:62315584:A:G	1.03104e-36	-1.95971	-1.06993e-09	7.03294e-07	-2.1602	-1.06993e-09
62315606	chr10:62315606:C:T	1.48067e-36	-6.21526e-10	-1.59779	1.12843e-06	-6.21526e-10	-1.68739
62315730	chr10:62315730:C:T	1.47002e-36	-6.21526e-10	-1.60501	1.43649e-06	-6.21526e-10	-1.44602
62315818	chr10:62315818:C:T	1.39926e-36	-6.21526e-10	-1.65434	1.08233e-06	-6.21526e-10	-1.72911
62316016	chr10:62316016:C:T	1.47082e-36	-6.21526e-10	-1.60446	1.21964e-06	-6.21526e-10	-1.60966
62316166	chr10:62316166:A:G	2.08512e-37	-1.6686	-1.88944	1.39268e-07	-1.91639	-1.86318
62316772	chr10:62316772:T:C	7.63893e-36	-6.21526e-10	0.042975	4.15143e-06	-6.21526e-10	-0.384767
62316841	chr10:62316841:T:C	1.151e-36	-6.21526e-10	-1.84965	9.88193e-07	-6.21526e-10	-1.8201
62316860	chr10:62316860:G:A	1.10805e-36	-6.21526e-10	-1.88768	9.21609e-07	-6.21526e-10	-1.88985
62317221	chr10:62317221:T:C	1.1206e-36	-6.21526e-10	-1.87642	9.42986e-07	-6.21526e-10	-1.86692
62317240	chr10:62317240:A:G	1.12055e-36	-6.21526e-10	-1.87647	9.42845e-07	-6.21526e-10	-1.86707
62317249	chr10:62317249:G:A	2.67276e-37	-2.2347	-1.07506	1.78061e-07	-2.28405	-1.2498
62317260	chr10:62317260:G:A	1.12016e-36	-6.21526e-10	-1.87681	9.42472e-07	-6.21526e-10	-1.86747
62317261	chr10:62317261:A:G	1.12016e-36	-6.21526e-10	-1.87681	9.42472e-07	-6.21526e-10	-1.86747
62317316	chr10:62317316:A:AG	1.11622e-36	-6.21526e-10	-1.88033	9.38503e-07	-6.21526e-10	-1.87169
62317334	chr10:62317334:T:A	1.11627e-36	-6.21526e-10	-1.88029	9.38559e-07	-6.21526e-10	-1.87163
62317398	chr10:62317398:G:A	2.56097e-37	-2.32254	-1.02995	1.73193e-07	-2.3579	-1.20366
62317427	chr10:62317427:G:A	1.27342e-36	-6.21526e-10	-1.74857	1.08574e-06	-6.21526e-10	-1.72595
62317691	chr10:62317691:C:T	1.12878e-36	-6.21526e-10	-1.86915	9.50489e-07	-6.21526e-10	-1.859
62318086	chr10:62318086:C:T	1.87802e-36	-6.21526e-10	-1.36006	1.72735e-06	-6.21526e-10	-1.26163
62318299	chr10:62318299:A:G	1.12923e-36	-6.21526e-10	-1.86874	9.50953e-07	-6.21526e-10	-1.85851
62318768	chr10:62318768:A:G	1.17367e-36	-6.21526e-10	-1.83015	1.02531e-06	-6.21526e-10	-1.78323
62319036	chr10:62319036:G:A	1.77654e-37	-1.83144	-1.88676	1.25546e-07	-2.00106	-1.88225
62319191	chr10:62319191:C:T	1.1338e-36	-6.21526e-10	-1.86471	9.55613e-07	-6.21526e-10	-1.85362
62319460	chr10:62319460:A:G	1.50116e-37	-2.3955	-1.49112	1.08333e-07	-2.40753	-1.62323
62319611	chr10:62319611:T:A	1.12891e-36	-6.21526e-10	-1.86903	9.50627e-07	-6.21526e-10	-1.85885
62319620	chr10:62319620:T:A	1.31366e-36	-6.21526e-10	-1.71746	1.09249e-06	-6.21526e-10	-1.71976
62319972	chr10:62319972:A:G	8.42115e-37	-2.16212	-1.06993e-09	7.18791e-07	-2.13841	-1.06993e-09
62320007	chr10:62320007:T:C	1.12898e-36	-6.21526e-10	-1.86897	9.50724e-07	-6.21526e-10	-1.85875
62320023	chr10:62320023:T:C	6.7538e-37	-2.38276	-1.06993e-09	2.06398e-06	-1.08358	-1.06993e-09
62320080	chr10:62320080:T:C	1.12426e-36	-6.21526e-10	-1.87315	9.45826e-07	-6.21526e-10	-1.86392
62320135	chr10:62320135:G:A	1.12895e-36	-6.21526e-10	-1.869	9.50678e-07	-6.21526e-10	-1.8588
62320155	chr10:62320155:C:T	2.41646e-36	-6.21526e-10	-1.10798	1.65689e-06	-6.21526e-10	-1.30328
62320336	chr10:62320336:G:A	1.13856e-36	-6.21526e-10	-1.86052	9.67347e-07	-6.21526e-10	-1.84142
62320527	chr10:62320527:A:G	7.63708e-37	-2.25985	-1.06993e-09	1.27221e-06	-1.56746	-1.06993e-09
62320683	chr10:62320683:C:T	1.15911e-36	-6.21526e-10	-1.84263	9.88922e-07	-6.21526e-10	-1.81936
62320775	chr10:62320775:T:C	1.12929e-36	-6.21526e-10	-1.86869	9.51051e-07	-6.21526e-10	-1.85841
62321006	chr10:62321006:T:C	6.64576e-36	-6.21526e-10	-0.0963033	4.00053e-06	-6.21526e-10	-0.421793
62321148	chr10:62321148:A:C	1.12681e-36	-6.21526e-10	-1.87089	9.48405e-07	-6.21526e-10	-1.86119
62321150	chr10:62321150:T:TATAA	3.07931e-36	-6.21526e-10	-0.865578	3.09502e-06	-6.21526e-10	-0.678426
62321239	chr10:62321239:A:G	1.48422e-36	-6.21526e-10	-1.59539	1.3002e-06	-6.21526e-10	-1.54571
62321464	chr10:62321464:G:T	6.6241e-37	-2.40215	-1.06993e-09	5.49192e-07	-2.40753	-1.06993e-09
62321472	chr10:62321472:A:G	1.82647e-36	-6.21526e-10	-1.3879	1.67612e-06	-6.21526e-10	-1.29174
62321474	chr10:62321474:A:G	3.24324e-36	-6.21526e-10	-0.813709	3.00364e-06	-6.21526e-10	-0.708396
62321867	chr10:62321867:G:C	1.12895e-36	-6.21526e-10	-1.869	9.50678e-07	-6.21526e-10	-1.8588
62322482	chr10:62322482:TA:T	1.11014e-36	-6.21526e-10	-1.88579	9.26927e-07	-6.21526e-10	-1.8841
62323260	chr10:62323260:A:G	1.47315e-37	-2.3869	-1.51857	1.06547e-07	-2.40363	-1.64375
62323512	chr10:62323512:T:C	8.13928e-37	-2.19617	-1.06993e-09	6.9502e-07	-2.17203	-1.06993e-09
62324064	chr10:62324064:G:C	1.27367e-36	-6.21526e-10	-1.74838	1.15057e-06	-6.21526e-10	-1.66796
62325026	chr10:62325026:T:C	1.7598e-37	-1.84098	-1.88669	1.24375e-07	-2.01032	-1.88235
62325281	chr10:62325281:C:G	1.13996e-36	-6.21526e-10	-1.85929	9.39804e-07	-6.21526e-10	-1.8703
62325461	chr10:62325461:G:A	1.10402e-37	-2.30641	-1.88749	9.59081e-08	-2.28575	-1.86683
62325826	chr10:62325826:T:A	1.16774e-36	-6.21526e-10	-1.83522	9.97009e-07	-6.21526e-10	-1.81122
62325841	chr10:62325841:A:G	1.16288e-36	-6.21526e-10	-1.83938	9.8208e-07	-6.21526e-10	-1.8263
62325942	chr10:62325942:A:T	1.13332e-37	-2.31405	-1.85367	1.08976e-07	-2.29505	-1.7298
62326723	chr10:62326723:A:G	2.2844e-36	-6.21526e-10	-1.16418	1.87176e-06	-6.21526e-10	-1.18134
62326765	chr10:62326765:G:A	1.81549e-37	-1.95721	-1.7393	1.38656e-07	-1.93138	-1.8526
62326903	chr10:62326903:C:T	1.98757e-36	-6.21526e-10	-1.30337	2.21396e-06	-6.21526e-10	-1.01344
62327054	chr10:62327054:T:C	1.15287e-36	-6.21526e-10	-1.84803	9.24789e-07	-6.21526e-10	-1.88641
62327331	chr10:62327331:T:A	1.15587e-36	-6.21526e-10	-1.84543	9.89411e-07	-6.21526e-10	-1.81887
62327443	chr10:62327443:T:A	1.14631e-36	-6.21526e-10	-1.85373	9.67756e-07	-6.21526e-10	-1.841
62327466	chr10:62327466:G:C	8.58622e-35	-6.21526e-10	2.46246	3.68032e-05	-6.21526e-10	1.79736
62327595	chr10:62327595:T:C	1.14708e-36	-6.21526e-10	-1.85306	9.68466e-07	-6.21526e-10	-1.84026
62327697	chr10:62327697:CAAA:C	1.14677e-36	-6.21526e-10	-1.85334	9.68201e-07	-6.21526e-10	-1.84054
62328485	chr10:62328485:C:T	1.1598e-37	-2.28958	-1.85503	1.11704e-07	-2.26907	-1.73105
62328500	chr10:62328500:T:C	1.14689e-36	-6.21526e-10	-1.85323	9.68291e-07	-6.21526e-10	-1.84044
62328734	chr10:62328734:A:C	1.14666e-36	-6.21526e-10	-1.85343	9.68082e-07	-6.21526e-10	-1.84066
62328895	chr10:62328895:C:T	1.11691e-37	-2.29266	-1.88965	9.84759e-08	-2.27056	-1.85561
62329200	chr10:62329200:G:T	7.02994e-37	-2.34269	-1.06993e-09	5.62306e-07	-2.38393	-1.06993e-09
62329451	chr10:62329451:C:T	8.64345e-35	-6.21526e-10	2.46911	3.70315e-05	-6.21526e-10	1.80355
62329743	chr10:62329743:ACTTATTTGGGT:A	1.19531e-37	-2.27762	-1.83684	1.17926e-07	-2.25441	-1.69151
62330583	chr10:62330583:T:G	1.08128e-37	-2.32508	-1.88964	9.47823e-08	-2.31091	-1.85348
62330795	chr10:62330795:T:C	1.10637e-36	-6.21526e-10	-1.8892	9.23815e-07	-6.21526e-10	-1.88746
62330867	chr10:62330867:T:G	1.14168e-36	-6.21526e-10	-1.85778	9.70304e-07	-6.21526e-10	-1.83837
62331150	chr10:62331150:T:C	1.13963e-36	-6.21526e-10	-1.85957	9.39557e-07	-6.21526e-10	-1.87057
62331398	chr10:62331398:C:T	2.84866e-36	-6.21526e-10	-0.943434	2.41375e-06	-6.21526e-10	-0.927038
62331900	chr10:62331900:T:G	2.53695e-36	-6.21526e-10	-1.05932	2.02537e-06	-6.21526e-10	-1.10247
62332392	chr10:62332392:T:C	8.42651e-35	-6.21526e-10	2.44369	3.61854e-05	-6.21526e-10	1.78044
62332514	chr10:62332514:G:T	1.19949e-36	-6.21526e-10	-1.80839	9.54661e-07	-6.21526e-10	-1.85462
62332797	chr10:62332797:G:A	1.21598e-36	-6.21526e-10	-1.79474	1.03163e-06	-6.21526e-10	-1.77708
62333096	chr10:62333096:G:T	1.79887e-37	-1.82782	-1.87789	1.5391e-07	-1.79017	-1.88943
62333179	chr10:62333179:G:C	1.72873e-36	-1.4429	-1.06993e-09	1.16149e-06	-1.65851	-1.06993e-09
62333201	chr10:62333201:A:G	1.13957e-36	-6.21526e-10	-1.85963	9.39559e-07	-6.21526e-10	-1.87057
62333832	chr10:62333832:A:T	1.14781e-36	-6.21526e-10	-1.85243	9.7686e-07	-6.21526e-10	-1.83163
62334133	chr10:62334133:T:A	6.5783e-37	-2.40909	-1.06993e-09	5.5047e-07	-2.4052	-1.06993e-09
62334225	chr10:62334225:G:C	4.41546e-36	-6.21526e-10	-0.505171	2.83719e-06	-6.21526e-10	-0.765407
62334298	chr10:62334298:G:A	1.7586e-37	-1.83905	-1.88931	1.25451e-07	-2.00834	-1.87573
62334384	chr10:62334384:T:C	3.84976e-36	-6.21526e-10	-0.642271	3.7034e-06	-6.21526e-10	-0.49897
62334407	chr10:62334407:C:T	1.27242e-37	-2.38688	-1.66507	1.52186e-07	-2.3706	-1.32028
62334463	chr10:62334463:G:C	1.14451e-37	-2.286	-1.87189	9.62797e-08	-2.2625	-1.88622
62334543	chr10:62334543:T:C	1.14031e-37	-2.27227	-1.8893	1.02449e-07	-2.2489	-1.83771
62334974	chr10:62334974:A:G	1.13655e-37	-2.27515	-1.88972	1.01685e-07	-2.25161	-1.84248
62335223	chr10:62335223:G:A	1.49364e-37	-2.39382	-1.49783	1.08083e-07	-2.40663	-1.62645
62335646	chr10:62335646:G:A	4.00556e-36	-6.21526e-10	-0.6026	3.85752e-06	-6.21526e-10	-0.458196
62335693	chr10:62335693:G:A	6.67666e-35	-6.21526e-10	2.21092	3.11167e-05	-6.21526e-10	1.62953
62335748	chr10:62335748:C:T	1.15188e-37	-2.29594	-1.85554	9.48676e-08	-2.27373	-1.88976
62335771	chr10:62335771:C:G	8.62862e-35	-6.21526e-10	2.46739	3.69785e-05	-6.21526e-10	1.80211
62336789	chr10:62336789:T:C	6.5136e-36	-6.21526e-10	-0.116389	3.93433e-06	-6.21526e-10	-0.43848
62337328	chr10:62337328:GT:G	1.14134e-37	-2.27123	-1.88943	1.0257e-07	-2.24711	-1.83832
62337821	chr10:62337821:GATAA:G	1.10564e-36	-6.21526e-10	-1.88985	9.21751e-07	-6.21526e-10	-1.8897
62337898	chr10:62337898:AT:A	1.64687e-37	-1.92867	-1.86532	1.33744e-07	-1.9316	-1.88844
62338093	chr10:62338093:C:T	1.15651e-36	-6.21526e-10	-1.84488	9.25816e-07	-6.21526e-10	-1.8853
62338250	chr10:62338250:A:G	1.1918e-37	-2.28085	-1.83655	1.16426e-07	-2.26132	-1.69739
62338271	chr10:62338271:C:A	8.30457e-37	-2.17606	-1.06993e-09	6.01743e-07	-2.31615	-1.06993e-09
62338441	chr10:62338441:A:G	1.31294e-36	-6.21526e-10	-1.71801	1.09188e-06	-6.21526e-10	-1.72032
62338528	chr10:62338528:T:C	1.49071e-36	-6.21526e-10	-1.59103	1.26942e-06	-6.21526e-10	-1.56966
62338791	chr10:62338791:C:T	1.37131e-37	-2.38192	-1.59518	1.06898e-07	-2.34813	-1.69597
62339378	chr10:62339378:C:T	1.60348e-37	-1.94506	-1.87564	1.36475e-07	-1.91006	-1.88978
62339507	chr10:62339507:AG:A	7.23244e-37	-2.31429	-1.06993e-09	6.70536e-07	-2.2079	-1.06993e-09
62339945	chr10:62339945:A:G	1.13935e-37	-2.28932	-1.87309	9.60163e-08	-2.2658	-1.88566
62340071	chr10:62340071:C:T	1.7903e-37	-1.82115	-1.88934	1.27245e-07	-1.9943	-1.87556
62340471	chr10:62340471:C:T	8.86146e-35	-6.21526e-10	2.49401	3.79066e-05	-6.21526e-10	1.8269
62340605	chr10:62340605:C:T	7.23104e-37	-2.31448	-1.06993e-09	6.70357e-07	-2.20817	-1.06993e-09
62340959	chr10:62340959:C:A	1.13672e-36	-6.21526e-10	-1.86214	9.60179e-07	-6.21526e-10	-1.84886
62341589	chr10:62341589:G:T	1.19585e-37	-2.27946	-1.83456	1.17036e-07	-2.25987	-1.69362
62341850	chr10:62341850:G:A	2.29453e-35	-6.21526e-10	1.14283	1.14873e-05	-6.21526e-10	0.633022
62341994	chr10:62341994:G:A	1.66768e-37	-1.89165	-1.88979	1.2039e-07	-2.05298	-1.87225
62342406	chr10:62342406:A:T	1.15578e-37	-2.25855	-1.88954	1.03708e-07	-2.23428	-1.84012
62342504	chr10:62342504:C:T	1.40438e-37	-2.3893	-1.56397	1.02645e-07	-2.40473	-1.67997
62342732	chr10:62342732:T:G	1.15162e-36	-6.21526e-10	-1.84911	9.24496e-07	-6.21526e-10	-1.88673
62342904	chr10:62342904:A:G	1.9699e-36	-6.21526e-10	-1.3123	1.70687e-06	-6.21526e-10	-1.27356
62343004	chr10:62343004:C:T	1.34003e-36	-6.21526e-10	-1.69759	1.31351e-06	-6.21526e-10	-1.53551
62343069	chr10:62343069:C:T	1.13843e-36	-6.21526e-10	-1.86063	9.61836e-07	-6.21526e-10	-1.84713
62343131	chr10:62343131:T:G	6.91385e-37	-2.35934	-1.06993e-09	5.92238e-07	-2.33207	-1.06993e-09
62343573	chr10:62343573:G:A	7.24594e-37	-2.31243	-1.06993e-09	6.7234e-07	-2.20521	-1.06993e-09
62343947	chr10:62343947:G:C	8.67319e-35	-6.21526e-10	2.47254	3.71714e-05	-6.21526e-10	1.80732
62343990	chr10:62343990:G:A	6.5136e-36	-6.21526e-10	-0.116389	3.93433e-06	-6.21526e-10	-0.43848
62344144	chr10:62344144:C:T	8.78794e-35	-6.21526e-10	2.48568	3.76154e-05	-6.21526e-10	1.81919
62344208	chr10:62344208:C:T	1.16151e-37	-2.27938	-1.86376	1.10706e-07	-2.25833	-1.75077
62344488	chr10:62344488:T:C	2.31825e-37	-2.3229	-1.12915	1.57655e-07	-2.35625	-1.29932
62344607	chr10:62344607:T:A	1.15705e-36	-6.21526e-10	-1.8444	9.25832e-07	-6.21526e-10	-1.88528
62344739	chr10:62344739:T:C	1.15874e-36	-6.21526e-10	-1.84295	9.26223e-07	-6.21526e-10	-1.88486
62345229	chr10:62345229:T:G	1.74701e-37	-1.84579	-1.88917	1.24538e-07	-2.01502	-1.87635
62345345	chr10:62345345:C:G	8.00296e-35	-6.21526e-10	2.39211	3.45651e-05	-6.21526e-10	1.73462
62345392	chr10:62345392:A:G	1.4706e-37	-2.02281	-1.88439	1.06566e-07	-2.16246	-1.88475
62345562	chr10:62345562:G:A	2.04156e-37	-1.94872	-1.63043	1.49421e-07	-1.92288	-1.78633
62345610	chr10:62345610:C:T	1.84447e-37	-1.79134	-1.88934	1.30739e-07	-1.96721	-1.87556
62346328	chr10:62346328:A:G	1.15056e-36	-6.21526e-10	-1.85004	9.24262e-07	-6.21526e-10	-1.88698
62346544	chr10:62346544:T:C	1.17021e-37	-2.27288	-1.8628	1.11756e-07	-2.25081	-1.74885
62347268	chr10:62347268:C:T	1.5819e-36	-1.53165	-1.06993e-09	1.07663e-06	-1.73439	-1.06993e-09
62347295	chr10:62347295:G:A	1.86584e-35	0.936012	-1.06993e-09	3.15785e-05	1.64426	-1.06993e-09
62347541	chr10:62347541:G:A	2.93069e-36	-0.915046	-1.06993e-09	5.49169e-07	-2.40757	-1.06993e-09
62347936	chr10:62347936:A:G	8.62787e-37	-2.13787	-1.06993e-09	6.17061e-07	-2.29101	-1.06993e-09
62348017	chr10:62348017:AC:A	1.27564e-37	-2.34606	-1.70337	9.9861e-08	-2.3743	-1.7379
62348332	chr10:62348332:T:A	6.5136e-36	-6.21526e-10	-0.116389	3.93433e-06	-6.21526e-10	-0.43848
62348536	chr10:62348536:T:C	2.59298e-36	-6.21526e-10	-1.03748	2.19569e-06	-6.21526e-10	-1.02172
62348556	chr10:62348556:G:T	6.77436e-37	-2.37972	-1.06993e-09	5.49436e-07	-2.40708	-1.06993e-09
62349287	chr10:62349287:A:G	1.16825e-37	-2.26266	-1.87471	9.89752e-08	-2.23633	-1.88477
62349292	chr10:62349292:C:T	1.17596e-37	-2.26367	-1.86711	1.11842e-07	-2.24011	-1.75878
62349293	chr10:62349293:G:A	1.15953e-36	-6.21526e-10	-1.84226	9.91596e-07	-6.21526e-10	-1.81666
62349665	chr10:62349665:G:A	1.10801e-36	-6.21526e-10	-1.88772	9.33426e-07	-6.21526e-10	-1.87711
62350278	chr10:62350278:C:T	1.17298e-37	-2.24403	-1.88929	1.05744e-07	-2.21782	-1.83713
62350363	chr10:62350363:G:A	1.44907e-37	-2.39645	-1.52549	1.0546e-07	-2.40766	-1.64999
62350378	chr10:62350378:G:A	1.15463e-36	-6.21526e-10	-1.8465	9.25085e-07	-6.21526e-10	-1.88609
62350414	chr10:62350414:A:G	1.1086e-36	-6.21526e-10	-1.88719	9.28192e-07	-6.21526e-10	-1.88274
62350771	chr10:62350771:T:C	1.10862e-36	-6.21526e-10	-1.88717	9.28206e-07	-6.21526e-10	-1.88272
62351160	chr10:62351160:C:T	1.2922e-36	-6.21526e-10	-1.73394	1.0731e-06	-6.21526e-10	-1.73767
62351293	chr10:62351293:T:C	1.1402e-36	-6.21526e-10	-1.85908	9.39938e-07	-6.21526e-10	-1.87016
62351375	chr10:62351375:C:T	1.24423e-37	-2.25374	-1.82061	1.23621e-07	-2.23247	-1.66628
62351383	chr10:62351383:A:G	3.89236e-37	-2.30509	-0.628767	2.45481e-07	-2.34199	-0.87077
62351495	chr10:62351495:C:T	1.19525e-36	-6.21526e-10	-1.81192	9.52065e-07	-6.21526e-10	-1.85734
62352145	chr10:62352145:T:C	1.16776e-37	-2.24867	-1.88911	1.0525e-07	-2.2249	-1.83474
62352500	chr10:62352500:G:T	1.8513e-36	-6.21526e-10	-1.37439	1.52738e-06	-6.21526e-10	-1.38467
62352931	chr10:62352931:G:A	2.41936e-37	-1.84725	-1.56211	1.76853e-07	-1.81228	-1.72837
62354619	chr10:62354619:G:A	1.11254e-36	-6.21526e-10	-1.88364	9.43293e-07	-6.21526e-10	-1.8666
62354631	chr10:62354631:T:A	1.72708e-37	-1.85712	-1.88931	1.23585e-07	-2.02338	-1.87566
62354700	chr10:62354700:C:T	2.43713e-37	-2.33774	-1.06431	1.65143e-07	-2.36972	-1.23944
62355640	chr10:62355640:T:C	1.14233e-36	-6.21526e-10	-1.85721	9.41392e-07	-6.21526e-10	-1.86862
62356180	chr10:62356180:T:C	1.16846e-37	-2.26472	-1.87246	9.86185e-08	-2.23884	-1.88588
62356239	chr10:62356239:A:C	1.16584e-36	-6.21526e-10	-1.83684	9.95924e-07	-6.21526e-10	-1.8123
62356451	chr10:62356451:G:A	8.64392e-35	-6.21526e-10	2.46916	3.70438e-05	-6.21526e-10	1.80388
62356470	chr10:62356470:C:T	6.78521e-37	-2.37812	-1.06993e-09	5.49203e-07	-2.40751	-1.06993e-09
62356850	chr10:62356850:C:T	1.74524e-36	-6.21526e-10	-1.43339	1.19004e-06	-6.21526e-10	-1.63423
62357098	chr10:62357098:G:A	1.2486e-36	-6.21526e-10	-1.76826	1.12868e-06	-6.21526e-10	-1.68717
62357218	chr10:62357218:C:G	4.09946e-36	-6.21526e-10	-0.579426	3.96336e-06	-6.21526e-10	-0.431129
62357248	chr10:62357248:C:T	1.16083e-37	-2.26462	-1.87912	9.94491e-08	-2.23767	-1.87866
62357621	chr10:62357621:C:T	1.12564e-36	-6.21526e-10	-1.87193	9.2189e-07	-6.21526e-10	-1.88955
62357781	chr10:62357781:GA:G	1.17591e-37	-2.25456	-1.87627	9.99394e-08	-2.22767	-1.88374
62357799	chr10:62357799:A:G	1.23749e-37	-2.24947	-1.83031	1.21849e-07	-2.22738	-1.68581
62357827	chr10:62357827:T:C	1.15162e-36	-6.21526e-10	-1.84911	9.24496e-07	-6.21526e-10	-1.88673
62357997	chr10:62357997:C:T	1.87063e-37	-1.78371	-1.88288	1.39074e-07	-1.94363	-1.83734
62358087	chr10:62358087:G:A	1.27445e-37	-2.37467	-1.67568	1.51844e-07	-2.3548	-1.33832
62358292	chr10:62358292:A:T	1.1659e-37	-2.25017	-1.8892	1.05171e-07	-2.22407	-1.83632
62358616	chr10:62358616:A:G	1.75034e-37	-1.85312	-1.87993	1.50293e-07	-1.81424	-1.88915
62358619	chr10:62358619:T:C	4.57447e-36	-1.7617	1.29191	2.49966e-06	-1.92727	1.03521
62358651	chr10:62358651:C:T	1.33099e-37	-2.11783	-1.88912	1.09231e-07	-2.13271	-1.8898
62358678	chr10:62358678:T:C	1.78874e-37	-1.822	-1.88935	1.27474e-07	-1.99257	-1.87549
62358710	chr10:62358710:C:T	8.57551e-37	-2.14396	-1.06993e-09	8.54463e-07	-1.9655	-1.06993e-09
62358897	chr10:62358897:C:G	1.29515e-37	-2.38696	-1.64728	9.62564e-08	-2.40366	-1.7453
62359535	chr10:62359535:A:G	2.54932e-36	-6.21526e-10	-1.05446	2.03498e-06	-6.21526e-10	-1.09773
62359638	chr10:62359638:C:T	1.17592e-37	-2.27035	-1.86047	1.1267e-07	-2.24815	-1.74336
62359752	chr10:62359752:A:G	4.532e-36	-1.76734	1.28822	2.47839e-06	-1.93297	1.03236
62359821	chr10:62359821:TTAAG:T	1.30716e-37	-2.38727	-1.63774	9.69614e-08	-2.40382	-1.73785
62360543	chr10:62360543:C:T	1.16278e-37	-2.25258	-1.88947	1.04514e-07	-2.22713	-1.83952
62361063	chr10:62361063:G:C	1.1689e-37	-2.27392	-1.86288	1.1158e-07	-2.25228	-1.74895
62361134	chr10:62361134:GA:G	8.06318e-37	-2.20556	-1.06993e-09	8.51858e-07	-1.96856	-1.06993e-09
62361136	chr10:62361136:A:C	8.06336e-37	-2.20554	-1.06993e-09	8.51934e-07	-1.96847	-1.06993e-09
62361173	chr10:62361173:A:C	1.23894e-36	-6.21526e-10	-1.77603	1.2092e-06	-6.21526e-10	-1.61827
62362204	chr10:62362204:G:A	2.00071e-35	1.0058	-1.06993e-09	3.39467e-05	1.71657	-1.06993e-09
62362657	chr10:62362657:T:C	1.11366e-36	-6.21526e-10	-1.88263	9.30585e-07	-6.21526e-10	-1.88016
62363048	chr10:62363048:A:G	1.29381e-37	-2.38647	-1.6488	9.62385e-08	-2.40342	-1.74573
62363167	chr10:62363167:G:A	1.13988e-36	-6.21526e-10	-1.85936	9.39748e-07	-6.21526e-10	-1.87036
62363284	chr10:62363284:C:CA	7.22297e-35	-6.21526e-10	2.28957	3.14358e-05	-6.21526e-10	1.63973
62363626	chr10:62363626:C:T	1.87281e-37	-2.3787	-1.28672	1.35123e-07	-2.39739	-1.4124
62363710	chr10:62363710:C:T	1.22257e-36	-6.21526e-10	-1.78932	9.46229e-07	-6.21526e-10	-1.86349
62363878	chr10:62363878:C:T	4.59879e-36	-1.73544	1.27095	2.52268e-06	-1.90714	1.02424
62363936	chr10:62363936:A:T	1.31398e-37	-2.40713	-1.61268	9.55329e-08	-2.40025	-1.75625
62364332	chr10:62364332:C:T	1.15262e-36	-6.21526e-10	-1.84824	9.82214e-07	-6.21526e-10	-1.82617
62364338	chr10:62364338:C:A	2.22616e-37	-2.31133	-1.18126	1.51664e-07	-2.34684	-1.34747
62364415	chr10:62364415:G:A	1.10953e-36	-6.21526e-10	-1.88635	9.41185e-07	-6.21526e-10	-1.86884
62365643	chr10:62365643:G:A	1.01942e-37	-2.40832	-1.86531	8.39779e-08	-2.39628	-1.88914
62365829	chr10:62365829:G:C	1.25497e-37	-2.21279	-1.85297	1.02659e-07	-2.19471	-1.88985
62365856	chr10:62365856:A:G	1.19785e-37	-2.23419	-1.87815	1.10821e-07	-2.22024	-1.78782
62365923	chr10:62365923:C:T	1.97746e-37	-1.73357	-1.87749	1.50015e-07	-1.87201	-1.83323
62366040	chr10:62366040:C:T	1.76043e-37	-2.33426	-1.39305	1.24381e-07	-2.36512	-1.5275
62366803	chr10:62366803:C:T	5.8503e-35	-6.21526e-10	2.0788	2.6011e-05	-6.21526e-10	1.4503
62367219	chr10:62367219:G:A	6.48737e-35	-6.21526e-10	2.18216	2.86493e-05	-6.21526e-10	1.54691
62367370	chr10:62367370:C:T	2.79564e-36	-6.21526e-10	-0.962222	2.24537e-06	-6.21526e-10	-0.999351
62367529	chr10:62367529:G:T	1.15269e-36	-6.21526e-10	-1.84819	9.24016e-07	-6.21526e-10	-1.88725
62367937	chr10:62367937:G:A	1.81026e-36	-6.21526e-10	-1.39681	1.51648e-06	-6.21526e-10	-1.39183
62367956	chr10:62367956:C:A	1.11473e-37	-2.39606	-1.7882	1.02553e-07	-2.30637	-1.77923
62368330	chr10:62368330:C:T	1.25224e-37	-2.2154	-1.85253	1.02297e-07	-2.19824	-1.88985
62368379	chr10:62368379:T:G	7.78293e-36	-6.21526e-10	0.0616504	4.57119e-06	-6.21526e-10	-0.288447
62368696	chr10:62368696:C:A	1.01664e-37	-2.40751	-1.86885	8.41663e-08	-2.39348	-1.88971
62368741	chr10:62368741:A:C	2.00489e-36	-6.21526e-10	-1.2947	1.2355e-06	-6.21526e-10	-1.59675
62368846	chr10:62368846:TG:T	1.99741e-36	-6.21526e-10	-1.29843	1.74088e-06	-6.21526e-10	-1.25383
62369154	chr10:62369154:T:C	2.39044e-37	-1.69599	-1.7254	1.85159e-07	-1.65116	-1.84359
62369195	chr10:62369195:C:A	3.30169e-37	-1.4278	-1.67064	2.65908e-07	-1.6516	-1.48122
62369221	chr10:62369221:A:G	1.31224e-36	-6.21526e-10	-1.71855	1.14508e-06	-6.21526e-10	-1.67275
62369291	chr10:62369291:A:C	1.78633e-37	-2.33112	-1.38158	1.25261e-07	-2.36383	-1.52175
62369399	chr10:62369399:C:A	2.44736e-35	-6.21526e-10	1.20731	1.26274e-05	-6.21526e-10	0.727649
62369512	chr10:62369512:G:A	1.25284e-36	-6.21526e-10	-1.76487	1.05424e-06	-6.21526e-10	-1.7554
62369559	chr10:62369559:C:A	3.90603e-36	-1.64101	1.01325	2.24397e-06	-1.77682	0.776846
62369757	chr10:62369757:T:A	1.86536e-37	-1.84032	-1.82909	1.77808e-07	-1.79215	-1.74312
62369782	chr10:62369782:TTC:T	2.05614e-36	-6.21526e-10	-1.26945	1.7707e-06	-6.21526e-10	-1.23685
62371417	chr10:62371417:A:T	1.10253e-36	-1.89267	-1.06993e-09	9.31267e-07	-1.87943	-1.06993e-09
62371444	chr10:62371444:A:G	6.82221e-37	-2.37268	-1.06993e-09	5.85936e-07	-2.34277	-1.06993e-09
62371446	chr10:62371446:A:T	1.77933e-36	-6.21526e-10	-1.41405	1.14419e-06	-6.21526e-10	-1.67352
62371491	chr10:62371491:C:T	1.15776e-36	-6.21526e-10	-1.8438	9.52412e-07	-6.21526e-10	-1.85698
62371519	chr10:62371519:G:T	1.1727e-37	-2.24429	-1.88927	1.10166e-07	-2.21068	-1.80331
62371871	chr10:62371871:C:G	2.07422e-36	-6.21526e-10	-1.2607	1.80938e-06	-6.21526e-10	-1.21524
62371924	chr10:62371924:C:T	1.00712e-37	-2.40426	-1.88151	8.4999e-08	-2.38429	-1.88905
62372033	chr10:62372033:G:A	1.19614e-37	-2.22397	-1.88979	1.11524e-07	-2.1889	-1.81284
62372326	chr10:62372326:G:A	1.31196e-36	-6.21526e-10	-1.71876	1.14518e-06	-6.21526e-10	-1.67266
62372368	chr10:62372368:A:G	9.05795e-35	-6.21526e-10	2.51595	4.03408e-05	-6.21526e-10	1.88914
62372371	chr10:62372371:G:A	1.99412e-37	-1.778	-1.82466	1.6223e-07	-1.73953	-1.88744
62372618	chr10:62372618:C:CCACTG	1.25737e-37	-2.21785	-1.84599	1.29979e-07	-2.18649	-1.66211
62373913	chr10:62373913:C:T	1.04421e-36	-1.94702	-1.06993e-09	5.5562e-07	-2.39589	-1.06993e-09
62374576	chr10:62374576:G:A	1.20867e-37	-2.21877	-1.88457	1.16399e-07	-2.1944	-1.76455
62374747	chr10:62374747:A:C	8.19516e-35	-6.21526e-10	2.41585	3.71016e-05	-6.21526e-10	1.80544
62374861	chr10:62374861:C:A	2.00444e-36	-6.21526e-10	-1.29492	1.23522e-06	-6.21526e-10	-1.59697
62375029	chr10:62375029:G:C	3.36792e-36	-6.21526e-10	-0.775986	1.93956e-06	-6.21526e-10	-1.14576
62375270	chr10:62375270:C:G	1.19179e-37	-2.23173	-1.88568	1.14188e-07	-2.2013	-1.77683
62375635	chr10:62375635:C:CA	1.03177e-37	-2.40261	-1.85898	8.51985e-08	-2.38271	-1.88828
62375881	chr10:62375881:TC:T	2.21745e-37	-1.6069	-1.8896	2.00163e-07	-1.56203	-1.85482
62376313	chr10:62376313:G:C	1.46632e-36	-6.21526e-10	-1.60753	1.074e-06	-6.21526e-10	-1.73683
62376951	chr10:62376951:CAG:C	2.49513e-37	-1.60492	-1.77361	2.38516e-07	-1.57046	-1.67108
62376992	chr10:62376992:G:C	1.68433e-36	-6.21526e-10	-1.46892	1.81654e-06	-6.21526e-10	-1.21129
62377116	chr10:62377116:C:T	1.28807e-37	-2.18404	-1.85568	1.06853e-07	-2.15591	-1.88862
62377165	chr10:62377165:C:A	2.52004e-36	-6.21526e-10	-1.06601	1.99152e-06	-6.21526e-10	-1.11932
62377297	chr10:62377297:G:C	1.30087e-37	-2.21142	-1.81842	1.27891e-07	-2.20739	-1.6574
62377366	chr10:62377366:C:T	1.67793e-36	-6.21526e-10	-1.47272	1.5466e-06	-6.21526e-10	-1.37216
62377840	chr10:62377840:A:G	1.5333e-37	-2.14447	-1.72097	1.46967e-07	-2.10401	-1.62176
62378396	chr10:62378396:T:C	1.20811e-37	-2.22698	-1.87683	1.1083e-07	-2.22298	-1.785
62378528	chr10:62378528:A:G	1.24624e-36	-6.21526e-10	-1.77015	1.07573e-06	-6.21526e-10	-1.73522
62379068	chr10:62379068:G:A	2.72466e-37	-1.45711	-1.83341	2.23542e-07	-1.42503	-1.88134
62379167	chr10:62379167:C:T	6.88218e-37	-2.36393	-1.06993e-09	2.39398e-06	-0.935264	-1.06993e-09
62379198	chr10:62379198:A:G	1.14622e-37	-2.26671	-1.88969	1.00186e-07	-2.21948	-1.88946
62379319	chr10:62379319:C:T	1.38995e-36	-6.21526e-10	-1.66102	1.0541e-06	-6.21526e-10	-1.75554
62379593	chr10:62379593:T:C	3.19614e-37	-1.65583	-1.47509	2.87043e-07	-1.76538	-1.29097
62379823	chr10:62379823:C:T	9.97905e-38	-2.40592	-1.88904	8.73276e-08	-2.39801	-1.8483
62380659	chr10:62380659:A:G	1.2844e-36	-6.21526e-10	-1.73999	1.22837e-06	-6.21526e-10	-1.60253
62380766	chr10:62380766:T:C	1.20372e-37	-2.22086	-1.88659	1.05156e-07	-2.17358	-1.88695
62380888	chr10:62380888:T:C	1.27192e-37	-2.17249	-1.87985	1.15722e-07	-2.17236	-1.79243
62381499	chr10:62381499:C:T	1.17873e-36	-6.21526e-10	-1.82584	9.21788e-07	-6.21526e-10	-1.88966
62381546	chr10:62381546:G:C	8.66561e-36	-6.21526e-10	0.16908	8.67857e-06	-6.21526e-10	0.352636
62381673	chr10:62381673:A:G	1.92184e-37	-2.06135	-1.57824	1.29713e-07	-2.03351	-1.81715
62381907	chr10:62381907:G:A	1.35538e-37	-2.19984	-1.78895	1.34711e-07	-2.20222	-1.61063
62382107	chr10:62382107:T:C	8.59099e-37	-2.14215	-1.06993e-09	7.39888e-07	-2.10948	-1.06993e-09
62382204	chr10:62382204:T:G	2.54475e-37	-1.47728	-1.88155	2.17083e-07	-1.45033	-1.88536
62382390	chr10:62382390:T:C	1.2708e-36	-6.21526e-10	-1.75064	9.8576e-07	-6.21526e-10	-1.82256
62382421	chr10:62382421:G:A	1.74908e-36	-6.21526e-10	-1.43119	1.4174e-06	-6.21526e-10	-1.4594
62382892	chr10:62382892:A:T	1.08243e-35	-6.21526e-10	0.391508	5.9685e-06	-6.21526e-10	-0.021724
62382989	chr10:62382989:G:A	2.29788e-37	-1.5731	-1.88777	1.71301e-07	-1.71136	-1.8612
62383572	chr10:62383572:C:T	2.35137e-36	-6.21526e-10	-1.13528	1.69581e-06	-6.21526e-10	-1.28006
62383583	chr10:62383583:CA:C	2.55654e-36	-1.05163	-1.06993e-09	5.4856e-07	-2.40868	-1.06993e-09
62383974	chr10:62383974:A:G	1.17554e-36	-6.21526e-10	-1.82856	9.29913e-07	-6.21526e-10	-1.88088
62384001	chr10:62384001:C:T	8.5207e-36	-6.21526e-10	0.152217	8.52554e-06	-6.21526e-10	0.334846
62384148	chr10:62384148:G:C	8.10703e-37	-2.20014	-1.06993e-09	6.051e-07	-2.31058	-1.06993e-09
62384423	chr10:62384423:C:G	2.50292e-37	-1.50005	-1.87535	2.11739e-07	-1.47213	-1.88849
62384580	chr10:62384580:G:A	6.57852e-37	-2.40906	-1.06993e-09	1.45214e-06	-1.43518	-1.06993e-09
62384799	chr10:62384799:G:A	1.69945e-35	-6.21526e-10	0.842607	1.76946e-05	-6.21526e-10	1.06504
62385327	chr10:62385327:G:A	1.21237e-37	-2.21604	-1.88425	1.05838e-07	-2.16425	-1.88982
62385784	chr10:62385784:G:A	1.23506e-37	-2.19836	-1.88339	1.07994e-07	-2.14419	-1.88972
62385868	chr10:62385868:A:G	9.12907e-35	-6.21526e-10	2.52377	4.17567e-05	-6.21526e-10	1.92364
62386167	chr10:62386167:G:T	1.91588e-37	-2.07037	-1.57232	1.29037e-07	-2.04243	-1.81344
62386783	chr10:62386783:A:G	7.39322e-35	-6.21526e-10	2.31287	3.41735e-05	-6.21526e-10	1.72323
62386853	chr10:62386853:CAATGAATTTAAT:C	1.12189e-36	-6.21526e-10	-1.87526	9.2297e-07	-6.21526e-10	-1.88838
62386890	chr10:62386890:G:A	1.22188e-37	-2.21186	-1.88061	1.06421e-07	-2.15947	-1.8891
62387447	chr10:62387447:C:T	1.32714e-36	-6.21526e-10	-1.70725	1.28155e-06	-6.21526e-10	-1.56015
62387946	chr10:62387946:A:G	1.11693e-36	-6.21526e-10	-1.8797	9.22933e-07	-6.21526e-10	-1.88842
62388076	chr10:62388076:G:A	1.3413e-36	-6.21526e-10	-1.69664	1.30081e-06	-6.21526e-10	-1.54523
62388098	chr10:62388098:A:G	1.80507e-36	-6.21526e-10	-1.39968	1.46507e-06	-6.21526e-10	-1.42632
62388366	chr10:62388366:C:A	1.49722e-36	-6.21526e-10	-1.58667	1.00979e-06	-6.21526e-10	-1.79847
62388922	chr10:62388922:A:G	7.95961e-37	-2.21849	-1.06993e-09	7.42847e-07	-2.10549	-1.06993e-09
62388943	chr10:62388943:T:C	1.79311e-37	-2.04904	-1.65987	1.24755e-07	-2.02475	-1.86487
62389690	chr10:62389690:G:A	1.12196e-36	-6.21526e-10	-1.87521	9.24029e-07	-6.21526e-10	-1.88723
62389722	chr10:62389722:C:A	1.58315e-37	-1.94826	-1.8852	1.28255e-07	-2.05217	-1.80978
62389873	chr10:62389873:A:G	2.15337e-37	-2.0592	-1.46663	5.41769e-07	-1.30095	-1.12018
62390052	chr10:62390052:C:G	1.95511e-37	-2.38509	-1.23733	1.29623e-07	-2.39849	-1.45286
62390214	chr10:62390214:C:T	1.24331e-36	-6.21526e-10	-1.77251	1.07696e-06	-6.21526e-10	-1.73408
62391013	chr10:62391013:ACT:A	2.95911e-35	-6.21526e-10	1.39719	1.42502e-05	-6.21526e-10	0.848548
62391014	chr10:62391014:C:T	3.48031e-37	-1.33119	-1.71455	2.65001e-07	-1.29165	-1.8446
62391016	chr10:62391016:ACTGTAGACTTTAT:A	2.8347e-35	-6.21526e-10	1.35424	1.37025e-05	-6.21526e-10	0.809355
62391413	chr10:62391413:G:A	1.12215e-36	-6.21526e-10	-1.87504	9.22072e-07	-6.21526e-10	-1.88935
62392360	chr10:62392360:G:T	1.18491e-36	-6.21526e-10	-1.82061	9.5325e-07	-6.21526e-10	-1.8561
62393106	chr10:62393106:G:A	1.10734e-36	-6.21526e-10	-1.88832	9.5486e-07	-6.21526e-10	-1.85441
62393333	chr10:62393333:G:A	1.42607e-36	-6.21526e-10	-1.63536	1.02471e-06	-6.21526e-10	-1.78381
62393555	chr10:62393555:A:G	4.31381e-37	-0.961206	-1.86984	2.98133e-07	-1.12896	-1.88947
62393684	chr10:62393684:A:G	7.2201e-37	-2.316	-1.06993e-09	6.74004e-07	-2.20274	-1.06993e-09
62393773	chr10:62393773:A:C	1.57369e-37	-1.95588	-1.88356	1.28175e-07	-2.05919	-1.80339
62393883	chr10:62393883:C:T	1.17644e-36	-6.21526e-10	-1.82779	9.44874e-07	-6.21526e-10	-1.86492
62393990	chr10:62393990:A:G	1.2333e-36	-6.21526e-10	-1.78059	9.48443e-07	-6.21526e-10	-1.86115
62394087	chr10:62394087:C:T	1.47091e-37	-2.12574	-1.78124	1.4767e-07	-1.95065	-1.77034
62394897	chr10:62394897:T:A	2.60482e-37	-1.44662	-1.88888	1.891e-07	-1.59354	-1.88016
62395203	chr10:62395203:C:T	2.46681e-36	-1.08736	-1.06993e-09	5.49022e-07	-2.40784	-1.06993e-09
62395499	chr10:62395499:G:A	2.22691e-36	-6.21526e-10	-1.18967	1.81802e-06	-6.21526e-10	-1.21047
62395547	chr10:62395547:G:A	1.99167e-36	-6.21526e-10	-1.30131	1.56035e-06	-6.21526e-10	-1.36331
62395847	chr10:62395847:G:A	1.73065e-36	-6.21526e-10	-1.44179	1.22154e-06	-6.21526e-10	-1.60811
62396151	chr10:62396151:C:A	1.42607e-36	-6.21526e-10	-1.63536	1.33726e-06	-6.21526e-10	-1.51759
62396351	chr10:62396351:C:T	7.76288e-37	-0.689823	-1.55369	3.75234e-07	-0.950862	-1.83756
62397014	chr10:62397014:G:A	2.81819e-37	-1.74624	-1.51054	1.58677e-07	-1.84383	-1.80528
62397380	chr10:62397380:G:A	1.17639e-36	-6.21526e-10	-1.82783	1.07904e-06	-6.21526e-10	-1.73215
62397446	chr10:62397446:G:A	1.43747e-36	-6.21526e-10	-1.6274	1.16359e-06	-6.21526e-10	-1.65671
62398019	chr10:62398019:T:C	2.41918e-36	-6.21526e-10	-1.10685	2.11008e-06	-6.21526e-10	-1.06149
62398460	chr10:62398460:G:C	9.9537e-35	-6.21526e-10	2.61025	4.52048e-05	-6.21526e-10	2.00298
62398583	chr10:62398583:C:T	1.16658e-36	-6.21526e-10	-1.8362	9.56297e-07	-6.21526e-10	-1.85291
62398821	chr10:62398821:A:G	1.60407e-36	-6.21526e-10	-1.51774	1.48561e-06	-6.21526e-10	-1.4124
62398987	chr10:62398987:A:G	4.98684e-37	-0.839661	-1.8464	3.37981e-07	-1.06132	-1.83167
62399371	chr10:62399371:A:C	3.2553e-36	-6.21526e-10	-0.809998	2.82375e-06	-6.21526e-10	-0.770155
62399574	chr10:62399574:G:T	2.7649e-37	-1.54481	-1.73105	2.84156e-07	-1.67481	-1.39164
62399630	chr10:62399630:C:G	1.31871e-36	-6.21526e-10	-1.71363	1.18264e-06	-6.21526e-10	-1.64048
62399889	chr10:62399889:C:T	1.67603e-36	-6.21526e-10	-1.47386	1.54541e-06	-6.21526e-10	-1.37293
62399939	chr10:62399939:G:A	1.25663e-36	-6.21526e-10	-1.76185	9.8533e-07	-6.21526e-10	-1.823
62400483	chr10:62400483:C:G	1.34043e-36	-6.21526e-10	-1.69729	1.03937e-06	-6.21526e-10	-1.76961
62400506	chr10:62400506:C:G	1.72839e-36	-6.21526e-10	-1.44309	1.59934e-06	-6.21526e-10	-1.33863
62400682	chr10:62400682:G:A	1.32821e-36	-6.21526e-10	-1.70645	1.20255e-06	-6.21526e-10	-1.62378
62400796	chr10:62400796:T:C	1.13073e-36	-6.21526e-10	-1.86742	9.24386e-07	-6.21526e-10	-1.88685
62400845	chr10:62400845:C:T	8.74818e-37	-2.12402	-1.06993e-09	6.78192e-07	-2.19654	-1.06993e-09
62400876	chr10:62400876:A:G	1.3161e-37	-2.40479	-1.6134	1.08081e-07	-2.38901	-1.64409
62401635	chr10:62401635:A:C	2.9576e-37	-1.79828	-1.41021	1.72964e-07	-2.04719	-1.5157
62401812	chr10:62401812:A:G	2.62822e-36	-6.21526e-10	-1.02398	3.61392e-06	-6.21526e-10	-0.523427
62402257	chr10:62402257:G:A	1.10612e-36	-6.21526e-10	-1.88943	9.62159e-07	-6.21526e-10	-1.8468
62402493	chr10:62402493:C:T	1.14066e-36	-6.21526e-10	-1.85868	9.27595e-07	-6.21526e-10	-1.88338
62402586	chr10:62402586:A:G	1.23639e-36	-6.21526e-10	-1.77809	9.73413e-07	-6.21526e-10	-1.83517
62402878	chr10:62402878:T:C	3.12614e-36	-6.21526e-10	-0.850485	1.69044e-06	-6.21526e-10	-1.28323
62403003	chr10:62403003:T:C	1.92754e-36	-6.21526e-10	-1.33404	1.81759e-06	-6.21526e-10	-1.21071
62403270	chr10:62403270:A:T	2.12489e-37	-1.68577	-1.85337	1.78884e-07	-1.67952	-1.84972
62403277	chr10:62403277:C:T	1.84629e-36	-6.21526e-10	-1.37711	1.66553e-06	-6.21526e-10	-1.29808
62403278	chr10:62403278:G:A	1.96762e-36	-6.21526e-10	-1.31346	1.85328e-06	-6.21526e-10	-1.19126
62403442	chr10:62403442:A:G	2.24009e-37	-1.90354	-1.58281	2.76003e-07	-1.94636	-1.1492
62403535	chr10:62403535:G:A	1.16248e-36	-6.21526e-10	-1.83973	9.67215e-07	-6.21526e-10	-1.84156
62403715	chr10:62403715:C:A	1.13084e-36	-6.21526e-10	-1.86733	9.84842e-07	-6.21526e-10	-1.82349
62403720	chr10:62403720:A:G	1.41529e-36	-6.21526e-10	-1.64295	1.0599e-06	-6.21526e-10	-1.75005
62403954	chr10:62403954:T:C	5.5494e-37	-1.87517	-0.70401	3.75176e-07	-2.06102	-0.727557
62404127	chr10:62404127:G:GAA	9.042e-37	-0.24445	-1.84654	5.17376e-07	-0.638403	-1.8288
62404264	chr10:62404264:G:A	2.91624e-37	-1.33805	-1.88452	2.10932e-07	-1.48837	-1.87607
62404545	chr10:62404545:T:C	1.43281e-36	-6.21526e-10	-1.63065	1.06976e-06	-6.21526e-10	-1.74079
62404642	chr10:62404642:T:G	4.52957e-37	-0.988984	-1.79326	3.19177e-07	-1.21214	-1.73809
62405146	chr10:62405146:A:T	1.07952e-36	-1.91376	-1.06993e-09	6.99094e-07	-2.16619	-1.06993e-09
62405463	chr10:62405463:C:T	1.11877e-36	-6.21526e-10	-1.87805	9.30428e-07	-6.21526e-10	-1.88033
62405584	chr10:62405584:A:G	1.63174e-37	-1.95436	-1.84886	1.18403e-07	-2.09464	-1.84725
62405633	chr10:62405633:G:A	1.28782e-36	-6.21526e-10	-1.73733	1.3254e-06	-6.21526e-10	-1.52651
62405663	chr10:62405663:C:G	1.04775e-36	-1.94364	-1.06993e-09	6.84762e-07	-2.1869	-1.06993e-09
62405771	chr10:62405771:G:T	3.62302e-37	-1.83009	-1.17547	2.24324e-07	-2.01523	-1.28765
62406448	chr10:62406448:A:G	1.60196e-37	-1.93179	-1.88985	1.15852e-07	-2.07382	-1.88984
62406746	chr10:62406746:C:T	6.34069e-37	-2.39814	-0.0477392	4.19625e-07	-2.40936	-0.267254
62406813	chr10:62406813:G:A	9.74074e-37	-2.01655	-1.06993e-09	7.47274e-07	-2.09954	-1.06993e-09
62407029	chr10:62407029:A:G	1.3372e-36	-6.21526e-10	-1.6997	1.39705e-06	-6.21526e-10	-1.47386
62407374	chr10:62407374:A:G	1.13447e-36	-6.21526e-10	-1.86411	9.85411e-07	-6.21526e-10	-1.82292
62407612	chr10:62407612:G:A	1.78036e-37	-2.40619	-1.30986	1.29336e-07	-2.38227	-1.47129
62407939	chr10:62407939:T:C	2.27269e-37	-1.62552	-1.84638	1.62508e-07	-1.74317	-1.88208
62408417	chr10:62408417:A:G	7.92361e-37	-2.22302	-1.06993e-09	8.15457e-07	-2.01223	-1.06993e-09
62408862	chr10:62408862:T:C	1.55865e-37	-2.28367	-1.56538	1.26327e-07	-2.20833	-1.66877
62409048	chr10:62409048:G:A	1.19113e-36	-6.21526e-10	-1.81538	9.3466e-07	-6.21526e-10	-1.87579
62409213	chr10:62409213:A:T	1.453e-35	-6.21526e-10	0.685937	8.29663e-06	-6.21526e-10	0.307629
62409214	chr10:62409214:G:T	1.54973e-35	-6.21526e-10	0.750385	8.80609e-06	-6.21526e-10	0.367224
62409435	chr10:62409435:G:A	1.20579e-36	-6.21526e-10	-1.80315	1.13079e-06	-6.21526e-10	-1.68531
62409731	chr10:62409731:C:T	1.22435e-37	-2.21373	-1.87673	1.11258e-07	-2.11512	-1.889
62409973	chr10:62409973:T:C	4.05917e-37	-1.01505	-1.87684	3.1061e-07	-1.109	-1.86844
62410159	chr10:62410159:C:T	2.75294e-37	-1.4308	-1.8494	1.96708e-07	-1.57424	-1.86002
62410182	chr10:62410182:G:A	3.72961e-37	-1.09269	-1.88387	2.85491e-07	-1.18278	-1.87899
62410436	chr10:62410436:T:A	8.06591e-37	-2.20522	-1.06993e-09	6.84574e-07	-2.18718	-1.06993e-09
62410474	chr10:62410474:C:T	1.18051e-37	-2.36801	-1.75892	8.78149e-08	-2.39781	-1.84294
62411120	chr10:62411120:G:A	1.24305e-36	-6.21526e-10	-1.77271	1.00707e-06	-6.21526e-10	-1.80117
62411428	chr10:62411428:T:G	2.71241e-37	-1.45306	-1.84197	1.93171e-07	-1.59579	-1.85661
62412141	chr10:62412141:T:C	1.13229e-36	-6.21526e-10	-1.86604	9.32898e-07	-6.21526e-10	-1.87768
62412179	chr10:62412179:C:A	8.1169e-37	-2.19892	-1.06993e-09	6.89066e-07	-2.18064	-1.06993e-09
62412185	chr10:62412185:A:C	4.07202e-37	-1.01306	-1.87567	3.11488e-07	-1.10732	-1.8673
62412237	chr10:62412237:T:C	4.07081e-37	-1.00761	-1.88142	3.10655e-07	-1.10289	-1.87441
62412263	chr10:62412263:AC:A	1.68012e-36	-1.8906	0.419184	1.12084e-06	-1.8308	0.136662
62412336	chr10:62412336:A:C	9.04787e-37	-2.09034	-1.06993e-09	6.945e-07	-2.17278	-1.06993e-09
62412807	chr10:62412807:G:A	1.54402e-36	-6.21526e-10	-1.55589	1.02894e-06	-6.21526e-10	-1.7797
62413074	chr10:62413074:C:A	5.1758e-36	-6.21526e-10	-0.346288	3.49845e-06	-6.21526e-10	-0.555901
62413159	chr10:62413159:C:T	2.50782e-36	-6.21526e-10	-1.07087	2.4313e-06	-6.21526e-10	-0.919794
62413237	chr10:62413237:T:G	2.49827e-37	-1.48899	-1.88828	2.10779e-07	-1.47953	-1.88564
62413531	chr10:62413531:T:A	2.49697e-37	-1.49027	-1.88752	2.10856e-07	-1.48058	-1.88422
62413537	chr10:62413537:C:T	8.65867e-37	-2.13431	-1.06993e-09	6.69578e-07	-2.20933	-1.06993e-09
62413592	chr10:62413592:A:G	2.40832e-37	-2.409	-1.00494	1.69468e-07	-2.39373	-1.18958
62414116	chr10:62414116:G:T	2.70102e-37	-2.40483	-0.894413	1.8759e-07	-2.37871	-1.103
62414148	chr10:62414148:T:C	2.80561e-37	-1.37451	-1.88673	2.37129e-07	-1.36471	-1.88266
62414231	chr10:62414231:T:C	1.83724e-36	-6.21526e-10	-1.38202	2.20951e-06	-6.21526e-10	-1.01545
62414354	chr10:62414354:T:C	2.79433e-37	-1.38067	-1.8846	2.36434e-07	-1.37094	-1.87937
62414573	chr10:62414573:T:C	2.76582e-37	-1.39383	-1.8817	2.34304e-07	-1.38357	-1.87578
62414690	chr10:62414690:C:T	2.88509e-37	-1.34958	-1.88374	2.43694e-07	-1.34162	-1.87844
62414785	chr10:62414785:C:A	2.78404e-37	-1.96642	-1.30255	1.82814e-07	-1.95816	-1.54935
62414791	chr10:62414791:T:C	2.71145e-37	-1.41477	-1.88061	2.29905e-07	-1.404	-1.87431
62415085	chr10:62415085:AT:A	2.63959e-37	-1.43641	-1.88583	2.22465e-07	-1.42954	-1.88167
62415097	chr10:62415097:A:G	2.67873e-37	-1.42039	-1.88713	2.25935e-07	-1.4123	-1.88343
62415204	chr10:62415204:C:G	2.5397e-37	-1.47549	-1.88533	2.14356e-07	-1.46661	-1.88173
62415355	chr10:62415355:G:A	2.60795e-37	-1.44585	-1.88845	2.20005e-07	-1.43571	-1.88661
62415679	chr10:62415679:G:A	1.85554e-37	-1.94641	-1.72828	2.08619e-07	-1.99853	-1.37694
62415704	chr10:62415704:G:A	2.4789e-37	-1.50058	-1.88447	2.10401e-07	-1.48669	-1.88027
62415971	chr10:62415971:T:C	1.26594e-36	-6.21526e-10	-1.75447	9.68429e-07	-6.21526e-10	-1.8403
62416337	chr10:62416337:C:T	1.15059e-36	-6.21526e-10	-1.85001	9.23254e-07	-6.21526e-10	-1.88807
62416414	chr10:62416414:G:A	3.12323e-37	-1.58833	-1.56567	2.52232e-07	-1.61208	-1.57355
62416430	chr10:62416430:T:C	3.09062e-37	-1.60508	-1.55942	2.50118e-07	-1.62727	-1.56678
62416593	chr10:62416593:T:G	2.28373e-36	-6.21526e-10	-1.16447	2.91229e-06	-6.21526e-10	-0.739279
62416659	chr10:62416659:G:A	8.23428e-37	-2.18456	-1.06993e-09	6.96397e-07	-2.17006	-1.06993e-09
62417089	chr10:62417089:A:G	3.0146e-37	-1.61133	-1.57807	2.43389e-07	-1.63449	-1.58682
62417113	chr10:62417113:A:G	7.62292e-37	-2.26171	-1.06993e-09	7.77787e-07	-2.05952	-1.06993e-09
62417383	chr10:62417383:C:T	2.95508e-37	-1.60389	-1.60545	2.38423e-07	-1.62768	-1.61425
62417428	chr10:62417428:C:A	1.21528e-36	-6.21526e-10	-1.7953	9.43588e-07	-6.21526e-10	-1.86629
62417429	chr10:62417429:G:A	3.12181e-37	-1.59077	-1.56368	2.49793e-07	-1.61569	-1.57965
62417574	chr10:62417574:G:A	4.10744e-36	-6.21526e-10	-0.577482	2.75928e-06	-6.21526e-10	-0.793252
62417825	chr10:62417825:C:A	4.03969e-36	-6.21526e-10	-0.594115	2.72124e-06	-6.21526e-10	-0.807132
62417838	chr10:62417838:A:G	6.5386e-36	-6.21526e-10	-0.11256	4.31128e-06	-6.21526e-10	-0.346986
62417900	chr10:62417900:G:A	8.53086e-37	-2.14918	-1.06993e-09	7.25026e-07	-2.12977	-1.06993e-09
62418100	chr10:62418100:T:C	2.27978e-37	-1.57924	-1.88955	1.84975e-07	-1.60867	-1.88708
62418472	chr10:62418472:G:A	2.79931e-36	-6.21526e-10	-0.960909	2.36569e-06	-6.21526e-10	-0.947152
62418711	chr10:62418711:C:T	1.20117e-36	-1.80698	-1.06993e-09	1.37925e-06	-1.48668	-1.06993e-09
62418927	chr10:62418927:T:C	2.8651e-37	-1.64426	-1.596	2.31018e-07	-1.66914	-1.60434
62419028	chr10:62419028:AAATT:A	2.16936e-37	-1.62882	-1.88962	1.7643e-07	-1.65356	-1.88949
62419211	chr10:62419211:G:A	1.45671e-36	-6.21526e-10	-1.6141	1.30857e-06	-6.21526e-10	-1.53928
62419275	chr10:62419275:T:G	1.76265e-36	-6.21526e-10	-1.42347	1.11804e-06	-6.21526e-10	-1.69664
62419360	chr10:62419360:C:G	2.12535e-37	-1.64935	-1.88958	1.72763e-07	-1.67452	-1.88953
62419391	chr10:62419391:G:A	2.17804e-37	-1.6264	-1.88804	1.7645e-07	-1.65315	-1.88979
62419397	chr10:62419397:T:C	2.26408e-37	-1.58676	-1.88894	1.83453e-07	-1.61418	-1.88984
62419409	chr10:62419409:G:T	2.16587e-37	-1.63069	-1.88935	1.75847e-07	-1.65664	-1.88972
62419470	chr10:62419470:T:G	4.39384e-36	-6.21526e-10	-0.510079	2.93325e-06	-6.21526e-10	-0.73211
62419540	chr10:62419540:T:A	6.20514e-36	-6.21526e-10	-0.164904	4.10481e-06	-6.21526e-10	-0.396061
62419928	chr10:62419928:T:C	2.1875e-37	-1.6203	-1.8898	1.77701e-07	-1.64671	-1.88917
62420374	chr10:62420374:A:T	2.1214e-37	-1.65098	-1.88982	1.72626e-07	-1.67573	-1.88912
62420475	chr10:62420475:G:A	2.07738e-37	-1.67206	-1.88971	1.68922e-07	-1.69717	-1.88937
62420582	chr10:62420582:T:A	2.12808e-37	-1.64783	-1.88982	1.73205e-07	-1.67241	-1.88909
62421291	chr10:62421291:T:C	1.11669e-36	-1.87992	-1.06993e-09	1.01878e-06	-1.78961	-1.06993e-09
62421388	chr10:62421388:A:G	2.12829e-37	-1.64793	-1.88962	1.72715e-07	-1.67483	-1.8895
62421503	chr10:62421503:C:T	2.38766e-37	-1.53272	-1.88984	1.93419e-07	-1.56272	-1.8884
62421511	chr10:62421511:T:C	2.24404e-37	-1.59492	-1.88967	1.81207e-07	-1.62691	-1.88942
62421545	chr10:62421545:G:C	2.08718e-37	-1.67301	-1.88405	1.7084e-07	-1.69823	-1.87702
62421587	chr10:62421587:T:C	6.62472e-37	-2.40206	-1.06993e-09	6.25291e-07	-2.27776	-1.06993e-09
62421622	chr10:62421622:G:A	2.11294e-37	-1.65538	-1.8894	1.71445e-07	-1.68203	-1.88968
62421785	chr10:62421785:G:A	2.03e-37	-1.69504	-1.88979	1.65193e-07	-1.71976	-1.8891
62421794	chr10:62421794:T:C	2.05406e-37	-1.68326	-1.88979	1.66888e-07	-1.70955	-1.88911
62421813	chr10:62421813:G:A	2.07608e-37	-1.67281	-1.88958	1.6864e-07	-1.69871	-1.8895
62421891	chr10:62421891:T:A	2.08236e-37	-1.66959	-1.88977	1.69319e-07	-1.69501	-1.88918
62422585	chr10:62422585:G:T	8.6738e-37	-2.13256	-1.06993e-09	7.32754e-07	-2.11917	-1.06993e-09
62422837	chr10:62422837:G:C	3.09338e-37	-1.27394	-1.88966	2.27255e-07	-1.40062	-1.88929
62422860	chr10:62422860:C:T	7.07412e-37	-2.33642	-1.06993e-09	5.61815e-07	-2.3848	-1.06993e-09
62423139	chr10:62423139:CTG:C	3.07122e-37	-1.28123	-1.88956	2.2553e-07	-1.40809	-1.88943
62423637	chr10:62423637:T:C	3.05983e-37	-1.28471	-1.8898	2.2432e-07	-1.41393	-1.88897
62423644	chr10:62423644:T:C	3.03095e-37	-1.29431	-1.88969	2.22407e-07	-1.42221	-1.88926
62423654	chr10:62423654:G:A	1.3483e-36	-1.69144	-1.06993e-09	8.71279e-07	-1.94601	-1.06993e-09
62423676	chr10:62423676:G:A	8.21959e-37	-2.18635	-1.06993e-09	6.97003e-07	-2.16919	-1.06993e-09
62423884	chr10:62423884:A:T	4.80764e-36	-6.21526e-10	-0.420076	3.15497e-06	-6.21526e-10	-0.659242
62423888	chr10:62423888:A:T	2.048e-37	-1.68621	-1.8898	1.66541e-07	-1.71162	-1.88911
62423971	chr10:62423971:T:C	4.9467e-36	-6.21526e-10	-0.391562	3.3462e-06	-6.21526e-10	-0.600395
62424764	chr10:62424764:C:A	2.54652e-37	-1.63849	-1.71965	2.68168e-07	-1.77727	-1.34709
62425174	chr10:62425174:T:A	3.09936e-37	-1.27186	-1.88981	2.28178e-07	-1.39802	-1.88782
62425306	chr10:62425306:A:T	5.03994e-36	-6.21526e-10	-0.372888	3.29502e-06	-6.21526e-10	-0.615809
62427016	chr10:62427016:C:A	1.12317e-36	-1.87413	-1.06993e-09	7.48845e-07	-2.09744	-1.06993e-09
62427141	chr10:62427141:A:G	2.45579e-37	-1.67682	-1.71759	1.97916e-07	-1.69879	-1.72934
62427419	chr10:62427419:G:A	1.17543e-36	-6.21526e-10	-1.82865	9.63787e-07	-6.21526e-10	-1.84511
62427772	chr10:62427772:C:T	1.11914e-37	-2.31652	-1.86379	1.02538e-07	-2.23186	-1.85388
62428542	chr10:62428542:TC:T	6.56238e-37	-1.37392	-1.03759	3.56096e-07	-1.53432	-1.30646
62428568	chr10:62428568:A:C	1.12854e-37	-2.30304	-1.86891	1.03849e-07	-2.21307	-1.85997
62428632	chr10:62428632:G:A	4.76365e-36	-6.21526e-10	-0.429269	2.91884e-06	-6.21526e-10	-0.737035
62428773	chr10:62428773:C:T	2.99847e-37	-1.30922	-1.88555	2.2361e-07	-1.44247	-1.8636
62429173	chr10:62429173:G:T	1.10626e-36	-6.21526e-10	-1.8893	9.21649e-07	-6.21526e-10	-1.88981
62429638	chr10:62429638:G:A	1.45698e-36	-6.21526e-10	-1.61392	1.37154e-06	-6.21526e-10	-1.49229
62429933	chr10:62429933:G:A	1.75877e-36	-1.42567	-1.06993e-09	2.71425e-06	-0.809704	-1.06993e-09
62431484	chr10:62431484:TATGCTGTTAATAGTCTA:T	3.19336e-37	-1.89616	-1.23563	2.00701e-07	-1.94344	-1.47072
62431586	chr10:62431586:C:A	1.15157e-36	-6.21526e-10	-1.84916	9.23813e-07	-6.21526e-10	-1.88747
62431761	chr10:62431761:A:G	1.95951e-37	-1.73573	-1.88444	1.58552e-07	-1.76156	-1.88833
62431910	chr10:62431910:T:C	1.25065e-36	-6.21526e-10	-1.76662	1.09217e-06	-6.21526e-10	-1.72005
62432166	chr10:62432166:C:T	2.34295e-36	-6.21526e-10	-1.13887	1.52004e-06	-6.21526e-10	-1.38948
62432279	chr10:62432279:G:A	3.75932e-37	-1.62901	-1.33962	2.21501e-07	-1.69068	-1.62486
62432333	chr10:62432333:A:G	8.56876e-37	-2.14474	-1.06993e-09	7.23307e-07	-2.13214	-1.06993e-09
62432554	chr10:62432554:A:G	3.4895e-36	-6.21526e-10	-0.740524	2.37205e-06	-6.21526e-10	-0.944468
62432746	chr10:62432746:C:T	3.58217e-36	-6.21526e-10	-0.714314	2.43516e-06	-6.21526e-10	-0.918208
62432893	chr10:62432893:G:C	4.87938e-37	-1.55125	-1.15659	3.61405e-07	-1.34922	-1.47676
62433206	chr10:62433206:T:C	2.71183e-36	-6.21526e-10	-0.99266	1.94247e-06	-6.21526e-10	-1.14426
62434146	chr10:62434146:G:T	5.42868e-37	-1.62508	-0.976091	3.69794e-07	-1.43723	-1.3658
62434194	chr10:62434194:G:A	1.27073e-37	-2.38643	-1.66685	1.04611e-07	-2.34086	-1.72487
62434938	chr10:62434938:T:C	7.89042e-37	-2.22722	-1.06993e-09	5.88336e-07	-2.33868	-1.06993e-09
62435055	chr10:62435055:G:A	1.79226e-37	-1.97535	-1.73403	2.29904e-07	-1.8472	-1.43111
62435056	chr10:62435056:A:T	1.807e-37	-1.96835	-1.73285	2.32375e-07	-1.83839	-1.42924
62435297	chr10:62435297:C:G	1.53449e-37	-2.386	-1.47867	1.21647e-07	-2.34278	-1.57208
62436019	chr10:62436019:A:G	1.03433e-37	-2.37018	-1.88893	9.12595e-08	-2.31244	-1.88983
62436114	chr10:62436114:G:A	5.02459e-37	-1.58113	-1.09739	3.34196e-07	-1.5312	-1.37305
62436210	chr10:62436210:C:T	1.10168e-37	-2.32518	-1.87085	9.05702e-08	-2.32031	-1.88954
62436458	chr10:62436458:T:G	2.50946e-37	-1.68806	-1.68474	1.97331e-07	-1.63241	-1.79868
62437345	chr10:62437345:T:C	6.58385e-37	-2.40825	-1.06993e-09	6.95542e-07	-2.17128	-1.06993e-09
62438101	chr10:62438101:A:G	1.41735e-36	-6.21526e-10	-1.64149	9.80024e-07	-6.21526e-10	-1.8284
62438198	chr10:62438198:T:G	2.95423e-36	-6.21526e-10	-0.907045	2.08589e-06	-6.21526e-10	-1.07302
62438209	chr10:62438209:G:A	1.25382e-37	-2.40645	-1.66022	1.00717e-07	-2.38218	-1.72148
62438472	chr10:62438472:G:A	1.16734e-35	-6.21526e-10	0.467034	1.26997e-05	-6.21526e-10	0.733356
62438478	chr10:62438478:A:G	1.13262e-36	-6.21526e-10	-1.86575	1.02983e-06	-6.21526e-10	-1.77883
62439245	chr10:62439245:G:A	2.05594e-37	-2.36343	-1.20871	2.03335e-07	-2.11839	-1.28273
62439656	chr10:62439656:A:G	2.54689e-36	-6.21526e-10	-1.05541	1.60033e-06	-6.21526e-10	-1.33801
62439796	chr10:62439796:C:T	1.63904e-36	-6.21526e-10	-1.49617	1.23568e-06	-6.21526e-10	-1.5966
62440301	chr10:62440301:T:C	1.38178e-37	-2.33587	-1.63362	1.14384e-07	-2.33436	-1.64205
62440624	chr10:62440624:G:T	3.1238e-37	-2.09515	-1.05867	3.16378e-07	-1.92302	-1.03601
62440733	chr10:62440733:C:T	1.18961e-37	-2.39067	-1.72858	9.75353e-08	-2.37106	-1.7647
62442348	chr10:62442348:A:G	7.05101e-37	-2.3397	-1.06993e-09	7.30852e-07	-2.12176	-1.06993e-09
62442499	chr10:62442499:G:C	1.1973e-36	-6.21526e-10	-1.81021	9.51477e-07	-6.21526e-10	-1.85796
62442592	chr10:62442592:T:C	3.24231e-36	-0.813997	-1.06993e-09	9.8991e-07	-1.81836	-1.06993e-09
62442632	chr10:62442632:T:G	1.48807e-37	-2.35641	-1.53898	1.05207e-07	-2.3868	-1.67325
62442692	chr10:62442692:G:T	1.42839e-37	-2.40938	-1.52694	1.78376e-07	-2.34018	-1.1919
62442750	chr10:62442750:T:C	2.34496e-35	-6.21526e-10	1.16457	1.44572e-05	-6.21526e-10	0.86297
62443173	chr10:62443173:A:T	1.319e-36	-6.21526e-10	-1.71341	1.04656e-06	-6.21526e-10	-1.76272
62443334	chr10:62443334:A:G	1.9161e-37	-2.40689	-1.23568	1.53214e-07	-2.31492	-1.36922
62443876	chr10:62443876:G:C	2.60838e-36	-6.21526e-10	-1.03155	2.12168e-06	-6.21526e-10	-1.05601
62443987	chr10:62443987:A:C	6.76477e-37	-2.38114	-1.06993e-09	5.86315e-07	-2.34212	-1.06993e-09
62444101	chr10:62444101:C:G	1.64902e-37	-2.40528	-1.3874	1.34101e-07	-2.33392	-1.48346
62444311	chr10:62444311:G:A	1.28889e-36	-6.21526e-10	-1.7365	1.12931e-06	-6.21526e-10	-1.68661
62444442	chr10:62444442:A:G	1.3225e-36	-6.21526e-10	-1.71076	1.05552e-06	-6.21526e-10	-1.75419
62444449	chr10:62444449:T:C	6.61785e-36	-6.21526e-10	-0.100512	4.47322e-06	-6.21526e-10	-0.310113
62444612	chr10:62444612:T:C	1.14909e-36	-6.21526e-10	-1.85131	1.03471e-06	-6.21526e-10	-1.7741
62445027	chr10:62445027:T:A	6.314e-36	-6.21526e-10	-0.147513	4.25689e-06	-6.21526e-10	-0.359681
62445353	chr10:62445353:T:C	1.41635e-37	-2.09105	-1.85373	9.62313e-08	-2.3383	-1.81093
62445489	chr10:62445489:G:A	6.57824e-37	-2.4091	-1.06993e-09	8.00538e-07	-2.03069	-1.06993e-09
62445504	chr10:62445504:A:T	1.94737e-36	-6.21526e-10	-1.3238	1.58616e-06	-6.21526e-10	-1.34691
62445568	chr10:62445568:T:C	1.24454e-37	-2.27052	-1.80359	9.25523e-08	-2.32295	-1.86525
62445780	chr10:62445780:T:C	1.10592e-36	-6.21526e-10	-1.8896	9.36199e-07	-6.21526e-10	-1.87415
62446056	chr10:62446056:A:G	1.17601e-36	-6.21526e-10	-1.82816	1.14845e-06	-6.21526e-10	-1.66981
62446295	chr10:62446295:TC:T	6.97746e-37	-2.35018	-1.06993e-09	7.10989e-07	-2.14932	-1.06993e-09
62447689	chr10:62447689:T:C	7.33271e-36	-6.21526e-10	0.00206233	5.37909e-06	-6.21526e-10	-0.125701
62448462	chr10:62448462:C:T	1.00305e-37	-2.40002	-1.88981	9.42248e-08	-2.40933	-1.76096
62448517	chr10:62448517:G:A	3.6885e-37	-2.32508	-0.662569	4.27447e-07	-2.38096	-0.277184
62448859	chr10:62448859:A:T	1.02228e-35	-6.21526e-10	0.334341	9.39815e-06	-6.21526e-10	0.432292
62448860	chr10:62448860:ACCTCAAT:A	1.05012e-35	-6.21526e-10	0.36121	9.65516e-06	-6.21526e-10	0.459272
62448872	chr10:62448872:AAAGTATAG:A	1.01499e-35	-6.21526e-10	0.327184	9.32701e-06	-6.21526e-10	0.424694
62448881	chr10:62448881:T:TTC	9.50388e-36	-6.21526e-10	0.261418	8.7182e-06	-6.21526e-10	0.357193
62449045	chr10:62449045:T:C	4.26331e-36	-6.21526e-10	-0.540237	3.78454e-06	-6.21526e-10	-0.477296
62449208	chr10:62449208:T:C	1.39313e-36	-6.21526e-10	-1.65873	1.05329e-06	-6.21526e-10	-1.75631
62449969	chr10:62449969:T:C	1.97e-36	-6.21526e-10	-1.31225	1.69481e-06	-6.21526e-10	-1.28065
62450919	chr10:62450919:A:G	2.46289e-36	-6.21526e-10	-1.08895	2.61125e-06	-6.21526e-10	-0.848391
62450990	chr10:62450990:CTTG:C	1.12598e-35	-6.21526e-10	0.430953	1.03793e-05	-6.21526e-10	0.531596
62451314	chr10:62451314:A:T	1.04527e-37	-2.36441	-1.88419	8.52327e-08	-2.38484	-1.88575
62451399	chr10:62451399:C:T	1.97069e-36	-6.21526e-10	-1.3119	1.6955e-06	-6.21526e-10	-1.28024
62451414	chr10:62451414:T:C	1.45347e-36	-6.21526e-10	-1.61633	1.44238e-06	-6.21526e-10	-1.44192
62451642	chr10:62451642:G:A	1.25527e-36	-6.21526e-10	-1.76293	9.39855e-07	-6.21526e-10	-1.87025
62451787	chr10:62451787:A:G	2.08792e-36	-6.21526e-10	-1.25411	1.33763e-06	-6.21526e-10	-1.51732
62451881	chr10:62451881:T:G	1.16189e-37	-2.26556	-1.87726	8.83043e-08	-2.40907	-1.82612
62452051	chr10:62452051:C:T	1.06741e-37	-2.40656	-1.82107	8.34932e-08	-2.40697	-1.88424
62452422	chr10:62452422:G:C	5.20963e-36	-6.21526e-10	-0.339773	4.44196e-06	-6.21526e-10	-0.317126
62452505	chr10:62452505:A:G	2.0718e-36	-6.21526e-10	-1.26186	1.32606e-06	-6.21526e-10	-1.52601
62452547	chr10:62452547:A:C	8.89627e-37	-2.10723	-1.06993e-09	7.92172e-07	-2.0412	-1.06993e-09
62452715	chr10:62452715:T:C	5.54016e-36	-6.21526e-10	-0.278258	4.86685e-06	-6.21526e-10	-0.225773
62453310	chr10:62453310:G:A	1.02837e-37	-2.3899	-1.87499	8.87599e-08	-2.40845	-1.82159
62453336	chr10:62453336:C:T	1.81249e-36	-6.21526e-10	-1.39558	1.29333e-06	-6.21526e-10	-1.551
62453338	chr10:62453338:C:T	3.08315e-36	-6.21526e-10	-0.86433	2.58913e-06	-6.21526e-10	-0.856897
62453418	chr10:62453418:A:G	3.73928e-36	-0.671388	-1.06993e-09	2.72627e-06	-0.805286	-1.06993e-09
62453720	chr10:62453720:A:G	1.31811e-36	-6.21526e-10	-1.71409	1.01006e-06	-6.21526e-10	-1.79821
62453725	chr10:62453725:T:C	1.48563e-37	-2.08262	-1.81441	1.08967e-07	-2.37965	-1.64528
62453809	chr10:62453809:A:T	3.93078e-36	-6.21526e-10	-0.621445	4.11147e-06	-6.21526e-10	-0.394441
62453834	chr10:62453834:A:T	1.67351e-36	-6.21526e-10	-1.47536	1.50633e-06	-6.21526e-10	-1.39854
62453860	chr10:62453860:A:C	7.49234e-37	-2.27899	-1.06993e-09	6.81785e-07	-2.19126	-1.06993e-09
62454277	chr10:62454277:T:G	3.87536e-36	-6.21526e-10	-0.635645	2.8001e-06	-6.21526e-10	-0.778565
62454523	chr10:62454523:A:G	1.27085e-37	-2.28008	-1.7731	9.89418e-08	-2.23208	-1.88937
62454634	chr10:62454634:T:G	1.82086e-36	-6.21526e-10	-1.39097	1.29699e-06	-6.21526e-10	-1.54817
62454787	chr10:62454787:A:C	5.96094e-36	-6.21526e-10	-0.205055	4.70429e-06	-6.21526e-10	-0.259745
62454809	chr10:62454809:G:A	1.10776e-36	-6.21526e-10	-1.88794	9.21811e-07	-6.21526e-10	-1.88964
62455079	chr10:62455079:A:C	1.5052e-36	-6.21526e-10	-1.58135	1.31828e-06	-6.21526e-10	-1.5319
62455534	chr10:62455534:A:G	1.1521e-36	-6.21526e-10	-1.84869	9.31433e-07	-6.21526e-10	-1.87925
62455658	chr10:62455658:A:G	1.55925e-36	-6.21526e-10	-1.54608	1.16458e-06	-6.21526e-10	-1.65586
62456043	chr10:62456043:G:A	2.02225e-36	-6.21526e-10	-1.28607	1.33432e-06	-6.21526e-10	-1.5198
62456213	chr10:62456213:G:A	1.20123e-36	-6.21526e-10	-1.80693	9.60129e-07	-6.21526e-10	-1.84891
62456682	chr10:62456682:A:G	1.63223e-36	-6.21526e-10	-1.50033	1.13057e-06	-6.21526e-10	-1.6855
62456851	chr10:62456851:C:A	1.49281e-36	-6.21526e-10	-1.58962	1.00401e-06	-6.21526e-10	-1.80422
62456862	chr10:62456862:A:G	4.89599e-36	-6.21526e-10	-0.401866	3.85011e-06	-6.21526e-10	-0.460118
62456899	chr10:62456899:T:G	1.24962e-36	-6.21526e-10	-1.76744	1.14522e-06	-6.21526e-10	-1.67262
62458198	chr10:62458198:G:A	2.44631e-36	-6.21526e-10	-1.0957	2.24129e-06	-6.21526e-10	-1.00117
62458664	chr10:62458664:G:A	1.7457e-37	-2.32783	-1.40788	1.09896e-07	-2.28403	-1.73241
62458732	chr10:62458732:T:C	1.17123e-36	-6.21526e-10	-1.83223	1.12259e-06	-6.21526e-10	-1.69258
62460172	chr10:62460172:T:C	2.25785e-36	-6.21526e-10	-1.17587	2.2284e-06	-6.21526e-10	-1.00694
62460264	chr10:62460264:T:A	4.33234e-36	-6.21526e-10	-0.524174	3.40951e-06	-6.21526e-10	-0.581652
62460449	chr10:62460449:T:A	1.16682e-36	-6.21526e-10	-1.836	9.3267e-07	-6.21526e-10	-1.87792
62460735	chr10:62460735:A:G	1.27217e-37	-2.33215	-1.71999	8.70459e-08	-2.37012	-1.87942
62460799	chr10:62460799:G:A	4.87792e-36	-6.21526e-10	-0.405563	3.83733e-06	-6.21526e-10	-0.463442
62461083	chr10:62461083:G:T	7.68191e-37	-1.93788	-0.316121	6.51673e-07	-2.38366	0.147223
62461150	chr10:62461150:C:T	1.1261e-36	-6.21526e-10	-1.87152	9.26614e-07	-6.21526e-10	-1.88444
62461531	chr10:62461531:G:T	1.24449e-37	-2.29742	-1.77672	9.69564e-08	-2.25217	-1.88954
62461532	chr10:62461532:A:T	1.242e-37	-2.29984	-1.7763	9.66819e-08	-2.25501	-1.88954
62461943	chr10:62461943:G:A	1.14713e-36	-6.21526e-10	-1.85302	9.26118e-07	-6.21526e-10	-1.88497
62462081	chr10:62462081:C:T	1.14899e-36	-6.21526e-10	-1.8514	1.00512e-06	-6.21526e-10	-1.80312
62462807	chr10:62462807:C:G	7.86027e-37	-1.60944	-0.621606	5.12715e-07	-2.23058	-0.245673
62462845	chr10:62462845:A:G	2.40024e-37	-1.53283	-1.88447	1.60089e-07	-1.75801	-1.88224
62463504	chr10:62463504:G:A	1.16724e-37	-2.25159	-1.88664	1.0808e-07	-2.14591	-1.8872
62463873	chr10:62463873:T:A	7.89459e-37	-1.9068	-0.319891	6.52926e-07	-2.37612	0.141613
62463887	chr10:62463887:C:CT	6.58665e-37	-2.40782	-1.06993e-09	5.81073e-07	-2.3511	-1.06993e-09
62463998	chr10:62463998:G:A	2.20946e-37	-1.62225	-1.87787	1.48008e-07	-1.83196	-1.88675
62464171	chr10:62464171:T:C	4.86813e-36	-6.21526e-10	-0.407573	3.82914e-06	-6.21526e-10	-0.46558
62464290	chr10:62464290:C:A	1.72711e-36	-6.21526e-10	-1.44383	1.24333e-06	-6.21526e-10	-1.59043
62464341	chr10:62464341:A:G	3.08656e-37	-1.6854	-1.48041	1.73898e-07	-1.96204	-1.59547
62464657	chr10:62464657:A:T	1.1264e-36	-6.21526e-10	-1.87126	9.4025e-07	-6.21526e-10	-1.86983
62465232	chr10:62465232:C:T	1.72925e-36	-6.21526e-10	-1.4426	1.25657e-06	-6.21526e-10	-1.57983
62465434	chr10:62465434:C:T	1.14713e-36	-6.21526e-10	-1.85302	9.26118e-07	-6.21526e-10	-1.88497
62465540	chr10:62465540:C:T	2.67503e-37	-1.60397	-1.70493	2.04762e-07	-1.93447	-1.45965
62465588	chr10:62465588:TA:T	1.18562e-36	-6.21526e-10	-1.82002	1.14134e-06	-6.21526e-10	-1.67602
62465900	chr10:62465900:G:A	6.55737e-37	-0.589841	-1.82244	4.64473e-07	-0.714509	-1.86056
62466374	chr10:62466374:C:A	1.15562e-37	-2.27276	-1.87547	1.06172e-07	-2.17551	-1.87541
62466564	chr10:62466564:G:A	3.14218e-37	-1.68268	-1.46527	1.7647e-07	-1.96088	-1.58195
62467189	chr10:62467189:A:G	2.4477e-37	-1.51049	-1.88723	1.63749e-07	-1.73982	-1.87783
62467427	chr10:62467427:A:C	6.58314e-37	-2.40836	-1.06993e-09	5.75939e-07	-2.35997	-1.06993e-09
62468279	chr10:62468279:A:G	1.58094e-36	-6.21526e-10	-1.53226	1.0421e-06	-6.21526e-10	-1.76698
62468364	chr10:62468364:G:A	1.12602e-36	-6.21526e-10	-1.87159	9.26821e-07	-6.21526e-10	-1.88421
62468372	chr10:62468372:T:G	3.57453e-37	-1.33782	-1.68122	3.27064e-07	-1.50903	-1.41679
62468519	chr10:62468519:A:G	1.63574e-36	-6.21526e-10	-1.49819	1.3304e-06	-6.21526e-10	-1.52274
62469184	chr10:62469184:G:A	8.00556e-37	-2.21273	-1.06993e-09	5.97992e-07	-2.3224	-1.06993e-09
62469271	chr10:62469271:C:T	4.87792e-36	-6.21526e-10	-0.405563	3.83733e-06	-6.21526e-10	-0.463442
62469275	chr10:62469275:C:T	1.14965e-36	-6.21526e-10	-1.85083	9.92122e-07	-6.21526e-10	-1.81613
62469385	chr10:62469385:A:T	2.98866e-35	0.249664	1.15746	3.10813e-05	0.211008	1.41738
62470400	chr10:62470400:C:T	2.13931e-37	-1.66324	-1.86914	1.44574e-07	-1.86314	-1.87905
62470441	chr10:62470441:A:T	6.58284e-37	-2.4084	-1.06993e-09	5.9159e-07	-2.33316	-1.06993e-09
62470507	chr10:62470507:A:G	1.5889e-37	-2.0479	-1.78192	1.11342e-07	-2.11581	-1.88755
62470795	chr10:62470795:G:T	1.3706e-36	-6.21526e-10	-1.67503	1.14661e-06	-6.21526e-10	-1.67141
62471041	chr10:62471041:G:T	4.56441e-36	-6.21526e-10	-0.471993	2.87e-06	-6.21526e-10	-0.753909
62471092	chr10:62471092:T:C	2.17216e-36	-6.21526e-10	-1.21456	1.73408e-06	-6.21526e-10	-1.25774
62471196	chr10:62471196:C:A	1.31009e-36	-6.21526e-10	-1.72019	1.07281e-06	-6.21526e-10	-1.73794
62471217	chr10:62471217:C:T	2.00128e-37	-2.01978	-1.5793	1.98877e-07	-1.96517	-1.45812
62471351	chr10:62471351:G:A	6.94496e-37	-2.35485	-1.06993e-09	5.50354e-07	-2.40541	-1.06993e-09
62471456	chr10:62471456:T:C	1.19688e-36	-6.21526e-10	-1.81057	9.4933e-07	-6.21526e-10	-1.86022
62471512	chr10:62471512:T:A	1.01035e-36	-1.76845	-0.211541	7.42378e-07	-2.34467	0.238554
62471554	chr10:62471554:A:G	1.10594e-36	-6.21526e-10	-1.88958	9.37839e-07	-6.21526e-10	-1.8724
62471707	chr10:62471707:C:G	1.84999e-36	-6.21526e-10	-1.3751	1.6398e-06	-6.21526e-10	-1.31365
62471912	chr10:62471912:A:G	2.2076e-36	-6.21526e-10	-1.19838	1.39405e-06	-6.21526e-10	-1.476
62472047	chr10:62472047:G:A	3.70674e-36	-6.21526e-10	-0.680128	2.17469e-06	-6.21526e-10	-1.03133
62472132	chr10:62472132:T:C	1.10586e-36	-6.21526e-10	-1.88966	9.24801e-07	-6.21526e-10	-1.8864
62472145	chr10:62472145:G:T	4.26816e-36	-6.21526e-10	-0.539099	2.70086e-06	-6.21526e-10	-0.81465
62472234	chr10:62472234:G:A	3.4429e-35	-6.21526e-10	1.54862	2.33749e-05	-6.21526e-10	1.34344
62472235	chr10:62472235:T:C	2.57635e-37	-1.73759	-1.6089	1.45187e-07	-2.17849	-1.55946
62472277	chr10:62472277:C:T	2.59532e-36	-1.03657	-1.06993e-09	3.55222e-06	-0.540648	-1.06993e-09
62472412	chr10:62472412:T:C	2.1287e-36	-6.21526e-10	-1.23477	1.69381e-06	-6.21526e-10	-1.28124
62472579	chr10:62472579:G:A	4.38177e-37	-1.75548	-1.05993	2.96823e-07	-2.17413	-0.848715
62472622	chr10:62472622:G:A	4.52825e-36	-6.21526e-10	-0.479947	3.54255e-06	-6.21526e-10	-0.543373
62473064	chr10:62473064:C:G	4.09228e-37	-1.80343	-1.08033	2.82918e-07	-2.20279	-0.868027
62473249	chr10:62473249:G:A	3.38925e-37	-1.75716	-1.3151	1.87603e-07	-2.18351	-1.29813
62473738	chr10:62473738:T:C	1.22957e-36	-6.21526e-10	-1.78362	1.0244e-06	-6.21526e-10	-1.78412
62473873	chr10:62473873:G:A	1.1646e-36	-1.8379	-1.06993e-09	5.96131e-07	-2.32552	-1.06993e-09
62474107	chr10:62474107:C:T	1.54803e-37	-2.18824	-1.66764	9.07243e-08	-2.38649	-1.82166
62474395	chr10:62474395:T:TTTTTG	4.15748e-37	-1.83007	-1.03788	2.92379e-07	-2.21752	-0.820407
62474633	chr10:62474633:T:C	9.88767e-37	-0.724101	-1.27748	8.08224e-07	-0.573026	-1.44811
62474857	chr10:62474857:G:C	3.60243e-36	-6.21526e-10	-0.708675	2.6296e-06	-6.21526e-10	-0.84139
62475170	chr10:62475170:T:C	1.11439e-36	-6.21526e-10	-1.88198	9.32939e-07	-6.21526e-10	-1.87764
62475274	chr10:62475274:T:C	3.06301e-37	-1.85036	-1.32311	2.11561e-07	-2.22864	-1.13282
62475316	chr10:62475316:A:G	3.69413e-37	-1.69074	-1.29538	1.99029e-07	-2.14386	-1.27866
62475440	chr10:62475440:T:A	3.86572e-37	-1.84968	-1.09104	2.72455e-07	-2.22839	-0.880109
62475747	chr10:62475747:G:A	1.28779e-37	-2.15586	-1.88408	1.26436e-07	-2.02702	-1.84922
62476151	chr10:62476151:TG:T	3.55665e-37	-1.71729	-1.30676	1.93714e-07	-2.15988	-1.28971
62476331	chr10:62476331:A:G	1.22889e-36	-6.21526e-10	-1.78417	9.86208e-07	-6.21526e-10	-1.82211
62476661	chr10:62476661:T:G	1.10565e-36	-6.21526e-10	-1.88985	9.43088e-07	-6.21526e-10	-1.86682
62477061	chr10:62477061:C:T	1.30596e-37	-2.23148	-1.79444	1.41359e-07	-2.12307	-1.6416
62477248	chr10:62477248:C:T	1.77233e-36	-1.41799	-1.06993e-09	1.06919e-06	-1.74132	-1.06993e-09
62477664	chr10:62477664:T:C	1.20282e-36	-6.21526e-10	-1.80561	9.69119e-07	-6.21526e-10	-1.83959
62477881	chr10:62477881:G:A	4.52122e-36	-6.21526e-10	-0.4815	3.53731e-06	-6.21526e-10	-0.544855
62478118	chr10:62478118:T:C	1.59592e-37	-2.13359	-1.69183	9.37004e-08	-2.39637	-1.7795
62478204	chr10:62478204:C:T	1.32717e-36	-6.21526e-10	-1.70724	9.9831e-07	-6.21526e-10	-1.80991
62478406	chr10:62478406:T:C	3.07012e-37	-2.1017	-1.06945	4.38122e-07	-1.2915	-1.34198
62479175	chr10:62479175:T:C	3.72959e-37	-1.67844	-1.29813	1.99963e-07	-2.13659	-1.28125
62479200	chr10:62479200:G:A	1.18941e-36	-6.21526e-10	-1.81682	9.89685e-07	-6.21526e-10	-1.81859
62479720	chr10:62479720:G:A	2.29757e-36	-6.21526e-10	-1.15843	1.72072e-06	-6.21526e-10	-1.26548
62479904	chr10:62479904:C:T	1.12744e-36	-6.21526e-10	-1.87033	9.25582e-07	-6.21526e-10	-1.88555
62479950	chr10:62479950:A:G	3.66361e-37	-1.67653	-1.31789	1.96067e-07	-2.13629	-1.30123
62480076	chr10:62480076:C:T	2.41302e-36	-1.1094	-1.06993e-09	3.21746e-06	-0.639629	-1.06993e-09
62481375	chr10:62481375:C:T	1.35542e-36	-6.21526e-10	-1.68617	1.06396e-06	-6.21526e-10	-1.74622
62481973	chr10:62481973:C:T	1.10705e-36	-6.21526e-10	-1.88859	9.48928e-07	-6.21526e-10	-1.86064
62482179	chr10:62482179:T:C	1.86325e-36	-6.21526e-10	-1.36796	1.28398e-06	-6.21526e-10	-1.55825
62482720	chr10:62482720:C:A	9.20776e-37	-2.07282	-1.06993e-09	6.52815e-07	-2.23468	-1.06993e-09
62482809	chr10:62482809:G:A	1.13419e-36	-6.21526e-10	-1.86436	9.22547e-07	-6.21526e-10	-1.88884
62483113	chr10:62483113:A:G	4.97291e-36	-6.21526e-10	-0.386277	3.88198e-06	-6.21526e-10	-0.451876
62483240	chr10:62483240:CCTTGTTAGTAAGA:C	9.07293e-37	-2.08757	-1.06993e-09	1.10099e-06	-1.71201	-1.06993e-09
62484069	chr10:62484069:G:A	1.34283e-37	-2.29716	-1.70094	9.42011e-08	-2.29813	-1.87242
62484288	chr10:62484288:T:C	7.4384e-37	-2.28621	-1.06993e-09	5.71986e-07	-2.36686	-1.06993e-09
62484304	chr10:62484304:A:T	1.87201e-36	-6.21526e-10	-1.36327	2.05369e-06	-6.21526e-10	-1.08858
62485014	chr10:62485014:T:A	3.77089e-37	-1.57179	-1.39377	1.96691e-07	-2.04692	-1.38742
62485219	chr10:62485219:A:G	1.5593e-37	-2.15874	-1.68989	9.4433e-08	-2.39006	-1.77802
62485282	chr10:62485282:C:T	1.1078e-36	-6.21526e-10	-1.88791	9.31114e-07	-6.21526e-10	-1.87959
62485369	chr10:62485369:T:A	3.59069e-37	-1.91982	-1.0947	2.60746e-07	-2.26825	-0.884177
62485836	chr10:62485836:A:G	2.0989e-36	-6.21526e-10	-1.24887	1.59754e-06	-6.21526e-10	-1.33976
62485970	chr10:62485970:A:G	1.05309e-36	-1.93855	-1.06993e-09	7.63137e-07	-2.07854	-1.06993e-09
62486250	chr10:62486250:T:C	7.00022e-36	-0.375895	0.331555	5.66891e-06	-0.17808	0.104855
62486624	chr10:62486624:C:T	1.59805e-37	-2.13767	-1.68642	9.4124e-08	-2.39518	-1.77618
62486642	chr10:62486642:G:A	4.12045e-36	-6.21526e-10	-0.57432	3.23596e-06	-6.21526e-10	-0.633896
62486679	chr10:62486679:G:A	2.08791e-36	-6.21526e-10	-1.25412	1.17654e-06	-6.21526e-10	-1.64564
62486816	chr10:62486816:A:T	1.26871e-37	-2.23803	-1.81683	9.61534e-08	-2.26639	-1.88364
62486959	chr10:62486959:AAG:A	4.13108e-36	-6.21526e-10	-0.571742	3.24428e-06	-6.21526e-10	-0.631328
62487108	chr10:62487108:AAT:A	3.87988e-37	-1.90067	-1.0364	2.81547e-07	-2.257	-0.818674
62487430	chr10:62487430:T:C	1.69313e-36	-6.21526e-10	-1.4637	1.13602e-06	-6.21526e-10	-1.68069
62487678	chr10:62487678:T:C	1.44045e-36	-6.21526e-10	-1.62533	1.44885e-06	-6.21526e-10	-1.43745
62487826	chr10:62487826:A:G	1.18124e-37	-2.29309	-1.83321	9.4123e-08	-2.29287	-1.8785
62487917	chr10:62487917:A:G	1.96252e-36	-6.21526e-10	-1.31605	1.28272e-06	-6.21526e-10	-1.55923
62488340	chr10:62488340:C:T	1.18641e-37	-2.30795	-1.81399	9.23055e-08	-2.30608	-1.88479
62488373	chr10:62488373:G:A	1.53948e-37	-2.12708	-1.73434	9.06802e-08	-2.39754	-1.8111
62488628	chr10:62488628:C:T	9.31906e-37	-0.740228	-1.32058	7.64988e-07	-0.591318	-1.4848
62488684	chr10:62488684:C:T	1.21132e-36	-6.21526e-10	-1.79857	1.00889e-06	-6.21526e-10	-1.79937
62488960	chr10:62488960:G:A	6.9887e-37	-2.34857	-1.06993e-09	1.20274e-06	-1.62362	-1.06993e-09
62488968	chr10:62488968:T:G	1.01532e-36	-0.684492	-1.29059	8.33669e-07	-0.531992	-1.45815
62489361	chr10:62489361:G:A	1.76621e-36	-6.21526e-10	-1.42145	1.91095e-06	-6.21526e-10	-1.16062
62489378	chr10:62489378:G:T	1.36329e-37	-2.10891	-1.87406	8.86136e-08	-2.39994	-1.83175
62489380	chr10:62489380:T:C	3.94347e-37	-2.27985	-0.640953	3.76194e-07	-2.36322	-0.422648
62489381	chr10:62489381:C:T	9.58346e-37	-0.719924	-1.31291	7.88571e-07	-0.568965	-1.47679
62489856	chr10:62489856:A:G	3.85517e-36	-6.21526e-10	-0.640868	2.80308e-06	-6.21526e-10	-0.777502
62490605	chr10:62490605:T:C	9.98592e-37	-0.668481	-1.32321	8.24795e-07	-0.515707	-1.48513
62490659	chr10:62490659:T:C	3.76293e-37	-1.83999	-1.12768	2.62871e-07	-2.22394	-0.920376
62490828	chr10:62490828:T:C	2.89931e-37	-2.25153	-0.976861	2.68047e-07	-2.40362	-0.721196
62491301	chr10:62491301:A:C	5.17627e-36	-6.21526e-10	-0.346197	4.0791e-06	-6.21526e-10	-0.402343
62491392	chr10:62491392:C:T	1.14875e-36	-6.21526e-10	-1.85161	1.0051e-06	-6.21526e-10	-1.80313
62491637	chr10:62491637:T:C	2.65158e-37	-2.3044	-1.01331	2.5611e-07	-2.40921	-0.761158
62492159	chr10:62492159:C:T	1.10828e-36	-6.21526e-10	-1.88747	9.22509e-07	-6.21526e-10	-1.88888
62492218	chr10:62492218:C:T	1.28604e-37	-2.15982	-1.88148	1.12259e-07	-2.16781	-1.82736
62492584	chr10:62492584:G:A	1.81444e-36	-6.21526e-10	-1.3945	1.37753e-06	-6.21526e-10	-1.48793
62492640	chr10:62492640:C:T	3.67595e-37	-1.86337	-1.12768	2.59226e-07	-2.2379	-0.920376
62492859	chr10:62492859:T:C	1.1841e-36	-6.21526e-10	-1.8213	9.38078e-07	-6.21526e-10	-1.87214
62492987	chr10:62492987:T:C	1.11852e-36	-1.46104	-0.417241	5.59032e-07	-1.96631	-0.423455
62493072	chr10:62493072:T:C	1.15426e-36	-1.40584	-0.440985	5.65872e-07	-1.92879	-0.448822
62493285	chr10:62493285:T:C	1.0096e-37	-2.39361	-1.8897	9.31718e-08	-2.32883	-1.8527
62493940	chr10:62493940:C:T	1.127e-36	-6.21526e-10	-1.87072	9.74852e-07	-6.21526e-10	-1.83369
62493998	chr10:62493998:C:T	1.59251e-36	-0.489191	-1.03578	1.29033e-06	-0.32788	-1.22544
62494472	chr10:62494472:C:T	1.24584e-36	-6.21526e-10	-1.77047	1.0333e-06	-6.21526e-10	-1.77547
62494668	chr10:62494668:G:A	1.58098e-36	-0.487486	-1.04475	1.28541e-06	-0.324546	-1.23259
62495005	chr10:62495005:C:G	2.79194e-37	-2.28709	-0.979038	2.65512e-07	-2.40859	-0.725728
62495224	chr10:62495224:G:A	1.08691e-37	-2.38518	-1.82435	1.07525e-07	-2.34125	-1.69701
62495265	chr10:62495265:C:T	1.61142e-36	-6.21526e-10	-1.51317	1.30161e-06	-6.21526e-10	-1.54462
62496086	chr10:62496086:G:A	7.49658e-36	-6.21526e-10	0.0241647	4.80288e-06	-6.21526e-10	-0.239004
62496832	chr10:62496832:T:G	1.11234e-36	-6.21526e-10	-1.88381	9.21755e-07	-6.21526e-10	-1.8897
62497071	chr10:62497071:A:G	1.13539e-36	-6.21526e-10	-1.8633	9.63835e-07	-6.21526e-10	-1.84506
62497584	chr10:62497584:G:A	1.11326e-36	-6.21526e-10	-1.88299	9.47963e-07	-6.21526e-10	-1.86166
62497776	chr10:62497776:A:G	1.1151e-36	-6.21526e-10	-1.88134	9.56755e-07	-6.21526e-10	-1.85243
62497915	chr10:62497915:G:A	2.27932e-36	-6.21526e-10	-1.1664	1.87327e-06	-6.21526e-10	-1.18053
62498069	chr10:62498069:T:C	2.39147e-37	-1.55912	-1.86184	1.46585e-07	-2.11632	-1.61204
62498258	chr10:62498258:G:A	1.67714e-37	-1.89029	-1.88549	1.0995e-07	-2.31081	-1.70513
62498295	chr10:62498295:G:C	1.32373e-36	-6.21526e-10	-1.70983	1.07991e-06	-6.21526e-10	-1.73134
62498435	chr10:62498435:C:A	1.12338e-36	-6.21526e-10	-1.87394	9.32947e-07	-6.21526e-10	-1.87763
62498584	chr10:62498584:C:T	1.72989e-37	-1.93085	-1.81396	1.26137e-07	-2.32263	-1.55598
62498755	chr10:62498755:A:G	2.72305e-36	-6.21526e-10	-0.98853	2.57161e-06	-6.21526e-10	-0.863687
62498879	chr10:62498879:ATT:A	8.0931e-37	-0.584543	-1.61731	5.40491e-07	-1.02824	-1.39525
62498925	chr10:62498925:TGAA:T	1.52143e-37	-1.99285	-1.88037	1.11054e-07	-2.3533	-1.65266
62499035	chr10:62499035:T:C	1.13121e-36	-6.21526e-10	-1.86699	9.285e-07	-6.21526e-10	-1.88241
62499140	chr10:62499140:A:G	1.12661e-36	-6.21526e-10	-1.87107	9.22354e-07	-6.21526e-10	-1.88905
62499563	chr10:62499563:T:C	4.31203e-37	-1.4904	-1.34105	2.58657e-07	-1.98825	-1.17222
62499631	chr10:62499631:G:A	1.21985e-36	-6.21526e-10	-1.79156	1.16531e-06	-6.21526e-10	-1.65524
62499703	chr10:62499703:T:C	5.8e-37	-1.34597	-1.18904	3.3796e-07	-1.86012	-1.03293
62499813	chr10:62499813:G:T	1.12499e-36	-6.21526e-10	-1.87251	9.2279e-07	-6.21526e-10	-1.88857
62500538	chr10:62500538:T:C	1.16658e-36	-6.21526e-10	-1.83621	9.95752e-07	-6.21526e-10	-1.81248
62500600	chr10:62500600:T:C	2.07374e-36	-6.21526e-10	-1.26093	1.847e-06	-6.21526e-10	-1.19466
62500651	chr10:62500651:T:C	1.35091e-37	-2.34967	-1.64242	1.41043e-07	-2.11176	-1.65515
62500751	chr10:62500751:TG:T	4.98955e-36	-6.21526e-10	-0.382936	3.31746e-06	-6.21526e-10	-0.60902
62501088	chr10:62501088:T:C	1.87898e-37	-2.38309	-1.27905	1.83976e-07	-2.19139	-1.30978
62501299	chr10:62501299:C:T	5.37794e-36	-6.21526e-10	-0.307977	3.28548e-06	-6.21526e-10	-0.618708
62501439	chr10:62501439:A:C	9.09407e-37	-0.52619	-1.55905	6.98655e-07	-0.974448	-1.19237
62502620	chr10:62502620:G:A	1.31225e-36	-6.21526e-10	-1.71854	1.06174e-06	-6.21526e-10	-1.74831
62502867	chr10:62502867:C:T	2.64249e-36	-6.21526e-10	-1.01856	2.87461e-06	-6.21526e-10	-0.752302
62503148	chr10:62503148:G:A	4.96706e-36	-6.21526e-10	-0.387455	3.44413e-06	-6.21526e-10	-0.57155
62503334	chr10:62503334:G:C	1.53472e-37	-2.36426	-1.50026	1.80963e-07	-2.15662	-1.36107
62503528	chr10:62503528:A:G	1.18239e-36	-6.21526e-10	-1.82274	9.3455e-07	-6.21526e-10	-1.87591
62503563	chr10:62503563:G:A	3.15621e-37	-1.26233	-1.88116	2.19314e-07	-1.55409	-1.77138
62503643	chr10:62503643:C:G	1.46882e-37	-2.01903	-1.88939	8.70116e-08	-2.37029	-1.87965
62503810	chr10:62503810:G:A	1.34428e-36	-6.21526e-10	-1.69442	9.79436e-07	-6.21526e-10	-1.829
62504142	chr10:62504142:T:C	2.24796e-36	-1.18026	-1.06993e-09	1.7452e-06	-1.25135	-1.06993e-09
62504238	chr10:62504238:G:A	1.16145e-36	-6.21526e-10	-1.84061	9.40938e-07	-6.21526e-10	-1.8691
62504247	chr10:62504247:G:A	1.62938e-37	-2.05455	-1.75012	1.38749e-07	-2.0446	-1.73871
62505174	chr10:62505174:AGT:A	8.84962e-37	-2.11249	-1.06993e-09	6.3045e-07	-2.26954	-1.06993e-09
62505237	chr10:62505237:G:A	2.16086e-36	-6.21526e-10	-1.21978	1.39263e-06	-6.21526e-10	-1.47703
62505755	chr10:62505755:C:T	2.16409e-36	-6.21526e-10	-1.21828	1.39408e-06	-6.21526e-10	-1.47598
62505934	chr10:62505934:G:A	5.05445e-36	-6.21526e-10	-0.370012	2.5749e-06	-6.21526e-10	-0.862411
62506135	chr10:62506135:T:G	2.74409e-36	-6.21526e-10	-0.980833	1.65682e-06	-6.21526e-10	-1.30332
62506206	chr10:62506206:T:C	7.6255e-37	-2.26137	-1.06993e-09	5.50575e-07	-2.40501	-1.06993e-09
62506393	chr10:62506393:C:T	1.24881e-36	-6.21526e-10	-1.76809	1.33688e-06	-6.21526e-10	-1.51788
62506592	chr10:62506592:C:T	4.53777e-36	-6.21526e-10	-0.477847	4.35322e-06	-6.21526e-10	-0.337304
62506753	chr10:62506753:T:C	1.62461e-37	-2.3041	-1.5035	1.33707e-07	-2.40683	-1.4135
62506989	chr10:62506989:G:A	1.29487e-37	-2.31568	-1.71877	1.04273e-07	-2.4045	-1.66447
62507173	chr10:62507173:C:T	1.66591e-37	-1.91948	-1.86302	9.68068e-08	-2.29081	-1.85245
62507506	chr10:62507506:G:T	1.87817e-36	-1.35998	-1.06993e-09	9.74362e-07	-1.83419	-1.06993e-09
62507841	chr10:62507841:C:T	2.36613e-36	-6.21526e-10	-1.12902	1.48429e-06	-6.21526e-10	-1.41329
62507984	chr10:62507984:T:C	1.48569e-37	-2.30163	-1.59536	1.29469e-07	-2.30074	-1.5518
62508238	chr10:62508238:T:C	2.21713e-36	-6.21526e-10	-1.19407	1.94142e-06	-6.21526e-10	-1.1448
62508586	chr10:62508586:T:A	1.44995e-37	-2.32572	-1.59562	1.33454e-07	-2.27422	-1.548
62508655	chr10:62508655:G:A	4.78331e-36	-6.21526e-10	-0.42515	4.61311e-06	-6.21526e-10	-0.279319
62508900	chr10:62508900:T:A	2.31934e-37	-2.39743	-1.05415	2.8729e-07	-2.12629	-0.929191
62508950	chr10:62508950:A:C	2.50026e-36	-6.21526e-10	-1.07389	1.54671e-06	-6.21526e-10	-1.37209
62509005	chr10:62509005:T:C	1.61355e-37	-2.07337	-1.74106	1.24957e-07	-2.40519	-1.48281
62509013	chr10:62509013:C:A	1.42676e-37	-2.33418	-1.60328	1.34189e-07	-2.25959	-1.55714
62509403	chr10:62509403:G:A	1.17041e-36	-6.21526e-10	-1.83293	1.19361e-06	-6.21526e-10	-1.63124
62509437	chr10:62509437:C:T	6.82892e-37	-2.3717	-1.06993e-09	5.5266e-07	-2.40123	-1.06993e-09
62509451	chr10:62509451:G:A	2.52547e-37	-2.15924	-1.2072	2.82662e-07	-1.69064	-1.38109
62509597	chr10:62509597:C:T	1.24157e-36	-6.21526e-10	-1.7739	9.3632e-07	-6.21526e-10	-1.87402
62509628	chr10:62509628:C:T	1.43218e-37	-2.3354	-1.59826	1.35261e-07	-2.25703	-1.55174
62510459	chr10:62510459:G:T	7.52634e-37	-2.27446	-1.06993e-09	5.49514e-07	-2.40694	-1.06993e-09
62511012	chr10:62511012:C:T	1.40846e-37	-2.33693	-1.61344	1.33032e-07	-2.25475	-1.57064
62511100	chr10:62511100:C:T	1.10586e-36	-6.21526e-10	-1.88966	1.00898e-06	-6.21526e-10	-1.79928
62511289	chr10:62511289:A:C	1.31584e-36	-6.21526e-10	-1.71581	9.58877e-07	-6.21526e-10	-1.85021
62511348	chr10:62511348:C:T	1.10801e-36	-6.21526e-10	-1.88772	9.21992e-07	-6.21526e-10	-1.88944
62511639	chr10:62511639:C:T	3.58598e-37	-1.4263	-1.58953	2.00358e-07	-1.9753	-1.44057
62512123	chr10:62512123:A:G	3.38566e-36	-6.21526e-10	-0.770733	3.2066e-06	-6.21526e-10	-0.64301
62512266	chr10:62512266:A:G	1.37027e-36	-6.21526e-10	-1.67528	9.78687e-07	-6.21526e-10	-1.82976
62513107	chr10:62513107:G:C	1.76023e-36	-1.42483	-1.06993e-09	1.45393e-06	-1.43395	-1.06993e-09
62513214	chr10:62513214:G:A	2.68386e-36	-6.21526e-10	-1.00303	1.74248e-06	-6.21526e-10	-1.25291
62513264	chr10:62513264:G:A	1.3106e-37	-2.25903	-1.76336	9.37312e-08	-2.40843	-1.76712
62513267	chr10:62513267:G:A	1.3566e-37	-2.40429	-1.58359	1.19561e-07	-2.25962	-1.67253
62513285	chr10:62513285:A:G	6.77988e-36	-6.21526e-10	-0.076323	6.81918e-06	-6.21526e-10	0.111519
62513947	chr10:62513947:C:T	1.19803e-36	-6.21526e-10	-1.8096	9.26148e-07	-6.21526e-10	-1.88494
62514025	chr10:62514025:A:G	3.00642e-36	-6.21526e-10	-0.889532	4.09507e-06	-6.21526e-10	-0.398438
62514120	chr10:62514120:G:T	1.06022e-37	-2.34457	-1.88982	1.00781e-07	-2.25192	-1.8511
62514183	chr10:62514183:G:A	1.94347e-37	-2.24303	-1.38536	1.22152e-07	-2.40654	-1.50417
62514418	chr10:62514418:T:C	1.08189e-37	-2.32563	-1.88853	9.9888e-08	-2.27825	-1.83368
62515323	chr10:62515323:C:T	5.04124e-37	-1.57049	-1.10472	3.11681e-07	-2.07871	-0.895289
62515502	chr10:62515502:C:G	3.38741e-37	-2.37932	-0.693482	4.41731e-07	-2.03273	-0.592546
62515909	chr10:62515909:C:T	3.46984e-37	-1.61367	-1.43509	2.05879e-07	-2.11107	-1.27761
62515953	chr10:62515953:G:C	1.38324e-37	-2.23732	-1.73111	1.69152e-07	-1.827	-1.75818
62516059	chr10:62516059:G:A	2.03001e-36	-6.21526e-10	-1.28224	2.12527e-06	-6.21526e-10	-1.05432
62516166	chr10:62516166:C:T	3.75859e-37	-1.47353	-1.49529	2.14413e-07	-2.01134	-1.33673
62516427	chr10:62516427:A:G	1.74022e-36	-6.21526e-10	-1.43627	1.62027e-06	-6.21526e-10	-1.32563
62516841	chr10:62516841:T:TC	3.22441e-37	-1.3763	-1.74582	1.41e-07	-2.02474	-1.74247
62517000	chr10:62517000:C:T	1.5613e-37	-2.35147	-1.49588	1.5191e-07	-2.22811	-1.46457
62517045	chr10:62517045:G:T	1.42696e-37	-2.30323	-1.63409	1.11123e-07	-2.40839	-1.59695
62517133	chr10:62517133:T:A	1.50541e-37	-2.03878	-1.84502	1.12173e-07	-2.1855	-1.81043
62517205	chr10:62517205:A:C	3.60598e-37	-2.38728	-0.622989	4.62133e-07	-2.05869	-0.521433
62517636	chr10:62517636:T:C	1.80678e-36	-6.21526e-10	-1.39873	1.30832e-06	-6.21526e-10	-1.53948
62518422	chr10:62518422:G:A	4.89325e-37	-2.40101	-0.304004	6.33547e-07	-2.12571	-0.138927
62518458	chr10:62518458:A:G	1.00764e-37	-2.40929	-1.87597	1.18348e-07	-2.14872	-1.79363
62518753	chr10:62518753:G:T	1.0004e-37	-2.40937	-1.88309	1.15364e-07	-2.15409	-1.81379
62518875	chr10:62518875:C:T	1.43561e-37	-2.30489	-1.62639	1.12315e-07	-2.40806	-1.58661
62518923	chr10:62518923:G:A	5.0696e-37	-2.40107	-0.26854	6.57427e-07	-2.12518	-0.102464
62519115	chr10:62519115:C:T	3.67931e-37	-2.39373	-0.596406	4.62536e-07	-2.08511	-0.494146
62519693	chr10:62519693:G:T	1.29751e-36	-6.21526e-10	-1.72983	9.53535e-07	-6.21526e-10	-1.8558
62519747	chr10:62519747:G:A	2.66786e-36	-6.21526e-10	-1.009	2.2601e-06	-6.21526e-10	-0.992811
62519797	chr10:62519797:G:A	1.00305e-37	-2.40933	-1.8805	1.16574e-07	-2.15168	-1.80577
62520300	chr10:62520300:T:C	1.45502e-37	-2.21396	-1.70389	1.79795e-07	-1.78292	-1.74124
62520426	chr10:62520426:A:G	1.60373e-36	-6.21526e-10	-1.51795	1.71069e-06	-6.21526e-10	-1.27132
62520857	chr10:62520857:C:T	1.00034e-37	-2.40939	-1.88313	1.15052e-07	-2.15711	-1.81348
62520878	chr10:62520878:G:A	5.49693e-37	-0.719209	-1.86947	2.13571e-07	-1.48345	-1.86856
62521027	chr10:62521027:T:C	1.11259e-36	-6.21526e-10	-1.88359	9.42639e-07	-6.21526e-10	-1.86729
62521040	chr10:62521040:A:G	1.8369e-36	-1.3822	-1.06993e-09	6.01395e-07	-2.31672	-1.06993e-09
62521096	chr10:62521096:T:C	2.11878e-36	-6.21526e-10	-1.23944	1.38376e-06	-6.21526e-10	-1.48341
62521408	chr10:62521408:G:A	1.00012e-37	-2.40931	-1.88343	1.13471e-07	-2.16992	-1.81451
62521500	chr10:62521500:C:T	1.00134e-37	-2.40918	-1.88235	1.13299e-07	-2.17495	-1.811
62521603	chr10:62521603:G:A	1.50638e-36	-6.21526e-10	-1.58057	9.53434e-07	-6.21526e-10	-1.85591
62522252	chr10:62522252:T:C	3.16616e-36	-6.21526e-10	-0.837762	3.35799e-06	-6.21526e-10	-0.596878
62522403	chr10:62522403:C:A	7.08499e-37	-2.33489	-1.06993e-09	5.49444e-07	-2.40707	-1.06993e-09
62522743	chr10:62522743:T:G	2.33374e-36	-6.21526e-10	-1.14281	1.46484e-06	-6.21526e-10	-1.42647
62522834	chr10:62522834:C:T	7.40112e-37	-2.29124	-1.06993e-09	1.24494e-06	-1.58913	-1.06993e-09
62522891	chr10:62522891:G:C	1.5205e-36	-6.21526e-10	-1.57124	1.2905e-06	-6.21526e-10	-1.55319
62522910	chr10:62522910:G:A	1.13053e-36	-6.21526e-10	-1.8676	1.03568e-06	-6.21526e-10	-1.77316
62523302	chr10:62523302:A:G	9.70858e-37	-2.01986	-1.06993e-09	7.13512e-07	-2.14578	-1.06993e-09
62523446	chr10:62523446:G:A	1.70852e-37	-2.24157	-1.51567	1.24477e-07	-2.40691	-1.48494
62523488	chr10:62523488:A:G	1.08185e-36	-1.32769	-0.583918	1.41033e-06	-0.847867	-0.616528
62523806	chr10:62523806:A:G	2.35136e-36	-6.21526e-10	-1.13529	1.47268e-06	-6.21526e-10	-1.42114
62523882	chr10:62523882:C:T	1.63234e-37	-2.2759	-1.52696	1.8675e-07	-2.21688	-1.26933
62523897	chr10:62523897:G:A	3.29193e-37	-2.39331	-0.708087	4.14097e-07	-2.08187	-0.608009
62524531	chr10:62524531:T:A	2.61598e-36	-6.21526e-10	-1.02865	2.21164e-06	-6.21526e-10	-1.01448
62524575	chr10:62524575:C:T	1.22841e-36	-6.21526e-10	-1.78456	9.61568e-07	-6.21526e-10	-1.84741
62524611	chr10:62524611:C:T	1.00175e-37	-2.40839	-1.88273	1.11243e-07	-2.1916	-1.81266
62524743	chr10:62524743:C:T	2.29816e-36	-6.21526e-10	-1.15817	1.45208e-06	-6.21526e-10	-1.43522
62524758	chr10:62524758:G:A	1.06803e-37	-2.39992	-1.82713	9.76172e-08	-2.26323	-1.87169
62524839	chr10:62524839:A:G	1.32537e-36	-6.21526e-10	-1.70859	9.63183e-07	-6.21526e-10	-1.84573
62524940	chr10:62524940:G:A	2.78969e-36	-6.21526e-10	-0.964351	2.913e-06	-6.21526e-10	-0.739038
62525393	chr10:62525393:C:T	1.41346e-37	-2.2689	-1.67792	1.06218e-07	-2.40917	-1.64131
62525494	chr10:62525494:T:C	1.67195e-36	-1.47629	-1.06993e-09	9.65561e-07	-1.84327	-1.06993e-09
62525567	chr10:62525567:G:C	2.22043e-36	-6.21526e-10	-1.19258	1.41376e-06	-6.21526e-10	-1.46197
62525768	chr10:62525768:A:G	1.34986e-36	-6.21526e-10	-1.69028	9.71121e-07	-6.21526e-10	-1.83752
62525885	chr10:62525885:GT:G	2.63484e-36	-6.21526e-10	-1.02146	1.61376e-06	-6.21526e-10	-1.32965
62526226	chr10:62526226:T:G	1.55929e-37	-2.34945	-1.49918	1.50911e-07	-2.23021	-1.46908
62526440	chr10:62526440:CA:C	1.97234e-37	-2.28586	-1.32779	1.56516e-07	-2.40934	-1.25348
62526456	chr10:62526456:A:C	9.95817e-38	-2.40926	-1.8878	1.13984e-07	-2.1485	-1.83141
62527179	chr10:62527179:T:C	1.48039e-37	-2.21291	-1.68765	1.82421e-07	-1.78154	-1.72812
62527216	chr10:62527216:G:T	9.95806e-38	-2.40933	-1.88774	1.13742e-07	-2.15195	-1.8301
62527238	chr10:62527238:G:A	1.1255e-36	-6.21526e-10	-1.87206	1.08623e-06	-6.21526e-10	-1.7255
62527482	chr10:62527482:T:C	1.65768e-37	-2.29586	-1.49158	1.37392e-07	-2.40874	-1.3844
62527675	chr10:62527675:T:C	1.00117e-37	-2.40907	-1.88263	1.12886e-07	-2.17927	-1.81032
62528000	chr10:62528000:A:G	1.77474e-36	-6.21526e-10	-1.41663	1.80415e-06	-6.21526e-10	-1.21813
62528176	chr10:62528176:G:A	1.32533e-37	-2.12192	-1.88929	8.5797e-08	-2.37729	-1.8867
62528222	chr10:62528222:T:C	1.60388e-37	-2.33831	-1.48214	1.50681e-07	-2.2487	-1.45212
62528371	chr10:62528371:G:C	4.93447e-37	-2.4094	-0.287219	4.23083e-07	-2.20275	-0.465657
62528503	chr10:62528503:C:T	3.1578e-36	-6.21526e-10	-0.840405	3.34825e-06	-6.21526e-10	-0.599782
62528622	chr10:62528622:G:A	1.54061e-37	-2.01503	-1.84566	1.14557e-07	-2.16435	-1.81055
62528630	chr10:62528630:T:C	3.73411e-36	-6.21526e-10	-0.672773	3.36088e-06	-6.21526e-10	-0.596019
62528637	chr10:62528637:A:AG	1.12119e-37	-2.38257	-1.79591	9.70198e-08	-2.40788	-1.73318
62528833	chr10:62528833:A:G	3.69086e-37	-1.4317	-1.55531	4.86575e-07	-0.959396	-1.56919
62528932	chr10:62528932:C:T	2.42851e-36	-6.21526e-10	-1.10301	1.51074e-06	-6.21526e-10	-1.39562
62528958	chr10:62528958:G:A	2.79837e-36	-6.21526e-10	-0.961245	1.80558e-06	-6.21526e-10	-1.21734
62529146	chr10:62529146:T:C	2.29816e-36	-6.21526e-10	-1.15817	1.45208e-06	-6.21526e-10	-1.43522
62529491	chr10:62529491:G:A	8.58435e-37	-2.14293	-1.06993e-09	6.17082e-07	-2.29097	-1.06993e-09
62529816	chr10:62529816:G:A	1.67957e-36	-6.21526e-10	-1.47175	1.12764e-06	-6.21526e-10	-1.68809
62529956	chr10:62529956:C:T	9.65151e-36	-6.21526e-10	0.276832	9.52414e-06	-6.21526e-10	0.44561
62530162	chr10:62530162:C:T	4.26615e-36	-6.21526e-10	-0.539569	3.5829e-06	-6.21526e-10	-0.532048
62530454	chr10:62530454:A:T	1.51752e-37	-2.21993	-1.65586	1.85073e-07	-1.79311	-1.70211
62530537	chr10:62530537:A:G	2.29271e-36	-6.21526e-10	-1.16055	1.47226e-06	-6.21526e-10	-1.42142
62530573	chr10:62530573:C:G	2.35289e-36	-6.21526e-10	-1.13464	1.49433e-06	-6.21526e-10	-1.40654
62531002	chr10:62531002:C:G	1.64461e-36	-6.21526e-10	-1.49278	1.08221e-06	-6.21526e-10	-1.72921
62531103	chr10:62531103:G:A	1.88442e-36	-6.21526e-10	-1.35666	1.22981e-06	-6.21526e-10	-1.60136
62531452	chr10:62531452:C:T	7.01771e-37	-2.34443	-1.06993e-09	1.14111e-06	-1.67622	-1.06993e-09
62531901	chr10:62531901:A:C	1.16626e-36	-6.21526e-10	-1.83648	1.0204e-06	-6.21526e-10	-1.78803
62531959	chr10:62531959:T:C	7.2005e-37	-2.31872	-1.06993e-09	6.75806e-07	-2.20007	-1.06993e-09
62532443	chr10:62532443:T:C	3.68862e-36	-6.21526e-10	-0.685031	1.45709e-06	-6.21526e-10	-1.43178
62532516	chr10:62532516:C:T	3.41614e-37	-2.16165	-0.902701	1.45285e-07	-2.3321	-1.40518
62532585	chr10:62532585:A:G	1.43519e-37	-2.06607	-1.8655	2.16329e-07	-1.49692	-1.84226
62532610	chr10:62532610:C:G	8.30339e-37	-2.1762	-1.06993e-09	5.98007e-07	-2.32237	-1.06993e-09
62532993	chr10:62532993:T:TAAA	6.98475e-37	-2.34914	-1.06993e-09	6.0613e-07	-2.30888	-1.06993e-09
62532996	chr10:62532996:G:A	6.99821e-37	-2.34721	-1.06993e-09	6.07631e-07	-2.30641	-1.06993e-09
62533077	chr10:62533077:A:T	2.89448e-37	-2.25325	-0.976808	4.05831e-07	-1.63468	-1.07536
62533336	chr10:62533336:C:T	1.60969e-36	-6.21526e-10	-1.51424	1.10113e-06	-6.21526e-10	-1.71189
62533359	chr10:62533359:G:A	1.59782e-37	-2.0489	-1.77533	2.87639e-07	-1.37373	-1.68054
62533812	chr10:62533812:AAAGG:A	1.37963e-37	-2.12327	-1.84778	2.15859e-07	-1.57291	-1.76843
62533884	chr10:62533884:T:C	1.82258e-36	-6.21526e-10	-1.39003	1.19242e-06	-6.21526e-10	-1.63224
62534001	chr10:62534001:T:C	1.31748e-36	-1.71456	-1.06993e-09	1.1102e-06	-1.70368	-1.06993e-09
62534044	chr10:62534044:T:C	7.29569e-37	-2.30558	-1.06993e-09	5.52443e-07	-2.40162	-1.06993e-09
62534046	chr10:62534046:T:C	2.05749e-37	-2.04346	-1.52792	3.55058e-07	-1.35475	-1.48895
62534084	chr10:62534084:C:T	1.52712e-37	-2.06935	-1.80013	2.68521e-07	-1.40862	-1.71443
62534219	chr10:62534219:G:A	1.03268e-37	-2.37094	-1.88977	1.08446e-07	-2.14967	-1.88005
62534261	chr10:62534261:C:T	1.53312e-37	-2.05363	-1.81193	2.71139e-07	-1.38234	-1.73101
62534368	chr10:62534368:A:G	1.73211e-36	-6.21526e-10	-1.44094	1.14173e-06	-6.21526e-10	-1.67567
62534455	chr10:62534455:G:A	1.12005e-36	-6.21526e-10	-1.87691	9.25722e-07	-6.21526e-10	-1.8854
62534885	chr10:62534885:T:C	5.7597e-36	-6.21526e-10	-0.239396	5.54541e-06	-6.21526e-10	-0.0952491
62535055	chr10:62535055:C:T	1.93848e-37	-2.39859	-1.23237	2.48549e-07	-2.30497	-0.895368
62535058	chr10:62535058:T:C	1.57456e-37	-2.0581	-1.78079	2.81095e-07	-1.38897	-1.68831
62535314	chr10:62535314:G:A	1.89221e-36	-6.21526e-10	-1.35254	1.22935e-06	-6.21526e-10	-1.60173
62535504	chr10:62535504:G:A	1.70077e-36	-6.21526e-10	-1.4592	1.12688e-06	-6.21526e-10	-1.68877
62535792	chr10:62535792:T:C	1.49928e-36	-6.21526e-10	-1.5853	1.03598e-06	-6.21526e-10	-1.77287
62537177	chr10:62537177:C:T	8.01494e-37	-2.21156	-1.06993e-09	5.85966e-07	-2.34271	-1.06993e-09
62537258	chr10:62537258:A:T	4.67794e-36	-0.447425	-1.06993e-09	1.62268e-06	-1.32414	-1.06993e-09
62537329	chr10:62537329:G:A	2.58984e-36	-1.03869	-1.06993e-09	1.49347e-06	-1.40712	-1.06993e-09
62537330	chr10:62537330:C:A	1.15304e-36	-6.21526e-10	-1.84788	1.00885e-06	-6.21526e-10	-1.7994
62537448	chr10:62537448:C:G	1.50155e-36	-6.21526e-10	-1.58379	1.03695e-06	-6.21526e-10	-1.77194
62537762	chr10:62537762:T:A	2.24305e-37	-2.09878	-1.38625	3.80241e-07	-1.44407	-1.3311
62538062	chr10:62538062:G:A	1.58958e-36	-6.21526e-10	-1.52682	1.07605e-06	-6.21526e-10	-1.73492
62538210	chr10:62538210:G:C	1.50378e-37	-2.18553	-1.69936	8.73894e-08	-2.40866	-1.83694
62538266	chr10:62538266:T:G	1.41378e-37	-2.29135	-1.65526	2.72212e-07	-1.48265	-1.62675
62538324	chr10:62538324:T:A	2.68112e-36	-6.21526e-10	-1.00405	1.744e-06	-6.21526e-10	-1.25204
62538514	chr10:62538514:A:G	1.58257e-37	-2.04988	-1.78393	2.8377e-07	-1.3732	-1.69461
62538896	chr10:62538896:C:T	5.7942e-36	-6.21526e-10	-0.233425	5.57997e-06	-6.21526e-10	-0.0890376
62538914	chr10:62538914:C:T	8.01071e-37	-2.21209	-1.06993e-09	5.85391e-07	-2.3437	-1.06993e-09
62539197	chr10:62539197:G:A	1.44865e-37	-2.19464	-1.7276	8.60756e-08	-2.40907	-1.85168
62539656	chr10:62539656:T:C	2.22892e-36	-6.21526e-10	-1.18877	1.37122e-06	-6.21526e-10	-1.49252
62539698	chr10:62539698:G:C	1.36962e-37	-2.10291	-1.87542	8.61167e-08	-2.3959	-1.86437
62540109	chr10:62540109:G:A	5.58509e-37	-1.68977	-0.882991	6.92554e-07	-1.24644	-0.929145
62540131	chr10:62540131:A:G	4.02595e-37	-2.39126	-0.508843	4.69433e-07	-2.08836	-0.476092
62540246	chr10:62540246:A:T	1.25708e-37	-2.17673	-1.88735	8.63898e-08	-2.40777	-1.84934
62540265	chr10:62540265:C:A	1.22585e-37	-2.20129	-1.88794	8.60611e-08	-2.4092	-1.85171
62540572	chr10:62540572:A:C	6.99971e-37	-2.347	-1.06993e-09	5.5006e-07	-2.40595	-1.06993e-09
62540581	chr10:62540581:G:T	4.09113e-37	-2.40377	-0.480271	5.54239e-07	-2.08806	-0.310323
62540878	chr10:62540878:A:T	1.63391e-37	-2.40118	-1.40071	4.43833e-07	-1.77931	-0.841222
62540999	chr10:62540999:T:C	3.43407e-36	-6.21526e-10	-0.756535	2.58134e-06	-6.21526e-10	-0.859911
62541096	chr10:62541096:C:T	3.07429e-36	-6.21526e-10	-0.86721	2.47261e-06	-6.21526e-10	-0.902946
62541134	chr10:62541134:C:T	1.42527e-37	-2.33353	-1.60497	1.65021e-07	-1.92733	-1.68257
62541402	chr10:62541402:C:T	3.7146e-36	-6.21526e-10	-0.67801	2.09463e-06	-6.21526e-10	-1.06885
62542058	chr10:62542058:C:T	3.91802e-37	-2.38419	-0.543086	4.6128e-07	-2.38733	-0.194643
62542114	chr10:62542114:G:A	1.28838e-36	-1.7369	-1.06993e-09	6.17411e-06	0.0121445	-1.06993e-09
62542180	chr10:62542180:A:G	1.01642e-36	-2.37116	0.397161	8.19814e-07	-2.36903	0.362128
62542182	chr10:62542182:G:T	2.17121e-37	-2.29297	-1.22461	1.92448e-07	-2.40396	-1.05219
62542350	chr10:62542350:T:C	1.7489e-36	-6.21526e-10	-1.4313	1.29193e-06	-6.21526e-10	-1.55209
62542436	chr10:62542436:T:G	1.93311e-37	-2.40068	-1.23305	4.1191e-07	-1.36665	-1.32852
62542745	chr10:62542745:T:A	2.15587e-37	-2.14917	-1.37551	1.60857e-07	-2.21425	-1.42122
62543592	chr10:62543592:C:T	2.00502e-37	-1.72193	-1.87529	2.71376e-07	-1.2328	-1.87967
62543908	chr10:62543908:C:T	1.3773e-36	-6.21526e-10	-1.67016	9.61791e-07	-6.21526e-10	-1.84718
62543915	chr10:62543915:A:C	1.11625e-36	-6.21526e-10	-1.88031	9.45706e-07	-6.21526e-10	-1.86404
62544156	chr10:62544156:C:A	1.82719e-37	-1.80247	-1.88761	1.4081e-06	0.391616	-1.85759
62544301	chr10:62544301:A:C	1.24804e-37	-2.39981	-1.67148	1.0616e-07	-2.21269	-1.83834
62544438	chr10:62544438:T:C	3.0556e-37	-2.18786	-0.988029	3.05556e-07	-2.15752	-0.836325
62544720	chr10:62544720:A:T	1.17226e-36	-6.21526e-10	-1.83135	1.10547e-06	-6.21526e-10	-1.70795
62544810	chr10:62544810:T:G	2.46898e-37	-2.37748	-1.01158	2.94987e-07	-2.2628	-0.766249
62544948	chr10:62544948:A:G	1.12203e-36	-6.21526e-10	-1.87514	9.54332e-07	-6.21526e-10	-1.85496
62545392	chr10:62545392:G:A	1.66061e-36	-6.21526e-10	-1.48309	1.10934e-06	-6.21526e-10	-1.70446
62545473	chr10:62545473:C:T	1.12033e-36	-6.21526e-10	-1.87666	9.52672e-07	-6.21526e-10	-1.85671
62545485	chr10:62545485:T:C	4.27882e-37	-1.89919	-0.939999	2.07843e-07	-2.36973	-1.00946
62545630	chr10:62545630:A:G	1.96223e-37	-1.72894	-1.88985	4.2592e-07	-0.772749	-1.88898
62545655	chr10:62545655:C:A	1.27127e-36	-6.21526e-10	-1.75026	9.62894e-07	-6.21526e-10	-1.84603
62545884	chr10:62545884:A:G	1.41731e-36	-6.21526e-10	-1.64152	1.0467e-06	-6.21526e-10	-1.76258
62546074	chr10:62546074:T:A	2.04654e-36	-6.21526e-10	-1.27413	1.3702e-06	-6.21526e-10	-1.49327
62546187	chr10:62546187:G:C	1.28228e-36	-1.74165	-1.06993e-09	3.71597e-06	-0.495582	-1.06993e-09
62546271	chr10:62546271:A:G	1.11555e-36	-6.21526e-10	-1.88093	9.32225e-07	-6.21526e-10	-1.8784
62546282	chr10:62546282:T:A	1.51274e-36	-6.21526e-10	-1.57636	1.0369e-06	-6.21526e-10	-1.77198
62546371	chr10:62546371:C:A	2.51413e-37	-1.92193	-1.44901	1.30183e-07	-2.36949	-1.47754
62546418	chr10:62546418:G:T	1.66527e-36	-6.21526e-10	-1.4803	1.11148e-06	-6.21526e-10	-1.70253
62546629	chr10:62546629:T:C	1.13032e-36	-6.21526e-10	-1.86779	9.65516e-07	-6.21526e-10	-1.84331
62546636	chr10:62546636:A:T	1.95505e-37	-1.92415	-1.6983	9.26028e-08	-2.4026	-1.78505
62546684	chr10:62546684:G:A	1.45537e-36	-6.21526e-10	-1.61502	1.06701e-06	-6.21526e-10	-1.74336
62546759	chr10:62546759:T:C	1.80953e-36	-6.21526e-10	-1.39721	1.17715e-06	-6.21526e-10	-1.64512
62546810	chr10:62546810:C:T	2.94379e-37	-1.86942	-1.34374	1.52595e-07	-2.35805	-1.33013
62547122	chr10:62547122:G:A	2.50032e-37	-1.97839	-1.39806	1.35012e-07	-2.38436	-1.42625
62547266	chr10:62547266:C:T	1.21809e-36	-6.21526e-10	-1.793	9.39581e-07	-6.21526e-10	-1.87054
62547543	chr10:62547543:C:T	4.29565e-37	-1.86657	-0.968694	2.04387e-07	-2.35998	-1.03598
62547558	chr10:62547558:C:T	3.44056e-37	-1.77452	-1.28271	7.06439e-07	-1.03173	-1.12401
62547706	chr10:62547706:C:T	1.1491e-37	-2.3741	-1.77979	9.04968e-08	-2.38543	-1.82524
62547715	chr10:62547715:T:C	2.49684e-37	-1.94873	-1.42911	1.31902e-07	-2.37683	-1.45709
62548286	chr10:62548286:C:G	1.49811e-36	-6.21526e-10	-1.58608	1.02189e-06	-6.21526e-10	-1.78656
62548514	chr10:62548514:C:A	2.25328e-37	-2.2903	-1.19019	2.14606e-07	-2.11565	-1.23152
62548952	chr10:62548952:C:T	1.11593e-36	-6.21526e-10	-1.88059	9.45481e-07	-6.21526e-10	-1.86428
62549039	chr10:62549039:A:G	1.1275e-36	-6.21526e-10	-1.87028	9.5884e-07	-6.21526e-10	-1.85025
62549839	chr10:62549839:ATATCCAGAGCTGTTTCTC:A	3.08559e-36	-6.21526e-10	-0.86354	2.39303e-06	-6.21526e-10	-0.935659
62549967	chr10:62549967:C:G	1.41204e-37	-2.11774	-1.83009	2.40332e-07	-1.43318	-1.80077
62550063	chr10:62550063:G:A	2.50675e-37	-1.92733	-1.44655	1.30809e-07	-2.37083	-1.47141
62550233	chr10:62550233:A:G	2.3442e-37	-2.3802	-1.06072	2.76341e-07	-2.27056	-0.823784
62550275	chr10:62550275:A:G	2.00599e-37	-1.7337	-1.86303	4.30084e-07	-0.775259	-1.87674
62550508	chr10:62550508:A:G	2.45796e-37	-1.9734	-1.42014	1.3268e-07	-2.38278	-1.44525
62550657	chr10:62550657:G:T	1.27093e-37	-2.39077	-1.66235	9.38354e-08	-2.37221	-1.80222
62550774	chr10:62550774:G:A	2.43945e-37	-1.96525	-1.43585	1.3092e-07	-2.38103	-1.46036
62550841	chr10:62550841:T:C	1.11542e-36	-6.21526e-10	-1.88105	9.32341e-07	-6.21526e-10	-1.87828
62551037	chr10:62551037:C:T	1.19267e-37	-2.34431	-1.77236	8.95467e-08	-2.40148	-1.81974
62551164	chr10:62551164:A:T	3.19258e-36	-6.21526e-10	-0.829453	1.83539e-06	-6.21526e-10	-1.20096
62551233	chr10:62551233:A:G	2.39514e-37	-1.98344	-1.43599	1.30317e-07	-2.3855	-1.4605
62551295	chr10:62551295:T:C	2.02516e-37	-1.72104	-1.86618	4.3709e-07	-0.756804	-1.87903
62551471	chr10:62551471:T:C	1.44587e-37	-2.09596	-1.82819	2.51149e-07	-1.39168	-1.79826
62551543	chr10:62551543:A:G	2.41767e-37	-2.3738	-1.03626	2.88129e-07	-2.25658	-0.795983
62551704	chr10:62551704:C:T	2.25256e-37	-2.28932	-1.19148	2.13952e-07	-2.11756	-1.23267
62552774	chr10:62552774:G:A	2.65439e-37	-1.8938	-1.42286	1.36165e-07	-2.38389	-1.41822
62552888	chr10:62552888:T:C	2.47388e-37	-1.93803	-1.44905	1.30116e-07	-2.37359	-1.47396
62553026	chr10:62553026:C:T	3.59463e-37	-1.12665	-1.88678	1.56017e-07	-1.81502	-1.85099
62553035	chr10:62553035:T:C	2.3009e-37	-1.97973	-1.47984	1.24903e-07	-2.38447	-1.50397
62553047	chr10:62553047:T:A	1.13281e-36	-6.21526e-10	-1.86558	9.68634e-07	-6.21526e-10	-1.84009
62553458	chr10:62553458:T:C	1.51274e-36	-6.21526e-10	-1.57636	1.0369e-06	-6.21526e-10	-1.77198
62553563	chr10:62553563:A:C	1.49996e-36	-6.21526e-10	-1.58484	1.08385e-06	-6.21526e-10	-1.7277
62553648	chr10:62553648:C:T	6.94753e-37	-2.35448	-1.06993e-09	5.53234e-07	-2.40019	-1.06993e-09
62553922	chr10:62553922:A:T	1.14323e-36	-6.21526e-10	-1.85642	9.70516e-07	-6.21526e-10	-1.83815
62553962	chr10:62553962:A:C	2.28577e-37	-2.27781	-1.18835	2.11299e-07	-2.13291	-1.2298
62554032	chr10:62554032:C:T	1.51246e-36	-6.21526e-10	-1.57654	1.02773e-06	-6.21526e-10	-1.78087
62554116	chr10:62554116:T:G	2.00342e-37	-1.72866	-1.86935	4.29436e-07	-0.772342	-1.88116
62554395	chr10:62554395:A:T	8.39404e-37	-2.16535	-1.06993e-09	6.29766e-07	-2.27063	-1.06993e-09
62554572	chr10:62554572:T:G	1.26524e-36	-6.21526e-10	-1.75502	1.03333e-06	-6.21526e-10	-1.77543
62554613	chr10:62554613:T:C	1.77319e-36	-6.21526e-10	-1.4175	1.51631e-06	-6.21526e-10	-1.39194
62554930	chr10:62554930:G:A	1.4528e-37	-2.08296	-1.83641	2.53627e-07	-1.37181	-1.8083
62555001	chr10:62555001:G:A	2.01199e-37	-1.90833	-1.68541	9.38746e-08	-2.40038	-1.77363
62555137	chr10:62555137:T:C	2.34934e-36	-6.21526e-10	-1.13615	1.52301e-06	-6.21526e-10	-1.38753
62555349	chr10:62555349:A:C	1.49892e-36	-6.21526e-10	-1.58554	1.02232e-06	-6.21526e-10	-1.78615
62555630	chr10:62555630:C:T	1.44656e-37	-2.08206	-1.84162	2.5263e-07	-1.36917	-1.81488
62555695	chr10:62555695:A:G	2.17576e-37	-2.26369	-1.25179	1.94727e-07	-2.15316	-1.29121
62555732	chr10:62555732:C:T	1.2142e-37	-2.27734	-1.82144	1.16531e-07	-2.13316	-1.82466
62556016	chr10:62556016:T:C	1.50318e-36	-6.21526e-10	-1.5827	1.08638e-06	-6.21526e-10	-1.72537
62556061	chr10:62556061:G:A	1.09266e-37	-2.37966	-1.82458	3.44515e-07	-1.02243	-1.85141
62556149	chr10:62556149:T:C	1.4847e-36	-6.21526e-10	-1.59507	1.02515e-06	-6.21526e-10	-1.78338
62556361	chr10:62556361:A:G	1.1525e-36	-6.21526e-10	-1.84835	1.06196e-06	-6.21526e-10	-1.74811
62556625	chr10:62556625:C:T	1.21858e-36	-6.21526e-10	-1.7926	9.39882e-07	-6.21526e-10	-1.87022
62557051	chr10:62557051:C:T	1.50987e-36	-6.21526e-10	-1.57826	1.0356e-06	-6.21526e-10	-1.77324
62557106	chr10:62557106:G:A	1.48393e-36	-6.21526e-10	-1.59559	1.07542e-06	-6.21526e-10	-1.73551
62557391	chr10:62557391:A:T	3.74294e-37	-1.7452	-1.2278	7.80029e-07	-0.993948	-1.0627
62557411	chr10:62557411:TC:T	1.49783e-36	-6.21526e-10	-1.58627	1.02198e-06	-6.21526e-10	-1.78648
62557466	chr10:62557466:C:T	1.07624e-37	-2.38278	-1.83662	8.76591e-08	-2.38256	-1.85996
62557771	chr10:62557771:G:C	2.22874e-36	-1.18885	-1.06993e-09	1.30206e-06	-1.54428	-1.06993e-09
62557772	chr10:62557772:G:C	1.66348e-36	-6.21526e-10	-1.48137	1.11067e-06	-6.21526e-10	-1.70326
62557932	chr10:62557932:T:A	2.05956e-36	-6.21526e-10	-1.26779	1.37708e-06	-6.21526e-10	-1.48825
62557941	chr10:62557941:C:T	2.11613e-37	-1.89759	-1.64569	9.73095e-08	-2.39911	-1.73897
62557980	chr10:62557980:G:A	2.04878e-36	-6.21526e-10	-1.27304	1.37129e-06	-6.21526e-10	-1.49247
62557991	chr10:62557991:A:G	1.98803e-37	-1.73918	-1.86654	4.23502e-07	-0.787912	-1.87951
62558110	chr10:62558110:A:G	2.32181e-37	-2.37374	-1.07678	2.77044e-07	-2.25592	-0.835882
62558313	chr10:62558313:G:T	1.75557e-36	-6.21526e-10	-1.42749	1.49742e-06	-6.21526e-10	-1.40448
62558377	chr10:62558377:A:G	1.12994e-36	-6.21526e-10	-1.86812	9.65106e-07	-6.21526e-10	-1.84374
62558401	chr10:62558401:C:T	6.5776e-37	-2.4092	-1.06993e-09	1.13196e-06	-1.68427	-1.06993e-09
62558463	chr10:62558463:G:C	2.43139e-37	-2.30054	-1.10387	2.37215e-07	-2.09929	-1.14772
62558515	chr10:62558515:T:C	1.13111e-36	-6.21526e-10	-1.86708	9.68318e-07	-6.21526e-10	-1.84041
62558595	chr10:62558595:T:C	2.30127e-36	-6.21526e-10	-1.15682	1.50036e-06	-6.21526e-10	-1.40252
62558827	chr10:62558827:G:A	1.34457e-37	-2.1092	-1.88759	2.71213e-07	-1.24677	-1.8663
62559818	chr10:62559818:C:G	1.10603e-36	-6.21526e-10	-1.88951	9.28659e-07	-6.21526e-10	-1.88223
62560252	chr10:62560252:T:C	1.53813e-36	-6.21526e-10	-1.55971	1.05366e-06	-6.21526e-10	-1.75595
62560382	chr10:62560382:T:C	2.12798e-36	-6.21526e-10	-1.23511	1.45816e-06	-6.21526e-10	-1.43105
62560402	chr10:62560402:G:A	2.82934e-37	-2.12672	-1.1261	1.94191e-07	-2.28557	-1.16156
62560646	chr10:62560646:C:T	1.10651e-36	-6.21526e-10	-1.88907	9.4783e-07	-6.21526e-10	-1.8618
62560861	chr10:62560861:C:T	1.31608e-37	-2.15404	-1.86417	2.95786e-07	-1.24366	-1.78268
62560886	chr10:62560886:A:G	1.53964e-36	-6.21526e-10	-1.55873	1.05427e-06	-6.21526e-10	-1.75537
62560899	chr10:62560899:T:C	1.01769e-37	-2.39318	-1.88215	3.20809e-07	-1.07468	-1.87045
62560976	chr10:62560976:A:G	1.32318e-37	-2.16925	-1.84358	2.24564e-07	-1.46559	-1.83623
62561097	chr10:62561097:T:A	2.8712e-37	-2.11912	-1.11902	1.94437e-07	-2.29145	-1.15441
62561116	chr10:62561116:T:TA	1.74935e-36	-6.21526e-10	-1.43104	1.10267e-06	-6.21526e-10	-1.71048
62561648	chr10:62561648:T:C	9.99727e-38	-2.4045	-1.88864	2.8234e-07	-1.18687	-1.88599
62561693	chr10:62561693:A:G	1.17395e-36	-6.21526e-10	-1.82991	9.52103e-07	-6.21526e-10	-1.8573
62561719	chr10:62561719:G:T	1.33386e-37	-2.14249	-1.8623	3.0401e-07	-1.21975	-1.77917
62562079	chr10:62562079:C:T	1.86273e-37	-1.81276	-1.85807	4.17027e-07	-0.820811	-1.86201
62562084	chr10:62562084:G:T	1.11298e-36	-6.21526e-10	-1.88324	9.52946e-07	-6.21526e-10	-1.85642
62562249	chr10:62562249:A:T	1.15447e-36	-6.21526e-10	-1.84664	9.2172e-07	-6.21526e-10	-1.88973
62562321	chr10:62562321:T:G	2.83434e-37	-2.12721	-1.12385	1.94686e-07	-2.28523	-1.15935
62562343	chr10:62562343:G:A	1.53873e-36	-6.21526e-10	-1.55933	1.05395e-06	-6.21526e-10	-1.75568
62562700	chr10:62562700:T:A	1.1691e-36	-6.21526e-10	-1.83405	9.23054e-07	-6.21526e-10	-1.88829
62562735	chr10:62562735:C:T	1.00145e-37	-2.40217	-1.88924	2.92715e-07	-1.1522	-1.88458
62562755	chr10:62562755:C:T	1.16723e-36	-6.21526e-10	-1.83565	9.47966e-07	-6.21526e-10	-1.86166
62563151	chr10:62563151:C:G	1.16434e-36	-6.21526e-10	-1.83813	9.39512e-07	-6.21526e-10	-1.87061
62563224	chr10:62563224:C:T	1.10723e-36	-6.21526e-10	-1.88842	1.01129e-06	-6.21526e-10	-1.79699
62563275	chr10:62563275:G:A	1.56458e-36	-6.21526e-10	-1.54267	1.12895e-06	-6.21526e-10	-1.68693
62563471	chr10:62563471:G:A	1.12846e-37	-2.39136	-1.78065	3.5698e-07	-0.954448	-1.88385
62563544	chr10:62563544:T:C	1.05238e-37	-2.40875	-1.83306	2.61302e-07	-1.26606	-1.88424
62564480	chr10:62564480:C:T	1.13048e-36	-6.21526e-10	-1.86764	9.23486e-07	-6.21526e-10	-1.88782
62565044	chr10:62565044:T:C	1.20791e-36	-6.21526e-10	-1.80139	9.38453e-07	-6.21526e-10	-1.87174
62565099	chr10:62565099:C:G	1.05633e-37	-2.37968	-1.85838	1.01186e-07	-2.2808	-1.81821
62565497	chr10:62565497:A:C	1.20394e-36	-6.21526e-10	-1.80468	9.36922e-07	-6.21526e-10	-1.87338
62565578	chr10:62565578:C:T	1.04545e-37	-2.38685	-1.86157	9.91295e-08	-2.29624	-1.8233
62565741	chr10:62565741:T:C	4.3787e-37	-2.1061	-0.710016	2.15153e-07	-2.29818	-1.04644
62565776	chr10:62565776:G:C	1.14178e-37	-2.40893	-1.75135	1.00192e-07	-2.30357	-1.80532
62566303	chr10:62566303:T:A	1.48789e-36	-6.21526e-10	-1.59292	1.02985e-06	-6.21526e-10	-1.7788
62567050	chr10:62567050:A:G	1.14178e-36	-6.21526e-10	-1.8577	9.60765e-07	-6.21526e-10	-1.84825
62567103	chr10:62567103:T:TGAG	1.14522e-36	-6.21526e-10	-1.85468	1.01615e-06	-6.21526e-10	-1.7922
62567106	chr10:62567106:TA:T	1.14522e-36	-6.21526e-10	-1.85468	1.01615e-06	-6.21526e-10	-1.7922
62567109	chr10:62567109:G:GTGAAAAA	1.14643e-36	-6.21526e-10	-1.85363	1.01797e-06	-6.21526e-10	-1.79041
62567153	chr10:62567153:T:C	1.75937e-37	-1.83955	-1.88836	4.08167e-07	-0.815607	-1.88869
62568032	chr10:62568032:A:G	1.48454e-37	-2.18592	-1.71184	3.40326e-07	-1.15585	-1.73022
62568169	chr10:62568169:A:G	1.05156e-37	-2.39608	-1.84652	9.76e-08	-2.31655	-1.81854
62568680	chr10:62568680:G:C	1.89939e-37	-1.81329	-1.83805	4.46055e-07	-0.776526	-1.83901
62568779	chr10:62568779:T:A	1.8726e-37	-1.82157	-1.84397	4.39627e-07	-0.785134	-1.84492
62569030	chr10:62569030:T:C	1.50237e-36	-6.21526e-10	-1.58324	1.23462e-06	-6.21526e-10	-1.59746
62569488	chr10:62569488:G:A	1.77617e-37	-1.83194	-1.88647	4.1528e-07	-0.8001	-1.88692
62569539	chr10:62569539:T:C	2.15712e-37	-1.87783	-1.64626	4.44364e-07	-0.89968	-1.71965
62569607	chr10:62569607:G:A	4.22793e-36	-0.54857	-1.06993e-09	1.9431e-06	-1.14394	-1.06993e-09
62570231	chr10:62570231:A:G	8.85828e-37	-2.11151	-1.06993e-09	5.73582e-07	-2.36407	-1.06993e-09
62570796	chr10:62570796:T:G	1.20011e-36	-6.21526e-10	-1.80787	9.29237e-07	-6.21526e-10	-1.88161
62571234	chr10:62571234:G:A	1.40829e-36	-6.21526e-10	-1.64791	9.83255e-07	-6.21526e-10	-1.82511
62571455	chr10:62571455:G:A	1.79831e-37	-1.84766	-1.85836	4.04089e-07	-0.861514	-1.85283
62572203	chr10:62572203:A:C	1.77011e-36	-6.21526e-10	-1.41924	1.22333e-06	-6.21526e-10	-1.60664
62572254	chr10:62572254:GCAA:G	2.62736e-36	-6.21526e-10	-1.0243	1.29964e-06	-6.21526e-10	-1.54613
62572612	chr10:62572612:G:C	2.24615e-36	-6.21526e-10	-1.18107	1.86212e-06	-6.21526e-10	-1.1865
62572630	chr10:62572630:G:A	1.81735e-36	-6.21526e-10	-1.3929	1.28662e-06	-6.21526e-10	-1.5562
62572640	chr10:62572640:T:C	9.19964e-37	-2.0737	-1.06993e-09	1.02862e-06	-1.78	-1.06993e-09
62572736	chr10:62572736:G:A	2.17182e-37	-1.92114	-1.59617	4.31194e-07	-0.972123	-1.6773
62572842	chr10:62572842:T:C	1.47956e-36	-6.21526e-10	-1.59854	1.00749e-06	-6.21526e-10	-1.80076
62572920	chr10:62572920:T:G	1.39429e-36	-6.21526e-10	-1.6579	1.22512e-06	-6.21526e-10	-1.60518
62573752	chr10:62573752:G:A	1.0524e-37	-2.4084	-1.83339	9.44854e-08	-2.36427	-1.80326
62573856	chr10:62573856:C:T	1.20025e-36	-6.21526e-10	-1.80775	9.53624e-07	-6.21526e-10	-1.85571
62573898	chr10:62573898:C:T	1.61883e-36	-6.21526e-10	-1.50858	1.25335e-06	-6.21526e-10	-1.5824
62574376	chr10:62574376:G:A	1.56102e-37	-2.19925	-1.64827	1.1142e-07	-2.22586	-1.77681
62574510	chr10:62574510:C:T	1.39351e-36	-6.21526e-10	-1.65846	9.88489e-07	-6.21526e-10	-1.8198
62575025	chr10:62575025:A:C	2.78974e-37	-2.20267	-1.06424	2.17962e-07	-2.22749	-1.10417
62575035	chr10:62575035:T:C	1.04089e-37	-2.38787	-1.86492	9.72959e-08	-2.29662	-1.8416
62575188	chr10:62575188:T:C	1.19663e-36	-6.21526e-10	-1.81078	9.7288e-07	-6.21526e-10	-1.83572
62575328	chr10:62575328:T:C	1.84904e-37	-2.06453	-1.61367	1.44957e-07	-2.13621	-1.60332
62575453	chr10:62575453:A:T	1.02567e-37	-2.39965	-1.86788	9.39943e-08	-2.32651	-1.84624
62575551	chr10:62575551:G:A	1.27046e-37	-2.27061	-1.78288	5.62925e-07	-0.569286	-1.81354
62575618	chr10:62575618:T:C	2.12749e-37	-1.89752	-1.64041	4.31611e-07	-0.933764	-1.71469
62575629	chr10:62575629:C:T	2.72435e-37	-2.22639	-1.06424	2.2294e-07	-2.20491	-1.10417
62575807	chr10:62575807:C:T	1.43054e-36	-6.21526e-10	-1.63223	1.00459e-06	-6.21526e-10	-1.80365
62576196	chr10:62576196:T:C	1.39299e-36	-6.21526e-10	-1.65883	1.09825e-06	-6.21526e-10	-1.7145
62576216	chr10:62576216:G:A	7.05347e-37	-2.33935	-1.06993e-09	5.5805e-07	-2.39153	-1.06993e-09
62576262	chr10:62576262:C:T	1.37044e-36	-6.21526e-10	-1.67515	1.00742e-06	-6.21526e-10	-1.80082
62576551	chr10:62576551:T:C	3.22578e-37	-2.20838	-0.913315	1.96665e-07	-2.21765	-1.21683
62576579	chr10:62576579:C:T	1.57718e-36	-6.21526e-10	-1.53465	1.26398e-06	-6.21526e-10	-1.57396
62576635	chr10:62576635:G:A	2.6233e-36	-6.21526e-10	-1.02585	2.16553e-06	-6.21526e-10	-1.03556
62576725	chr10:62576725:C:T	8.10857e-37	-2.19995	-1.06993e-09	5.54012e-07	-2.39879	-1.06993e-09
62576970	chr10:62576970:G:A	1.75486e-37	-1.85404	-1.87644	3.5301e-07	-1.11565	-1.73383
62577024	chr10:62577024:T:A	1.03918e-37	-2.37066	-1.88378	3.66935e-07	-0.951617	-1.85917
62577256	chr10:62577256:A:C	1.16901e-36	-6.21526e-10	-1.83413	9.34604e-07	-6.21526e-10	-1.87585
62577812	chr10:62577812:A:G	1.49464e-36	-6.21526e-10	-1.5884	1.01124e-06	-6.21526e-10	-1.79705
62578320	chr10:62578320:C:T	1.02063e-37	-2.38871	-1.88374	9.42503e-08	-2.30013	-1.86989
62578547	chr10:62578547:G:A	1.22704e-36	-6.21526e-10	-1.78567	9.94177e-07	-6.21526e-10	-1.81406
62578929	chr10:62578929:G:C	1.42998e-36	-6.21526e-10	-1.63262	1.00435e-06	-6.21526e-10	-1.80388
62578933	chr10:62578933:G:C	1.74783e-36	-6.21526e-10	-1.43191	1.24445e-06	-6.21526e-10	-1.58953
62579087	chr10:62579087:A:C	1.15472e-37	-2.36087	-1.78814	3.71211e-07	-0.981841	-1.81736
62579468	chr10:62579468:G:A	1.48699e-36	-6.21526e-10	-1.59353	1.00681e-06	-6.21526e-10	-1.80143
62579646	chr10:62579646:T:C	7.11979e-37	-2.32999	-1.06993e-09	5.67074e-07	-2.37549	-1.06993e-09
62579899	chr10:62579899:A:G	1.36705e-36	-6.21526e-10	-1.67763	1.1966e-06	-6.21526e-10	-1.62873
62579910	chr10:62579910:A:G	1.46266e-36	-1.61003	-1.06993e-09	9.03967e-07	-1.90918	-1.06993e-09
62579920	chr10:62579920:T:C	1.61109e-35	0.789216	-1.06993e-09	2.99221e-06	-0.71221	-1.06993e-09
62580034	chr10:62580034:C:T	1.99457e-36	-6.21526e-10	-1.29985	2.22103e-06	-6.21526e-10	-1.01025
62580116	chr10:62580116:T:C	1.52141e-37	-2.03855	-1.83468	8.95072e-08	-2.33892	-1.88273
62580760	chr10:62580760:A:G	4.37234e-37	-2.02655	-0.791018	1.90833e-07	-2.34741	-1.11717
62580912	chr10:62580912:T:C	1.83581e-36	-6.21526e-10	-1.3828	1.295e-06	-6.21526e-10	-1.54971
62581043	chr10:62581043:T:C	1.28166e-37	-2.22043	-1.82429	2.10104e-07	-1.60677	-1.76161
62581062	chr10:62581062:A:G	4.38762e-37	-2.06351	-0.750575	2.00896e-07	-2.33131	-1.08188
62581266	chr10:62581266:C:T	1.867e-37	-1.86693	-1.8016	4.30937e-07	-0.817585	-1.83243
62581545	chr10:62581545:T:C	1.12813e-36	-6.21526e-10	-1.86972	9.75048e-07	-6.21526e-10	-1.83349
62581757	chr10:62581757:T:A	3.43563e-37	-2.10093	-0.957734	2.22252e-07	-2.31597	-0.996199
62581847	chr10:62581847:T:C	1.21948e-36	-6.21526e-10	-1.79186	1.04157e-06	-6.21526e-10	-1.76749
62581866	chr10:62581866:A:T	1.21796e-36	-6.21526e-10	-1.79311	1.04054e-06	-6.21526e-10	-1.76849
62582136	chr10:62582136:A:G	3.77011e-36	-6.21526e-10	-0.663179	3.87548e-06	-6.21526e-10	-0.453552
62582192	chr10:62582192:C:T	1.81819e-37	-1.84368	-1.85134	3.89769e-07	-0.914499	-1.83592
62584368	chr10:62584368:G:A	1.39873e-36	-6.21526e-10	-1.65472	9.78488e-07	-6.21526e-10	-1.82997
62584612	chr10:62584612:C:A	1.20641e-37	-2.40936	-1.69585	9.42862e-08	-2.37883	-1.79081
62584969	chr10:62584969:A:G	1.77149e-37	-2.4094	-1.31165	2.52537e-07	-1.85608	-1.32834
62585041	chr10:62585041:T:C	1.76994e-37	-2.40914	-1.31279	2.59308e-07	-1.82852	-1.32945
62585291	chr10:62585291:T:G	1.76835e-37	-2.40916	-1.31366	2.58744e-07	-1.82994	-1.3302
62585301	chr10:62585301:A:C	1.53455e-36	-6.21526e-10	-1.56205	1.09563e-06	-6.21526e-10	-1.71689
62585396	chr10:62585396:G:A	1.80468e-37	-2.40891	-1.29358	2.43316e-07	-1.91428	-1.30733
62585406	chr10:62585406:A:G	1.33083e-37	-2.22099	-1.78608	9.76049e-08	-2.35946	-1.77558
62586313	chr10:62586313:C:T	6.76811e-37	-2.38065	-1.06993e-09	5.72763e-07	-2.3655	-1.06993e-09
62586627	chr10:62586627:T:C	2.05378e-36	-6.21526e-10	-1.2706	1.26613e-06	-6.21526e-10	-1.57226
62586682	chr10:62586682:T:C	2.064e-36	-6.21526e-10	-1.26564	1.27059e-06	-6.21526e-10	-1.56874
62586742	chr10:62586742:A:G	1.01065e-37	-2.40907	-1.87321	1.51473e-07	-1.81405	-1.88152
62586891	chr10:62586891:C:T	1.04513e-37	-2.38216	-1.86657	3.50001e-07	-1.01287	-1.84518
62588215	chr10:62588215:A:C	1.43533e-36	-6.21526e-10	-1.62889	9.91551e-07	-6.21526e-10	-1.81671
62588415	chr10:62588415:C:T	1.33856e-36	-6.21526e-10	-1.69869	9.69862e-07	-6.21526e-10	-1.83882
62589049	chr10:62589049:A:G	1.43645e-36	-6.21526e-10	-1.62811	9.91998e-07	-6.21526e-10	-1.81625
62589243	chr10:62589243:G:A	1.12241e-37	-2.4016	-1.77579	1.33725e-07	-1.94261	-1.87758
62589908	chr10:62589908:T:C	1.83577e-37	-2.17744	-1.50796	3.7565e-07	-1.15641	-1.63091
62589976	chr10:62589976:G:A	1.81881e-37	-2.10913	-1.58556	7.63048e-07	-0.309561	-1.76909
62590122	chr10:62590122:A:G	1.64591e-36	-6.21526e-10	-1.49199	1.14304e-06	-6.21526e-10	-1.67453
62590220	chr10:62590220:G:A	1.40142e-37	-2.31533	-1.64005	1.67334e-07	-2.31694	-1.27904
62590502	chr10:62590502:A:G	9.96782e-38	-2.40927	-1.88683	9.17539e-08	-2.35719	-1.83967
62590774	chr10:62590774:C:T	2.34629e-37	-2.39761	-1.04242	1.02397e-06	-0.565974	-1.21856
62590811	chr10:62590811:C:A	1.25542e-36	-6.21526e-10	-1.76281	9.67667e-07	-6.21526e-10	-1.84109
62590869	chr10:62590869:T:A	2.12856e-37	-2.39491	-1.14251	9.52664e-07	-0.535034	-1.32168
62591548	chr10:62591548:AG:A	3.27424e-37	-2.4087	-0.698076	1.32035e-06	-0.751906	-0.778416
62591625	chr10:62591625:T:C	1.52451e-36	-6.21526e-10	-1.56861	1.31062e-06	-6.21526e-10	-1.53772
62591822	chr10:62591822:C:T	1.06843e-37	-2.33804	-1.88864	8.61258e-08	-2.37053	-1.88963
62591843	chr10:62591843:A:C	1.75825e-36	-6.21526e-10	-1.42597	1.62064e-06	-6.21526e-10	-1.3254
62593051	chr10:62593051:C:T	1.73641e-36	-6.21526e-10	-1.43846	1.20406e-06	-6.21526e-10	-1.62252
62593090	chr10:62593090:C:T	1.36121e-37	-2.36371	-1.62078	1.90761e-07	-2.227	-1.23795
62593104	chr10:62593104:T:C	1.60189e-36	-6.21526e-10	-1.5191	1.13925e-06	-6.21526e-10	-1.67785
62593274	chr10:62593274:G:A	6.88362e-37	-2.36372	-1.06993e-09	8.37125e-07	-1.986	-1.06993e-09
62593468	chr10:62593468:T:C	1.11104e-36	-6.21526e-10	-1.88498	9.38922e-07	-6.21526e-10	-1.87124
62593510	chr10:62593510:A:G	2.4634e-37	-2.40935	-0.98198	1.30581e-06	-0.416897	-1.1245
62593577	chr10:62593577:T:A	1.15023e-36	-6.21526e-10	-1.85032	9.47881e-07	-6.21526e-10	-1.86175
62593830	chr10:62593830:T:C	3.4377e-37	-2.14857	-0.909491	3.71579e-06	0.124242	-0.61987
62593938	chr10:62593938:A:C	1.51176e-36	-6.21526e-10	-1.57701	1.06487e-06	-6.21526e-10	-1.74537
62593998	chr10:62593998:C:T	1.88854e-36	-6.21526e-10	-1.35448	1.32713e-06	-6.21526e-10	-1.5252
62594503	chr10:62594503:C:T	6.19058e-37	-1.86284	-0.607	1.6902e-06	-0.311815	-0.97156
62594504	chr10:62594504:G:A	1.95824e-37	-2.12831	-1.49251	2.06441e-06	0.201342	-1.28472
62594530	chr10:62594530:A:G	3.52362e-37	-2.40886	-0.624518	2.0224e-06	-0.29436	-0.809575
62594693	chr10:62594693:G:A	5.83796e-37	-1.8528	-0.675689	1.62689e-06	-0.291052	-1.0305
62594734	chr10:62594734:A:G	2.00556e-37	-2.11668	-1.48027	2.16069e-06	0.230625	-1.26842
62595406	chr10:62595406:C:T	7.13518e-37	-2.32783	-1.06993e-09	5.59191e-07	-2.38948	-1.06993e-09
62595580	chr10:62595580:C:T	3.77139e-37	-2.40794	-0.557484	1.79519e-06	-0.475125	-0.747983
62595742	chr10:62595742:G:A	1.20039e-36	-6.21526e-10	-1.80764	1.03717e-06	-6.21526e-10	-1.77172
62596145	chr10:62596145:G:A	2.1273e-36	-6.21526e-10	-1.23543	2.08597e-06	-6.21526e-10	-1.07299
62596631	chr10:62596631:C:T	2.01898e-36	-6.21526e-10	-1.28769	1.38216e-06	-6.21526e-10	-1.48457
62596646	chr10:62596646:C:T	1.06897e-37	-2.36429	-1.86188	1.01161e-07	-2.28971	-1.80955
62596912	chr10:62596912:G:A	6.61809e-37	-2.40306	-1.06993e-09	5.50582e-07	-2.405	-1.06993e-09
62596959	chr10:62596959:G:A	1.74815e-36	-6.21526e-10	-1.43173	1.23109e-06	-6.21526e-10	-1.60032
62597623	chr10:62597623:G:A	4.41429e-37	-1.81843	-0.989586	1.3485e-06	-0.224713	-1.28451
62597681	chr10:62597681:C:G	6.70589e-37	-2.38988	-1.06993e-09	1.37341e-06	-1.49093	-1.06993e-09
62598337	chr10:62598337:A:G	5.34391e-37	-2.12881	-0.488095	2.61128e-07	-2.38801	-0.762952
62598665	chr10:62598665:T:C	2.70839e-37	-2.07753	-1.21899	1.38564e-07	-2.37283	-1.41181
62598686	chr10:62598686:A:G	1.55562e-37	-1.96962	-1.88137	8.4405e-08	-2.40078	-1.87957
62598781	chr10:62598781:G:C	1.27065e-36	-6.21526e-10	-1.75075	1.23353e-06	-6.21526e-10	-1.59834
62598926	chr10:62598926:C:T	2.71683e-37	-1.44277	-1.85063	1.43047e-06	0.361047	-1.81127
62599270	chr10:62599270:A:C	1.23789e-36	-6.21526e-10	-1.77687	1.34599e-06	-6.21526e-10	-1.51109
62599550	chr10:62599550:T:C	1.10651e-36	-6.21526e-10	-1.88908	9.21993e-07	-6.21526e-10	-1.88944
62600331	chr10:62600331:A:G	1.98177e-37	-2.10542	-1.50346	2.17693e-06	0.268162	-1.29847
62600385	chr10:62600385:A:C	2.11162e-36	-6.21526e-10	-1.24283	1.43456e-06	-6.21526e-10	-1.44737
62601028	chr10:62601028:T:C	1.49189e-37	-2.00985	-1.88297	8.48495e-08	-2.3937	-1.8814
62601196	chr10:62601196:C:T	3.34109e-37	-2.40913	-0.677442	1.90065e-06	-0.31306	-0.852963
62601471	chr10:62601471:T:C	3.32004e-37	-2.37772	-0.715175	8.52982e-07	-0.914882	-1.05236
62601512	chr10:62601512:T:G	3.14803e-36	-6.21526e-10	-0.843506	2.15372e-06	-6.21526e-10	-1.04102
62601561	chr10:62601561:ACT:A	1.02556e-37	-2.37968	-1.88795	1.1049e-07	-2.18621	-1.82484
62601708	chr10:62601708:T:C	1.67868e-36	-6.21526e-10	-1.47228	1.21145e-06	-6.21526e-10	-1.6164
62601718	chr10:62601718:C:T	1.24453e-36	-6.21526e-10	-1.77152	1.20289e-06	-6.21526e-10	-1.62349
62601721	chr10:62601721:T:C	8.4242e-37	-2.16176	-1.06993e-09	2.86653e-06	-0.755117	-1.06993e-09
62601750	chr10:62601750:A:G	1.67986e-36	-6.21526e-10	-1.47157	1.21212e-06	-6.21526e-10	-1.61585
62601941	chr10:62601941:A:G	4.50644e-37	-2.18794	-0.599417	2.01638e-06	-0.288933	-0.817981
62602379	chr10:62602379:C:T	2.36287e-36	-1.1304	-1.06993e-09	1.72976e-06	-1.26024	-1.06993e-09
62602424	chr10:62602424:G:C	5.0905e-37	-2.10604	-0.559451	2.44425e-07	-2.38127	-0.835797
62602464	chr10:62602464:T:C	1.12405e-37	-2.34355	-1.83237	9.79332e-08	-2.32165	-1.81004
62602630	chr10:62602630:A:G	1.10575e-36	-6.21526e-10	-1.88976	9.23274e-07	-6.21526e-10	-1.88805
62602675	chr10:62602675:G:A	1.29635e-36	-6.21526e-10	-1.73073	1.27167e-06	-6.21526e-10	-1.56789
62603366	chr10:62603366:A:C	1.85634e-37	-1.8005	-1.87376	8.44381e-08	-2.40857	-1.87138
62603549	chr10:62603549:G:A	5.61975e-37	-1.80262	-0.763957	1.65351e-06	-0.200079	-1.10524
62603583	chr10:62603583:G:A	1.12098e-36	-6.21526e-10	-1.87608	9.21621e-07	-6.21526e-10	-1.88984
62605355	chr10:62605355:T:C	1.04945e-37	-2.40623	-1.83837	1.1791e-07	-2.06087	-1.88519
62605853	chr10:62605853:T:G	1.04443e-37	-2.36322	-1.88618	1.07749e-07	-2.16718	-1.86898
62605975	chr10:62605975:T:G	1.27423e-36	-6.21526e-10	-1.74794	1.30047e-06	-6.21526e-10	-1.54549
62606031	chr10:62606031:A:C	7.31498e-37	-2.30294	-1.06993e-09	5.66328e-07	-2.3768	-1.06993e-09
62606630	chr10:62606630:A:C	1.70755e-36	-6.21526e-10	-1.45522	1.58649e-06	-6.21526e-10	-1.34669
62606865	chr10:62606865:T:A	3.17779e-37	-2.40919	-0.727486	2.23998e-06	-0.292108	-0.709643
62606990	chr10:62606990:T:G	1.28618e-36	-6.21526e-10	-1.73861	9.83635e-07	-6.21526e-10	-1.82472
62607550	chr10:62607550:T:G	1.11004e-36	-6.21526e-10	-1.88589	1.0458e-06	-6.21526e-10	-1.76344
62607800	chr10:62607800:G:T	2.46454e-37	-2.12119	-1.26968	1.31466e-07	-2.38605	-1.45118
62607924	chr10:62607924:A:T	1.0557e-37	-2.36168	-1.87698	1.17478e-07	-2.22558	-1.72414
62608043	chr10:62608043:T:C	1.15677e-37	-2.35324	-1.794	1.1049e-07	-2.30647	-1.70457
62608258	chr10:62608258:A:G	1.1407e-36	-6.21526e-10	-1.85864	9.95856e-07	-6.21526e-10	-1.81237
62608423	chr10:62608423:A:G	9.64409e-37	-2.02652	-1.06993e-09	7.24615e-07	-2.13033	-1.06993e-09
62608593	chr10:62608593:C:T	1.11629e-37	-2.3468	-1.83605	1.02203e-07	-2.31532	-1.77369
62608683	chr10:62608683:C:G	1.13576e-37	-2.38919	-1.77638	1.22928e-07	-2.40327	-1.50111
62608958	chr10:62608958:T:C	7.68496e-37	-1.70626	-0.547341	2.3654e-06	-0.0268488	-0.920423
62609242	chr10:62609242:T:C	1.38827e-37	-2.35254	-1.61227	9.22306e-08	-2.40785	-1.78383
62609371	chr10:62609371:T:A	9.16021e-37	-2.078	-1.06993e-09	6.93411e-07	-2.17435	-1.06993e-09
62609799	chr10:62609799:T:C	1.37388e-37	-2.36251	-1.61272	9.2098e-08	-2.40908	-1.78404
62609990	chr10:62609990:G:A	5.08348e-37	-1.73884	-0.92803	1.64399e-06	-0.0855467	-1.22555
62610012	chr10:62610012:TG:T	9.99346e-38	-2.40763	-1.88589	9.2881e-08	-2.33783	-1.84683
62610023	chr10:62610023:G:A	2.39699e-36	-6.21526e-10	-1.11607	1.68982e-06	-6.21526e-10	-1.2836
62610165	chr10:62610165:T:C	1.34555e-37	-2.34835	-1.64772	9.20586e-08	-2.39776	-1.79579
62610240	chr10:62610240:C:G	1.03133e-37	-2.38701	-1.875	1.26205e-07	-2.16799	-1.71008
62610701	chr10:62610701:C:G	1.32677e-36	-6.21526e-10	-1.70753	1.16168e-06	-6.21526e-10	-1.65836
62610846	chr10:62610846:G:A	1.10618e-36	-6.21526e-10	-1.88937	9.26945e-07	-6.21526e-10	-1.88408
62610927	chr10:62610927:C:T	1.13548e-36	-6.21526e-10	-1.86323	9.9613e-07	-6.21526e-10	-1.8121
62611447	chr10:62611447:T:G	2.2598e-37	-2.08426	-1.39333	2.35135e-06	0.331172	-1.2844
62612097	chr10:62612097:T:G	1.86978e-37	-1.96496	-1.70209	4.5509e-06	1.02683	-1.31973
62612471	chr10:62612471:A:T	1.12328e-37	-2.35249	-1.82413	1.0018e-07	-2.30936	-1.79964
62612673	chr10:62612673:G:T	6.65047e-37	-2.39818	-1.06993e-09	5.52728e-07	-2.40111	-1.06993e-09
62612765	chr10:62612765:A:G	1.04442e-36	-1.94682	-1.06993e-09	5.8879e-07	-2.33791	-1.06993e-09
62613734	chr10:62613734:T:C	7.6107e-37	-2.26331	-1.06993e-09	5.57627e-07	-2.39229	-1.06993e-09
62613926	chr10:62613926:T:C	4.13854e-37	-2.1429	-0.729621	3.7507e-06	0.237442	-0.72372
62614083	chr10:62614083:T:C	6.8246e-37	-2.37233	-1.06993e-09	5.48708e-07	-2.40841	-1.06993e-09
62614178	chr10:62614178:A:G	1.13195e-36	-6.21526e-10	-1.86634	9.89443e-07	-6.21526e-10	-1.81883
62614341	chr10:62614341:G:A	1.18604e-36	-6.21526e-10	-1.81966	9.49102e-07	-6.21526e-10	-1.86046
62614388	chr10:62614388:G:C	5.04728e-37	-2.0657	-0.608321	2.33193e-07	-2.36976	-0.894351
62614600	chr10:62614600:G:A	4.02999e-37	-1.68661	-1.21249	1.41066e-06	0.0115971	-1.47576
62614788	chr10:62614788:C:T	1.11414e-36	-6.21526e-10	-1.8822	9.358e-07	-6.21526e-10	-1.87457
62614891	chr10:62614891:C:T	2.18778e-37	-1.99879	-1.51119	2.65465e-06	0.578393	-1.4103
62615590	chr10:62615590:G:A	1.39964e-37	-2.38352	-1.57313	1.93038e-07	-2.18118	-1.27191
62615761	chr10:62615761:G:A	1.14965e-36	-6.21526e-10	-1.85082	9.22966e-07	-6.21526e-10	-1.88838
62615799	chr10:62615799:G:A	2.07199e-37	-1.83932	-1.72504	1.01048e-07	-2.40919	-1.69118
62616556	chr10:62616556:T:C	2.49287e-36	-6.21526e-10	-1.07685	1.90266e-06	-6.21526e-10	-1.16497
62616719	chr10:62616719:G:A	1.05467e-37	-2.35808	-1.88156	9.34551e-08	-2.30295	-1.87554
62616798	chr10:62616798:T:C	1.05475e-37	-2.39021	-1.84936	1.33382e-07	-2.16043	-1.66232
62617080	chr10:62617080:A:G	1.11126e-36	-6.21526e-10	-1.88479	9.33169e-07	-6.21526e-10	-1.87739
62617429	chr10:62617429:G:A	1.19828e-36	-6.21526e-10	-1.80939	9.54803e-07	-6.21526e-10	-1.85447
62617712	chr10:62617712:A:C	1.71119e-37	-1.97799	-1.77768	9.07959e-08	-2.3343	-1.87307
62617980	chr10:62617980:A:G	1.69161e-37	-2.02634	-1.74085	9.0426e-08	-2.35346	-1.85799
62618207	chr10:62618207:C:T	1.49662e-37	-2.04177	-1.84788	1.30868e-06	0.314246	-1.85345
62618536	chr10:62618536:A:G	1.17005e-37	-2.31592	-1.81989	9.77297e-08	-2.33988	-1.79389
62618714	chr10:62618714:C:T	1.24478e-36	-6.21526e-10	-1.77132	1.02622e-06	-6.21526e-10	-1.78234
62618946	chr10:62618946:G:A	6.74556e-37	-2.38398	-1.06993e-09	5.5871e-07	-2.39035	-1.06993e-09
62619189	chr10:62619189:T:G	1.78306e-36	-6.21526e-10	-1.41195	1.26179e-06	-6.21526e-10	-1.57569
62619358	chr10:62619358:G:A	7.73153e-37	-2.24756	-1.06993e-09	5.55351e-07	-2.39638	-1.06993e-09
62619359	chr10:62619359:C:T	7.76552e-37	-2.24317	-1.06993e-09	5.54685e-07	-2.39758	-1.06993e-09
62619566	chr10:62619566:C:T	1.28718e-37	-2.40368	-1.63673	1.1012e-07	-2.13951	-1.87489
62619920	chr10:62619920:A:G	7.07161e-37	-2.33678	-1.06993e-09	5.48313e-07	-2.40913	-1.06993e-09
62620364	chr10:62620364:G:T	2.08154e-37	-1.67272	-1.88704	9.25132e-08	-2.30554	-1.88308
62620576	chr10:62620576:T:C	1.63642e-37	-2.25059	-1.54976	2.12094e-07	-2.25897	-1.09997
62620924	chr10:62620924:C:T	6.57624e-37	-2.4094	-1.06993e-09	1.62429e-06	-1.32315	-1.06993e-09
62621908	chr10:62621908:A:G	1.13139e-37	-2.4093	-1.76012	1.05436e-07	-2.18727	-1.8706
62622599	chr10:62622599:A:C	1.48285e-37	-2.16578	-1.73311	1.38577e-07	-2.33997	-1.44458
62622657	chr10:62622657:A:T	1.63358e-36	-6.21526e-10	-1.49951	1.13575e-06	-6.21526e-10	-1.68093
62622902	chr10:62622902:G:A	1.56625e-37	-1.97295	-1.87124	1.02527e-07	-2.1981	-1.88775
62623230	chr10:62623230:C:T	1.88287e-36	-6.21526e-10	-1.35748	1.24321e-06	-6.21526e-10	-1.59052
62623424	chr10:62623424:A:G	3.37736e-36	-6.21526e-10	-0.773188	2.00099e-06	-6.21526e-10	-1.11458
62624434	chr10:62624434:C:A	1.30995e-37	-2.32405	-1.69883	2.37708e-07	-1.45695	-1.78798
62624502	chr10:62624502:G:C	3.47813e-36	-6.21526e-10	-0.743787	2.05704e-06	-6.21526e-10	-1.08695
62624681	chr10:62624681:G:A	2.06536e-37	-2.23204	-1.33552	2.46595e-07	-2.37768	-0.83055
62625022	chr10:62625022:G:A	1.195e-37	-2.31817	-1.79656	2.12058e-07	-1.48212	-1.877
62625096	chr10:62625096:A:G	3.48345e-36	-6.21526e-10	-0.74226	2.05959e-06	-6.21526e-10	-1.08572
62625316	chr10:62625316:G:A	1.11084e-36	-6.21526e-10	-1.88516	9.21892e-07	-6.21526e-10	-1.88955
62625464	chr10:62625464:G:A	1.21899e-37	-2.31867	-1.77617	2.13598e-07	-1.48328	-1.8686
62625835	chr10:62625835:A:C	6.93037e-37	-2.35695	-1.06993e-09	5.50113e-07	-2.40585	-1.06993e-09
62626000	chr10:62626000:G:T	1.3323e-36	-1.70337	-1.06993e-09	8.34454e-07	-1.9892	-1.06993e-09
62627048	chr10:62627048:C:T	1.14897e-36	-6.21526e-10	-1.85142	1.053e-06	-6.21526e-10	-1.75658
62627348	chr10:62627348:C:T	1.01676e-37	-2.39064	-1.88561	1.84245e-06	0.63204	-1.82916
62628174	chr10:62628174:T:C	2.09534e-37	-1.75273	-1.80042	1.85274e-07	-1.66751	-1.82663
62628399	chr10:62628399:G:A	1.52245e-37	-2.30143	-1.57111	1.81672e-07	-2.4035	-1.11028
62628569	chr10:62628569:T:G	3.69954e-37	-1.4126	-1.57206	3.17599e-07	-1.13588	-1.8193
62628629	chr10:62628629:G:C	6.88518e-37	-2.3635	-1.06993e-09	1.07476e-06	-1.73612	-1.06993e-09
62628803	chr10:62628803:C:T	3.32311e-37	-1.43283	-1.65914	3.02009e-07	-1.15923	-1.84629
62628871	chr10:62628871:G:C	1.08479e-37	-2.39432	-1.81716	1.64965e-06	0.582194	-1.88985
62629187	chr10:62629187:C:T	1.00904e-37	-2.39716	-1.8867	1.66994e-06	0.536725	-1.83216
62629410	chr10:62629410:G:A	1.08929e-37	-2.39163	-1.81571	1.71197e-06	0.619171	-1.88975
62629459	chr10:62629459:T:A	1.84071e-36	-6.21526e-10	-1.38013	2.0326e-06	-6.21526e-10	-1.0989
62629792	chr10:62629792:T:C	1.09117e-37	-2.319	-1.88662	1.1756e-07	-2.1539	-1.79513
62629936	chr10:62629936:A:G	1.5141e-36	-6.21526e-10	-1.57546	1.61386e-06	-6.21526e-10	-1.32959
62630741	chr10:62630741:T:C	1.18061e-36	-6.21526e-10	-1.82425	1.12279e-06	-6.21526e-10	-1.69241
62631135	chr10:62631135:C:T	6.60467e-37	-2.40509	-1.06993e-09	4.77891e-06	-0.244009	-1.06993e-09
62631144	chr10:62631144:G:A	1.25711e-36	-6.21526e-10	-1.76147	1.36565e-06	-6.21526e-10	-1.49659
62631202	chr10:62631202:C:G	1.59985e-37	-2.30081	-1.52215	2.64576e-07	-1.26858	-1.86926
62631272	chr10:62631272:G:A	1.60796e-37	-2.28688	-1.53103	1.93756e-07	-2.40525	-1.04413
62631294	chr10:62631294:G:A	1.26832e-37	-2.16801	-1.88716	2.18127e-07	-1.44229	-1.88861
62631728	chr10:62631728:A:G	1.11803e-36	-6.21526e-10	-1.87872	9.94952e-07	-6.21526e-10	-1.81328
62632006	chr10:62632006:C:A	1.13119e-36	-6.21526e-10	-1.86702	9.27168e-07	-6.21526e-10	-1.88384
62632086	chr10:62632086:C:A	1.06599e-37	-2.38829	-1.84067	1.78841e-06	0.66008	-1.88697
62632174	chr10:62632174:A:G	1.41506e-37	-2.27579	-1.6699	1.55932e-07	-2.39614	-1.27042
62633119	chr10:62633119:T:C	1.15021e-36	-6.21526e-10	-1.85033	1.0181e-06	-6.21526e-10	-1.79028
62633541	chr10:62633541:A:T	6.60038e-37	-2.40574	-1.06993e-09	7.23103e-07	-2.13242	-1.06993e-09
62633886	chr10:62633886:T:C	1.90934e-37	-1.88255	-1.76357	1.13856e-07	-2.23679	-1.74425
62634050	chr10:62634050:G:A	1.68182e-36	-6.21526e-10	-1.4704	1.0283e-06	-6.21526e-10	-1.78031
62634172	chr10:62634172:T:C	1.15793e-36	-6.21526e-10	-1.84365	9.21609e-07	-6.21526e-10	-1.88986
62634583	chr10:62634583:C:T	1.73155e-36	-6.21526e-10	-1.44127	1.04315e-06	-6.21526e-10	-1.76598
62634744	chr10:62634744:C:T	1.64022e-36	-6.21526e-10	-1.49545	2.26249e-06	-6.21526e-10	-0.991756
62635198	chr10:62635198:A:T	1.71682e-37	-1.9597	-1.79269	1.59878e-07	-1.76006	-1.8815
62635207	chr10:62635207:AG:A	1.55065e-36	-6.21526e-10	-1.55161	1.01094e-06	-6.21526e-10	-1.79734
62635388	chr10:62635388:C:T	1.46336e-36	-6.21526e-10	-1.60955	1.05288e-06	-6.21526e-10	-1.75669
62635426	chr10:62635426:T:G	3.64892e-37	-1.50134	-1.4971	2.89032e-07	-1.24011	-1.80933
62635766	chr10:62635766:A:G	1.79963e-36	-6.21526e-10	-1.4027	1.06446e-06	-6.21526e-10	-1.74575
62635905	chr10:62635905:G:C	1.35583e-36	-6.21526e-10	-1.68587	9.63342e-07	-6.21526e-10	-1.84557
62636217	chr10:62636217:C:T	3.95069e-37	-1.16925	-1.74973	3.87169e-07	-0.882896	-1.87422
62636282	chr10:62636282:C:T	1.09688e-37	-2.36066	-1.83974	2.20169e-06	0.86767	-1.88667
62636993	chr10:62636993:T:C	2.11409e-36	-6.21526e-10	-1.24166	2.26844e-06	-6.21526e-10	-0.989129
62637030	chr10:62637030:A:G	1.67401e-37	-2.39357	-1.38408	1.48334e-07	-2.39335	-1.32316
62637046	chr10:62637046:C:T	1.59791e-36	-6.21526e-10	-1.52159	1.07261e-06	-6.21526e-10	-1.73812
62637156	chr10:62637156:C:T	1.04454e-37	-2.35969	-1.8896	2.49654e-06	0.88273	-1.77605
62637161	chr10:62637161:G:A	1.03681e-37	-2.36692	-1.88979	2.32899e-06	0.828545	-1.79133
62637778	chr10:62637778:T:C	1.11458e-37	-2.36362	-1.82076	2.15096e-06	0.847238	-1.88954
62637896	chr10:62637896:G:A	1.48344e-37	-2.19385	-1.70466	1.63819e-07	-2.02147	-1.59574
62638527	chr10:62638527:ATATT:A	1.69852e-36	-6.21526e-10	-1.46053	1.12315e-06	-6.21526e-10	-1.69208
62638706	chr10:62638706:C:T	1.25194e-37	-2.35065	-1.71753	2.52768e-06	0.991758	-1.87267
62639330	chr10:62639330:T:G	1.32318e-36	-1.71025	-1.06993e-09	6.93018e-07	-2.17492	-1.06993e-09
62639591	chr10:62639591:G:A	1.08239e-37	-2.34954	-1.86416	8.29466e-08	-2.40893	-1.88885
62639593	chr10:62639593:G:A	1.54333e-36	-6.21526e-10	-1.55634	1.14661e-06	-6.21526e-10	-1.67141
62639678	chr10:62639678:G:A	1.389e-36	-6.21526e-10	-1.6617	9.92026e-07	-6.21526e-10	-1.81623
62639857	chr10:62639857:G:C	1.36734e-37	-2.35733	-1.62267	1.18107e-06	0.138646	-1.78045
62639862	chr10:62639862:T:C	6.59508e-37	-2.40654	-1.06993e-09	1.01625e-06	-1.7921	-1.06993e-09
62639962	chr10:62639962:A:G	1.2518e-37	-2.27941	-1.78888	1.88957e-06	0.595294	-1.76717
62640027	chr10:62640027:G:C	1.34124e-37	-2.36852	-1.63075	1.08099e-06	0.0552338	-1.78558
62640282	chr10:62640282:T:C	1.11932e-36	-6.21526e-10	-1.87756	9.27337e-07	-6.21526e-10	-1.88366
62640880	chr10:62640880:TA:T	1.28649e-36	-6.21526e-10	-1.73837	9.46805e-07	-6.21526e-10	-1.86288
62641296	chr10:62641296:A:C	1.59448e-37	-2.35526	-1.47106	3.53768e-06	0.775461	-1.32021
62641447	chr10:62641447:T:G	1.03543e-36	-1.95546	-1.06993e-09	7.36242e-07	-2.11442	-1.06993e-09
62641671	chr10:62641671:C:T	3.47309e-37	-1.20224	-1.84558	3.97805e-07	-0.840188	-1.88983
62641890	chr10:62641890:T:G	1.42014e-37	-2.37578	-1.56633	1.12694e-06	-0.00835837	-1.68036
62642255	chr10:62642255:G:A	3.12348e-36	-6.21526e-10	-0.851335	3.04515e-06	-6.21526e-10	-0.69467
62642300	chr10:62642300:C:T	1.16961e-37	-2.31025	-1.82595	8.99483e-08	-2.39229	-1.82445
62642632	chr10:62642632:G:A	3.20488e-36	-6.21526e-10	-0.825607	3.12831e-06	-6.21526e-10	-0.667729
62642669	chr10:62642669:A:T	1.10684e-36	-6.21526e-10	-1.88877	9.36599e-07	-6.21526e-10	-1.87372
62642673	chr10:62642673:G:A	1.05076e-37	-2.35351	-1.88984	2.68186e-06	0.968655	-1.79036
62642925	chr10:62642925:A:G	1.10917e-37	-2.3835	-1.80575	1.06855e-07	-2.40525	-1.63925
62643480	chr10:62643480:T:C	7.36536e-37	-2.29608	-1.06993e-09	2.81386e-06	-0.773662	-1.06993e-09
62643676	chr10:62643676:T:C	1.1158e-36	-6.21526e-10	-1.88071	9.27998e-07	-6.21526e-10	-1.88295
62643896	chr10:62643896:G:T	1.11379e-36	-6.21526e-10	-1.88251	9.29633e-07	-6.21526e-10	-1.88119
62643990	chr10:62643990:A:C	1.29834e-36	-6.21526e-10	-1.72919	9.50414e-07	-6.21526e-10	-1.85908
62644274	chr10:62644274:T:A	1.09271e-37	-2.34187	-1.86233	1.07154e-07	-2.15377	-1.88794
62644406	chr10:62644406:C:T	1.29291e-36	-6.21526e-10	-1.73339	9.48444e-07	-6.21526e-10	-1.86115
62644621	chr10:62644621:T:C	4.54537e-36	-6.21526e-10	-0.476173	5.53287e-06	-6.21526e-10	-0.097514
62644753	chr10:62644753:C:T	6.57909e-37	-2.40897	-1.06993e-09	1.553e-06	-1.36803	-1.06993e-09
62644787	chr10:62644787:A:G	8.08627e-36	-6.21526e-10	0.0998854	3.96063e-06	-6.21526e-10	-0.431817
62644946	chr10:62644946:T:C	1.40468e-37	-2.34331	-1.60975	1.53706e-07	-2.21934	-1.46159
62645067	chr10:62645067:A:T	1.12017e-37	-2.34389	-1.8355	1.07892e-07	-2.15735	-1.8775
62645088	chr10:62645088:A:G	1.38325e-36	-6.21526e-10	-1.66584	9.7959e-07	-6.21526e-10	-1.82884
62645283	chr10:62645283:CTCTT:C	2.11411e-37	-1.87284	-1.67139	1.62308e-07	-1.92867	-1.69781
62645545	chr10:62645545:A:G	6.58603e-37	-2.40792	-1.06993e-09	5.5014e-07	-2.4058	-1.06993e-09
62645583	chr10:62645583:A:G	1.11607e-36	-6.21526e-10	-1.88047	9.27816e-07	-6.21526e-10	-1.88314
62645886	chr10:62645886:A:G	1.42822e-37	-2.33159	-1.60484	1.577e-07	-2.2003	-1.45498
62646281	chr10:62646281:G:A	1.39495e-36	-6.21526e-10	-1.65743	1.37397e-06	-6.21526e-10	-1.49051
62646372	chr10:62646372:G:GA	2.1782e-36	-6.21526e-10	-1.21178	2.70883e-06	-6.21526e-10	-0.811702
62646777	chr10:62646777:A:C	1.37669e-36	-6.21526e-10	-1.6706	9.77375e-07	-6.21526e-10	-1.83111
62646849	chr10:62646849:C:T	1.12014e-36	-6.21526e-10	-1.87683	9.23094e-07	-6.21526e-10	-1.88824
62646940	chr10:62646940:A:G	1.11632e-36	-6.21526e-10	-1.88025	9.27621e-07	-6.21526e-10	-1.88335
62647041	chr10:62647041:C:T	1.40577e-36	-6.21526e-10	-1.6497	9.87903e-07	-6.21526e-10	-1.82039
62647042	chr10:62647042:C:T	1.36635e-37	-2.35564	-1.62508	1.10884e-06	0.104891	-1.80979
62647155	chr10:62647155:C:A	2.24429e-36	-6.21526e-10	-1.18189	2.82722e-06	-6.21526e-10	-0.768925
62647217	chr10:62647217:A:G	1.96936e-37	-2.25962	-1.35555	2.58828e-07	-2.00518	-1.15463
62647596	chr10:62647596:A:G	1.39052e-36	-6.21526e-10	-1.6606	9.82151e-07	-6.21526e-10	-1.82623
62647696	chr10:62647696:C:T	3.41899e-37	-1.17377	-1.88975	4.42955e-07	-0.771187	-1.85132
62648071	chr10:62648071:T:C	6.71578e-37	-2.38841	-1.06993e-09	5.7501e-07	-2.36159	-1.06993e-09
62648085	chr10:62648085:C:T	1.47194e-37	-2.3395	-1.56679	1.62993e-07	-2.21343	-1.40884
62648289	chr10:62648289:G:A	1.40247e-36	-6.21526e-10	-1.65205	9.85246e-07	-6.21526e-10	-1.82308
62648318	chr10:62648318:T:C	1.41983e-36	-6.21526e-10	-1.63975	1.44408e-06	-6.21526e-10	-1.44075
62648448	chr10:62648448:C:T	1.59427e-37	-2.34764	-1.47881	1.2581e-06	0.158465	-1.73708
62648607	chr10:62648607:C:T	1.36916e-37	-2.24343	-1.73524	1.67075e-06	0.493656	-1.7886
62648926	chr10:62648926:T:C	3.4068e-37	-1.17775	-1.88934	4.34992e-07	-0.78345	-1.8572
62649027	chr10:62649027:C:T	1.0825e-37	-2.34197	-1.87162	3.25608e-06	1.05619	-1.68389
62649219	chr10:62649219:G:A	1.25339e-37	-2.35826	-1.70875	1.06267e-06	0.091287	-1.83873
62649357	chr10:62649357:A:T	1.11808e-37	-2.36577	-1.81549	8.9462e-08	-2.40922	-1.81294
62649887	chr10:62649887:T:G	1.50616e-36	-6.21526e-10	-1.58072	1.219e-06	-6.21526e-10	-1.61019
62649938	chr10:62649938:C:T	4.63348e-37	-2.15063	-0.608926	6.90699e-07	-2.1445	-0.0337687
62650070	chr10:62650070:G:A	1.68889e-36	-6.21526e-10	-1.46621	1.13638e-06	-6.21526e-10	-1.68038
62650312	chr10:62650312:C:T	1.32081e-37	-2.22242	-1.7922	1.75517e-06	0.583643	-1.8293
62650394	chr10:62650394:A:G	1.127e-36	-1.87072	-1.06993e-09	7.13411e-07	-2.14592	-1.06993e-09
62650448	chr10:62650448:G:A	1.39881e-36	-6.21526e-10	-1.65466	1.00273e-06	-6.21526e-10	-1.8055
62650462	chr10:62650462:C:T	1.34286e-36	-6.21526e-10	-1.69548	9.98357e-07	-6.21526e-10	-1.80986
62650820	chr10:62650820:G:A	1.07425e-37	-2.33828	-1.88296	3.23842e-06	1.08327	-1.7164
62651023	chr10:62651023:G:A	1.2604e-37	-2.31148	-1.74996	9.27689e-08	-2.39862	-1.78724
62651528	chr10:62651528:C:T	1.18481e-37	-2.23749	-1.8858	2.08058e-06	0.806456	-1.88203
62651585	chr10:62651585:T:C	1.11856e-36	-6.21526e-10	-1.87824	9.26846e-07	-6.21526e-10	-1.88419
62652045	chr10:62652045:T:C	1.96804e-36	-6.21526e-10	-1.31325	1.31804e-06	-6.21526e-10	-1.53208
62652362	chr10:62652362:C:T	1.34369e-37	-2.3138	-1.68365	1.44612e-06	0.36603	-1.80536
62652642	chr10:62652642:T:G	1.40407e-36	-6.21526e-10	-1.65091	1.00593e-06	-6.21526e-10	-1.80231
62652834	chr10:62652834:A:G	1.98836e-36	-6.21526e-10	-1.30297	2.33762e-06	-6.21526e-10	-0.959088
62652858	chr10:62652858:G:A	1.49206e-37	-2.11082	-1.78188	1.46406e-07	-1.98386	-1.74573
62653692	chr10:62653692:A:G	1.96064e-37	-2.20446	-1.41514	2.23103e-07	-2.08789	-1.22045
62653708	chr10:62653708:C:G	1.39982e-37	-2.29317	-1.66335	1.67845e-06	0.468871	-1.75922
62654300	chr10:62654300:G:A	1.39451e-37	-2.37065	-1.58968	1.48545e-07	-2.2744	-1.44069
62654404	chr10:62654404:T:C	1.37231e-37	-2.3745	-1.60187	1.45243e-07	-2.28193	-1.45564
62654505	chr10:62654505:C:T	7.13147e-37	-2.32835	-1.06993e-09	2.47224e-06	-0.903094	-1.06993e-09
62654521	chr10:62654521:T:A	1.79211e-36	-6.21526e-10	-1.40689	1.39962e-06	-6.21526e-10	-1.47202
62654901	chr10:62654901:C:A	1.24819e-36	-6.21526e-10	-1.76859	9.8607e-07	-6.21526e-10	-1.82225
62654930	chr10:62654930:G:T	1.22329e-36	-6.21526e-10	-1.78874	9.63977e-07	-6.21526e-10	-1.84491
62655271	chr10:62655271:G:A	1.34469e-37	-2.33167	-1.66503	1.31741e-06	0.274569	-1.80712
62655424	chr10:62655424:A:G	1.44959e-37	-2.38646	-1.53513	1.53319e-07	-2.30515	-1.37831
62655469	chr10:62655469:C:T	2.14267e-36	-6.21526e-10	-1.22823	1.31998e-06	-6.21526e-10	-1.5306
62655572	chr10:62655572:C:T	3.32845e-36	-6.21526e-10	-0.787776	3.19093e-06	-6.21526e-10	-0.647909
62656216	chr10:62656216:G:A	9.79002e-37	-2.0115	-1.06993e-09	6.5958e-07	-2.22437	-1.06993e-09
62656222	chr10:62656222:G:T	1.49872e-36	-6.21526e-10	-1.58567	1.04809e-06	-6.21526e-10	-1.76125
62656530	chr10:62656530:A:G	1.87129e-37	-2.25141	-1.41483	2.67971e-07	-1.29432	-1.83078
62657331	chr10:62657331:G:C	2.15948e-36	-6.21526e-10	-1.22041	1.33351e-06	-6.21526e-10	-1.5204
62657529	chr10:62657529:C:T	1.45214e-37	-2.36348	-1.55634	1.56742e-07	-2.26038	-1.40099
62657612	chr10:62657612:C:T	2.79809e-37	-2.17195	-1.09198	3.11299e-07	-2.13309	-0.842136
62657728	chr10:62657728:C:T	1.39951e-36	-6.21526e-10	-1.65416	1.00386e-06	-6.21526e-10	-1.80437
62658149	chr10:62658149:C:T	1.23067e-36	-6.21526e-10	-1.78273	1.1882e-06	-6.21526e-10	-1.63578
62658329	chr10:62658329:T:C	1.20557e-37	-2.32627	-1.77965	1.27309e-06	0.294166	-1.86094
62658424	chr10:62658424:G:A	1.2102e-37	-2.32829	-1.77379	1.26526e-06	0.284665	-1.85761
62658896	chr10:62658896:C:T	1.32305e-37	-2.37083	-1.6421	2.27825e-06	0.597531	-1.58234
62658979	chr10:62658979:T:C	1.19574e-37	-2.38355	-1.73055	1.04192e-07	-2.24663	-1.82311
62659124	chr10:62659124:A:G	3.41914e-36	-6.21526e-10	-0.760894	4.2789e-06	-6.21526e-10	-0.354526
62659186	chr10:62659186:T:C	1.40215e-37	-2.38553	-1.56933	1.47814e-07	-2.30328	-1.41674
62659342	chr10:62659342:C:T	2.17665e-37	-2.1885	-1.32658	2.50029e-07	-2.09575	-1.09865
62659408	chr10:62659408:A:C	1.10578e-36	-6.21526e-10	-1.88973	9.72639e-07	-6.21526e-10	-1.83596
62659444	chr10:62659444:A:G	1.46217e-36	-6.21526e-10	-1.61036	1.56399e-06	-6.21526e-10	-1.36098
62659586	chr10:62659586:G:T	1.28627e-36	-6.21526e-10	-1.73854	9.5795e-07	-6.21526e-10	-1.85118
62660999	chr10:62660999:A:T	1.5925e-36	-6.21526e-10	-1.52498	1.08232e-06	-6.21526e-10	-1.72911
62661747	chr10:62661747:G:C	1.41908e-36	-6.21526e-10	-1.64027	1.14743e-06	-6.21526e-10	-1.6707
62661840	chr10:62661840:G:C	1.02366e-37	-2.38033	-1.88916	2.18094e-06	0.775436	-1.8039
62661966	chr10:62661966:C:T	6.03308e-37	-1.02519	-1.47042	6.66313e-07	-0.634102	-1.58011
62663237	chr10:62663237:G:A	9.99798e-38	-2.40819	-1.88488	8.93839e-08	-2.3639	-1.85913
62663642	chr10:62663642:T:C	1.19343e-36	-6.21526e-10	-1.81345	9.47812e-07	-6.21526e-10	-1.86182
62663804	chr10:62663804:G:A	1.27003e-36	-6.21526e-10	-1.75124	9.52084e-07	-6.21526e-10	-1.85732
62664524	chr10:62664524:T:G	1.3546e-37	-2.38865	-1.60071	1.411e-07	-2.31102	-1.45548
62664925	chr10:62664925:C:T	1.14262e-36	-6.21526e-10	-1.85695	1.06035e-06	-6.21526e-10	-1.74962
62665078	chr10:62665078:G:A	1.55241e-36	-6.21526e-10	-1.55047	1.6865e-06	-6.21526e-10	-1.28556
62665102	chr10:62665102:C:A	1.36445e-37	-2.33598	-1.64613	1.21967e-07	-2.40639	-1.50584
62665252	chr10:62665252:T:C	1.61499e-36	-6.21526e-10	-1.51096	1.10908e-06	-6.21526e-10	-1.70469
62665366	chr10:62665366:G:A	1.31055e-37	-2.17421	-1.84821	2.76416e-06	1.08591	-1.87739
62665896	chr10:62665896:C:G	2.80912e-36	-6.21526e-10	-0.957411	3.21091e-06	-6.21526e-10	-0.641667
62666162	chr10:62666162:C:A	1.16586e-36	-6.21526e-10	-1.83683	1.16253e-06	-6.21526e-10	-1.65762
62666270	chr10:62666270:C:T	1.22171e-36	-6.21526e-10	-1.79003	1.21099e-06	-6.21526e-10	-1.61678
62666296	chr10:62666296:G:T	1.21427e-37	-2.39521	-1.70352	3.20271e-07	-1.12197	-1.82484
62666483	chr10:62666483:A:G	1.33823e-37	-2.37358	-1.62795	1.1721e-07	-2.28071	-1.6713
62666500	chr10:62666500:A:T	1.22984e-36	-6.21526e-10	-1.78339	9.53646e-07	-6.21526e-10	-1.85568
62666773	chr10:62666773:T:C	3.38158e-36	-6.21526e-10	-0.771941	2.10491e-06	-6.21526e-10	-1.06395
62666859	chr10:62666859:T:G	1.23408e-36	-6.21526e-10	-1.77996	1.22871e-06	-6.21526e-10	-1.60225
62667198	chr10:62667198:G:A	3.67903e-37	-1.90558	-1.08464	1.90843e-07	-1.97113	-1.49339
62667861	chr10:62667861:T:C	1.45221e-36	-6.21526e-10	-1.6172	1.48832e-06	-6.21526e-10	-1.41057
62667889	chr10:62667889:G:A	1.66693e-37	-2.07562	-1.70626	2.64044e-06	0.925349	-1.76262
62668015	chr10:62668015:A:G	6.36561e-37	-0.577776	-1.86418	6.74723e-07	-0.312739	-1.88893
62668346	chr10:62668346:A:G	1.23343e-36	-6.21526e-10	-1.78048	9.30108e-07	-6.21526e-10	-1.88067
62668717	chr10:62668717:A:G	1.12682e-36	-6.21526e-10	-1.87088	9.27207e-07	-6.21526e-10	-1.8838
62669376	chr10:62669376:C:T	1.85162e-37	-1.90676	-1.77004	2.1539e-07	-1.6069	-1.73662
62669388	chr10:62669388:T:A	1.20175e-36	-6.21526e-10	-1.8065	1.09156e-06	-6.21526e-10	-1.72062
62669442	chr10:62669442:T:C	1.13139e-37	-2.35649	-1.81293	8.34997e-08	-2.4086	-1.88253
62669547	chr10:62669547:C:T	2.47421e-37	-1.61257	-1.77438	1.47152e-05	2.68933	-1.80867
62669835	chr10:62669835:A:G	1.77909e-37	-2.39812	-1.31865	1.94945e-07	-2.40901	-1.03425
62669954	chr10:62669954:C:T	2.82887e-37	-2.02203	-1.23096	1.66041e-07	-2.07848	-1.52526
62669991	chr10:62669991:T:G	1.77684e-37	-1.95101	-1.76702	2.10331e-07	-1.66495	-1.70235
62670237	chr10:62670237:A:G	1.12873e-36	-6.21526e-10	-1.86919	9.26211e-07	-6.21526e-10	-1.88487
62670472	chr10:62670472:C:A	1.22434e-36	-6.21526e-10	-1.78788	9.2871e-07	-6.21526e-10	-1.88218
62670542	chr10:62670542:G:A	1.79029e-37	-2.40034	-1.31015	1.97084e-07	-2.40933	-1.02302
62671446	chr10:62671446:T:C	2.23759e-37	-1.76082	-1.72665	1.10694e-06	-0.274202	-1.43242
62671774	chr10:62671774:G:A	1.86169e-37	-1.91608	-1.7553	2.17309e-07	-1.61786	-1.7168
62672484	chr10:62672484:T:C	1.73995e-36	-6.21526e-10	-1.43643	1.11918e-06	-6.21526e-10	-1.69563
62672530	chr10:62672530:G:A	1.11382e-36	-6.21526e-10	-1.88249	9.28093e-07	-6.21526e-10	-1.88284
62672700	chr10:62672700:A:G	2.02854e-37	-1.71358	-1.87197	1.0562e-05	2.43749	-1.88845
62672751	chr10:62672751:A:C	6.61861e-37	-2.40298	-1.06993e-09	1.60962e-06	-1.33222	-1.06993e-09
62673182	chr10:62673182:T:C	1.72122e-37	-1.98652	-1.76331	2.01398e-07	-1.71303	-1.69766
62673187	chr10:62673187:G:A	1.85946e-37	-2.40635	-1.26623	2.10358e-07	-2.40726	-0.959905
62673328	chr10:62673328:TC:T	1.9039e-36	-6.21526e-10	-1.34638	1.19675e-06	-6.21526e-10	-1.62861
62673481	chr10:62673481:C:T	2.38232e-36	-6.21526e-10	-1.12221	1.2863e-06	-6.21526e-10	-1.55645
62673519	chr10:62673519:A:G	1.28672e-36	-6.21526e-10	-1.73819	1.3134e-06	-6.21526e-10	-1.5356
62673538	chr10:62673538:G:A	1.22533e-36	-6.21526e-10	-1.78707	9.27939e-07	-6.21526e-10	-1.88301
62673543	chr10:62673543:T:A	1.86752e-37	-2.33635	-1.33191	1.22766e-07	-2.38967	-1.51603
62673692	chr10:62673692:T:C	1.24082e-36	-6.21526e-10	-1.77451	1.09666e-06	-6.21526e-10	-1.71595
62673695	chr10:62673695:T:C	5.08891e-37	-0.825103	-1.8407	0.000323004	5.59951	-1.63007
62673698	chr10:62673698:G:A	2.10436e-37	-1.84368	-1.70517	9.81862e-07	-0.430393	-1.39613
62673943	chr10:62673943:A:G	1.28158e-36	-6.21526e-10	-1.74219	9.42649e-07	-6.21526e-10	-1.86728
62674131	chr10:62674131:A:G	1.14613e-36	-6.21526e-10	-1.85389	1.07885e-06	-6.21526e-10	-1.73233
62674244	chr10:62674244:T:C	6.60665e-37	-2.40479	-1.06993e-09	1.3613e-06	-1.49978	-1.06993e-09
62674522	chr10:62674522:A:G	2.08113e-37	-2.18856	-1.3714	3.70863e-06	1.24357	-1.74113
62674523	chr10:62674523:C:T	8.07203e-37	-2.20446	-1.06993e-09	5.78418e-07	-2.35568	-1.06993e-09
62674697	chr10:62674697:T:C	1.30026e-36	-6.21526e-10	-1.72772	1.3346e-06	-6.21526e-10	-1.51959
62674764	chr10:62674764:G:A	1.28692e-36	-6.21526e-10	-1.73803	1.31367e-06	-6.21526e-10	-1.53539
62674840	chr10:62674840:T:A	1.12083e-36	-6.21526e-10	-1.87621	9.22881e-07	-6.21526e-10	-1.88848
62674942	chr10:62674942:G:A	1.30866e-36	-6.21526e-10	-1.72128	1.17606e-06	-6.21526e-10	-1.64605
62675863	chr10:62675863:A:C	1.35068e-36	-6.21526e-10	-1.68968	9.64253e-07	-6.21526e-10	-1.84462
62676244	chr10:62676244:C:T	2.13788e-37	-1.83294	-1.70011	1.01181e-06	-0.405739	-1.39074
62676461	chr10:62676461:C:A	1.35392e-36	-6.21526e-10	-1.68728	1.41696e-06	-6.21526e-10	-1.45971
62676480	chr10:62676480:G:A	1.84487e-37	-1.93439	-1.74607	2.14404e-07	-1.64103	-1.70709
62676487	chr10:62676487:C:T	1.1216e-36	-6.21526e-10	-1.87552	9.253e-07	-6.21526e-10	-1.88586
62677228	chr10:62677228:G:A	1.51278e-37	-2.02029	-1.85863	1.15152e-07	-2.07987	-1.88986
62677294	chr10:62677294:T:G	1.76965e-37	-2.40703	-1.31506	1.98362e-07	-2.40484	-1.02104
62677908	chr10:62677908:C:T	1.33361e-36	-6.21526e-10	-1.70239	1.2046e-06	-6.21526e-10	-1.62207
62677972	chr10:62677972:T:C	1.98141e-37	-1.89746	-1.7116	2.40005e-07	-1.60164	-1.63368
62677988	chr10:62677988:G:A	9.57637e-37	-1.07273	-0.960835	4.95149e-07	-0.955668	-1.55545
62678095	chr10:62678095:C:T	1.1072e-36	-6.21526e-10	-1.88845	9.27205e-07	-6.21526e-10	-1.8838
62678111	chr10:62678111:G:A	1.84236e-36	-6.21526e-10	-1.37924	9.73872e-07	-6.21526e-10	-1.8347
62678185	chr10:62678185:G:A	7.13102e-37	-2.32841	-1.06993e-09	9.36193e-07	-1.87415	-1.06993e-09
62678194	chr10:62678194:C:T	7.41289e-37	-2.28965	-1.06993e-09	5.73044e-07	-2.36501	-1.06993e-09
62678486	chr10:62678486:C:T	1.19902e-36	-6.21526e-10	-1.80878	9.28242e-07	-6.21526e-10	-1.88268
62678509	chr10:62678509:C:T	6.60488e-37	-2.40506	-1.06993e-09	1.00523e-06	-1.80301	-1.06993e-09
62678511	chr10:62678511:A:G	1.33712e-37	-2.16794	-1.83441	1.68571e-06	0.599951	-1.88599
62678656	chr10:62678656:C:T	2.65184e-36	-6.21526e-10	-1.01503	1.47228e-06	-6.21526e-10	-1.42141
62678726	chr10:62678726:G:C	1.27864e-37	-2.24687	-1.8002	2.66812e-06	1.05671	-1.88356
62679011	chr10:62679011:T:C	2.24098e-37	-2.20255	-1.28341	3.97875e-06	1.18777	-1.61502
62680758	chr10:62680758:A:C	1.20495e-36	-6.21526e-10	-1.80384	1.33909e-06	-6.21526e-10	-1.51623
62681082	chr10:62681082:T:C	1.43827e-36	-1.62684	-1.06993e-09	7.10736e-07	-2.14968	-1.06993e-09
62681181	chr10:62681181:A:C	1.17054e-37	-2.25005	-1.88535	8.71573e-08	-2.37507	-1.87319
62681273	chr10:62681273:C:T	7.53111e-37	-2.27382	-1.06993e-09	8.5467e-07	-1.96526	-1.06993e-09
62681444	chr10:62681444:G:A	1.22795e-37	-2.24468	-1.84284	2.72918e-06	1.06734	-1.87156
62681587	chr10:62681587:G:A	1.73207e-36	-6.21526e-10	-1.44096	1.9456e-06	-6.21526e-10	-1.14265
62681720	chr10:62681720:T:C	7.17377e-37	-2.32244	-1.06993e-09	6.12747e-07	-2.29802	-1.06993e-09
62681856	chr10:62681856:G:A	2.02843e-36	-6.21526e-10	-1.28302	1.25022e-06	-6.21526e-10	-1.5849
62682042	chr10:62682042:A:G	1.87828e-37	-1.95531	-1.7072	2.25565e-07	-1.66998	-1.62739
62682180	chr10:62682180:A:G	3.25045e-36	-0.811489	-1.06993e-09	3.40213e-06	-0.583818	-1.06993e-09
62682749	chr10:62682749:A:T	1.1264e-36	-6.21526e-10	-1.87126	1.03828e-06	-6.21526e-10	-1.77065
62682789	chr10:62682789:G:C	1.98774e-37	-1.82791	-1.77796	7.38261e-06	2.02265	-1.83175
62683144	chr10:62683144:C:G	3.74122e-36	-6.21526e-10	-0.67087	2.18663e-06	-6.21526e-10	-1.02586
62683359	chr10:62683359:T:G	2.22259e-37	-1.89343	-1.60076	6.64241e-06	1.82033	-1.73508
62683379	chr10:62683379:A:C	2.2117e-37	-1.85701	-1.6421	6.97867e-06	1.92843	-1.79379
62683428	chr10:62683428:C:T	1.79768e-37	-1.92487	-1.7815	2.05562e-07	-1.63268	-1.75755
62683640	chr10:62683640:T:C	2.26753e-37	-1.76254	-1.71163	9.04754e-06	2.19252	-1.79825
62684460	chr10:62684460:A:G	1.27878e-36	-6.21526e-10	-1.74438	9.66539e-07	-6.21526e-10	-1.84225
62684491	chr10:62684491:C:T	1.20865e-36	-6.21526e-10	-1.80078	9.38945e-07	-6.21526e-10	-1.87122
62684851	chr10:62684851:G:A	1.12211e-36	-6.21526e-10	-1.87507	9.25978e-07	-6.21526e-10	-1.88512
62685031	chr10:62685031:CT:C	1.32345e-37	-2.35679	-1.65583	9.08023e-08	-2.38602	-1.82127
62685176	chr10:62685176:C:T	3.13747e-36	-6.21526e-10	-0.846865	2.61298e-06	-6.21526e-10	-0.847729
62685265	chr10:62685265:T:A	1.06138e-36	-1.93071	-1.06993e-09	1.03178e-06	-1.77693	-1.06993e-09
62685804	chr10:62685804:A:G	1.40391e-37	-2.14653	-1.80708	2.18124e-07	-1.445	-1.88591
62685822	chr10:62685822:G:C	1.28183e-36	-6.21526e-10	-1.742	9.67166e-07	-6.21526e-10	-1.84161
62686000	chr10:62686000:T:C	2.94446e-37	-2.14933	-1.06361	4.33367e-07	-1.90975	-0.734643
62686014	chr10:62686014:C:G	1.30503e-36	-6.21526e-10	-1.72405	9.77649e-07	-6.21526e-10	-1.83082
62686260	chr10:62686260:T:C	3.27406e-36	-6.21526e-10	-0.804252	3.22133e-06	-6.21526e-10	-0.638425
62686391	chr10:62686391:A:G	1.10574e-36	-6.21526e-10	-1.88977	9.6783e-07	-6.21526e-10	-1.84092
62686713	chr10:62686713:A:G	1.28597e-36	-6.21526e-10	-1.73877	1.13931e-06	-6.21526e-10	-1.6778
62687254	chr10:62687254:C:T	1.43848e-37	-2.11396	-1.81532	1.09072e-07	-2.3262	-1.69777
62687592	chr10:62687592:A:C	3.36817e-37	-1.97909	-1.09941	4.63969e-07	-1.82074	-0.755419
62687658	chr10:62687658:T:A	1.80087e-37	-1.82145	-1.88315	2.36255e-07	-1.39248	-1.85859
62687814	chr10:62687814:A:C	1.75304e-37	-2.33395	-1.39756	9.65893e-08	-2.34411	-1.8014
62687870	chr10:62687870:T:C	1.13724e-36	-6.21526e-10	-1.86168	1.18079e-06	-6.21526e-10	-1.64204
62688526	chr10:62688526:T:A	1.37342e-37	-2.34223	-1.63333	9.16961e-08	-2.40793	-1.78957
62688660	chr10:62688660:G:A	3.14191e-37	-1.52783	-1.6202	3.75446e-07	-0.993918	-1.79394
62688995	chr10:62688995:C:T	1.11294e-36	-6.21526e-10	-1.88328	1.09624e-06	-6.21526e-10	-1.71634
62689017	chr10:62689017:G:A	6.76136e-37	-2.38164	-1.06993e-09	6.70438e-07	-2.20805	-1.06993e-09
62690053	chr10:62690053:T:C	1.28778e-36	-6.21526e-10	-1.73736	9.27741e-07	-6.21526e-10	-1.88322
62690119	chr10:62690119:G:T	1.43086e-36	0.140388	-1.77239	2.21945e-05	3.01382	-1.7222
62690413	chr10:62690413:G:A	2.46204e-37	-1.50292	-1.88896	2.79504e-07	-1.22133	-1.86163
62691262	chr10:62691262:A:C	1.59053e-36	-6.21526e-10	-1.52621	1.22345e-06	-6.21526e-10	-1.60655
62691408	chr10:62691408:T:C	1.79949e-37	-2.31313	-1.39223	1.28429e-07	-2.40859	-1.452
62691428	chr10:62691428:G:A	1.18525e-36	-6.21526e-10	-1.82033	9.25216e-07	-6.21526e-10	-1.88595
62691473	chr10:62691473:C:T	5.27081e-37	-1.05727	-1.57341	8.04838e-05	3.30108	-0.721247
62691659	chr10:62691659:A:G	7.49721e-37	-2.27834	-1.06993e-09	5.51892e-07	-2.40262	-1.06993e-09
62691971	chr10:62691971:G:A	1.11001e-36	-6.21526e-10	-1.88591	9.28366e-07	-6.21526e-10	-1.88255
62692576	chr10:62692576:A:G	1.27368e-36	-6.21526e-10	-1.74837	9.47919e-07	-6.21526e-10	-1.86171
62693477	chr10:62693477:A:G	1.49817e-36	-6.21526e-10	-1.58604	1.23518e-06	-6.21526e-10	-1.59701
62694301	chr10:62694301:G:A	9.3082e-37	-0.219209	-1.84276	1.38232e-05	2.62972	-1.81159
62694329	chr10:62694329:A:G	5.90546e-37	-0.931937	-1.58505	9.78622e-05	3.51868	-0.74334
62694337	chr10:62694337:G:A	9.66456e-37	-2.07967	0.0552727	2.23938e-07	-2.11601	-1.1886
62694412	chr10:62694412:C:T	1.36139e-36	-6.21526e-10	-1.68177	1.04638e-06	-6.21526e-10	-1.76289
62694737	chr10:62694737:C:T	8.95779e-37	-0.252945	-1.8474	1.30279e-05	2.57637	-1.81749
62695095	chr10:62695095:C:T	2.10413e-36	-6.21526e-10	-1.24638	1.2372e-06	-6.21526e-10	-1.59537
62695185	chr10:62695185:T:C	2.77739e-37	-1.38716	-1.8842	3.16678e-07	-1.11442	-1.84367
62695465	chr10:62695465:C:T	1.22953e-36	-6.21526e-10	-1.78365	9.33102e-07	-6.21526e-10	-1.87746
62695523	chr10:62695523:G:A	7.19797e-37	-2.13478	-0.184287	1.81164e-07	-2.16586	-1.35072
62695853	chr10:62695853:G:A	1.3556e-36	-6.21526e-10	-1.68604	1.04304e-06	-6.21526e-10	-1.76608
62696010	chr10:62696010:G:A	1.29817e-36	-0.169302	-1.56002	7.08543e-06	1.84077	-1.69095
62696090	chr10:62696090:C:T	1.3668e-36	-6.21526e-10	-1.67781	1.04436e-06	-6.21526e-10	-1.76482
62696274	chr10:62696274:T:C	1.35216e-36	-6.21526e-10	-1.68858	1.04093e-06	-6.21526e-10	-1.7681
62696419	chr10:62696419:T:C	6.42792e-37	-1.77995	-0.652263	1.34554e-07	-2.14412	-1.66988
62696546	chr10:62696546:A:G	1.54937e-36	-6.21526e-10	-1.55244	1.24453e-06	-6.21526e-10	-1.58947
62696987	chr10:62696987:C:T	1.12743e-36	-0.339949	-1.5304	5.06469e-06	1.64613	-1.83206
62697645	chr10:62697645:T:C	7.35996e-37	-2.29681	-1.06993e-09	7.42873e-07	-2.10545	-1.06993e-09
62698823	chr10:62698823:A:T	1.2551e-36	-6.21526e-10	-1.76307	9.29744e-07	-6.21526e-10	-1.88107
62699204	chr10:62699204:A:C	2.42295e-37	-1.52744	-1.88044	2.73727e-07	-1.26719	-1.83666
62699605	chr10:62699605:G:A	6.9909e-37	-2.34826	-1.06993e-09	5.49222e-07	-2.40747	-1.06993e-09
62700309	chr10:62700309:A:G	1.23754e-36	-1.97218	0.195024	3.26291e-07	-2.07429	-0.853899
62700472	chr10:62700472:A:G	2.40885e-37	-1.52913	-1.88458	2.70659e-07	-1.26921	-1.84591
62700618	chr10:62700618:C:A	1.27005e-36	-6.21526e-10	-1.75122	9.43555e-07	-6.21526e-10	-1.86632
62700724	chr10:62700724:A:G	3.54803e-36	-6.21526e-10	-0.723889	1.61543e-06	-6.21526e-10	-1.32862
62700910	chr10:62700910:C:T	1.13378e-36	-6.21526e-10	-1.86472	9.66337e-07	-6.21526e-10	-1.84246
62701075	chr10:62701075:T:C	1.38497e-36	-0.0783618	-1.58624	8.00654e-06	1.98188	-1.70984
62701113	chr10:62701113:C:T	2.58583e-37	-1.4576	-1.88522	2.92969e-07	-1.18812	-1.84778
62701187	chr10:62701187:G:A	2.42556e-37	-1.51804	-1.88876	2.70097e-07	-1.25635	-1.86084
62701302	chr10:62701302:T:C	7.03928e-37	-2.34136	-1.06993e-09	5.4868e-07	-2.40846	-1.06993e-09
62701343	chr10:62701343:G:A	7.37158e-37	-2.29523	-1.06993e-09	5.48309e-07	-2.40914	-1.06993e-09
62701446	chr10:62701446:A:G	7.09305e-37	-1.80329	-0.530467	1.3942e-07	-2.15866	-1.61983
62701513	chr10:62701513:A:G	5.43968e-37	-0.920707	-1.67844	9.32693e-05	3.65555	-0.928282
62701692	chr10:62701692:T:C	6.98299e-37	-2.15446	-0.194925	1.76584e-07	-2.18564	-1.35654
62701820	chr10:62701820:G:A	3.03496e-37	-2.31814	-0.864531	1.49154e-07	-2.17704	-1.53396
62702345	chr10:62702345:A:G	1.52619e-37	-2.32657	-1.54353	1.15611e-07	-2.35395	-1.6118
62702976	chr10:62702976:A:ACTG	1.35662e-36	-1.96735	0.282069	3.28168e-07	-2.06244	-0.860008
62703033	chr10:62703033:G:A	1.39267e-36	-6.21526e-10	-1.65906	1.47872e-06	-6.21526e-10	-1.41704
62703227	chr10:62703227:G:A	6.87993e-37	-2.15331	-0.210947	1.7521e-07	-2.18464	-1.36536
62703345	chr10:62703345:G:A	6.53031e-37	-1.75091	-0.665504	2.32173e-07	-1.86981	-1.39869
62703462	chr10:62703462:C:T	1.13119e-36	-1.99387	0.126857	2.88792e-07	-2.08591	-0.96436
62704076	chr10:62704076:A:T	1.279e-36	-0.15219	-1.59202	7.19275e-06	1.87922	-1.71437
62704116	chr10:62704116:T:C	1.35346e-36	-6.21526e-10	-1.68762	1.04192e-06	-6.21526e-10	-1.76716
62704167	chr10:62704167:T:A	1.42621e-36	-6.21526e-10	-1.63526	1.07684e-06	-6.21526e-10	-1.73419
62704172	chr10:62704172:C:T	1.41688e-36	-6.21526e-10	-1.64182	1.07128e-06	-6.21526e-10	-1.73936
62704458	chr10:62704458:A:G	2.41396e-37	-1.52636	-1.88524	2.71059e-07	-1.26583	-1.84781
62704470	chr10:62704470:A:G	3.02896e-37	-2.32638	-0.858273	1.5218e-07	-2.16127	-1.52964
62704589	chr10:62704589:A:G	1.1208e-36	-6.21526e-10	-1.87624	9.28634e-07	-6.21526e-10	-1.88226
62705215	chr10:62705215:T:C	1.48059e-36	-6.21526e-10	-1.59784	1.10953e-06	-6.21526e-10	-1.70429
62705217	chr10:62705217:C:T	1.58782e-37	-2.32695	-1.50355	1.19935e-07	-2.35318	-1.57585
62705334	chr10:62705334:A:G	6.80681e-37	-0.706145	-1.6688	7.13621e-05	4.03851	-1.57896
62705580	chr10:62705580:T:C	2.73371e-37	-1.40294	-1.88427	3.05191e-07	-1.15009	-1.84495
62705664	chr10:62705664:A:G	1.44391e-36	-6.21526e-10	-1.62293	1.08749e-06	-6.21526e-10	-1.72435
62705669	chr10:62705669:C:T	1.44562e-36	-1.62174	-1.06993e-09	7.28973e-07	-2.12434	-1.06993e-09
62705836	chr10:62705836:A:G	8.25123e-37	-2.18251	-1.06993e-09	6.14451e-07	-2.29525	-1.06993e-09
62706186	chr10:62706186:G:A	1.35128e-36	-6.21526e-10	-1.68923	1.041e-06	-6.21526e-10	-1.76804
62706322	chr10:62706322:T:C	1.43098e-36	-6.21526e-10	-1.63192	1.29814e-06	-6.21526e-10	-1.54728
62706340	chr10:62706340:T:A	2.65536e-37	-1.66459	-1.6517	1.28012e-07	-1.99387	-1.86998
62706393	chr10:62706393:T:C	1.21459e-36	-6.21526e-10	-1.79587	9.29638e-07	-6.21526e-10	-1.88118
62706515	chr10:62706515:G:A	1.21221e-36	-0.192887	-1.60495	6.82897e-06	1.83672	-1.72376
62706743	chr10:62706743:C:G	7.0785e-37	-0.701237	-1.63457	7.48788e-05	4.04342	-1.53577
62706867	chr10:62706867:G:A	7.24051e-37	-0.666656	-1.64652	7.89979e-05	4.11245	-1.55125
62706891	chr10:62706891:T:C	1.25938e-36	-0.180437	-1.57923	7.11903e-06	1.85865	-1.70409
62707042	chr10:62707042:A:G	5.65752e-37	-0.925312	-1.63457	0.000101525	3.64868	-0.836595
62707131	chr10:62707131:C:A	1.135e-36	-6.21526e-10	-1.86365	9.51217e-07	-6.21526e-10	-1.85823
62707226	chr10:62707226:A:G	1.10645e-36	-6.21526e-10	-1.88912	1.03964e-06	-6.21526e-10	-1.76935
62707416	chr10:62707416:T:C	7.66718e-37	-0.445792	-1.81013	1.09323e-05	2.44287	-1.85937
62707448	chr10:62707448:AAAG:A	3.14807e-37	-2.26884	-0.87724	1.38919e-07	-2.23896	-1.54313
62707646	chr10:62707646:C:T	1.15405e-36	-6.21526e-10	-1.847	9.21661e-07	-6.21526e-10	-1.8898
62708497	chr10:62708497:G:A	1.62773e-36	-6.21526e-10	-1.5031	1.30872e-06	-6.21526e-10	-1.53917
62708653	chr10:62708653:GT:G	8.04421e-37	-2.20791	-1.06993e-09	1.06821e-06	-1.74223	-1.06993e-09
62708722	chr10:62708722:C:T	1.48018e-36	-6.21526e-10	-1.59812	1.03037e-06	-6.21526e-10	-1.7783
62708948	chr10:62708948:A:G	1.11575e-36	-6.21526e-10	-1.88076	9.32492e-07	-6.21526e-10	-1.87812
62709267	chr10:62709267:C:A	1.23407e-36	-6.21526e-10	-1.77997	9.23236e-07	-6.21526e-10	-1.88809
62709362	chr10:62709362:G:A	1.10632e-36	-6.21526e-10	-1.88925	9.73714e-07	-6.21526e-10	-1.83486
62709845	chr10:62709845:T:C	1.14904e-36	-6.21526e-10	-1.85136	9.5357e-07	-6.21526e-10	-1.85576
62710061	chr10:62710061:A:T	1.10578e-36	-6.21526e-10	-1.88973	1.03045e-06	-6.21526e-10	-1.77822
62710222	chr10:62710222:A:G	1.1141e-36	-6.21526e-10	-1.88224	9.94502e-07	-6.21526e-10	-1.81373
62710227	chr10:62710227:G:A	1.51707e-36	-2.27911	0.70561	4.15505e-07	-2.16267	-0.52381
62710361	chr10:62710361:TA:T	1.6359e-37	-1.91468	-1.88599	1.19354e-07	-2.16929	-1.76459
62710538	chr10:62710538:T:C	1.37585e-37	-2.3071	-1.6667	1.06039e-07	-2.36881	-1.68336
62710730	chr10:62710730:C:T	7.13836e-37	-2.12355	-0.203833	1.80791e-07	-2.15583	-1.3628
62711104	chr10:62711104:A:G	1.45261e-36	-6.21526e-10	-1.61692	1.6535e-06	-6.21526e-10	-1.30532
62711172	chr10:62711172:G:A	1.14067e-36	-1.98972	0.131046	2.89158e-07	-2.08223	-0.96677
62711251	chr10:62711251:A:G	2.46078e-36	-1.08981	-1.06993e-09	6.97589e-07	-2.16835	-1.06993e-09
62711330	chr10:62711330:A:T	1.10571e-36	-6.21526e-10	-1.88979	1.02835e-06	-6.21526e-10	-1.78026
62711531	chr10:62711531:G:C	9.83532e-37	-0.470445	-1.53644	4.3117e-06	1.48714	-1.83403
62711811	chr10:62711811:A:G	1.74553e-36	-2.19353	0.760302	5.25239e-07	-2.00134	-0.450783
62712953	chr10:62712953:C:G	1.34907e-36	-6.21526e-10	-1.69087	1.40983e-06	-6.21526e-10	-1.46475
62713611	chr10:62713611:T:C	1.41715e-36	-6.21526e-10	-1.64163	1.08084e-06	-6.21526e-10	-1.73048
62713871	chr10:62713871:G:A	3.24875e-37	-2.19008	-0.92452	1.18042e-07	-2.26798	-1.67696
62714087	chr10:62714087:A:G	2.39878e-37	-1.52901	-1.8889	2.64629e-07	-1.27566	-1.86199
62714101	chr10:62714101:C:T	2.9424e-37	-2.29413	-0.919508	1.39849e-07	-2.20863	-1.56679
62714253	chr10:62714253:G:A	1.37518e-36	-6.21526e-10	-1.6717	1.05529e-06	-6.21526e-10	-1.75441
62714628	chr10:62714628:G:A	1.33134e-36	-0.113712	-1.59038	7.58518e-06	1.93018	-1.7122
62714749	chr10:62714749:T:C	1.30306e-36	-6.21526e-10	-1.72557	9.54514e-07	-6.21526e-10	-1.85477
62714752	chr10:62714752:C:G	1.17061e-37	-2.40926	-1.72608	1.67307e-07	-1.80701	-1.78914
62714768	chr10:62714768:A:G	1.12447e-36	-6.21526e-10	-1.87297	9.2359e-07	-6.21526e-10	-1.88771
62715014	chr10:62715014:A:T	1.14344e-36	-2.028	0.17176	2.87514e-07	-2.11657	-0.938137
62715312	chr10:62715312:T:A	1.10135e-36	-1.98005	0.0863099	2.83397e-07	-2.07232	-0.996803
62715925	chr10:62715925:C:A	2.6631e-37	-1.42391	-1.88947	2.91541e-07	-1.17525	-1.86555
62716182	chr10:62716182:C:T	1.51714e-36	-2.25793	0.684471	4.23012e-07	-2.13392	-0.534661
62716286	chr10:62716286:A:T	1.37469e-36	-6.21526e-10	-1.67205	1.05504e-06	-6.21526e-10	-1.75464
62716378	chr10:62716378:A:G	2.63735e-37	-1.43408	-1.88901	2.89109e-07	-1.18658	-1.86259
62716446	chr10:62716446:A:G	1.1375e-36	-6.21526e-10	-1.86145	9.40207e-07	-6.21526e-10	-1.86988
62716460	chr10:62716460:A:C	9.95203e-38	-2.4094	-1.88827	1.56814e-07	-1.7969	-1.86401
62716774	chr10:62716774:T:C	1.3781e-36	-6.21526e-10	-1.66958	1.05713e-06	-6.21526e-10	-1.75266
62716788	chr10:62716788:C:T	1.19282e-36	-1.98763	0.173671	2.99497e-07	-2.07756	-0.93631
62716877	chr10:62716877:A:C	1.37622e-36	-6.21526e-10	-1.67094	1.05609e-06	-6.21526e-10	-1.75364
62717027	chr10:62717027:G:A	1.56792e-36	-6.21526e-10	-1.54053	1.26353e-06	-6.21526e-10	-1.57431
62717078	chr10:62717078:G:C	2.38849e-36	-6.21526e-10	-1.11962	1.48105e-06	-6.21526e-10	-1.41547
62717811	chr10:62717811:A:T	2.46345e-36	-6.21526e-10	-1.08872	1.51936e-06	-6.21526e-10	-1.38993
62718076	chr10:62718076:G:A	5.5892e-37	-0.686679	-1.88535	5.76055e-05	4.09044	-1.84504
62718127	chr10:62718127:A:G	1.1057e-36	-6.21526e-10	-1.8898	1.02785e-06	-6.21526e-10	-1.78076
62718281	chr10:62718281:CTTG:C	1.45848e-36	-6.21526e-10	-1.61288	1.09638e-06	-6.21526e-10	-1.7162
62718626	chr10:62718626:C:T	1.37134e-36	-6.21526e-10	-1.6745	1.05298e-06	-6.21526e-10	-1.75659
62718658	chr10:62718658:C:T	1.80209e-36	-6.21526e-10	-1.40133	2.13051e-06	-6.21526e-10	-1.05186
62718695	chr10:62718695:C:A	5.55235e-37	-0.949315	-1.62933	9.71899e-05	3.59617	-0.827728
62718761	chr10:62718761:C:G	1.24374e-36	-6.21526e-10	-1.77216	9.65115e-07	-6.21526e-10	-1.84373
62719072	chr10:62719072:C:G	6.97946e-37	-2.3499	-1.06993e-09	2.16373e-06	-1.03639	-1.06993e-09
62719153	chr10:62719153:C:T	1.35476e-36	-6.21526e-10	-1.68666	1.06205e-06	-6.21526e-10	-1.74802
62719154	chr10:62719154:G:A	1.2136e-36	-1.99471	0.198022	3.00232e-07	-2.08895	-0.922469
62719607	chr10:62719607:A:G	6.60752e-37	-2.40466	-1.06993e-09	7.861e-07	-2.04889	-1.06993e-09
62719862	chr10:62719862:T:C	8.15492e-37	-2.19425	-1.06993e-09	5.84285e-07	-2.34559	-1.06993e-09
62720129	chr10:62720129:C:A	1.37254e-37	-2.32799	-1.64821	1.13784e-07	-2.35178	-1.62989
62720499	chr10:62720499:C:A	1.23561e-36	-6.21526e-10	-1.77872	9.34986e-07	-6.21526e-10	-1.87544
62720681	chr10:62720681:C:T	1.25233e-36	-0.200735	-1.56454	6.92117e-06	1.81868	-1.69232
62721023	chr10:62721023:C:T	6.67583e-37	-2.39437	-1.06993e-09	1.68032e-06	-1.28924	-1.06993e-09
62721288	chr10:62721288:C:T	7.14278e-37	-1.82001	-0.506756	1.39048e-07	-2.1674	-1.61376
62721345	chr10:62721345:C:A	1.11014e-36	-6.21526e-10	-1.88579	9.22026e-07	-6.21526e-10	-1.8894
62721362	chr10:62721362:A:G	1.13147e-36	-6.21526e-10	-1.86676	9.54745e-07	-6.21526e-10	-1.85453
62721384	chr10:62721384:A:T	1.52827e-36	-6.21526e-10	-1.56615	1.13763e-06	-6.21526e-10	-1.67927
62721530	chr10:62721530:A:G	7.87684e-37	-0.449049	-1.77989	1.08988e-05	2.42063	-1.8402
62721673	chr10:62721673:G:A	1.47508e-36	-6.21526e-10	-1.60157	1.10472e-06	-6.21526e-10	-1.70863
62721924	chr10:62721924:A:G	1.36488e-37	-2.31622	-1.66558	1.06904e-07	-2.36177	-1.68227
62722040	chr10:62722040:G:A	1.20128e-36	-6.21526e-10	-1.8069	9.27019e-07	-6.21526e-10	-1.884
62722127	chr10:62722127:G:A	1.12055e-36	-6.21526e-10	-1.87647	1.00049e-06	-6.21526e-10	-1.80773
62722200	chr10:62722200:A:G	1.38355e-36	-6.21526e-10	-1.66563	1.05998e-06	-6.21526e-10	-1.74997
62722810	chr10:62722810:G:A	1.40108e-36	-6.21526e-10	-1.65304	1.07091e-06	-6.21526e-10	-1.73971
62723041	chr10:62723041:G:A	1.12687e-36	-6.21526e-10	-1.87084	1.0372e-06	-6.21526e-10	-1.7717
62723157	chr10:62723157:C:A	1.24721e-36	-0.174506	-1.59486	7.00234e-06	1.85361	-1.71559
62723179	chr10:62723179:A:G	1.92689e-36	-0.219551	-1.11483	0.00014153	4.86314	-1.71885
62723297	chr10:62723297:T:C	1.39728e-36	-6.21526e-10	-1.65575	1.06897e-06	-6.21526e-10	-1.74153
62723874	chr10:62723874:G:C	6.88556e-37	-2.36344	-1.06993e-09	5.51157e-07	-2.40396	-1.06993e-09
62724005	chr10:62724005:G:C	1.37069e-36	-6.21526e-10	-1.67497	9.78952e-07	-6.21526e-10	-1.82949
62724705	chr10:62724705:G:A	2.4476e-37	-1.50873	-1.88903	2.7105e-07	-1.251	-1.86268
62724921	chr10:62724921:G:C	3.07122e-37	-2.4079	-0.762887	1.36903e-07	-2.29372	-1.50298
62724922	chr10:62724922:A:T	3.07107e-37	-2.40795	-0.762887	1.36977e-07	-2.29318	-1.50298
62725063	chr10:62725063:C:T	1.24311e-36	-6.21526e-10	-1.77267	9.72587e-07	-6.21526e-10	-1.83602
62725093	chr10:62725093:C:G	7.01309e-37	-2.34509	-1.06993e-09	5.4884e-07	-2.40817	-1.06993e-09
62725564	chr10:62725564:T:C	1.10696e-36	-6.21526e-10	-1.88867	9.74273e-07	-6.21526e-10	-1.83428
62725991	chr10:62725991:G:A	1.10789e-36	-6.21526e-10	-1.88782	1.023e-06	-6.21526e-10	-1.78548
62726055	chr10:62726055:C:G	4.49347e-36	-0.112797	-0.374861	0.000206338	4.94808	-1.42679
62726169	chr10:62726169:G:A	1.11002e-36	-6.21526e-10	-1.8859	9.39145e-07	-6.21526e-10	-1.87101
62726879	chr10:62726879:T:C	5.64004e-36	-0.0692502	-0.191142	0.000106595	4.30388	-1.44307
62727038	chr10:62727038:C:T	1.10585e-36	-6.21526e-10	-1.88967	9.52567e-07	-6.21526e-10	-1.85682
62727056	chr10:62727056:A:G	1.2979e-36	-6.21526e-10	-1.72953	9.50613e-07	-6.21526e-10	-1.85887
62727313	chr10:62727313:T:C	5.41502e-36	-0.168627	-0.13248	9.26024e-05	4.13422	-1.41412
62728084	chr10:62728084:A:G	7.41707e-37	-2.28908	-1.06993e-09	5.50467e-07	-2.40521	-1.06993e-09
62728248	chr10:62728248:C:T	1.11615e-36	-6.21526e-10	-1.8804	9.49748e-07	-6.21526e-10	-1.85978
62728463	chr10:62728463:G:A	5.92212e-36	-0.156082	-0.0555059	9.87407e-05	4.15518	-1.3709
62728583	chr10:62728583:AT:A	1.07035e-36	-1.92647	0.0041706	2.79462e-07	-2.01702	-1.06609
62728618	chr10:62728618:C:T	1.11323e-36	-1.91994	0.0369246	2.8694e-07	-2.01192	-1.04479
62729024	chr10:62729024:C:A	1.32967e-37	-2.32719	-1.68074	1.09892e-07	-2.35148	-1.665
62729225	chr10:62729225:CT:C	1.15354e-37	-2.40017	-1.74986	8.82373e-08	-2.37549	-1.86045
62729263	chr10:62729263:CT:C	1.10826e-36	-1.8875	-1.06993e-09	6.1961e-07	-2.28689	-1.06993e-09
62729267	chr10:62729267:CT:C	2.13776e-36	0.64482	-1.87534	6.49177e-05	4.23023	-1.86533
62729315	chr10:62729315:C:T	1.1139e-36	-6.21526e-10	-1.88242	9.49675e-07	-6.21526e-10	-1.85986
62729335	chr10:62729335:T:C	1.31333e-36	-1.71772	-1.06993e-09	7.6493e-06	0.226394	-1.06993e-09
62729459	chr10:62729459:G:A	1.1296e-36	-6.21526e-10	-1.86841	9.85727e-07	-6.21526e-10	-1.8226
62729700	chr10:62729700:A:G	1.28137e-36	-6.21526e-10	-1.74235	9.22011e-07	-6.21526e-10	-1.88942
62729880	chr10:62729880:A:G	1.33801e-36	-6.21526e-10	-1.6991	9.58126e-07	-6.21526e-10	-1.851
62730014	chr10:62730014:T:C	7.00826e-37	-0.56874	-1.77704	7.73185e-05	4.2377	-1.69799
62730285	chr10:62730285:T:A	8.40668e-36	0.138745	-1.06993e-09	2.63364e-06	-0.839853	-1.06993e-09
62730473	chr10:62730473:G:A	1.29741e-36	-6.21526e-10	-1.72991	9.50444e-07	-6.21526e-10	-1.85905
62730881	chr10:62730881:T:C	1.32977e-36	-6.21526e-10	-1.70527	9.61307e-07	-6.21526e-10	-1.84768
62731002	chr10:62731002:A:G	1.11043e-36	-6.21526e-10	-1.88553	9.3626e-07	-6.21526e-10	-1.87408
62731006	chr10:62731006:T:A	7.49622e-37	-2.27847	-1.06993e-09	5.51673e-07	-2.40302	-1.06993e-09
62731042	chr10:62731042:G:A	1.29595e-36	-6.21526e-10	-1.73104	9.49987e-07	-6.21526e-10	-1.85953
62731223	chr10:62731223:A:G	2.65315e-37	-1.45611	-1.86101	3.05823e-07	-1.19323	-1.79974
62731243	chr10:62731243:T:C	6.67876e-37	-2.10167	-0.292261	1.73788e-07	-2.1254	-1.43274
62731249	chr10:62731249:G:A	2.54487e-37	-1.48651	-1.87228	2.89431e-07	-1.22748	-1.82058
62731517	chr10:62731517:A:T	2.4711e-37	-1.52649	-1.86172	2.82063e-07	-1.27282	-1.80103
62731789	chr10:62731789:G:A	6.17098e-36	-0.102787	-0.0676377	0.00010773	4.24839	-1.37698
62731875	chr10:62731875:C:T	1.21558e-36	-6.21526e-10	-1.79506	1.21882e-06	-6.21526e-10	-1.61033
62732646	chr10:62732646:T:A	1.11038e-36	-6.21526e-10	-1.88558	9.85013e-07	-6.21526e-10	-1.82332
62732675	chr10:62732675:A:C	4.00796e-36	-6.21526e-10	-0.602	1.43531e-06	-6.21526e-10	-1.44684
62732798	chr10:62732798:A:G	1.29468e-36	-6.21526e-10	-1.73202	9.99565e-07	-6.21526e-10	-1.80866
62733277	chr10:62733277:T:C	1.10605e-36	-6.21526e-10	-1.88949	9.84178e-07	-6.21526e-10	-1.82417
62733419	chr10:62733419:T:G	1.27783e-36	-6.21526e-10	-1.74512	9.22157e-07	-6.21526e-10	-1.88926
62733462	chr10:62733462:A:C	6.47527e-37	-0.536137	-1.88874	6.87885e-05	4.27585	-1.85303
62733504	chr10:62733504:GCAGCT:G	1.17517e-36	-0.0125095	-1.81636	2.09421e-05	3.01408	-1.78054
62733604	chr10:62733604:A:G	1.4158e-36	-1.64259	-1.06993e-09	5.90538e-07	-2.33494	-1.06993e-09
62733832	chr10:62733832:C:T	1.13521e-37	-2.4076	-1.75845	8.98106e-08	-2.35347	-1.8648
62734343	chr10:62734343:A:G	1.27931e-36	-6.21526e-10	-1.74396	9.22081e-07	-6.21526e-10	-1.88934
62734414	chr10:62734414:G:T	6.23647e-36	-0.0694236	-0.090444	0.000112796	4.30775	-1.39039
62734455	chr10:62734455:T:A	2.63031e-37	-1.47078	-1.85499	3.04045e-07	-1.20962	-1.78917
62734959	chr10:62734959:T:G	6.57935e-37	-2.40893	-1.06993e-09	8.42593e-07	-1.97949	-1.06993e-09
62735030	chr10:62735030:T:G	1.29703e-37	-2.29871	-1.73408	3.20266e-07	-1.05784	-1.88898
62735091	chr10:62735091:T:A	9.9505e-37	-1.99524	-1.06993e-09	7.13991e-07	-2.1451	-1.06993e-09
62735218	chr10:62735218:T:C	1.10628e-36	-6.21526e-10	-1.88928	1.03724e-06	-6.21526e-10	-1.77166
62735345	chr10:62735345:GA:G	7.80405e-37	-2.23822	-1.06993e-09	5.54328e-07	-2.39822	-1.06993e-09
62736281	chr10:62736281:T:TAGG	7.1017e-36	-0.036832	0.00688416	0.000126339	4.35426	-1.32351
62737110	chr10:62737110:G:A	4.38064e-36	-0.048088	-0.465	0.000220663	5.05598	-1.46756
62737240	chr10:62737240:G:A	4.41218e-36	-0.0508929	-0.45502	0.000223784	5.04995	-1.44749
62737325	chr10:62737325:C:T	1.24995e-36	-6.21526e-10	-1.76718	9.24357e-07	-6.21526e-10	-1.88688
62737597	chr10:62737597:G:A	2.53473e-37	-1.50106	-1.86172	2.90251e-07	-1.24425	-1.80098
62738008	chr10:62738008:C:T	7.01692e-36	-0.0314166	-0.0105407	0.000125427	4.37046	-1.34695
62738564	chr10:62738564:G:C	1.10841e-36	-6.21526e-10	-1.88735	1.01351e-06	-6.21526e-10	-1.7948
62739105	chr10:62739105:G:A	7.27264e-36	-0.0297169	0.0235539	0.000127487	4.37042	-1.33063
62739188	chr10:62739188:A:AT	7.28924e-37	-0.517218	-1.78925	8.40332e-05	4.33618	-1.71319
62739433	chr10:62739433:T:A	7.64786e-37	-2.25844	-1.06993e-09	7.83679e-07	-2.05198	-1.06993e-09
62739689	chr10:62739689:G:A	1.30181e-36	-6.21526e-10	-1.72653	1.00422e-06	-6.21526e-10	-1.80401
62739758	chr10:62739758:A:G	7.53645e-37	-2.27312	-1.06993e-09	7.65631e-07	-2.07528	-1.06993e-09
62739920	chr10:62739920:A:T	7.18134e-37	-2.08005	-0.241327	1.82022e-07	-2.10458	-1.40727
62740096	chr10:62740096:G:T	1.07701e-37	-2.39664	-1.82203	1.92572e-07	-1.59303	-1.86248
62740167	chr10:62740167:G:A	7.29426e-37	-2.30578	-1.06993e-09	5.49061e-07	-2.40777	-1.06993e-09
62740169	chr10:62740169:C:T	1.16488e-37	-2.4005	-1.73975	2.67044e-07	-1.7107	-1.41786
62740435	chr10:62740435:G:C	2.67804e-36	-1.0052	-1.06993e-09	7.24336e-07	-2.13072	-1.06993e-09
62740675	chr10:62740675:G:A	2.78551e-37	-1.3997	-1.86873	3.23061e-07	-1.12472	-1.81342
62741360	chr10:62741360:A:C	1.29353e-36	-6.21526e-10	-1.73291	9.98904e-07	-6.21526e-10	-1.80932
62742210	chr10:62742210:C:T	7.76651e-37	-2.24305	-1.06993e-09	5.97279e-07	-2.32359	-1.06993e-09
62742483	chr10:62742483:G:A	1.13278e-37	-2.38915	-1.77904	8.58031e-08	-2.38986	-1.87406
62742544	chr10:62742544:G:A	1.1146e-37	-2.40931	-1.77506	9.06324e-08	-2.33686	-1.87231
62743005	chr10:62743005:T:C	1.47894e-36	-6.21526e-10	-1.59896	1.01928e-06	-6.21526e-10	-1.78912
62743036	chr10:62743036:T:C	6.91076e-37	-0.653976	-1.70581	0.000137414	4.10901	-0.994233
62743281	chr10:62743281:T:C	7.05817e-37	-2.33868	-1.06993e-09	5.48299e-07	-2.40916	-1.06993e-09
62743961	chr10:62743961:T:C	6.33062e-37	-2.08088	-0.36659	1.70052e-07	-2.1057	-1.47417
62744071	chr10:62744071:C:T	6.62569e-37	-2.40191	-1.06993e-09	6.32679e-07	-2.26601	-1.06993e-09
62744443	chr10:62744443:C:T	1.34194e-36	0.0191209	-1.71529	2.23885e-05	3.11219	-1.81187
62744452	chr10:62744452:T:C	7.21912e-37	-0.655914	-1.66022	0.000156402	4.14124	-0.897033
62745326	chr10:62745326:C:T	1.40628e-37	-2.36604	-1.58588	1.16398e-07	-2.308	-1.65096
62745379	chr10:62745379:G:A	1.185e-36	-6.21526e-10	-1.82054	9.93809e-07	-6.21526e-10	-1.81443
62745434	chr10:62745434:G:A	1.10978e-36	-6.21526e-10	-1.88612	9.92074e-07	-6.21526e-10	-1.81618
62745688	chr10:62745688:C:G	5.8543e-36	0.117839	-0.340946	0.000313187	5.33111	-1.39253
62746344	chr10:62746344:A:G	1.33341e-37	-2.3385	-1.66663	1.08728e-07	-2.34388	-1.68324
62746532	chr10:62746532:G:T	1.53809e-36	-1.55974	-1.06993e-09	5.57279e-07	-2.39291	-1.06993e-09
62746543	chr10:62746543:A:G	1.49212e-35	-6.21526e-10	0.7125	1.17153e-05	-6.21526e-10	0.652673
62746718	chr10:62746718:A:G	1.42814e-37	-2.3369	-1.59959	1.11155e-07	-2.34311	-1.66194
62747211	chr10:62747211:C:T	6.30744e-36	0.147736	-0.296289	0.000338987	5.38465	-1.36691
62747227	chr10:62747227:C:T	4.15005e-36	-6.21526e-10	-0.567162	1.45711e-06	-6.21526e-10	-1.43177
62748082	chr10:62748082:AG:A	5.13872e-36	0.0133379	-0.366816	0.00027034	5.18766	-1.3962
62748144	chr10:62748144:C:T	1.13555e-37	-2.40858	-1.75717	9.32989e-08	-2.31446	-1.86571
62748250	chr10:62748250:C:T	1.39621e-37	-2.40884	-1.55026	1.01697e-07	-2.34233	-1.75165
62748251	chr10:62748251:G:A	1.14749e-36	-6.21526e-10	-1.85271	1.15945e-06	-6.21526e-10	-1.66028
62748298	chr10:62748298:G:A	1.46578e-37	-2.35442	-1.55606	1.17856e-07	-2.32527	-1.62124
62748340	chr10:62748340:C:T	4.82346e-36	-0.0762743	-0.340516	0.000239442	5.04968	-1.37959
62748478	chr10:62748478:A:G	1.07073e-37	-2.36359	-1.86094	8.28677e-08	-2.40919	-1.88954
62748658	chr10:62748658:A:G	6.1478e-36	-0.242443	0.0682539	0.000232378	4.82788	-1.18774
62748715	chr10:62748715:G:A	9.9676e-36	-0.279909	0.588966	0.000123903	4.05264	-1.04136
62748819	chr10:62748819:C:T	1.04072e-36	-1.95037	-1.06993e-09	7.0411e-07	-2.15904	-1.06993e-09
62748961	chr10:62748961:A:G	5.51097e-37	-0.881573	-1.70455	0.000101159	3.77481	-0.966334
62749222	chr10:62749222:C:T	1.13728e-36	-6.21526e-10	-1.86164	9.23616e-07	-6.21526e-10	-1.88768
62749997	chr10:62749997:A:G	1.21059e-37	-2.37701	-1.72475	1.14181e-07	-2.28097	-1.69722
62750064	chr10:62750064:T:A	1.27254e-36	-6.21526e-10	-1.74927	9.9396e-07	-6.21526e-10	-1.81428
62750208	chr10:62750208:A:G	1.28949e-37	-2.40586	-1.63275	1.12494e-07	-2.29226	-1.70082
62750627	chr10:62750627:T:C	4.81936e-36	-0.265435	-0.152206	0.000202284	4.79508	-1.29363
62750736	chr10:62750736:A:G	1.00358e-37	-2.39953	-1.88976	1.92414e-07	-1.62002	-1.8363
62750924	chr10:62750924:T:TC	9.79257e-37	-0.313286	-1.69796	1.4737e-05	2.69137	-1.80924
62751573	chr10:62751573:C:T	3.89852e-36	-6.21526e-10	-0.629686	1.20376e-06	-6.21526e-10	-1.62277
62751628	chr10:62751628:TATATG:T	1.24259e-37	-2.40745	-1.66822	1.08365e-07	-2.30053	-1.72994
62751893	chr10:62751893:A:T	4.43197e-37	-1.87884	-0.925184	1.2035e-07	-2.20035	-1.72522
62751916	chr10:62751916:T:C	1.25951e-37	-2.40908	-1.65307	1.07662e-07	-2.31832	-1.71866
62751921	chr10:62751921:G:A	5.27059e-36	-0.219479	-0.108661	0.000226208	4.87913	-1.2659
62752000	chr10:62752000:A:G	4.94037e-36	-0.230458	-0.162385	0.000214472	4.85605	-1.29609
62752364	chr10:62752364:T:C	1.29638e-37	-2.40913	-1.62416	1.10294e-07	-2.31922	-1.69361
62753470	chr10:62753470:C:T	4.73319e-36	-0.300878	-0.134805	0.000191991	4.73086	-1.28163
62753591	chr10:62753591:C:T	1.26728e-36	-6.21526e-10	-1.75341	9.90935e-07	-6.21526e-10	-1.81733
62753778	chr10:62753778:C:T	7.12868e-37	-2.32874	-1.06993e-09	5.48167e-07	-2.4094	-1.06993e-09
62753785	chr10:62753785:C:T	1.26799e-36	-6.21526e-10	-1.75285	9.91314e-07	-6.21526e-10	-1.81694
62754211	chr10:62754211:CAT:C	1.11207e-36	-6.21526e-10	-1.88406	9.38869e-07	-6.21526e-10	-1.8713
62754222	chr10:62754222:C:A	2.04187e-36	-1.82205	0.545634	6.81111e-07	-1.94065	-0.251604
62754351	chr10:62754351:C:T	4.32601e-36	-0.0467286	-0.478907	4.8452e-05	2.9026	-0.830249
62754494	chr10:62754494:C:T	1.44801e-36	-6.21526e-10	-1.62009	1.59139e-06	-6.21526e-10	-1.34361
62754955	chr10:62754955:G:A	1.27096e-37	-2.35312	-1.69997	1.09853e-07	-2.32965	-1.68718
62756003	chr10:62756003:G:A	1.26881e-36	-6.21526e-10	-1.7522	9.92075e-07	-6.21526e-10	-1.81618
62756544	chr10:62756544:C:T	1.15491e-36	-6.21526e-10	-1.84626	9.45226e-07	-6.21526e-10	-1.86455
62756546	chr10:62756546:T:C	1.07639e-36	-0.244312	-1.67236	1.67342e-05	2.80097	-1.79174
62756688	chr10:62756688:G:A	7.92936e-37	-2.22229	-1.06993e-09	5.58884e-07	-2.39003	-1.06993e-09
62756698	chr10:62756698:G:A	1.10632e-36	-6.21526e-10	-1.88925	1.03917e-06	-6.21526e-10	-1.7698
62757199	chr10:62757199:ATCAGAGAGGTCAATAT:A	1.13983e-36	-6.21526e-10	-1.8594	1.04689e-06	-6.21526e-10	-1.76239
62757407	chr10:62757407:G:C	1.58661e-36	-1.52868	-1.06993e-09	1.01158e-06	-1.7967	-1.06993e-09
62757460	chr10:62757460:C:T	1.44663e-36	-6.21526e-10	-1.62104	1.58518e-06	-6.21526e-10	-1.34752
62757553	chr10:62757553:G:A	1.21434e-36	-6.21526e-10	-1.79609	1.18723e-06	-6.21526e-10	-1.6366
62758415	chr10:62758415:A:T	8.98968e-37	-2.09679	-1.06993e-09	6.21467e-07	-2.28389	-1.06993e-09
62758470	chr10:62758470:C:T	1.13616e-36	-6.21526e-10	-1.86262	9.24951e-07	-6.21526e-10	-1.88623
62758503	chr10:62758503:C:T	4.72519e-34	4.1678	-1.06993e-09	0.000121718	2.99348	-1.06993e-09
62758927	chr10:62758927:C:A	1.29324e-37	-2.40914	-1.62657	1.09537e-07	-2.33796	-1.68176
62759539	chr10:62759539:T:C	3.40825e-36	-0.289719	-0.474364	0.00015104	4.7509	-1.54158
62760092	chr10:62760092:T:C	1.15079e-36	-6.21526e-10	-1.84983	9.27655e-07	-6.21526e-10	-1.88332
62760269	chr10:62760269:A:G	1.14592e-36	-6.21526e-10	-1.85408	9.40379e-07	-6.21526e-10	-1.86969
62760288	chr10:62760288:T:G	8.98807e-37	-2.09697	-1.06993e-09	6.20298e-07	-2.28578	-1.06993e-09
62760375	chr10:62760375:A:G	5.3281e-36	-0.0325694	-0.284718	0.000304272	5.1612	-1.2515
62761260	chr10:62761260:C:T	3.5137e-37	-1.43527	-1.60092	4.52462e-07	-1.14848	-1.45279
62762069	chr10:62762069:G:A	1.10413e-35	0.30313	0.108226	0.000298113	4.88644	-0.997189
62762176	chr10:62762176:G:A	9.51083e-37	-2.05339	0.0129489	2.16159e-07	-2.09291	-1.24705
62762354	chr10:62762354:C:G	9.9959e-36	1.04418	-0.732287	0.000584993	6.04508	-1.4817
62762630	chr10:62762630:G:A	6.61052e-37	-2.16051	-0.243699	1.3833e-07	-2.32286	-1.46347
62762651	chr10:62762651:A:G	4.45571e-37	-2.16059	-0.638091	1.38027e-07	-2.32221	-1.46632
62762679	chr10:62762679:T:C	5.09947e-37	-2.24211	-0.421619	1.66798e-07	-2.2642	-1.33499
62762738	chr10:62762738:A:G	9.78474e-37	-2.09622	0.0841759	2.14581e-07	-2.12861	-1.21868
62762847	chr10:62762847:C:T	5.08936e-37	-2.23164	-0.434078	1.63955e-07	-2.27368	-1.3427
62762850	chr10:62762850:C:T	5.1627e-37	-2.22885	-0.42256	1.64662e-07	-2.27613	-1.33595
62762978	chr10:62762978:A:G	8.29636e-37	-2.17705	-1.06993e-09	5.60595e-07	-2.38698	-1.06993e-09
62763104	chr10:62763104:G:A	1.01533e-37	-2.39927	-1.87838	1.33564e-07	-1.93188	-1.88952
62763272	chr10:62763272:G:A	6.57933e-37	-2.40894	-1.06993e-09	6.69634e-07	-2.20924	-1.06993e-09
62763822	chr10:62763822:A:T	2.25207e-36	0.604931	-1.78336	1.83296e-05	2.85435	-1.75406
62764090	chr10:62764090:G:T	1.13454e-36	-6.21526e-10	-1.86405	9.51313e-07	-6.21526e-10	-1.85813
62764131	chr10:62764131:C:CT	5.23068e-37	-2.24309	-0.395232	1.70303e-07	-2.26242	-1.31597
62764276	chr10:62764276:A:G	1.16352e-36	-6.21526e-10	-1.83883	9.44776e-07	-6.21526e-10	-1.86503
62764318	chr10:62764318:A:G	2.73315e-37	-1.53052	-1.75689	3.31493e-07	-1.26849	-1.64387
62764452	chr10:62764452:T:C	1.15035e-36	-6.21526e-10	-1.85022	9.53402e-07	-6.21526e-10	-1.85594
62764507	chr10:62764507:G:A	8.14106e-37	-2.19595	-1.06993e-09	5.57506e-07	-2.3925	-1.06993e-09
62764530	chr10:62764530:G:A	4.86197e-36	-0.0418563	-0.366981	0.000238171	5.19669	-1.53192
62765153	chr10:62765153:A:G	1.18786e-36	-6.21526e-10	-1.81813	9.29061e-07	-6.21526e-10	-1.8818
62765259	chr10:62765259:T:A	1.13995e-36	-6.21526e-10	-1.8593	9.36213e-07	-6.21526e-10	-1.87413
62765310	chr10:62765310:G:A	1.19302e-36	-1.35661	-0.457183	2.07977e-05	2.31705	-1.09042
62765457	chr10:62765457:C:T	3.11334e-36	-6.21526e-10	-0.854587	1.31387e-06	-6.21526e-10	-1.53524
62765699	chr10:62765699:C:A	1.11552e-36	-6.21526e-10	-1.88097	9.49997e-07	-6.21526e-10	-1.85952
62765787	chr10:62765787:T:C	3.29003e-37	-1.64766	-1.45431	6.86508e-06	1.62943	-1.5112
62766080	chr10:62766080:G:A	1.41346e-36	-6.21526e-10	-1.64424	9.63219e-07	-6.21526e-10	-1.84569
62767536	chr10:62767536:C:T	1.21315e-36	-6.21526e-10	-1.79707	9.26684e-07	-6.21526e-10	-1.88436
62767825	chr10:62767825:C:T	3.80273e-36	-0.654562	-1.06993e-09	1.87097e-06	-1.18176	-1.06993e-09
62767847	chr10:62767847:G:A	1.45516e-36	-6.21526e-10	-1.61517	9.82459e-07	-6.21526e-10	-1.82592
62768059	chr10:62768059:C:T	2.06445e-36	-6.21526e-10	-1.26542	1.49533e-06	-6.21526e-10	-1.40588
62768965	chr10:62768965:C:T	6.95509e-37	-2.35339	-1.06993e-09	5.56393e-07	-2.3945	-1.06993e-09
62769103	chr10:62769103:C:T	1.94056e-36	-6.21526e-10	-1.3273	1.40394e-06	-6.21526e-10	-1.46894
62769619	chr10:62769619:G:A	1.05668e-36	-1.93515	-1.06993e-09	7.84003e-07	-2.05156	-1.06993e-09
62769631	chr10:62769631:C:T	1.39924e-36	-6.21526e-10	-1.65436	1.01721e-06	-6.21526e-10	-1.79115
62769646	chr10:62769646:C:G	1.11987e-36	-6.21526e-10	-1.87707	9.61602e-07	-6.21526e-10	-1.84738
62769672	chr10:62769672:C:A	9.29779e-37	-2.06309	-1.06993e-09	7.03212e-07	-2.16032	-1.06993e-09
62769965	chr10:62769965:T:G	1.55926e-36	-6.21526e-10	-1.54607	1.06441e-06	-6.21526e-10	-1.7458
62770052	chr10:62770052:G:A	1.15724e-37	-2.2621	-1.88473	9.05654e-08	-2.32057	-1.88933
62770084	chr10:62770084:C:T	2.02569e-36	-1.28437	-1.06993e-09	8.76399e-07	-1.94015	-1.06993e-09
62770422	chr10:62770422:G:T	7.44356e-36	0.0170676	-1.06993e-09	2.69923e-06	-0.815256	-1.06993e-09
62770758	chr10:62770758:C:T	1.1103e-36	-6.21526e-10	-1.88565	9.22222e-07	-6.21526e-10	-1.88919
62771400	chr10:62771400:G:A	1.81596e-37	-2.40436	-1.29189	1.68292e-07	-1.78318	-1.80709
62771515	chr10:62771515:A:G	1.69157e-36	-1.46462	-1.06993e-09	7.91991e-06	0.261159	-1.06993e-09
62772197	chr10:62772197:T:C	5.35037e-36	-0.313117	-1.06993e-09	2.41096e-06	-0.928193	-1.06993e-09
62772239	chr10:62772239:AT:A	3.00134e-37	-1.46714	-1.72667	3.61244e-07	-1.22785	-1.59858
62772433	chr10:62772433:G:A	1.11935e-37	-2.2931	-1.88702	9.27517e-08	-2.29633	-1.88972
62772832	chr10:62772832:G:A	1.11769e-37	-2.29291	-1.8887	9.28196e-08	-2.2955	-1.88981
62772835	chr10:62772835:T:C	1.12119e-36	-0.709148	-1.16674	0.000207323	4.11506	-0.589003
62773560	chr10:62773560:A:G	1.1895e-36	-6.21526e-10	-1.81675	9.44784e-07	-6.21526e-10	-1.86502
62773563	chr10:62773563:G:A	1.77877e-36	-6.21526e-10	-1.41436	1.12818e-06	-6.21526e-10	-1.68761
62773794	chr10:62773794:C:A	7.35453e-36	-6.21526e-10	0.00503444	6.17602e-06	-6.21526e-10	0.012453
62773796	chr10:62773796:A:G	1.28943e-36	-6.21526e-10	-1.73608	9.25252e-07	-6.21526e-10	-1.88591
62774081	chr10:62774081:T:C	2.11065e-36	-6.21526e-10	-1.24329	1.14491e-06	-6.21526e-10	-1.67289
62774144	chr10:62774144:T:A	5.73048e-36	1.38082	-1.6253	2.33685e-05	2.91211	-1.56895
62774203	chr10:62774203:T:C	1.28749e-36	-6.21526e-10	-1.73759	9.25488e-07	-6.21526e-10	-1.88565
62774394	chr10:62774394:T:G	2.59833e-37	-1.60429	-1.73371	2.51665e-07	-1.2986	-1.88927
62774715	chr10:62774715:G:A	6.57651e-37	-2.40936	-1.06993e-09	5.84987e-07	-2.34439	-1.06993e-09
62775122	chr10:62775122:G:A	1.13031e-36	-6.21526e-10	-1.86779	1.19452e-06	-6.21526e-10	-1.63048
62775459	chr10:62775459:C:T	6.58104e-37	-2.40867	-1.06993e-09	5.95852e-07	-2.32598	-1.06993e-09
62775758	chr10:62775758:T:C	1.66642e-36	-6.21526e-10	-1.4796	1.91175e-06	-6.21526e-10	-1.1602
62775837	chr10:62775837:T:C	1.13041e-36	-6.21526e-10	-1.8677	9.59158e-07	-6.21526e-10	-1.84992
62775886	chr10:62775886:T:A	1.12657e-36	-6.21526e-10	-1.8711	9.63721e-07	-6.21526e-10	-1.84517
62775890	chr10:62775890:TTA:T	1.74481e-36	-6.21526e-10	-1.43364	2.12653e-06	-6.21526e-10	-1.05373
62776381	chr10:62776381:C:T	3.08961e-36	-0.862238	-1.06993e-09	8.86863e-07	-1.92829	-1.06993e-09
62776539	chr10:62776539:C:T	1.17016e-37	-2.40921	-1.72652	2.5572e-07	-1.74852	-1.42337
62776609	chr10:62776609:G:A	1.71895e-36	-6.21526e-10	-1.44857	1.10325e-06	-6.21526e-10	-1.70996
62776629	chr10:62776629:C:T	1.20085e-36	-6.21526e-10	-1.80725	1.17121e-06	-6.21526e-10	-1.65018
62777072	chr10:62777072:AAACTTG:A	1.11133e-36	-6.21526e-10	-1.88473	9.22432e-07	-6.21526e-10	-1.88896
62777700	chr10:62777700:T:C	2.34249e-37	-1.71292	-1.72873	2.73315e-07	-1.50338	-1.60198
62777910	chr10:62777910:A:G	1.23618e-36	-1.77826	-1.06993e-09	5.78225e-07	-2.35601	-1.06993e-09
62777968	chr10:62777968:G:T	2.32705e-37	-1.72037	-1.7279	2.71294e-07	-1.51197	-1.6008
62778356	chr10:62778356:G:A	1.13448e-37	-2.27828	-1.88841	9.14438e-08	-2.31042	-1.88983
62778362	chr10:62778362:C:T	1.16478e-36	-1.83775	-1.06993e-09	8.50639e-07	-1.96999	-1.06993e-09
62778418	chr10:62778418:CA:C	1.69111e-36	-6.21526e-10	-1.4649	1.09149e-06	-6.21526e-10	-1.72067
62778783	chr10:62778783:A:G	1.32143e-36	-6.21526e-10	-1.71156	9.22507e-07	-6.21526e-10	-1.88888
62779259	chr10:62779259:AG:A	1.14004e-37	-2.27701	-1.88479	9.14289e-08	-2.31137	-1.88904
62779479	chr10:62779479:A:G	2.3297e-37	-1.7184	-1.72873	2.71593e-07	-1.50969	-1.60198
62779578	chr10:62779578:T:G	1.52532e-36	-1.56808	-1.06993e-09	6.53302e-06	0.0686488	-1.06993e-09
62780026	chr10:62780026:G:A	2.27383e-37	-1.73038	-1.74102	2.63547e-07	-1.52327	-1.61847
62780161	chr10:62780161:T:C	1.58993e-36	-0.149248	-1.37735	0.000163531	5.03346	-1.74468
62780231	chr10:62780231:A:G	1.40272e-36	-6.21526e-10	-1.65187	9.72201e-07	-6.21526e-10	-1.83641
62780904	chr10:62780904:A:G	1.31812e-36	-6.21526e-10	-1.71407	9.22629e-07	-6.21526e-10	-1.88875
62780945	chr10:62780945:T:C	2.32723e-37	-1.71912	-1.72907	2.71272e-07	-1.51045	-1.60241
62781150	chr10:62781150:G:A	1.1427e-36	-0.207867	-1.64902	1.53748e-05	2.57141	-1.64691
62781400	chr10:62781400:G:A	1.0022e-37	-2.40746	-1.88321	1.42485e-07	-1.89405	-1.86269
62781559	chr10:62781559:T:C	1.5045e-36	-0.149082	-1.43274	0.000160968	5.03231	-1.75933
62781613	chr10:62781613:C:T	1.37557e-37	-2.176	-1.798	4.13698e-07	-1.33481	-1.35603
62781644	chr10:62781644:A:G	1.50786e-36	-0.13092	-1.44867	0.000165292	5.06355	-1.76406
62781977	chr10:62781977:G:A	1.34762e-36	-6.21526e-10	-1.69194	9.21654e-07	-6.21526e-10	-1.88981
62782023	chr10:62782023:G:A	1.2532e-36	-6.21526e-10	-1.76459	9.24911e-07	-6.21526e-10	-1.88628
62782183	chr10:62782183:T:C	9.98651e-38	-2.40759	-1.88663	1.40967e-07	-1.89675	-1.8707
62782226	chr10:62782226:A:G	1.10565e-36	-6.21526e-10	-1.88985	1.11783e-06	-6.21526e-10	-1.69683
62782417	chr10:62782417:T:C	9.98321e-38	-2.40736	-1.88719	1.41339e-07	-1.8928	-1.87201
62782555	chr10:62782555:T:C	1.78894e-36	-6.21526e-10	-1.40866	1.25374e-06	-6.21526e-10	-1.58209
62783681	chr10:62783681:T:C	1.70937e-36	0.0246952	-1.47885	0.000214855	5.34586	-1.78412
62783715	chr10:62783715:C:T	1.45569e-37	-2.13201	-1.78537	1.14547e-07	-2.24152	-1.73347
62783880	chr10:62783880:ACACTCTT:A	1.15026e-36	-1.8503	-1.06993e-09	8.41342e-07	-1.98098	-1.06993e-09
62783943	chr10:62783943:T:C	1.1552e-37	-2.26678	-1.88181	9.08025e-08	-2.31955	-1.88774
62783978	chr10:62783978:T:C	3.09051e-37	-1.54804	-1.61649	3.7671e-07	-1.3074	-1.4771
62784002	chr10:62784002:A:G	1.34087e-36	-6.21526e-10	-1.69696	9.45254e-07	-6.21526e-10	-1.86452
62784017	chr10:62784017:T:A	1.44209e-36	-0.155786	-1.4684	0.000160852	5.05112	-1.77886
62784371	chr10:62784371:G:C	2.38437e-37	-1.71486	-1.70908	2.8012e-07	-1.50572	-1.57504
62784650	chr10:62784650:C:A	1.10896e-36	-6.21526e-10	-1.88686	9.57331e-07	-6.21526e-10	-1.85183
62785574	chr10:62785574:T:G	3.05853e-36	-6.21526e-10	-0.872348	1.20109e-06	-6.21526e-10	-1.62499
62785579	chr10:62785579:A:G	1.12975e-36	-6.21526e-10	-1.86829	1.19236e-06	-6.21526e-10	-1.63228
62785776	chr10:62785776:G:A	1.45633e-36	-6.21526e-10	-1.61436	9.90461e-07	-6.21526e-10	-1.81781
62786069	chr10:62786069:C:A	1.61886e-36	-6.21526e-10	-1.50856	1.0623e-06	-6.21526e-10	-1.74779
62786156	chr10:62786156:A:G	1.14717e-37	-2.27012	-1.88545	9.08932e-08	-2.31695	-1.88934
62786316	chr10:62786316:C:T	1.11781e-36	-6.21526e-10	-1.87891	9.36686e-07	-6.21526e-10	-1.87363
62786404	chr10:62786404:A:G	7.16632e-36	1.64391	-1.6648	3.07364e-05	3.22998	-1.61275
62787151	chr10:62787151:T:C	1.68424e-36	-6.21526e-10	-1.46897	1.09043e-06	-6.21526e-10	-1.72165
62787507	chr10:62787507:T:C	3.09308e-37	-1.55455	-1.60915	3.77157e-07	-1.31525	-1.46806
62787633	chr10:62787633:T:C	1.11076e-36	-1.88523	-1.06993e-09	2.48523e-06	-0.897854	-1.06993e-09
62788027	chr10:62788027:T:C	4.96928e-37	-0.800941	-1.88865	5.30954e-05	3.91806	-1.75419
62788067	chr10:62788067:C:T	1.28722e-36	-6.21526e-10	-1.7378	1.06461e-06	-6.21526e-10	-1.74561
62788160	chr10:62788160:A:G	1.00049e-37	-2.40606	-1.88632	1.4365e-07	-1.87553	-1.87307
62788608	chr10:62788608:G:A	1.38954e-36	-6.21526e-10	-1.66131	9.6836e-07	-6.21526e-10	-1.84037
62788797	chr10:62788797:A:C	9.96085e-38	-2.40867	-1.88812	1.37426e-07	-1.9181	-1.87479
62788994	chr10:62788994:G:A	1.19378e-36	-6.21526e-10	-1.81316	1.05656e-06	-6.21526e-10	-1.7532
62789094	chr10:62789094:G:A	3.41564e-37	-1.5691	-1.4954	1.32766e-07	-2.38642	-1.44097
62789141	chr10:62789141:T:C	8.55583e-36	-6.21526e-10	0.156331	1.73026e-06	-6.21526e-10	-1.25995
62789851	chr10:62789851:T:C	1.01784e-37	-2.40641	-1.86877	1.48437e-07	-1.87682	-1.839
62789939	chr10:62789939:T:G	1.16753e-36	-6.21526e-10	-1.83539	9.73921e-07	-6.21526e-10	-1.83465
62789992	chr10:62789992:G:A	1.1575e-37	-2.38874	-1.75787	1.65594e-07	-1.72048	-1.88596
62790763	chr10:62790763:G:T	1.72362e-36	-6.21526e-10	-1.44586	1.13239e-06	-6.21526e-10	-1.68389
62791817	chr10:62791817:A:T	1.12023e-37	-2.29037	-1.88897	9.31631e-08	-2.29592	-1.8857
62792250	chr10:62792250:G:A	7.65943e-37	-0.84704	-1.40989	4.86492e-05	3.84183	-1.76541
62792308	chr10:62792308:G:C	1.01947e-37	-2.40019	-1.8734	1.38129e-07	-1.92627	-1.86152
62792482	chr10:62792482:T:C	4.58929e-36	1.4233	-1.88985	0.000140243	4.97174	-1.83659
62792847	chr10:62792847:G:A	5.85637e-36	1.5882	-1.81095	0.000202264	5.34273	-1.84138
62793174	chr10:62793174:A:G	7.76249e-36	1.78889	-1.72987	0.000131952	4.74376	-1.66954
62793341	chr10:62793341:C:T	1.22288e-36	-6.21526e-10	-1.78907	1.21739e-06	-6.21526e-10	-1.61151
62793755	chr10:62793755:T:C	1.13539e-36	-6.21526e-10	-1.86331	9.64376e-07	-6.21526e-10	-1.84449
62793850	chr10:62793850:CT:C	1.19017e-36	-6.21526e-10	-1.81619	1.23861e-06	-6.21526e-10	-1.59423
62795049	chr10:62795049:TA:T	1.12278e-36	-6.21526e-10	-1.87447	1.02531e-06	-6.21526e-10	-1.78322
62795188	chr10:62795188:A:G	1.18428e-36	-6.21526e-10	-1.82114	9.21937e-07	-6.21526e-10	-1.8895
62795924	chr10:62795924:T:C	1.86061e-36	-6.21526e-10	-1.36938	2.13801e-06	-6.21526e-10	-1.04835
62796004	chr10:62796004:T:C	1.62947e-36	-6.21526e-10	-1.50203	9.22294e-07	-6.21526e-10	-1.88911
62796374	chr10:62796374:G:A	4.01806e-37	-1.22296	-1.67911	1.18911e-07	-2.36356	-1.57404
62796435	chr10:62796435:T:C	1.10602e-36	-6.21526e-10	-1.88952	1.0325e-06	-6.21526e-10	-1.77624
62796478	chr10:62796478:CAG:C	2.11896e-35	2.87443	-1.8112	0.000136242	4.91813	-1.81192
62797144	chr10:62797144:G:C	3.42627e-36	-6.21526e-10	-0.758811	1.24925e-06	-6.21526e-10	-1.58567
62797433	chr10:62797433:T:A	1.16929e-36	-6.21526e-10	-1.83389	1.1888e-06	-6.21526e-10	-1.63528
62797776	chr10:62797776:A:G	1.1223e-36	-6.21526e-10	-1.87491	1.13823e-06	-6.21526e-10	-1.67875
62798280	chr10:62798280:C:T	1.17754e-36	-6.21526e-10	-1.82686	9.22995e-07	-6.21526e-10	-1.88835
62798980	chr10:62798980:T:C	6.65787e-37	-0.516667	-1.8804	9.41727e-08	-2.33581	-1.83504
62799267	chr10:62799267:G:C	6.43215e-37	-0.550157	-1.8814	9.5025e-08	-2.32924	-1.8326
62799705	chr10:62799705:C:T	7.7257e-37	-2.24831	-1.06993e-09	6.77678e-07	-2.1973	-1.06993e-09
62799881	chr10:62799881:G:A	6.1241e-37	-0.602397	-1.87824	9.544e-08	-2.31808	-1.8394
62800050	chr10:62800050:A:C	1.45973e-36	-6.21526e-10	-1.61203	1.03511e-06	-6.21526e-10	-1.77371
62800679	chr10:62800679:C:T	1.54252e-36	-6.21526e-10	-1.55687	1.06963e-06	-6.21526e-10	-1.74091
62800710	chr10:62800710:A:G	6.26559e-37	-0.575375	-1.88242	9.58624e-08	-2.32403	-1.82903
62801118	chr10:62801118:G:A	6.35237e-37	-0.564251	-1.87979	9.49439e-08	-2.32663	-1.83606
62801330	chr10:62801330:T:C	1.29388e-36	-6.21526e-10	-1.73264	9.24289e-07	-6.21526e-10	-1.88695
62801903	chr10:62801903:A:G	1.29844e-36	-6.21526e-10	-1.72912	1.19666e-06	-6.21526e-10	-1.62868
62802079	chr10:62802079:C:A	6.81121e-37	-2.3743	-1.06993e-09	1.10633e-06	-1.70717	-1.06993e-09
62802109	chr10:62802109:A:G	6.74987e-37	-0.501648	-1.8817	9.41817e-08	-2.33934	-1.8314
62802133	chr10:62802133:A:T	1.22312e-36	-6.21526e-10	-1.78888	1.21772e-06	-6.21526e-10	-1.61124
62802151	chr10:62802151:A:C	1.23866e-36	-6.21526e-10	-1.77625	9.26706e-07	-6.21526e-10	-1.88434
62802173	chr10:62802173:C:T	1.18281e-36	-6.21526e-10	-1.82239	1.08687e-06	-6.21526e-10	-1.72492
62802260	chr10:62802260:T:G	7.808e-36	0.0648667	-1.06993e-09	2.85596e-06	-0.758813	-1.06993e-09
62802527	chr10:62802527:GA:G	1.13038e-36	-6.21526e-10	-1.86773	9.24169e-07	-6.21526e-10	-1.88708
62802764	chr10:62802764:G:A	5.80741e-37	-0.668556	-1.86518	9.44834e-08	-2.30936	-1.85819
62803013	chr10:62803013:T:C	1.21737e-36	-6.21526e-10	-1.79359	9.23424e-07	-6.21526e-10	-1.88789
62803171	chr10:62803171:AC:A	3.89225e-37	-1.45722	-1.47666	8.99834e-08	-2.36798	-1.84837
62803449	chr10:62803449:A:C	1.40977e-36	-6.21526e-10	-1.64686	1.09138e-06	-6.21526e-10	-1.72077
62803939	chr10:62803939:ACT:A	2.90578e-37	-1.59892	-1.62724	1.1755e-07	-2.38634	-1.56277
62803942	chr10:62803942:A:G	1.10846e-36	-6.21526e-10	-1.88731	1.0591e-06	-6.21526e-10	-1.7508
62805132	chr10:62805132:G:T	5.85266e-36	1.52607	-1.74945	8.26033e-05	4.29321	-1.68738
62805174	chr10:62805174:C:G	5.68835e-36	1.28611	-1.53797	2.22676e-05	2.77039	-1.47547
62805251	chr10:62805251:G:A	3.16281e-37	-1.59489	-1.54652	1.25589e-07	-2.38462	-1.49834
62805674	chr10:62805674:G:A	1.23536e-36	-6.21526e-10	-1.77892	9.25577e-07	-6.21526e-10	-1.88556
62806498	chr10:62806498:C:T	4.59062e-37	-1.35005	-1.4188	0.00685032	7.23643	-0.212598
62806770	chr10:62806770:G:T	1.30048e-36	-6.21526e-10	-1.72755	1.52613e-06	-6.21526e-10	-1.38549
62806812	chr10:62806812:T:C	1.28257e-36	-6.21526e-10	-1.74141	9.33044e-07	-6.21526e-10	-1.87752
62806902	chr10:62806902:G:A	5.36091e-36	-6.21526e-10	-0.311149	6.54957e-06	-6.21526e-10	0.0711797
62807604	chr10:62807604:C:T	1.2717e-36	-6.21526e-10	-1.74993	9.35493e-07	-6.21526e-10	-1.8749
62808178	chr10:62808178:C:T	1.25918e-36	-6.21526e-10	-1.75982	9.39373e-07	-6.21526e-10	-1.87076
62808239	chr10:62808239:T:C	1.10836e-36	-6.21526e-10	-1.8874	9.38985e-07	-6.21526e-10	-1.87118
62808557	chr10:62808557:AT:A	1.32506e-36	-6.21526e-10	-1.70882	9.8315e-07	-6.21526e-10	-1.82521
62809948	chr10:62809948:GT:G	6.135e-37	-0.698747	-1.78011	8.65099e-08	-2.3998	-1.85592
62810361	chr10:62810361:T:C	1.53684e-36	-6.21526e-10	-1.56055	1.46441e-06	-6.21526e-10	-1.42677
62810651	chr10:62810651:C:T	1.17783e-36	-6.21526e-10	-1.82661	1.92506e-06	-6.21526e-10	-1.15326
62810673	chr10:62810673:A:G	1.10831e-36	-6.21526e-10	-1.88745	1.02153e-06	-6.21526e-10	-1.78692
62810705	chr10:62810705:A:C	1.42933e-35	0.669506	-1.06993e-09	2.36376e-06	-0.947965	-1.06993e-09
62810865	chr10:62810865:G:A	1.38897e-36	-6.21526e-10	-1.66172	1.49933e-06	-6.21526e-10	-1.4032
62810894	chr10:62810894:G:A	1.15515e-36	-6.21526e-10	-1.84605	9.24207e-07	-6.21526e-10	-1.88704
62811173	chr10:62811173:C:G	1.69654e-36	-1.46169	-1.06993e-09	2.20377e-06	-1.01805	-1.06993e-09
62811454	chr10:62811454:T:G	1.73984e-36	-6.21526e-10	-1.43649	1.22034e-06	-6.21526e-10	-1.60909
62811516	chr10:62811516:G:A	2.18677e-37	-1.97193	-1.53851	1.25765e-07	-2.40622	-1.47534
62811609	chr10:62811609:G:A	1.11046e-36	-6.21526e-10	-1.88551	9.99679e-07	-6.21526e-10	-1.80854
62812333	chr10:62812333:T:C	2.12837e-37	-1.99873	-1.53878	1.26421e-07	-2.4028	-1.47356
62812778	chr10:62812778:C:T	1.82524e-36	-6.21526e-10	-1.38857	1.26319e-06	-6.21526e-10	-1.57458
62812920	chr10:62812920:A:T	2.16252e-37	-1.9412	-1.58039	1.19957e-07	-2.40816	-1.52068
62813552	chr10:62813552:T:G	4.22003e-37	-1.17125	-1.68178	1.20122e-07	-2.18732	-1.74015
62814011	chr10:62814011:T:C	1.10569e-36	-6.21526e-10	-1.88981	1.06881e-06	-6.21526e-10	-1.74167
62814811	chr10:62814811:G:A	1.78644e-37	-2.22299	-1.48965	1.4519e-07	-2.3281	-1.40983
62815143	chr10:62815143:C:T	1.17145e-36	-6.21526e-10	-1.83204	9.23279e-07	-6.21526e-10	-1.88804
62815287	chr10:62815287:T:G	1.81857e-36	-6.21526e-10	-1.39223	1.16167e-06	-6.21526e-10	-1.65836
62815584	chr10:62815584:G:A	1.17563e-36	-6.21526e-10	-1.82848	9.48193e-07	-6.21526e-10	-1.86142
62815600	chr10:62815600:C:G	1.74609e-37	-2.24697	-1.48852	1.48608e-07	-2.30822	-1.40644
62815650	chr10:62815650:G:T	1.16048e-36	-6.21526e-10	-1.84145	9.21998e-07	-6.21526e-10	-1.88943
62815657	chr10:62815657:T:C	1.91592e-37	-2.38677	-1.2559	1.39074e-07	-2.05369	-1.72728
62816557	chr10:62816557:G:C	1.16153e-36	-6.21526e-10	-1.84054	9.22006e-07	-6.21526e-10	-1.88942
62817509	chr10:62817509:G:T	1.75456e-36	-6.21526e-10	-1.42806	1.13216e-06	-6.21526e-10	-1.6841
62817585	chr10:62817585:G:A	1.15597e-36	-6.21526e-10	-1.84534	9.21695e-07	-6.21526e-10	-1.88976
62817929	chr10:62817929:C:T	1.03063e-37	-2.40937	-1.85333	1.16334e-07	-2.09158	-1.86794
62818723	chr10:62818723:C:T	1.62235e-37	-2.19587	-1.61312	1.25549e-07	-2.34058	-1.5427
62819089	chr10:62819089:A:T	1.79717e-37	-2.39825	-1.3084	1.87765e-07	-2.15035	-1.33044
62819222	chr10:62819222:G:T	1.08792e-36	-0.0434207	-1.8626	0.000513886	6.29675	-1.86297
62819224	chr10:62819224:G:A	1.08588e-36	-0.0442284	-1.86366	0.00051372	6.29748	-1.86402
62819299	chr10:62819299:C:T	1.71245e-37	-2.26631	-1.48864	1.50487e-07	-2.29298	-1.40912
62819767	chr10:62819767:C:T	1.89812e-36	-6.21526e-10	-1.34942	1.24161e-06	-6.21526e-10	-1.59181
62820301	chr10:62820301:T:C	1.08783e-36	-0.0162501	-1.88985	1.2747e-05	2.62289	-1.88581
62820385	chr10:62820385:G:A	2.73313e-36	-6.21526e-10	-0.984835	2.37124e-06	-6.21526e-10	-0.944808
62820455	chr10:62820455:T:C	1.4216e-36	-6.21526e-10	-1.6385	9.67061e-07	-6.21526e-10	-1.84171
62820564	chr10:62820564:G:C	1.23981e-36	-6.21526e-10	-1.77533	9.87083e-07	-6.21526e-10	-1.82122
62820815	chr10:62820815:C:T	1.41073e-36	0.153493	-1.79966	1.73806e-05	2.86417	-1.81703
62822338	chr10:62822338:G:A	1.10569e-36	-6.21526e-10	-1.88982	1.04298e-06	-6.21526e-10	-1.76614
62822566	chr10:62822566:C:T	1.56147e-36	0.0538565	-1.59851	1.65025e-05	2.68	-1.68472
62822675	chr10:62822675:C:A	2.00938e-36	-6.21526e-10	-1.29246	1.30419e-06	-6.21526e-10	-1.54264
62823006	chr10:62823006:G:A	1.74613e-37	-2.24683	-1.48863	1.48829e-07	-2.30433	-1.40885
62823282	chr10:62823282:T:C	1.19699e-36	-6.21526e-10	-1.81047	1.12898e-06	-6.21526e-10	-1.68691
62823389	chr10:62823389:G:T	1.57967e-36	0.0922704	-1.62534	1.71039e-05	2.73821	-1.70712
62823503	chr10:62823503:C:T	1.78744e-37	-2.24668	-1.4654	1.52796e-07	-2.30412	-1.38275
62823681	chr10:62823681:C:T	1.39144e-37	-2.39627	-1.56626	1.18308e-07	-2.09079	-1.8519
62824369	chr10:62824369:C:A	1.10972e-36	-6.21526e-10	-1.88618	1.09821e-06	-6.21526e-10	-1.71454
62824693	chr10:62824693:A:C	2.00938e-36	-6.21526e-10	-1.29246	1.30419e-06	-6.21526e-10	-1.54264
62824857	chr10:62824857:A:G	1.7017e-36	-6.21526e-10	-1.45866	1.72872e-06	-6.21526e-10	-1.26084
62824982	chr10:62824982:T:C	1.14805e-36	-6.21526e-10	-1.85222	9.33354e-07	-6.21526e-10	-1.87719
62825627	chr10:62825627:T:G	1.12493e-37	-2.4072	-1.76795	8.29386e-08	-2.40804	-1.88983
62825654	chr10:62825654:G:A	2.88585e-36	-6.21526e-10	-0.930463	2.09112e-06	-6.21526e-10	-1.07052
62825779	chr10:62825779:C:G	2.07537e-36	-6.21526e-10	-1.26014	1.33686e-06	-6.21526e-10	-1.5179
62825989	chr10:62825989:G:C	2.09955e-36	-6.21526e-10	-1.24856	1.28263e-06	-6.21526e-10	-1.55931
62826221	chr10:62826221:G:A	1.99883e-36	-6.21526e-10	-1.29772	1.23572e-06	-6.21526e-10	-1.59656
62826635	chr10:62826635:G:A	5.55199e-37	-1.57386	-1.00485	0.000855796	5.14532	-0.201506
62827197	chr10:62827197:G:A	1.10901e-36	-6.21526e-10	-1.88682	9.25824e-07	-6.21526e-10	-1.88529
62827740	chr10:62827740:C:T	1.90096e-36	-6.21526e-10	-1.34793	1.23675e-06	-6.21526e-10	-1.59573
62827963	chr10:62827963:C:T	1.19993e-36	-6.21526e-10	-1.80802	1.13771e-06	-6.21526e-10	-1.6792
62828310	chr10:62828310:G:C	1.31711e-36	0.101284	-1.81612	1.63706e-05	2.81586	-1.8286
62828347	chr10:62828347:G:A	1.49216e-36	0.11907	-1.70913	1.8787e-05	2.84685	-1.7219
62828419	chr10:62828419:AT:A	1.20732e-37	-2.21963	-1.88483	9.27687e-08	-2.31784	-1.86803
62828432	chr10:62828432:A:G	1.47547e-36	-6.21526e-10	-1.60131	9.4907e-07	-6.21526e-10	-1.86049
62828449	chr10:62828449:C:T	5.50497e-36	0.872224	-1.15685	2.08093e-05	2.8977	-1.67051
62828636	chr10:62828636:T:A	1.20068e-36	-6.21526e-10	-1.80739	1.13869e-06	-6.21526e-10	-1.67834
62828664	chr10:62828664:G:A	7.21978e-37	-1.5942	-0.72184	0.000594922	5.07008	-0.48987
62828775	chr10:62828775:G:T	1.14159e-36	-6.21526e-10	-1.85786	1.19418e-06	-6.21526e-10	-1.63076
62828801	chr10:62828801:G:A	1.34423e-36	0.0531358	-1.7476	1.63368e-05	2.75404	-1.76884
62828920	chr10:62828920:T:C	1.55234e-37	-2.29201	-1.56109	1.44989e-07	-2.25666	-1.48267
62829874	chr10:62829874:A:G	1.91877e-36	-6.21526e-10	-1.3386	2.41071e-06	-6.21526e-10	-0.928299
62830107	chr10:62830107:C:T	1.32982e-36	0.179253	-1.88449	1.78155e-05	2.96145	-1.8896
62830790	chr10:62830790:GA:G	1.33785e-36	0.184182	-1.8834	1.79699e-05	2.96942	-1.88895
62830803	chr10:62830803:C:T	1.55131e-36	0.229372	-1.78055	2.0514e-05	3.01149	-1.79861
62830899	chr10:62830899:T:C	1.38168e-36	0.181146	-1.84813	1.80556e-05	2.95617	-1.87094
62831489	chr10:62831489:C:T	1.35165e-36	-6.21526e-10	-1.68895	1.84449e-06	-6.21526e-10	-1.19602
62831707	chr10:62831707:A:G	2.12571e-36	-6.21526e-10	-1.23618	1.35919e-06	-6.21526e-10	-1.50133
62831797	chr10:62831797:A:G	4.91143e-36	1.15395	-1.55266	2.55167e-05	3.27704	-1.84593
62831880	chr10:62831880:G:C	2.53876e-37	-2.40898	-0.952214	2.32816e-07	-2.1856	-1.08013
62831984	chr10:62831984:T:C	4.24621e-36	1.3456	-1.88986	1.26809e-05	2.62129	-1.88941
62832469	chr10:62832469:GTATT:G	1.23489e-36	-6.21526e-10	-1.7793	1.47218e-06	-6.21526e-10	-1.42148
62833045	chr10:62833045:G:A	1.83312e-36	0.130254	-1.51452	5.52125e-05	3.77446	-1.57149
62833097	chr10:62833097:G:A	7.0762e-37	-2.33613	-1.06993e-09	9.83656e-07	-1.8247	-1.06993e-09
62833357	chr10:62833357:A:G	2.001e-36	0.538766	-1.8354	5.91599e-06	1.70427	-1.73484
62833394	chr10:62833394:A:G	2.68048e-37	-2.40873	-0.898139	2.35442e-07	-2.22701	-1.0275
62833913	chr10:62833913:A:G	1.12419e-36	-6.21526e-10	-1.87322	9.21753e-07	-6.21526e-10	-1.8897
62833983	chr10:62833983:T:C	2.57056e-37	-1.92558	-1.42317	1.45381e-07	-2.406	-1.33062
62834193	chr10:62834193:A:T	1.62086e-36	-6.21526e-10	-1.50732	1.75807e-06	-6.21526e-10	-1.244
62834404	chr10:62834404:C:T	2.86814e-36	-0.782723	-0.153894	0.000701928	5.57333	-0.827722
62835493	chr10:62835493:A:G	1.22093e-36	-6.21526e-10	-1.79067	9.719e-07	-6.21526e-10	-1.83672
62835683	chr10:62835683:ATAAAGCACATAAAAACAC:A	1.8523e-35	0.419317	0.509417	7.38792e-06	0.991205	-0.79958
62835946	chr10:62835946:G:A	6.58038e-37	-2.40878	-1.06993e-09	7.60439e-07	-2.08208	-1.06993e-09
62836114	chr10:62836114:G:C	1.11742e-36	-6.21526e-10	-1.87926	1.0623e-06	-6.21526e-10	-1.74779
62836635	chr10:62836635:A:G	3.13313e-37	-1.96689	-1.18395	1.43761e-07	-2.37737	-1.37045
62836722	chr10:62836722:G:T	2.5282e-36	-6.21526e-10	-1.06278	9.9062e-07	-6.21526e-10	-1.81764
62837429	chr10:62837429:T:C	2.66656e-37	-1.74564	-1.56644	5.467e-07	-1.19381	-1.21827
62837681	chr10:62837681:A:T	2.94336e-37	-2.02455	-1.18876	1.45833e-07	-2.35897	-1.37455
62837761	chr10:62837761:G:A	2.39814e-35	0.0633625	1.12363	7.68145e-06	0.607154	-0.376566
62837961	chr10:62837961:G:A	2.42502e-37	-1.85177	-1.55525	6.16582e-07	-1.02533	-1.26646
62838233	chr10:62838233:C:T	9.98862e-37	-1.83426	-0.157162	0.000237377	4.2942	-0.632776
62838358	chr10:62838358:G:A	2.56092e-37	-1.86296	-1.48954	6.75134e-07	-1.02542	-1.17565
62838821	chr10:62838821:C:A	5.97443e-36	-0.202793	-1.06993e-09	2.40315e-06	-0.93144	-1.06993e-09
62838861	chr10:62838861:C:T	4.19073e-37	-0.970737	-1.88926	5.21052e-07	-0.595933	-1.86419
62839228	chr10:62839228:G:A	3.1662e-37	-1.95157	-1.18876	1.42715e-07	-2.38058	-1.37455
62839340	chr10:62839340:A:G	2.60509e-37	-1.77348	-1.56192	5.72197e-07	-1.15665	-1.20984
62840079	chr10:62840079:G:A	1.12812e-36	-2.18719	0.317466	1.72035e-07	-2.37461	-1.19367
62840362	chr10:62840362:C:A	1.52772e-36	-6.21526e-10	-1.56651	1.51686e-06	-6.21526e-10	-1.39158
62840809	chr10:62840809:A:G	1.13627e-36	-6.21526e-10	-1.86253	1.26697e-06	-6.21526e-10	-1.57159
62841232	chr10:62841232:T:A	1.58866e-36	-6.21526e-10	-1.52739	1.61059e-06	-6.21526e-10	-1.33162
62841675	chr10:62841675:G:A	5.9396e-37	-1.73014	-0.781084	0.000279289	4.71651	-0.892488
62842577	chr10:62842577:T:A	1.72205e-35	0.393962	0.461854	7.1149e-06	0.966283	-0.812313
62842848	chr10:62842848:A:G	4.78611e-37	-1.89766	-0.829491	0.000144788	4.1192	-0.952145
62843007	chr10:62843007:A:G	5.37718e-37	-1.77615	-0.834557	0.000227313	4.56263	-0.944519
62843138	chr10:62843138:C:T	2.42794e-36	-1.10324	-1.06993e-09	1.49432e-06	-1.40655	-1.06993e-09
62843484	chr10:62843484:T:A	8.74001e-37	-2.12496	-1.06993e-09	7.08181e-07	-2.15328	-1.06993e-09
62843519	chr10:62843519:C:T	2.76983e-37	-1.73888	-1.5352	5.4247e-07	-1.19083	-1.22901
62843559	chr10:62843559:G:A	3.5737e-37	-1.87829	-1.14098	0.000109028	4.16609	-1.28271
62843574	chr10:62843574:C:A	3.70825e-36	-0.4998	-0.179922	7.01672e-06	1.29916	-1.15908
62843665	chr10:62843665:C:T	1.11148e-36	-6.21526e-10	-1.88459	1.16444e-06	-6.21526e-10	-1.65598
62843899	chr10:62843899:T:C	8.09491e-37	-2.35774	0.156107	1.82243e-07	-2.40744	-1.1032
62844405	chr10:62844405:G:A	8.63729e-37	-2.13678	-1.06993e-09	7.03156e-07	-2.1604	-1.06993e-09
62844788	chr10:62844788:G:C	2.94911e-37	-1.67747	-1.53389	5.02964e-07	-1.26819	-1.22726
62845239	chr10:62845239:G:A	1.94718e-36	-0.526227	-0.797673	6.11989e-06	1.30078	-1.29745
62845524	chr10:62845524:C:A	3.31912e-37	-1.55627	-1.53689	4.63704e-07	-1.4065	-1.17022
62845621	chr10:62845621:C:T	1.83904e-36	-0.557835	-0.823205	5.72149e-06	1.25249	-1.31648
62845638	chr10:62845638:G:A	1.80844e-36	-0.579907	-0.817913	5.57568e-06	1.2227	-1.31251
62845974	chr10:62845974:G:A	1.866e-36	-0.536603	-0.829884	5.88211e-06	1.2847	-1.32101
62846227	chr10:62846227:C:T	3.18823e-37	-1.59362	-1.53978	4.82289e-07	-1.36327	-1.17416
62846264	chr10:62846264:CA:C	4.59667e-37	-1.84924	-0.918294	0.000162345	4.29457	-1.01307
62846627	chr10:62846627:C:T	1.82449e-36	-0.554972	-0.834011	5.69987e-06	1.25949	-1.32727
62846680	chr10:62846680:A:C	1.43642e-36	-6.21526e-10	-1.62813	1.66335e-06	-6.21526e-10	-1.29939
62846836	chr10:62846836:CAGAAACCAAATGGGCTTTTCAGAAGACAGGAGTGTCCAGTCCTCTTG:C	1.54991e-36	-6.21526e-10	-1.55208	1.5468e-06	-6.21526e-10	-1.37203
62847511	chr10:62847511:A:G	1.76586e-36	-0.56952	-0.852126	5.51383e-06	1.23777	-1.33873
62847717	chr10:62847717:G:A	1.86482e-36	-0.556001	-0.811115	5.80413e-06	1.25902	-1.30867
62847917	chr10:62847917:G:C	1.42023e-36	-6.21526e-10	-1.63946	9.28405e-07	-6.21526e-10	-1.88251
62847942	chr10:62847942:G:A	2.26219e-36	-6.21526e-10	-1.17395	1.29831e-06	-6.21526e-10	-1.54716
62848279	chr10:62848279:A:G	1.86927e-36	-0.551368	-0.813366	5.81649e-06	1.26314	-1.31067
62848432	chr10:62848432:C:G	2.54071e-36	-1.05784	-1.06993e-09	9.22526e-07	-1.88886	-1.06993e-09
62848435	chr10:62848435:C:T	7.96952e-36	0.0853423	-1.06993e-09	2.43835e-06	-0.916897	-1.06993e-09
62849038	chr10:62849038:T:G	4.43705e-37	-1.86364	-0.939237	0.000151922	4.24873	-1.03359
62849440	chr10:62849440:C:T	2.96202e-37	-2.01887	-1.18812	1.45776e-07	-2.35993	-1.37398
62849674	chr10:62849674:A:G	1.83647e-36	-0.581335	-0.801103	5.62802e-06	1.22138	-1.30184
62849699	chr10:62849699:A:G	1.12191e-36	-6.21526e-10	-1.87525	1.06065e-06	-6.21526e-10	-1.74934
62850180	chr10:62850180:C:T	1.82615e-36	-0.57203	-0.816044	5.64056e-06	1.23499	-1.31323
62850276	chr10:62850276:T:C	1.10625e-36	-6.21526e-10	-1.8893	9.57769e-07	-6.21526e-10	-1.85137
62850381	chr10:62850381:C:A	1.83141e-36	-0.582332	-0.802862	5.59635e-06	1.21895	-1.30506
62850489	chr10:62850489:T:C	1.70151e-36	-0.643639	-0.815128	5.10129e-06	1.13355	-1.31227
62850651	chr10:62850651:C:T	2.03464e-36	-6.21526e-10	-1.27996	1.52269e-06	-6.21526e-10	-1.38774
62850958	chr10:62850958:T:C	3.02348e-36	-0.541492	-0.342381	8.11177e-06	1.27344	-0.988348
62851011	chr10:62851011:G:C	1.24617e-36	-6.21526e-10	-1.77021	1.7278e-06	-6.21526e-10	-1.26137
62851172	chr10:62851172:T:G	1.20536e-35	0.571205	-0.0721252	5.3778e-06	1.12431	-1.25025
62851282	chr10:62851282:A:G	7.83636e-37	-2.23409	-1.06993e-09	6.18436e-07	-2.28878	-1.06993e-09
62851432	chr10:62851432:T:C	3.1214e-36	-0.484418	-0.367582	8.47188e-06	1.3388	-1.01027
62851628	chr10:62851628:C:T	3.34069e-36	-0.441443	-0.342661	9.16993e-06	1.39923	-0.991521
62851717	chr10:62851717:C:T	3.16058e-37	-1.61172	-1.53039	4.7873e-07	-1.33023	-1.21461
62851949	chr10:62851949:C:T	2.98174e-36	-0.666508	-0.231268	7.91856e-06	1.16748	-0.90649
62852120	chr10:62852120:G:A	1.33865e-36	-6.21526e-10	-1.69862	9.71141e-07	-6.21526e-10	-1.8375
62852439	chr10:62852439:C:T	1.56887e-36	-6.21526e-10	-1.53992	1.98766e-06	-6.21526e-10	-1.12126
62852505	chr10:62852505:A:G	1.79914e-36	-1.04841	-0.354564	3.42783e-06	0.455577	-1.03187
62852763	chr10:62852763:C:T	3.27315e-37	-1.55329	-1.55382	4.60443e-07	-1.39553	-1.18826
62852959	chr10:62852959:C:CCT	2.9012e-37	-2.0387	-1.18904	1.46788e-07	-2.35222	-1.37476
62853911	chr10:62853911:C:T	1.45777e-36	-6.21526e-10	-1.61337	9.32815e-07	-6.21526e-10	-1.87777
62853948	chr10:62853948:C:T	3.31957e-36	-0.428169	-0.362279	9.15059e-06	1.41247	-1.00688
62854095	chr10:62854095:C:A	8.30007e-37	-1.83233	-0.344276	0.000211861	4.31088	-0.763167
62854149	chr10:62854149:C:T	3.25468e-36	-0.434826	-0.375361	9.02181e-06	1.40794	-1.01652
62854308	chr10:62854308:A:G	3.23495e-36	-0.455836	-0.360432	8.81383e-06	1.37494	-1.00684
62854429	chr10:62854429:G:C	4.50729e-37	-1.82735	-0.959825	0.000178907	4.41528	-1.03663
62854579	chr10:62854579:G:A	3.38166e-36	-0.173999	-0.597917	5.49751e-06	1.40974	-1.51366
62854613	chr10:62854613:G:A	1.43706e-36	-6.21526e-10	-1.62768	2.50344e-06	-6.21526e-10	-0.890554
62854866	chr10:62854866:G:T	1.16174e-36	-6.21526e-10	-1.84036	9.38351e-07	-6.21526e-10	-1.87185
62855137	chr10:62855137:TTC:T	1.11805e-36	-6.21526e-10	-1.8787	1.19884e-06	-6.21526e-10	-1.62687
62855668	chr10:62855668:G:T	6.57724e-37	-2.40925	-1.06993e-09	5.92189e-07	-2.33215	-1.06993e-09
62855716	chr10:62855716:A:G	3.68012e-36	-0.363688	-0.32365	1.0313e-05	1.50401	-0.978829
62855866	chr10:62855866:C:T	3.45261e-37	-1.52025	-1.53349	4.34284e-07	-1.42575	-1.21653
62855913	chr10:62855913:G:A	1.50606e-36	-6.21526e-10	-1.58078	1.03959e-06	-6.21526e-10	-1.76939
62856010	chr10:62856010:A:G	4.37976e-36	-0.284693	-0.228595	1.23829e-05	1.6149	-0.906798
62856367	chr10:62856367:C:A	5.1255e-36	-6.21526e-10	-0.356054	2.23754e-06	-6.21526e-10	-1.00284
62856575	chr10:62856575:T:C	1.10657e-36	-6.21526e-10	-1.88901	9.25151e-07	-6.21526e-10	-1.88602
62856602	chr10:62856602:C:T	2.114e-36	-6.21526e-10	-1.2417	2.5966e-06	-6.21526e-10	-0.854018
62856612	chr10:62856612:A:C	1.13199e-36	-6.21526e-10	-1.86631	1.10867e-06	-6.21526e-10	-1.70506
62856825	chr10:62856825:T:C	4.25252e-36	-0.317388	-0.225382	1.12659e-05	1.56881	-0.955252
62857180	chr10:62857180:T:C	3.57997e-37	-2.02128	-0.996234	0.00037697	3.6903	0.43365
62857905	chr10:62857905:T:C	3.71474e-36	-0.39128	-0.286695	9.7194e-06	1.46773	-1.00183
62858034	chr10:62858034:T:C	3.90346e-36	-0.375024	-0.253394	1.05322e-05	1.49543	-0.949218
62858052	chr10:62858052:T:C	9.40553e-37	-1.80044	-0.251125	0.000241271	4.42698	-0.749279
62858110	chr10:62858110:T:TA	1.39013e-36	-6.21526e-10	-1.66088	1.34622e-06	-6.21526e-10	-1.51092
62858718	chr10:62858718:G:A	2.53577e-37	-1.47253	-1.88984	2.29631e-07	-1.4694	-1.8101
62858921	chr10:62858921:C:A	1.17743e-36	-6.21526e-10	-1.82695	9.21611e-07	-6.21526e-10	-1.88985
62859197	chr10:62859197:C:T	1.48377e-36	-6.21526e-10	-1.5957	2.66534e-06	-6.21526e-10	-0.82789
62860098	chr10:62860098:G:A	1.51631e-36	-6.21526e-10	-1.574	2.77943e-06	-6.21526e-10	-0.785974
62860282	chr10:62860282:C:T	5.96741e-37	-0.618084	-1.88847	7.64958e-07	-0.232097	-1.84406
62860597	chr10:62860597:T:C	3.33414e-36	-0.786066	-1.06993e-09	6.31256e-07	-2.26826	-1.06993e-09
62860619	chr10:62860619:C:T	1.6724e-36	-6.21526e-10	-1.47602	3.32594e-06	-6.21526e-10	-0.606467
62861116	chr10:62861116:A:G	2.85267e-37	-1.71354	-1.53107	5.50625e-07	-1.19303	-1.21189
62863436	chr10:62863436:C:G	8.27691e-36	1.08201	-0.958818	5.70244e-06	1.67036	-1.73769
62863621	chr10:62863621:A:G	1.94021e-37	-2.10163	-1.52844	1.13933e-07	-2.32513	-1.65523
62863689	chr10:62863689:T:C	8.78646e-36	0.5479	-0.36497	4.38297e-06	1.14565	-1.47615
62863762	chr10:62863762:G:T	2.09043e-36	-6.21526e-10	-1.25291	1.22801e-06	-6.21526e-10	-1.60283
62863763	chr10:62863763:C:T	6.72706e-37	-2.38673	-1.06993e-09	6.61634e-07	-2.22126	-1.06993e-09
62864199	chr10:62864199:C:T	9.58358e-37	-0.4409	-1.59192	4.28553e-06	1.5213	-1.87428
62864500	chr10:62864500:T:C	9.37709e-34	4.85316	-1.06993e-09	0.000183444	3.40369	-1.06993e-09
62864585	chr10:62864585:T:C	1.10976e-36	-6.21526e-10	-1.88614	1.12068e-06	-6.21526e-10	-1.69428
62864705	chr10:62864705:A:T	5.39674e-37	-1.72031	-0.886758	0.000368338	5.17871	-1.07793
62864807	chr10:62864807:T:A	1.26541e-36	-6.21526e-10	-1.75489	1.44242e-06	-6.21526e-10	-1.4419
62864820	chr10:62864820:C:T	1.91237e-36	-6.21526e-10	-1.34194	2.17206e-06	-6.21526e-10	-1.03255
62866159	chr10:62866159:T:C	7.46972e-37	-2.40912	0.127109	1.61588e-07	-2.39859	-1.23233
62866266	chr10:62866266:G:A	1.5912e-37	-2.13429	-1.69409	1.0573e-06	-0.325778	-1.42672
62867346	chr10:62867346:G:A	3.75326e-36	-6.21526e-10	-0.667657	1.86976e-06	-6.21526e-10	-1.18241
62867828	chr10:62867828:C:T	3.00551e-36	-6.21526e-10	-0.889835	4.26112e-06	-6.21526e-10	-0.358689
62867876	chr10:62867876:G:C	1.60335e-35	-6.21526e-10	0.784397	7.2738e-06	-6.21526e-10	0.176059
62868995	chr10:62868995:T:C	1.58797e-37	-2.1225	-1.70791	1.01148e-06	-0.350514	-1.44629
62869301	chr10:62869301:G:A	1.75e-35	0.871916	-1.06993e-09	2.25695e-06	-0.994205	-1.06993e-09
62869563	chr10:62869563:A:G	8.3005e-37	-1.36243	-0.814123	0.00140841	6.42759	-0.985593
62869567	chr10:62869567:G:A	9.46143e-37	-1.31014	-0.735508	0.00179059	6.58528	-0.9032
62869665	chr10:62869665:T:C	1.00333e-36	-1.54283	-0.444128	0.00106978	5.85798	-0.690988
62869871	chr10:62869871:C:T	1.27409e-36	-6.21526e-10	-1.74805	1.22446e-06	-6.21526e-10	-1.60572
62870438	chr10:62870438:C:T	1.1513e-36	-6.21526e-10	-1.84939	1.3176e-06	-6.21526e-10	-1.53241
62870778	chr10:62870778:G:A	1.65374e-37	-2.10381	-1.68602	9.95275e-07	-0.401637	-1.41132
62870861	chr10:62870861:G:A	6.73188e-37	-2.38601	-1.06993e-09	1.83728e-06	-1.19994	-1.06993e-09
62871359	chr10:62871359:G:A	2.63389e-36	0.748652	-1.77047	6.33883e-06	1.85493	-1.81646
62871986	chr10:62871986:C:A	2.47027e-36	0.66421	-1.75016	9.07036e-06	2.20363	-1.80684
62872061	chr10:62872061:C:G	1.1962e-36	-6.21526e-10	-1.81113	1.52028e-06	-6.21526e-10	-1.38932
62872319	chr10:62872319:G:A	6.5768e-37	-2.40932	-1.06993e-09	5.48252e-07	-2.40924	-1.06993e-09
62872327	chr10:62872327:C:T	2.2458e-37	-2.13683	-1.34697	1.48445e-07	-2.17327	-1.54249
62872552	chr10:62872552:G:A	2.55485e-36	-6.21526e-10	-1.05229	3.33619e-06	-6.21526e-10	-0.60339
62872956	chr10:62872956:C:T	2.5088e-36	-6.21526e-10	-1.07048	2.03167e-06	-6.21526e-10	-1.09936
62873581	chr10:62873581:T:A	7.70693e-37	-2.25075	-1.06993e-09	6.00458e-07	-2.31828	-1.06993e-09
62873690	chr10:62873690:T:C	2.65531e-36	-1.01372	-1.06993e-09	4.43009e-06	-0.3198	-1.06993e-09
62873973	chr10:62873973:C:T	7.68753e-37	-2.40728	0.15401	1.62288e-07	-2.39162	-1.23499
62874876	chr10:62874876:C:G	1.16899e-36	-6.21526e-10	-1.83414	1.1864e-06	-6.21526e-10	-1.63729
62875003	chr10:62875003:G:A	1.1141e-36	-6.21526e-10	-1.88224	1.04357e-06	-6.21526e-10	-1.76557
62875448	chr10:62875448:C:T	2.86903e-36	0.841007	-1.77731	6.38881e-06	1.91103	-1.86471
62875505	chr10:62875505:T:A	1.31025e-37	-2.13298	-1.88967	1.25871e-07	-2.1828	-1.69792
62876066	chr10:62876066:G:A	2.78531e-37	-2.08442	-1.18409	1.59995e-07	-2.23235	-1.40848
62876319	chr10:62876319:T:C	2.05255e-37	-1.81286	-1.76093	8.04097e-07	-0.567757	-1.4585
62876378	chr10:62876378:A:G	1.28241e-37	-2.17286	-1.87127	1.15722e-07	-2.14532	-1.81946
62876416	chr10:62876416:T:C	6.34703e-36	-6.21526e-10	-0.142296	1.49514e-06	-6.21526e-10	-1.406
62877146	chr10:62877146:T:C	1.31099e-37	-2.1458	-1.87629	1.14192e-07	-2.17294	-1.80515
62877377	chr10:62877377:C:G	7.03039e-37	-2.34263	-1.06993e-09	1.16947e-06	-1.65167	-1.06993e-09
62877704	chr10:62877704:C:T	1.27771e-36	-6.21526e-10	-1.74521	1.23611e-06	-6.21526e-10	-1.59625
62877929	chr10:62877929:T:C	1.5699e-36	-6.21526e-10	-1.53927	1.81909e-06	-6.21526e-10	-1.20988
62878148	chr10:62878148:G:A	2.0966e-37	-1.86351	-1.68905	1.00112e-06	-0.478458	-1.32865
62878289	chr10:62878289:C:T	1.2902e-37	-2.16068	-1.87739	1.16248e-07	-2.15904	-1.80121
62878707	chr10:62878707:T:C	3.29365e-36	-6.21526e-10	-0.798287	1.8321e-06	-6.21526e-10	-1.20276
62879578	chr10:62879578:G:T	5.68787e-37	-2.11883	-0.435706	2.28555e-07	-1.97777	-1.30643
62879627	chr10:62879627:T:A	1.87191e-36	-6.21526e-10	-1.36333	2.2548e-06	-6.21526e-10	-0.995159
62879721	chr10:62879721:A:G	2.28102e-36	-1.16566	-1.06993e-09	1.70422e-06	-1.27511	-1.06993e-09
62879766	chr10:62879766:G:A	1.28225e-36	-1.74167	-1.06993e-09	5.51766e-07	-2.40285	-1.06993e-09
62880139	chr10:62880139:G:A	8.4852e-37	-0.323119	-1.83142	6.16476e-05	4.14146	-1.82825
62880702	chr10:62880702:G:A	1.9773e-37	-2.40939	-1.20175	1.06901e-07	-2.38008	-1.66399
62880703	chr10:62880703:A:G	1.97729e-37	-2.40939	-1.20175	1.0687e-07	-2.38037	-1.66399
62880834	chr10:62880834:T:C	1.17949e-37	-2.24052	-1.88727	0.00363701	8.22391	-1.83321
62881244	chr10:62881244:G:A	2.99037e-36	-6.21526e-10	-0.894884	1.61054e-06	-6.21526e-10	-1.33165
62881506	chr10:62881506:C:A	3.30105e-37	-2.27134	-0.827283	1.48688e-07	-2.1505	-1.56362
62881725	chr10:62881725:T:C	1.14606e-37	-2.26753	-1.88901	0.00289399	8.0215	-1.85933
62881851	chr10:62881851:T:G	1.11681e-36	-6.21526e-10	-1.8798	1.07456e-06	-6.21526e-10	-1.73631
62881891	chr10:62881891:T:A	1.40995e-36	-6.21526e-10	-1.64672	9.64657e-07	-6.21526e-10	-1.8442
62882032	chr10:62882032:A:G	1.18073e-37	-2.40445	-1.72228	1.04612e-07	-2.32873	-1.73699
62882068	chr10:62882068:A:G	1.23556e-36	-6.21526e-10	-1.77876	1.11966e-06	-6.21526e-10	-1.6952
62882439	chr10:62882439:A:G	3.31666e-37	-2.33944	-0.754464	1.41429e-07	-2.24756	-1.51661
62882453	chr10:62882453:G:A	3.50485e-37	-2.4094	-0.629314	2.35619e-07	-2.08295	-1.17081
62882595	chr10:62882595:C:G	1.6086e-37	-2.34841	-1.46909	9.34153e-05	4.52263	-1.7938
62883199	chr10:62883199:T:C	4.22278e-37	-2.39813	-0.454242	3.38833e-07	-1.92082	-0.969652
62883652	chr10:62883652:A:T	1.1267e-36	-6.21526e-10	-1.87099	1.13438e-06	-6.21526e-10	-1.68213
62883867	chr10:62883867:G:T	1.12625e-36	-6.21526e-10	-1.87139	1.1329e-06	-6.21526e-10	-1.68344
62883882	chr10:62883882:C:T	1.41246e-36	-6.21526e-10	-1.64495	1.4418e-06	-6.21526e-10	-1.44233
62884041	chr10:62884041:A:G	1.16591e-36	-6.21526e-10	-1.83678	9.93382e-07	-6.21526e-10	-1.81486
62884407	chr10:62884407:C:T	1.95219e-37	-2.23042	-1.3935	0.00204155	7.60575	-1.7925
62885084	chr10:62885084:G:A	3.76963e-37	-2.4072	-0.558685	2.37954e-07	-2.12895	-1.11495
62885204	chr10:62885204:C:T	3.30669e-37	-2.28623	-0.810686	1.4732e-07	-2.17027	-1.55311
62885333	chr10:62885333:A:G	1.87047e-37	-2.23957	-1.42711	0.0018756	7.53506	-1.8066
62885604	chr10:62885604:A:G	7.86236e-37	-2.23078	-1.06993e-09	8.02324e-07	-2.02846	-1.06993e-09
62885749	chr10:62885749:A:G	1.53472e-37	-1.97564	-1.88888	8.92821e-08	-2.34925	-1.87493
62885921	chr10:62885921:G:A	1.12819e-36	-6.21526e-10	-1.86967	1.11149e-06	-6.21526e-10	-1.70252
62886095	chr10:62886095:AAAGATGAGT:A	2.46259e-36	-6.21526e-10	-1.08907	1.00475e-06	-6.21526e-10	-1.80348
62886461	chr10:62886461:C:T	1.01046e-37	-2.39269	-1.88977	8.78916e-08	-2.35822	-1.88165
62886462	chr10:62886462:T:C	4.11775e-37	-0.98911	-1.88845	0.000799149	6.73749	-1.86216
62886466	chr10:62886466:T:G	1.19753e-37	-2.39093	-1.72168	1.01457e-07	-2.35996	-1.73639
62886469	chr10:62886469:T:C	1.12585e-36	-6.21526e-10	-1.87174	1.14354e-06	-6.21526e-10	-1.67409
62887024	chr10:62887024:C:T	2.0551e-37	-2.40696	-1.16558	1.0538e-07	-2.40096	-1.65745
62887108	chr10:62887108:C:T	4.56563e-37	-2.39708	-0.377233	3.62932e-07	-1.91718	-0.904584
62887369	chr10:62887369:CAGT:C	1.0238e-37	-2.38001	-1.88933	9.08902e-08	-2.33744	-1.86889
62887475	chr10:62887475:G:A	1.1063e-36	-6.21526e-10	-1.88926	9.46994e-07	-6.21526e-10	-1.86268
62887530	chr10:62887530:G:A	3.11779e-37	-2.31264	-0.843097	1.39308e-07	-2.20763	-1.57165
62888434	chr10:62888434:C:T	1.03211e-36	-1.95867	-1.06993e-09	5.48716e-07	-2.40839	-1.06993e-09
62888543	chr10:62888543:A:G	1.88942e-35	0.948575	-1.06993e-09	2.32609e-06	-0.964033	-1.06993e-09
62888651	chr10:62888651:C:G	1.14602e-36	-1.85399	-1.06993e-09	5.48956e-07	-2.40796	-1.06993e-09
62888711	chr10:62888711:C:T	1.86424e-36	-6.21526e-10	-1.36743	1.31793e-06	-6.21526e-10	-1.53216
62888895	chr10:62888895:T:C	3.07216e-37	-2.28855	-0.881933	1.40997e-07	-2.17338	-1.59385
62889352	chr10:62889352:C:T	1.14373e-36	-6.21526e-10	-1.85599	9.26535e-07	-6.21526e-10	-1.88452
62889487	chr10:62889487:G:A	4.00829e-37	-1.57342	-1.33108	6.61241e-05	4.09782	-1.71451
62889521	chr10:62889521:C:T	1.31487e-36	-6.21526e-10	-1.71655	9.57089e-07	-6.21526e-10	-1.85208
62889932	chr10:62889932:A:G	3.06512e-37	-2.28934	-0.883438	1.40727e-07	-2.17448	-1.59467
62890038	chr10:62890038:G:C	1.01474e-37	-2.38869	-1.88955	8.93991e-08	-2.35198	-1.87088
62890065	chr10:62890065:G:A	1.10564e-36	-6.21526e-10	-1.88985	9.27931e-07	-6.21526e-10	-1.88302
62890859	chr10:62890859:T:C	1.78237e-36	-6.21526e-10	-1.41234	2.491e-06	-6.21526e-10	-0.895536
62891104	chr10:62891104:T:C	5.41832e-35	-6.21526e-10	2.00209	1.86396e-05	-6.21526e-10	1.11707
62891756	chr10:62891756:C:T	4.93656e-37	-2.38669	-0.309513	4.00517e-07	-1.86128	-0.861938
62892242	chr10:62892242:C:A	9.2322e-37	-2.07017	-1.06993e-09	9.44471e-07	-1.86535	-1.06993e-09
62892317	chr10:62892317:A:G	1.01465e-37	-2.38903	-1.88929	8.81487e-08	-2.35587	-1.88108
62892486	chr10:62892486:A:G	4.21804e-37	-2.40938	-0.444114	2.75062e-07	-2.07343	-1.02555
62892550	chr10:62892550:T:C	1.12585e-36	-6.21526e-10	-1.87174	1.14354e-06	-6.21526e-10	-1.67409
62892644	chr10:62892644:T:C	1.36866e-36	-6.21526e-10	-1.67645	9.87554e-07	-6.21526e-10	-1.82074
62892846	chr10:62892846:C:T	5.00752e-37	-1.41326	-1.26866	0.000107236	4.51672	-1.64991
62892925	chr10:62892925:T:G	3.09635e-37	-2.2849	-0.877743	1.42165e-07	-2.16771	-1.59128
62893168	chr10:62893168:T:C	1.43628e-36	-6.21526e-10	-1.62823	1.02192e-06	-6.21526e-10	-1.78654
62893304	chr10:62893304:T:C	1.35942e-36	-6.21526e-10	-1.68322	9.94587e-07	-6.21526e-10	-1.81365
62893695	chr10:62893695:A:G	1.13097e-36	-6.21526e-10	-1.86721	1.12016e-06	-6.21526e-10	-1.69475
62894221	chr10:62894221:T:C	1.8649e-36	-6.21526e-10	-1.36708	1.31833e-06	-6.21526e-10	-1.53185
62894282	chr10:62894282:C:CA	4.18877e-37	-2.40911	-0.451353	2.67421e-07	-2.09819	-1.02896
62894342	chr10:62894342:A:G	4.34743e-37	-1.0222	-1.80108	1.03387e-07	-2.38442	-1.69307
62894349	chr10:62894349:A:G	2.12343e-37	-1.91672	-1.62312	1.001e-07	-2.35134	-1.75846
62894425	chr10:62894425:A:G	2.29327e-36	-6.21526e-10	-1.1603	1.29859e-06	-6.21526e-10	-1.54694
62894442	chr10:62894442:T:C	1.2402e-37	-2.21799	-1.8596	0.00509853	8.4764	-1.74791
62894613	chr10:62894613:A:G	4.20056e-37	-2.40927	-0.448375	2.69583e-07	-2.09218	-1.02692
62895197	chr10:62895197:G:A	1.13022e-36	-6.21526e-10	-1.86787	1.11789e-06	-6.21526e-10	-1.69677
62895338	chr10:62895338:C:T	2.86553e-37	-2.34736	-0.892758	1.30997e-07	-2.25269	-1.58812
62895712	chr10:62895712:G:A	4.79158e-37	-2.40848	-0.317527	2.92127e-07	-2.1133	-0.925489
62895765	chr10:62895765:C:A	5.0907e-37	-2.39221	-0.273242	3.98056e-07	-1.89121	-0.838177
62896278	chr10:62896278:C:T	4.12373e-37	-1.07725	-1.79886	1.03005e-07	-2.39149	-1.68971
62896409	chr10:62896409:G:C	1.11858e-36	-6.21526e-10	-1.87823	1.08079e-06	-6.21526e-10	-1.73053
62896451	chr10:62896451:C:T	1.69232e-36	-6.21526e-10	-1.46418	1.08888e-06	-6.21526e-10	-1.72307
62896686	chr10:62896686:C:A	1.70699e-36	-6.21526e-10	-1.45555	1.17262e-06	-6.21526e-10	-1.64898
62896753	chr10:62896753:G:A	1.12817e-36	-6.21526e-10	-1.86968	1.11176e-06	-6.21526e-10	-1.70227
62896779	chr10:62896779:C:T	4.39829e-37	-2.40836	-0.403292	2.71179e-07	-2.11481	-0.998386
62896795	chr10:62896795:T:C	7.9864e-37	-1.57045	-0.64468	2.00969e-07	-2.16157	-1.25126
62896829	chr10:62896829:G:A	1.27116e-36	-1.51434	-0.23602	2.57011e-07	-2.13042	-1.03643
62896939	chr10:62896939:C:A	1.30718e-36	-1.46992	-0.252489	2.60728e-07	-2.10419	-1.04831
62897039	chr10:62897039:G:A	4.56674e-37	-2.40918	-0.364884	2.84055e-07	-2.09578	-0.971026
62897466	chr10:62897466:G:A	1.32027e-36	-1.50592	-0.206523	2.63563e-07	-2.12522	-1.01646
62897742	chr10:62897742:T:C	4.53519e-37	-0.991266	-1.78973	1.05592e-07	-2.38005	-1.67634
62897816	chr10:62897816:T:A	2.7871e-36	-6.21526e-10	-0.96528	1.52407e-06	-6.21526e-10	-1.38684
62897856	chr10:62897856:G:A	1.86183e-36	-6.21526e-10	-1.36872	1.31664e-06	-6.21526e-10	-1.53314
62898155	chr10:62898155:A:G	1.4294e-36	-1.48551	-0.14751	2.78857e-07	-2.11344	-0.971839
62898207	chr10:62898207:G:C	1.10567e-36	-6.21526e-10	-1.88983	9.26944e-07	-6.21526e-10	-1.88408
62898218	chr10:62898218:C:T	5.21758e-37	-1.43268	-1.20815	0.000885841	6.18617	-1.20786
62898628	chr10:62898628:C:T	6.70202e-36	-6.21526e-10	-0.0878727	1.44065e-06	-6.21526e-10	-1.44313
62899042	chr10:62899042:C:T	3.55357e-37	-2.30298	-0.721934	1.53143e-07	-2.18349	-1.50112
62899341	chr10:62899341:T:C	1.23424e-37	-2.23264	-1.84977	0.00461947	8.35681	-1.727
62899461	chr10:62899461:A:C	2.30067e-36	-6.21526e-10	-1.15708	1.30133e-06	-6.21526e-10	-1.54483
62899684	chr10:62899684:G:T	3.89032e-37	-2.29824	-0.636138	1.615e-07	-2.1859	-1.44557
62900169	chr10:62900169:T:A	1.43377e-36	-1.42896	-0.20101	2.76732e-07	-2.08061	-1.01232
62900170	chr10:62900170:C:T	1.41664e-36	-1.43946	-0.202534	2.74692e-07	-2.08674	-1.01359
62901677	chr10:62901677:C:T	4.58983e-37	-2.40901	-0.360013	2.83832e-07	-2.10089	-0.966705
62901805	chr10:62901805:G:T	1.11847e-36	-6.21526e-10	-1.87832	1.11255e-06	-6.21526e-10	-1.70157
62901846	chr10:62901846:G:A	5.03973e-37	-0.873871	-1.80164	1.05747e-07	-2.36103	-1.69389
62902110	chr10:62902110:T:A	1.12488e-36	-6.21526e-10	-1.8726	1.0771e-06	-6.21526e-10	-1.73395
62902254	chr10:62902254:AACTC:A	1.03738e-37	-2.39328	-1.86289	9.32559e-08	-2.36328	-1.81735
62902329	chr10:62902329:C:T	4.02912e-36	-6.21526e-10	-0.596735	1.28733e-06	-6.21526e-10	-1.55565
62902550	chr10:62902550:A:T	1.10686e-36	-6.21526e-10	-1.88876	9.84586e-07	-6.21526e-10	-1.82375
62902598	chr10:62902598:C:A	1.11927e-36	-6.21526e-10	-1.87761	1.06003e-06	-6.21526e-10	-1.74992
62902669	chr10:62902669:G:A	1.10605e-36	-6.21526e-10	-1.88949	9.31116e-07	-6.21526e-10	-1.87959
62902836	chr10:62902836:G:A	1.1385e-37	-2.39331	-1.76984	9.73428e-08	-2.35499	-1.78275
62903184	chr10:62903184:T:C	1.64859e-36	-6.21526e-10	-1.49036	1.14241e-06	-6.21526e-10	-1.67508
62903269	chr10:62903269:C:T	2.29713e-36	-6.21526e-10	-1.15862	1.30006e-06	-6.21526e-10	-1.54581
62903322	chr10:62903322:T:G	1.24543e-36	-1.47363	-0.297174	2.50791e-07	-2.10664	-1.08471
62903360	chr10:62903360:T:C	1.13158e-36	-6.21526e-10	-1.86667	1.12367e-06	-6.21526e-10	-1.69162
62903397	chr10:62903397:A:G	2.34433e-37	-1.67477	-1.7661	1.1335e-07	-2.24004	-1.74545
62903505	chr10:62903505:C:T	3.96527e-37	-2.15759	-0.757703	1.87182e-07	-1.98465	-1.49924
62903534	chr10:62903534:G:A	7.774e-37	-1.56021	-0.681871	1.96137e-07	-2.15503	-1.28213
62903547	chr10:62903547:A:T	1.25298e-37	-2.27452	-1.79282	0.00510237	8.09171	-1.36247
62903689	chr10:62903689:A:G	1.56507e-36	-6.21526e-10	-1.54235	1.15845e-06	-6.21526e-10	-1.66114
62903893	chr10:62903893:G:A	1.10585e-36	-6.21526e-10	-1.88966	1.04643e-06	-6.21526e-10	-1.76283
62904128	chr10:62904128:A:G	1.5652e-36	-6.21526e-10	-1.54227	1.15851e-06	-6.21526e-10	-1.66109
62904471	chr10:62904471:G:A	4.3286e-37	-2.40937	-0.418253	2.77032e-07	-2.0859	-1.00594
62904597	chr10:62904597:C:T	1.5652e-36	-6.21526e-10	-1.54227	1.15851e-06	-6.21526e-10	-1.66109
62904672	chr10:62904672:T:C	1.37671e-37	-2.29482	-1.67835	1.73698e-07	-1.85998	-1.69868
62904732	chr10:62904732:C:G	1.86104e-36	-6.21526e-10	-1.36915	1.31609e-06	-6.21526e-10	-1.53355
62904795	chr10:62904795:A:G	9.2865e-37	-2.06431	-1.06993e-09	5.60805e-07	-2.3866	-1.06993e-09
62904922	chr10:62904922:TA:T	1.86424e-36	-6.21526e-10	-1.36743	1.31793e-06	-6.21526e-10	-1.53216
62904982	chr10:62904982:G:C	1.70783e-36	-6.21526e-10	-1.45506	1.17308e-06	-6.21526e-10	-1.64859
62905005	chr10:62905005:G:T	4.45669e-37	-2.40927	-0.389195	2.81604e-07	-2.09231	-0.983167
62905028	chr10:62905028:C:T	1.27562e-36	-1.49413	-0.252719	2.58243e-07	-2.11783	-1.04425
62905119	chr10:62905119:C:T	1.18393e-37	-2.40171	-1.72232	1.03926e-07	-2.33528	-1.73702
62905909	chr10:62905909:A:AG	1.07613e-36	-1.91691	-1.06993e-09	5.53086e-07	-2.40046	-1.06993e-09
62906668	chr10:62906668:A:G	2.02325e-37	-1.73584	-1.85233	1.02814e-07	-2.26846	-1.8146
62907365	chr10:62907365:A:T	9.71411e-35	-6.21526e-10	2.58588	6.21954e-06	-6.21526e-10	0.0194762
62907455	chr10:62907455:T:A	2.09921e-37	-1.90156	-1.64975	9.86991e-08	-2.34595	-1.77795
62907519	chr10:62907519:G:A	2.09466e-36	-6.21526e-10	-1.25089	1.31999e-06	-6.21526e-10	-1.53059
62907644	chr10:62907644:G:T	8.37092e-37	-1.53386	-0.634243	2.07221e-07	-2.14048	-1.24171
62907974	chr10:62907974:T:A	1.18603e-37	-2.39958	-1.72267	1.03252e-07	-2.34141	-1.7374
62908199	chr10:62908199:G:A	3.49235e-37	-2.30042	-0.741871	1.49979e-07	-2.18996	-1.51552
62908288	chr10:62908288:C:T	8.183e-37	-0.301785	-1.88902	8.79068e-08	-2.40606	-1.83364
62908980	chr10:62908980:A:G	1.5652e-36	-6.21526e-10	-1.54227	1.15851e-06	-6.21526e-10	-1.66109
62909203	chr10:62909203:A:G	1.96319e-37	-1.75924	-1.85906	1.00723e-07	-2.27911	-1.82448
62909527	chr10:62909527:C:A	1.14246e-36	-6.21526e-10	-1.8571	1.18371e-06	-6.21526e-10	-1.63957
62909531	chr10:62909531:G:A	4.18876e-37	-2.4094	-0.451059	2.71908e-07	-2.0791	-1.03141
62909635	chr10:62909635:A:T	6.82159e-36	-6.21526e-10	-0.0701897	2.96267e-06	-6.21526e-10	-0.72213
62910428	chr10:62910428:G:C	2.19979e-37	-1.75746	-1.74705	1.07356e-07	-2.31087	-1.72895
62910533	chr10:62910533:A:G	4.99246e-37	-1.52584	-1.1591	0.000557791	5.69041	-1.17464
62911003	chr10:62911003:G:A	1.01802e-37	-2.38569	-1.88932	8.84527e-08	-2.34729	-1.88622
62911016	chr10:62911016:G:A	2.19829e-36	-1.2026	-1.06993e-09	1.39693e-06	-1.47394	-1.06993e-09
62911211	chr10:62911211:C:CA	3.58412e-37	-2.29548	-0.720878	1.52783e-07	-2.18178	-1.50518
62911257	chr10:62911257:C:T	4.20046e-35	-6.21526e-10	1.7475	1.34375e-05	-6.21526e-10	0.789829
62911410	chr10:62911410:T:A	4.09022e-37	-2.40834	-0.475927	2.63073e-07	-2.03912	-1.10442
62911516	chr10:62911516:G:A	4.60995e-37	-2.40908	-0.35557	2.72386e-07	-2.09547	-1.01329
62912515	chr10:62912515:C:T	1.22621e-37	-2.26311	-1.82582	0.00396798	8.1299	-1.65211
62913001	chr10:62913001:C:T	1.47835e-36	-6.21526e-10	-1.59935	9.99391e-07	-6.21526e-10	-1.80883
62913051	chr10:62913051:T:TC	1.25945e-37	-2.26733	-1.79486	0.00421264	8.12097	-1.58334
62913076	chr10:62913076:G:A	1.01638e-36	-0.0850139	-1.88902	8.90843e-08	-2.39275	-1.83364
62913274	chr10:62913274:G:A	1.13699e-36	-6.21526e-10	-1.8619	9.22405e-07	-6.21526e-10	-1.88899
62913298	chr10:62913298:C:T	1.15577e-36	-6.21526e-10	-1.84552	9.21627e-07	-6.21526e-10	-1.88984
62913645	chr10:62913645:T:C	2.90546e-37	-2.23766	-0.988612	0.0181647	9.02821	-1.02919
62913721	chr10:62913721:T:C	1.28018e-37	-2.24374	-1.80213	0.00506772	8.31868	-1.59625
62914070	chr10:62914070:C:T	2.77619e-37	-2.25718	-1.01461	0.0150658	8.87016	-1.05819
62914367	chr10:62914367:T:C	1.29655e-36	-6.21526e-10	-1.73058	9.34928e-07	-6.21526e-10	-1.87551
62914478	chr10:62914478:T:C	7.43326e-37	-2.2869	-1.06993e-09	8.36747e-07	-1.98645	-1.06993e-09
62914708	chr10:62914708:G:A	5.55171e-37	-1.56557	-1.01319	0.000533856	5.70046	-1.22855
62914714	chr10:62914714:C:G	1.11569e-36	-6.21526e-10	-1.88081	9.6801e-07	-6.21526e-10	-1.84073
62914941	chr10:62914941:C:T	1.1107e-36	-6.21526e-10	-1.88529	9.49303e-07	-6.21526e-10	-1.86025
62915270	chr10:62915270:G:A	1.22113e-36	-6.21526e-10	-1.79051	9.36626e-07	-6.21526e-10	-1.87369
62915331	chr10:62915331:C:T	5.42995e-37	-1.59124	-1.0097	0.000494394	5.62161	-1.2265
62915362	chr10:62915362:T:C	1.21178e-37	-2.28213	-1.81865	0.00463529	8.12696	-1.49372
62915608	chr10:62915608:G:A	1.26819e-36	-1.7527	-1.06993e-09	3.71897e-06	-0.494773	-1.06993e-09
62916263	chr10:62916263:C:A	1.20963e-35	0.502617	-1.06993e-09	1.85206e-06	-1.19192	-1.06993e-09
62916468	chr10:62916468:C:T	2.28311e-36	-6.21526e-10	-1.16474	1.20197e-06	-6.21526e-10	-1.62426
62916475	chr10:62916475:G:A	1.1057e-36	-6.21526e-10	-1.88981	1.00321e-06	-6.21526e-10	-1.80501
62916500	chr10:62916500:G:A	1.18984e-37	-2.3121	-1.80695	0.00444089	7.90689	-1.3165
62916616	chr10:62916616:C:T	1.27282e-37	-2.24222	-1.80941	0.00506171	8.33324	-1.612
62916728	chr10:62916728:A:G	2.23641e-36	-6.21526e-10	-1.18541	2.26487e-06	-6.21526e-10	-0.990705
62916880	chr10:62916880:T:C	1.25247e-37	-2.25412	-1.81363	0.00456178	8.23715	-1.6199
62917230	chr10:62917230:C:T	1.12847e-36	-6.21526e-10	-1.86942	9.73326e-07	-6.21526e-10	-1.83526
62917547	chr10:62917547:T:C	4.19854e-37	-1.5523	-1.30583	0.000618076	5.7976	-1.17921
62917630	chr10:62917630:T:G	9.54209e-37	-2.03716	-1.06993e-09	9.92034e-07	-1.81622	-1.06993e-09
62918156	chr10:62918156:G:A	1.07226e-37	-2.3425	-1.8806	0.0037518	8.02849	-1.60672
62918440	chr10:62918440:G:A	1.07154e-37	-2.33994	-1.88383	0.00379251	8.05814	-1.62558
62918518	chr10:62918518:A:G	1.41987e-36	-6.21526e-10	-1.63972	9.358e-07	-6.21526e-10	-1.87457
62918813	chr10:62918813:G:A	7.11141e-37	-2.33117	-1.06993e-09	6.00815e-07	-2.31769	-1.06993e-09
62919222	chr10:62919222:C:T	1.11101e-36	-6.21526e-10	-1.88501	1.05119e-06	-6.21526e-10	-1.7583
62919526	chr10:62919526:C:G	1.05087e-37	-2.35727	-1.88598	1.07588e-07	-2.25348	-1.78419
62919745	chr10:62919745:T:C	1.29674e-37	-2.23802	-1.79499	0.00539787	8.37148	-1.58594
62919827	chr10:62919827:T:A	1.0331e-37	-2.38244	-1.87786	1.06739e-07	-2.17779	-1.8678
62920194	chr10:62920194:A:G	1.07012e-37	-2.34418	-1.88091	0.00364418	8.00204	-1.60938
62920400	chr10:62920400:C:T	1.10622e-36	-6.21526e-10	-1.88933	9.30206e-07	-6.21526e-10	-1.88057
62920449	chr10:62920449:A:G	1.13219e-36	-6.21526e-10	-1.86613	1.127e-06	-6.21526e-10	-1.68866
62920991	chr10:62920991:G:T	9.00087e-37	-2.09555	-1.06993e-09	6.28884e-06	0.030557	-1.06993e-09
62921258	chr10:62921258:TC:T	1.11463e-36	-6.21526e-10	-1.88176	1.06846e-06	-6.21526e-10	-1.742
62921571	chr10:62921571:A:T	1.09733e-37	-2.32948	-1.87051	0.00458812	8.18313	-1.56013
62921909	chr10:62921909:G:A	1.21831e-36	-6.21526e-10	-1.79282	9.28396e-07	-6.21526e-10	-1.88252
62922634	chr10:62922634:G:A	1.46835e-36	-6.21526e-10	-1.60614	9.84567e-07	-6.21526e-10	-1.82377
62922841	chr10:62922841:T:C	1.13615e-36	-6.21526e-10	-1.86264	9.22528e-07	-6.21526e-10	-1.88886
62922934	chr10:62922934:C:T	1.20624e-36	-6.21526e-10	-1.80277	9.32312e-07	-6.21526e-10	-1.87831
62923070	chr10:62923070:T:C	1.11563e-36	-6.21526e-10	-1.88086	1.07747e-06	-6.21526e-10	-1.7336
62923805	chr10:62923805:A:G	3.07644e-36	-0.866508	-1.06993e-09	1.019e-06	-1.7894	-1.06993e-09
62924353	chr10:62924353:G:A	3.82421e-37	-1.16152	-1.79	1.04372e-07	-2.40711	-1.6609
62924655	chr10:62924655:A:G	1.22971e-37	-2.22407	-1.86202	8.55343e-08	-2.37816	-1.88889
62924695	chr10:62924695:C:T	1.30869e-37	-2.26498	-1.75886	0.0064668	8.19953	-1.23332
62924821	chr10:62924821:A:C	1.17333e-36	-6.21526e-10	-1.83044	1.01207e-06	-6.21526e-10	-1.79622
62924901	chr10:62924901:C:T	1.09774e-37	-2.31894	-1.88067	0.00491653	8.29491	-1.60277
62925043	chr10:62925043:G:A	1.21983e-36	-6.21526e-10	-1.79157	9.51954e-07	-6.21526e-10	-1.85746
62925071	chr10:62925071:T:A	1.09492e-37	-2.32257	-1.87962	0.00477042	8.25914	-1.59717
62925261	chr10:62925261:G:T	1.10094e-37	-2.31782	-1.87889	0.00507226	8.31707	-1.59375
62925415	chr10:62925415:T:C	1.10903e-36	-6.21526e-10	-1.88679	1.04305e-06	-6.21526e-10	-1.76607
62925539	chr10:62925539:T:G	1.1093e-37	-2.30741	-1.88172	0.00553069	8.41672	-1.60687
62926459	chr10:62926459:T:C	1.10645e-36	-6.21526e-10	-1.88913	9.28718e-07	-6.21526e-10	-1.88217
62926586	chr10:62926586:C:T	1.29756e-37	-2.17663	-1.85576	8.73466e-08	-2.35626	-1.88983
62926718	chr10:62926718:T:C	1.88833e-36	-6.21526e-10	-1.35459	1.18864e-06	-6.21526e-10	-1.63541
62926803	chr10:62926803:G:T	4.04646e-37	-1.64994	-1.24509	0.000410083	5.45564	-1.2475
62926982	chr10:62926982:A:G	1.29103e-37	-2.22583	-1.8116	0.00557474	8.4495	-1.63171
62927042	chr10:62927042:T:C	1.88938e-36	-6.21526e-10	-1.35403	1.18917e-06	-6.21526e-10	-1.63497
62927326	chr10:62927326:C:T	1.25016e-37	-2.24142	-1.82818	0.00632234	8.46536	-1.52173
62927352	chr10:62927352:G:A	1.17055e-36	-1.83281	-1.06993e-09	5.48573e-07	-2.40866	-1.06993e-09
62927519	chr10:62927519:G:A	1.09643e-37	-2.32172	-1.87909	0.0048306	8.26863	-1.59413
62927708	chr10:62927708:T:C	1.12568e-36	-6.21526e-10	-1.8719	1.16538e-06	-6.21526e-10	-1.65517
62927963	chr10:62927963:G:T	1.34418e-37	-2.24285	-1.75423	0.00789439	8.38871	-1.22302
62928205	chr10:62928205:A:T	1.10397e-37	-2.31475	-1.8792	0.00521376	8.34484	-1.594
62928785	chr10:62928785:G:A	1.11246e-37	-2.30724	-1.87906	0.00564088	8.42282	-1.59325
62929175	chr10:62929175:G:A	2.51656e-36	-1.06739	-1.06993e-09	5.46194e-05	2.19217	-1.06993e-09
62930119	chr10:62930119:A:C	1.0979e-37	-2.32048	-1.87899	0.00490714	8.28227	-1.59204
62930186	chr10:62930186:G:A	7.0299e-35	2.26247	-1.06993e-09	7.56113e-07	-2.08779	-1.06993e-09
62930567	chr10:62930567:T:C	1.80368e-37	-2.37802	-1.32501	1.03289e-07	-2.32609	-1.75235
62930890	chr10:62930890:C:T	1.31402e-36	-6.21526e-10	-1.71719	9.36003e-07	-6.21526e-10	-1.87436
62930992	chr10:62930992:G:T	1.09129e-37	-2.32286	-1.88264	0.00465972	8.2488	-1.61031
62931022	chr10:62931022:A:T	1.37854e-36	-6.21526e-10	-1.66925	1.18959e-06	-6.21526e-10	-1.63461
62931037	chr10:62931037:CATT:C	1.97892e-36	-1.30773	-1.06993e-09	3.27646e-06	-0.621456	-1.06993e-09
62931044	chr10:62931044:AG:A	1.98451e-36	-1.30491	-1.06993e-09	3.28874e-06	-0.617715	-1.06993e-09
62931625	chr10:62931625:G:A	1.00145e-37	-2.40259	-1.88883	1.63164e-07	-1.85552	-1.7657
62931781	chr10:62931781:C:T	6.2144e-37	-1.68784	-0.778157	0.000365814	4.79026	-0.696351
62932204	chr10:62932204:C:T	1.40374e-36	-6.21526e-10	-1.65114	9.58342e-07	-6.21526e-10	-1.85077
62932305	chr10:62932305:G:A	1.17635e-37	-2.29656	-1.83388	0.00849464	8.57242	-1.33345
62932593	chr10:62932593:T:C	5.00171e-37	-1.50057	-1.18251	2.87761e-07	-1.70138	-1.35247
62932663	chr10:62932663:A:G	1.18688e-37	-2.25268	-1.86886	8.47683e-08	-2.38917	-1.88689
62932832	chr10:62932832:C:T	1.21615e-37	-2.31893	-1.77825	0.00234417	7.60071	-1.64924
62933359	chr10:62933359:G:A	1.16826e-37	-2.2905	-1.84685	0.00862272	8.63066	-1.37673
62933425	chr10:62933425:C:T	1.74341e-36	-6.21526e-10	-1.43444	2.46252e-06	-6.21526e-10	-0.907035
62934072	chr10:62934072:AT:A	1.15358e-37	-2.30309	-1.84691	0.00761692	8.50719	-1.37728
62934177	chr10:62934177:C:G	1.11128e-36	-6.21526e-10	-1.88477	9.23032e-07	-6.21526e-10	-1.88831
62934673	chr10:62934673:A:C	1.2189e-37	-2.29154	-1.80337	0.00953676	8.63174	-1.27705
62934927	chr10:62934927:T:C	1.00038e-37	-2.40924	-1.88325	1.59245e-07	-1.95663	-1.68891
62935058	chr10:62935058:G:A	1.11634e-36	-6.21526e-10	-1.88023	9.50099e-07	-6.21526e-10	-1.85941
62935383	chr10:62935383:A:G	6.11478e-37	-1.54318	-0.938977	0.000493471	5.2531	-0.859853
62935890	chr10:62935890:T:C	1.31441e-37	-2.2829	-1.73658	0.0108392	8.67818	-1.19547
62936070	chr10:62936070:C:T	1.22095e-36	-6.21526e-10	-1.79065	9.40426e-07	-6.21526e-10	-1.86964
62936343	chr10:62936343:C:A	1.25539e-36	-6.21526e-10	-1.76283	9.24751e-07	-6.21526e-10	-1.88645
62936391	chr10:62936391:T:C	9.9984e-38	-2.40911	-1.88392	1.58193e-07	-1.95311	-1.69905
62936571	chr10:62936571:T:C	1.21542e-37	-2.30556	-1.79223	0.00842508	8.4796	-1.24885
62936656	chr10:62936656:G:A	1.22899e-37	-2.29969	-1.78699	0.00905818	8.53781	-1.23461
62937282	chr10:62937282:C:T	1.27351e-36	-6.21526e-10	-1.74851	9.28268e-07	-6.21526e-10	-1.88265
62937388	chr10:62937388:C:T	1.0005e-37	-2.40718	-1.88519	1.64269e-07	-1.91377	-1.7007
62937735	chr10:62937735:A:G	2.18352e-36	-1.77245	0.563102	5.98738e-07	-2.40714	0.0859908
62937790	chr10:62937790:G:A	3.66784e-37	-1.1087	-1.88456	9.03158e-08	-2.34384	-1.86883
62938167	chr10:62938167:TC:T	1.06494e-36	-1.92737	-1.06993e-09	5.49097e-07	-2.4077	-1.06993e-09
62938217	chr10:62938217:G:C	1.2751e-36	-6.21526e-10	-1.74726	9.41485e-07	-6.21526e-10	-1.86852
62938273	chr10:62938273:A:G	1.21413e-37	-2.32018	-1.77866	0.00745494	8.32263	-1.21422
62938426	chr10:62938426:ACTAT:A	2.2029e-37	-2.36525	-1.13785	1.1747e-07	-2.30551	-1.64428
62938474	chr10:62938474:TAGG:T	1.31446e-37	-2.2783	-1.74115	0.0111102	8.71394	-1.20654
62938730	chr10:62938730:C:T	1.814e-36	-6.21526e-10	-1.39475	1.19033e-06	-6.21526e-10	-1.63399
62938766	chr10:62938766:T:C	1.36055e-37	-2.30202	-1.68296	0.0110395	8.51602	-1.01501
62938997	chr10:62938997:G:A	5.15458e-35	-6.21526e-10	1.95219	1.77023e-05	-6.21526e-10	1.06547
62939166	chr10:62939166:A:G	1.07712e-37	-2.40769	-1.81088	2.0176e-07	-1.91829	-1.4906
62939583	chr10:62939583:T:C	1.33799e-37	-2.31424	-1.68746	0.00279313	7.66017	-1.53347
62939919	chr10:62939919:T:A	6.85794e-37	-2.36746	-1.06993e-09	5.76162e-07	-2.35959	-1.06993e-09
62940221	chr10:62940221:C:T	1.05955e-37	-2.36571	-1.86931	0.00206397	7.20942	-1.38526
62940304	chr10:62940304:A:G	2.73025e-37	-2.31726	-0.971217	0.0649916	8.08006	1.19373
62941473	chr10:62941473:T:C	1.1091e-36	-6.21526e-10	-1.88673	9.91515e-07	-6.21526e-10	-1.81674
62941815	chr10:62941815:A:G	1.60163e-36	-6.21526e-10	-1.51926	1.02131e-06	-6.21526e-10	-1.78713
62941909	chr10:62941909:C:T	1.13274e-36	-6.21526e-10	-1.86564	9.21785e-07	-6.21526e-10	-1.88966
62942037	chr10:62942037:C:T	2.27692e-37	-1.58086	-1.88919	0.000222044	5.42968	-1.83502
62942423	chr10:62942423:A:G	4.60287e-37	-0.924254	-1.84193	1.06153e-07	-2.40876	-1.64234
62942858	chr10:62942858:A:G	1.19512e-36	-6.21526e-10	-1.81203	9.35411e-07	-6.21526e-10	-1.87499
62943414	chr10:62943414:C:A	1.14367e-36	-6.21526e-10	-1.85604	9.21801e-07	-6.21526e-10	-1.88965
62943574	chr10:62943574:G:A	3.88686e-37	-1.08288	-1.85239	9.51256e-08	-2.40751	-1.75327
62943608	chr10:62943608:C:T	1.0465e-37	-2.37677	-1.87065	0.00125476	6.96418	-1.6377
62943730	chr10:62943730:G:A	2.16255e-37	-1.63176	-1.88982	0.000189063	5.27826	-1.8444
62943764	chr10:62943764:C:T	1.06118e-37	-2.3607	-1.87279	0.00156373	7.19154	-1.64493
62943905	chr10:62943905:C:T	1.04388e-37	-2.37367	-1.87625	0.00128795	7.01272	-1.66013
62944273	chr10:62944273:C:T	3.13736e-37	-1.61079	-1.5387	5.58922e-05	3.84874	-1.63354
62944687	chr10:62944687:G:A	2.44758e-36	-6.21526e-10	-1.09518	1.48947e-06	-6.21526e-10	-1.4098
62944749	chr10:62944749:A:G	1.16067e-36	-6.21526e-10	-1.84129	9.27029e-07	-6.21526e-10	-1.88399
62944887	chr10:62944887:C:G	2.49363e-37	-1.48928	-1.88985	0.000281488	5.67808	-1.84621
62944981	chr10:62944981:G:A	3.12755e-37	-1.63863	-1.51399	5.20916e-05	3.76606	-1.62128
62944985	chr10:62944985:C:A	1.13274e-36	-6.21526e-10	-1.86564	9.21785e-07	-6.21526e-10	-1.88966
62945379	chr10:62945379:C:T	2.40484e-37	-1.7481	-1.66728	0.000280494	5.02371	-1.19538
62945426	chr10:62945426:T:C	1.05948e-37	-2.36584	-1.86924	0.00149295	7.13395	-1.63366
62945629	chr10:62945629:T:G	5.3997e-37	-0.729866	-1.87666	0.000378367	5.99772	-1.87007
62945636	chr10:62945636:T:G	1.02212e-37	-2.40488	-1.86611	9.26679e-08	-2.3396	-1.84736
62945641	chr10:62945641:TTG:T	1.63058e-37	-2.3863	-1.41763	1.10294e-07	-2.27669	-1.73614
62945652	chr10:62945652:T:G	2.44369e-36	-1.09677	-1.06993e-09	2.93071e-06	-0.732974	-1.06993e-09
62945763	chr10:62945763:T:C	1.04557e-37	-2.37609	-1.87222	0.00125674	6.97203	-1.64398
62945972	chr10:62945972:G:T	2.37088e-37	-1.54006	-1.88955	0.000243126	5.52584	-1.84048
62945997	chr10:62945997:G:A	3.98478e-36	-6.21526e-10	-0.6078	2.15922e-06	-6.21526e-10	-1.03847
62946138	chr10:62946138:A:ACC	1.6682e-36	-6.21526e-10	-1.47853	1.51063e-06	-6.21526e-10	-1.3957
62946187	chr10:62946187:G:A	1.60203e-36	-6.21526e-10	-1.51901	1.02143e-06	-6.21526e-10	-1.78701
62946315	chr10:62946315:A:T	8.38433e-37	-2.1665	-1.06993e-09	1.01477e-06	-1.79356	-1.06993e-09
62948600	chr10:62948600:G:A	2.00299e-35	-6.21526e-10	1.00694	2.98614e-06	-6.21526e-10	-0.71424
62948608	chr10:62948608:G:A	1.96443e-37	-2.39542	-1.22225	1.21104e-07	-2.29535	-1.62397
62948995	chr10:62948995:C:T	9.84293e-37	-0.160657	-1.84546	1.13859e-07	-2.33865	-1.64237
62949094	chr10:62949094:AT:A	2.51708e-37	-1.48191	-1.88786	8.97017e-08	-2.39517	-1.82432
62949108	chr10:62949108:A:G	1.39064e-36	-6.21526e-10	-1.66051	1.0963e-06	-6.21526e-10	-1.71628
62949134	chr10:62949134:A:G	4.40338e-35	-6.21526e-10	1.79468	4.11961e-06	-6.21526e-10	-0.392462
62949281	chr10:62949281:T:C	2.91559e-37	-1.59296	-1.62983	0.000412873	5.34791	-1.13299
62949371	chr10:62949371:C:T	5.19555e-37	-0.767737	-1.87733	9.7736e-08	-2.40173	-1.73198
62949386	chr10:62949386:T:G	1.01656e-37	-2.40552	-1.87093	1.51217e-07	-1.905	-1.79226
62949459	chr10:62949459:G:A	6.47684e-37	-0.551336	-1.8733	1.00911e-07	-2.38606	-1.71568
62949461	chr10:62949461:G:A	4.88801e-37	-0.829131	-1.87695	9.08773e-08	-2.4074	-1.79907
62949470	chr10:62949470:C:T	7.06013e-37	-2.3384	-1.06993e-09	2.09522e-05	1.23402	-1.06993e-09
62949501	chr10:62949501:T:C	5.75488e-37	-0.67339	-1.86943	1.1585e-07	-2.39948	-1.56421
62949826	chr10:62949826:G:A	1.16516e-36	-6.21526e-10	-1.83742	1.06607e-06	-6.21526e-10	-1.74424
62949828	chr10:62949828:A:G	1.206e-36	-6.21526e-10	-1.80298	1.04731e-06	-6.21526e-10	-1.762
62949884	chr10:62949884:G:GA	1.11571e-36	-6.21526e-10	-1.88079	9.27856e-07	-6.21526e-10	-1.8831
62949966	chr10:62949966:C:A	1.50046e-36	-6.21526e-10	-1.58451	9.92749e-07	-6.21526e-10	-1.8155
62950111	chr10:62950111:C:T	4.92923e-37	-0.810688	-1.887	8.8083e-08	-2.40675	-1.83095
62950211	chr10:62950211:T:G	1.60203e-36	-6.21526e-10	-1.51901	1.02143e-06	-6.21526e-10	-1.78701
62950253	chr10:62950253:T:C	6.47355e-37	-0.563833	-1.86131	1.04182e-07	-2.38704	-1.68279
62950386	chr10:62950386:C:T	2.0009e-37	-2.38491	-1.21436	1.25466e-07	-2.27279	-1.61115
62950523	chr10:62950523:C:T	2.78719e-37	-1.56912	-1.69871	0.000397988	5.42812	-1.24992
62950980	chr10:62950980:T:C	6.35779e-37	-0.581911	-1.86127	1.03984e-07	-2.38902	-1.68272
62951018	chr10:62951018:C:T	4.66567e-37	-0.868813	-1.88382	8.83989e-08	-2.40838	-1.82574
62951326	chr10:62951326:G:T	6.03042e-37	-0.631197	-1.86485	1.02323e-07	-2.39394	-1.6939
62951432	chr10:62951432:A:G	1.10762e-36	-6.21526e-10	-1.88807	1.0594e-06	-6.21526e-10	-1.75052
62952233	chr10:62952233:G:T	6.32792e-37	-0.576645	-1.87125	1.01111e-07	-2.38842	-1.71134
62952610	chr10:62952610:T:G	1.22559e-36	-6.21526e-10	-1.78686	9.2203e-07	-6.21526e-10	-1.8894
62953079	chr10:62953079:C:G	1.145e-36	-6.21526e-10	-1.85488	1.03477e-06	-6.21526e-10	-1.77404
62953180	chr10:62953180:A:G	1.21178e-36	-1.7982	-1.06993e-09	5.49948e-07	-2.40615	-1.06993e-09
62953273	chr10:62953273:T:A	5.80803e-37	-0.643904	-1.88972	9.18265e-08	-2.39518	-1.8009
62953452	chr10:62953452:C:A	1.10581e-37	-2.37549	-1.8168	0.00149598	6.96773	-1.46541
62953814	chr10:62953814:G:A	2.41078e-37	-2.39999	-1.01293	1.09118e-07	-2.23341	-1.79014
62953876	chr10:62953876:T:C	1.16708e-36	-1.83578	-1.06993e-09	5.48797e-07	-2.40825	-1.06993e-09
62953912	chr10:62953912:G:C	5.3053e-37	-1.54855	-1.07561	0.000102282	3.99092	-1.17141
62954216	chr10:62954216:G:A	5.38375e-37	-0.748353	-1.86113	1.03858e-07	-2.40441	-1.66854
62954254	chr10:62954254:C:G	1.22471e-36	-1.78758	-1.06993e-09	5.49274e-07	-2.40738	-1.06993e-09
62954375	chr10:62954375:A:C	3.45189e-37	-2.33878	-0.715167	0.0932487	7.8282	1.80661
62954416	chr10:62954416:A:AGAACAGAACAGAACAGATATCTGTTCCAGAT	1.10786e-36	-6.21526e-10	-1.88785	1.06151e-06	-6.21526e-10	-1.74853
62954525	chr10:62954525:A:C	5.85231e-37	-0.664537	-1.86149	1.03088e-07	-2.39703	-1.68336
62954527	chr10:62954527:G:A	6.79504e-37	-2.37667	-1.06993e-09	5.79582e-07	-2.35367	-1.06993e-09
62955083	chr10:62955083:G:A	1.24913e-36	-6.21526e-10	-1.76783	9.52496e-07	-6.21526e-10	-1.85689
62955192	chr10:62955192:G:A	8.09166e-37	-2.20203	-1.06993e-09	8.20088e-07	-2.00656	-1.06993e-09
62956052	chr10:62956052:A:C	1.14075e-36	-6.21526e-10	-1.8586	1.027e-06	-6.21526e-10	-1.78158
62956166	chr10:62956166:T:A	1.15716e-36	-6.21526e-10	-1.84432	9.23163e-07	-6.21526e-10	-1.88817
62956324	chr10:62956324:G:C	1.15637e-36	-6.21526e-10	-1.845	1.05222e-06	-6.21526e-10	-1.75732
62957045	chr10:62957045:A:C	8.08268e-37	-2.20314	-1.06993e-09	9.56629e-07	-1.85256	-1.06993e-09
62957155	chr10:62957155:G:A	3.20696e-37	-1.59587	-1.53167	0.000482903	5.34224	-0.970646
62957406	chr10:62957406:T:C	1.10609e-36	-6.21526e-10	-1.88945	1.07892e-06	-6.21526e-10	-1.73226
62957990	chr10:62957990:G:C	4.9044e-37	-0.816639	-1.88609	8.82957e-08	-2.40688	-1.82841
62958159	chr10:62958159:T:G	2.44862e-36	-6.21526e-10	-1.09476	1.48981e-06	-6.21526e-10	-1.40957
62958229	chr10:62958229:G:C	1.14252e-36	-6.21526e-10	-1.85704	1.03141e-06	-6.21526e-10	-1.7773
62959580	chr10:62959580:C:T	2.47506e-37	-2.3692	-1.0174	1.5641e-07	-2.2475	-1.41599
62959694	chr10:62959694:T:C	1.01403e-37	-2.40531	-1.87363	1.49621e-07	-1.8955	-1.81237
62959920	chr10:62959920:G:A	1.81798e-36	-6.21526e-10	-1.39255	1.15688e-06	-6.21526e-10	-1.66249
62959951	chr10:62959951:G:T	1.10936e-36	-6.21526e-10	-1.8865	9.90862e-07	-6.21526e-10	-1.8174
62960133	chr10:62960133:G:A	1.04487e-37	-2.37743	-1.87154	0.00123006	6.94831	-1.64172
62960385	chr10:62960385:A:G	1.11096e-36	-6.21526e-10	-1.88506	9.85561e-07	-6.21526e-10	-1.82277
62960604	chr10:62960604:C:T	2.99244e-37	-1.59752	-1.59926	0.000430705	5.33829	-1.08109
62960665	chr10:62960665:G:A	2.3624e-36	-6.21526e-10	-1.13061	1.31634e-06	-6.21526e-10	-1.53336
62960691	chr10:62960691:C:T	1.14155e-36	-6.21526e-10	-1.8579	1.02934e-06	-6.21526e-10	-1.7793
62960795	chr10:62960795:G:T	6.25958e-37	-0.5745	-1.88425	9.64894e-08	-2.38806	-1.75848
62961149	chr10:62961149:A:G	1.01522e-37	-2.40831	-1.86945	0.000627457	6.26751	-1.63405
62961248	chr10:62961248:C:G	6.41594e-37	-0.551056	-1.88303	9.72942e-08	-2.38555	-1.75269
62961440	chr10:62961440:C:T	7.89969e-37	-2.22604	-1.06993e-09	4.43376e-06	-0.318972	-1.06993e-09
62961642	chr10:62961642:G:T	6.45258e-37	-0.54596	-1.88243	9.76142e-08	-2.38485	-1.75011
62961695	chr10:62961695:A:G	6.30931e-37	-0.567872	-1.88297	9.71363e-08	-2.38735	-1.75252
62961764	chr10:62961764:A:G	1.04425e-37	-2.37752	-1.87205	0.00122356	6.94477	-1.64347
62962067	chr10:62962067:A:G	6.1588e-37	-0.594632	-1.88035	9.77281e-08	-2.39029	-1.74349
62962272	chr10:62962272:T:C	2.82068e-37	-1.61558	-1.64031	0.000379265	5.28207	-1.15205
62962646	chr10:62962646:T:C	3.02518e-37	-1.602	-1.5839	0.000436401	5.32638	-1.05604
62962695	chr10:62962695:T:A	6.1501e-37	-0.595917	-1.88048	9.77752e-08	-2.39024	-1.74306
62963242	chr10:62963242:A:G	1.1319e-36	-6.21526e-10	-1.86638	9.21876e-07	-6.21526e-10	-1.88956
62963247	chr10:62963247:A:G	1.02364e-37	-2.40605	-1.86345	1.49892e-07	-1.90769	-1.79837
62963667	chr10:62963667:A:G	1.8671e-36	-1.3659	-1.06993e-09	5.99643e-07	-2.31964	-1.06993e-09
62964063	chr10:62964063:T:G	1.1647e-36	-6.21526e-10	-1.83782	9.24658e-07	-6.21526e-10	-1.88655
62964336	chr10:62964336:T:G	3.19044e-37	-1.6479	-1.48481	5.0199e-05	3.7231	-1.61532
62964699	chr10:62964699:G:C	1.2865e-36	-6.21526e-10	-1.73836	9.22233e-07	-6.21526e-10	-1.88918
62964860	chr10:62964860:T:G	2.29566e-35	-6.21526e-10	1.14332	3.22541e-06	-6.21526e-10	-0.637159
62964866	chr10:62964866:T:G	1.12579e-36	-6.21526e-10	-1.8718	1.00262e-06	-6.21526e-10	-1.8056
62965033	chr10:62965033:A:G	1.0178e-37	-2.40213	-1.87309	1.18568e-07	-2.16239	-1.7781
62965415	chr10:62965415:C:T	6.14214e-37	-0.59853	-1.87916	9.82111e-08	-2.3906	-1.73826
62965876	chr10:62965876:T:A	1.31644e-36	-6.21526e-10	-1.71535	9.95266e-07	-6.21526e-10	-1.81297
62965980	chr10:62965980:G:A	5.82667e-37	-0.640574	-1.88985	1.00983e-07	-2.39647	-1.70456
62966019	chr10:62966019:A:T	1.16752e-36	-6.21526e-10	-1.8354	9.2525e-07	-6.21526e-10	-1.88591
62966210	chr10:62966210:G:A	6.50258e-37	-0.536432	-1.88424	9.68008e-08	-2.38391	-1.75941
62966569	chr10:62966569:C:G	4.76629e-37	-0.843412	-1.88789	8.74949e-08	-2.40787	-1.83653
62966587	chr10:62966587:G:A	1.11986e-36	-6.21526e-10	-1.87708	9.64823e-07	-6.21526e-10	-1.84403
62966973	chr10:62966973:G:A	1.01661e-37	-2.40587	-1.87053	1.51854e-07	-1.90897	-1.78409
62967324	chr10:62967324:G:A	3.59398e-36	-0.711022	-1.06993e-09	1.14229e-06	-1.67518	-1.06993e-09
62967360	chr10:62967360:A:G	5.91459e-37	-0.634272	-1.88117	9.71324e-08	-2.39395	-1.74595
62967586	chr10:62967586:T:C	5.97651e-37	-0.62366	-1.88137	9.71597e-08	-2.39287	-1.74675
62968384	chr10:62968384:A:G	2.45366e-35	-6.21526e-10	1.20988	8.41436e-06	-6.21526e-10	0.321719
62968438	chr10:62968438:T:C	3.46596e-37	-1.58836	-1.46152	6.04512e-05	3.88901	-1.59539
62968594	chr10:62968594:T:C	1.73957e-36	-6.21526e-10	-1.43664	2.31185e-06	-6.21526e-10	-0.970172
62968714	chr10:62968714:T:C	1.76061e-37	-2.39386	-1.33335	1.15487e-07	-2.29709	-1.66973
62968937	chr10:62968937:A:T	6.40181e-37	-0.551033	-1.88525	9.61734e-08	-2.38495	-1.76488
62969137	chr10:62969137:G:A	1.18741e-36	-6.21526e-10	-1.81851	9.22636e-07	-6.21526e-10	-1.88874
62969330	chr10:62969330:A:C	1.20094e-36	-6.21526e-10	-1.80718	1.28675e-06	-6.21526e-10	-1.5561
62969448	chr10:62969448:T:A	4.87842e-37	-0.820123	-1.88792	8.75685e-08	-2.40686	-1.8367
62969829	chr10:62969829:T:C	1.1087e-36	-6.21526e-10	-1.8871	9.93723e-07	-6.21526e-10	-1.81452
62969950	chr10:62969950:T:C	1.19451e-36	-6.21526e-10	-1.81254	9.22066e-07	-6.21526e-10	-1.88936
62969977	chr10:62969977:C:T	3.78016e-37	-2.30545	-0.65765	0.147887	8.18788	1.90811
62970170	chr10:62970170:A:T	1.067e-37	-2.35447	-1.87354	0.00165763	7.27395	-1.66903
62970314	chr10:62970314:G:T	5.75514e-37	-0.652981	-1.88979	9.02004e-08	-2.39538	-1.81856
62970641	chr10:62970641:GC:G	1.84828e-36	-6.21526e-10	-1.37602	1.17078e-06	-6.21526e-10	-1.65055
62970644	chr10:62970644:A:T	1.84985e-36	-6.21526e-10	-1.37518	1.17135e-06	-6.21526e-10	-1.65006
62970806	chr10:62970806:T:C	1.80341e-37	-2.39508	-1.30811	1.12772e-07	-2.29758	-1.69303
62970887	chr10:62970887:G:A	3.9692e-36	-0.611717	-1.06993e-09	1.05672e-06	-1.75305	-1.06993e-09
62970914	chr10:62970914:C:T	6.07085e-37	-0.599536	-1.88983	9.08113e-08	-2.39032	-1.81688
62970943	chr10:62970943:T:A	1.80034e-37	-2.38892	-1.31598	1.14152e-07	-2.28085	-1.6976
62971134	chr10:62971134:C:T	3.32257e-37	-1.6317	-1.46043	5.39909e-05	3.77651	-1.59591
62971388	chr10:62971388:C:T	6.21944e-37	-0.57626	-1.88893	1.04151e-07	-2.38986	-1.68027
62971771	chr10:62971771:C:T	1.15408e-36	-6.21526e-10	-1.84698	9.2284e-07	-6.21526e-10	-1.88852
62971857	chr10:62971857:C:T	1.22477e-36	-6.21526e-10	-1.78753	9.92824e-07	-6.21526e-10	-1.81542
62971992	chr10:62971992:C:G	1.70161e-36	-6.21526e-10	-1.45871	1.06662e-06	-6.21526e-10	-1.74373
62972115	chr10:62972115:G:A	4.20897e-35	-6.21526e-10	1.74952	4.05835e-06	-6.21526e-10	-0.407445
62972431	chr10:62972431:C:T	1.04765e-37	-2.40661	-1.83971	1.39487e-07	-1.91392	-1.86409
62972491	chr10:62972491:G:C	1.11134e-36	-6.21526e-10	-1.88472	9.83744e-07	-6.21526e-10	-1.82461
62972546	chr10:62972546:T:C	7.36988e-37	-2.29547	-1.06993e-09	1.92505e-06	-1.15327	-1.06993e-09
62972554	chr10:62972554:T:C	4.78813e-37	-0.87381	-1.85292	9.69899e-08	-2.40853	-1.73284
62972651	chr10:62972651:G:GA	6.19924e-37	-0.579367	-1.88907	1.03858e-07	-2.39031	-1.68264
62972752	chr10:62972752:A:G	6.10461e-37	-0.601491	-1.88233	9.70186e-08	-2.39039	-1.75068
62972759	chr10:62972759:C:T	2.07004e-36	-6.21526e-10	-1.26272	1.28297e-06	-6.21526e-10	-1.55904
62972818	chr10:62972818:C:T	1.16969e-36	-6.21526e-10	-1.83354	9.24996e-07	-6.21526e-10	-1.88619
62973005	chr10:62973005:T:C	6.13026e-37	-0.598175	-1.88146	9.74003e-08	-2.39007	-1.74708
62973268	chr10:62973268:A:G	5.68373e-37	-0.669463	-1.8858	9.47941e-08	-2.39716	-1.76711
62973473	chr10:62973473:G:A	1.13922e-36	-6.21526e-10	-1.85994	9.2165e-07	-6.21526e-10	-1.88981
62973647	chr10:62973647:T:C	1.11915e-36	-6.21526e-10	-1.87771	1.05288e-06	-6.21526e-10	-1.75669
62973782	chr10:62973782:A:G	1.06585e-37	-2.36127	-1.86782	0.0015402	7.18013	-1.64868
62973884	chr10:62973884:T:C	1.07604e-37	-2.35476	-1.86481	0.00171199	7.27552	-1.63832
62974238	chr10:62974238:C:A	5.53652e-37	-0.699411	-1.88209	9.61715e-08	-2.40011	-1.74974
62974277	chr10:62974277:G:A	2.37144e-36	-6.21526e-10	-1.12678	1.16974e-06	-6.21526e-10	-1.65144
62974589	chr10:62974589:C:T	6.68712e-37	-2.39268	-1.06993e-09	6.91015e-07	-2.17781	-1.06993e-09
62974712	chr10:62974712:A:G	1.10727e-36	-6.21526e-10	-1.88838	9.57727e-07	-6.21526e-10	-1.85141
62974988	chr10:62974988:C:T	1.40481e-35	-6.21526e-10	0.652202	1.96753e-06	-6.21526e-10	-1.13144
62975114	chr10:62975114:T:G	1.20006e-36	-6.21526e-10	-1.80791	9.21788e-07	-6.21526e-10	-1.88966
62975344	chr10:62975344:G:A	1.11146e-36	-6.21526e-10	-1.88461	9.83395e-07	-6.21526e-10	-1.82497
62975554	chr10:62975554:T:C	6.26572e-37	-0.575974	-1.8818	9.74874e-08	-2.38772	-1.74854
62975652	chr10:62975652:A:T	1.72784e-36	-6.21526e-10	-1.44341	1.07623e-06	-6.21526e-10	-1.73475
62975717	chr10:62975717:A:G	2.29251e-37	-1.61678	-1.84644	0.000225225	5.25722	-1.64834
62975980	chr10:62975980:C:T	2.30238e-37	-1.62339	-1.83553	0.000221786	5.21803	-1.62454
62975998	chr10:62975998:A:G	6.5763e-37	-2.40939	-1.06993e-09	6.26347e-07	-2.27607	-1.06993e-09
62976904	chr10:62976904:G:A	4.40682e-37	-0.919886	-1.88983	8.649e-08	-2.40938	-1.84657
62976939	chr10:62976939:G:A	5.63693e-37	-0.675991	-1.88754	8.80294e-08	-2.39862	-1.83968
62976984	chr10:62976984:G:A	1.11639e-36	-6.21526e-10	-1.88018	1.13301e-06	-6.21526e-10	-1.68334
62977899	chr10:62977899:A:G	1.11134e-36	-6.21526e-10	-1.88472	9.83744e-07	-6.21526e-10	-1.82461
62977965	chr10:62977965:C:A	1.10649e-36	-6.21526e-10	-1.88909	9.39175e-07	-6.21526e-10	-1.87097
62978002	chr10:62978002:A:C	4.94187e-37	-0.806653	-1.88847	8.77937e-08	-2.40634	-1.83464
62978026	chr10:62978026:A:G	1.63895e-36	-6.21526e-10	-1.49623	1.03991e-06	-6.21526e-10	-1.76908
62978029	chr10:62978029:C:T	5.39782e-37	-0.717524	-1.88935	8.89376e-08	-2.40147	-1.82657
62978278	chr10:62978278:C:T	5.42302e-37	-0.712836	-1.88938	8.89728e-08	-2.40144	-1.82621
62979548	chr10:62979548:G:A	1.6768e-37	-2.37093	-1.40505	1.11538e-07	-2.25366	-1.74795
62979638	chr10:62979638:T:G	1.15981e-36	-6.21526e-10	-1.84203	9.25766e-07	-6.21526e-10	-1.88535
62979712	chr10:62979712:C:T	2.45022e-35	-6.21526e-10	1.20848	8.4042e-06	-6.21526e-10	0.320511
62979908	chr10:62979908:C:T	1.06392e-37	-2.35373	-1.87718	0.00105369	6.84331	-1.69148
62980214	chr10:62980214:G:C	1.13244e-36	-6.21526e-10	-1.86591	9.68754e-07	-6.21526e-10	-1.83997
62980388	chr10:62980388:C:T	5.19551e-37	-0.768977	-1.87609	8.49752e-08	-2.40491	-1.86871
62981076	chr10:62981076:C:T	1.2696e-36	-6.21526e-10	-1.75158	9.6309e-07	-6.21526e-10	-1.84583
62981110	chr10:62981110:G:A	3.55493e-36	-6.21526e-10	-0.721947	5.72694e-06	-6.21526e-10	-0.0630394
62981142	chr10:62981142:GA:G	2.06359e-37	-1.72498	-1.84344	0.00015553	4.88124	-1.64262
62981359	chr10:62981359:C:T	4.08729e-37	-1.01168	-1.87331	8.31248e-08	-2.40913	-1.8865
62981879	chr10:62981879:C:T	1.11566e-36	-6.21526e-10	-1.88084	9.98895e-07	-6.21526e-10	-1.80933
62982014	chr10:62982014:G:A	1.14971e-36	-6.21526e-10	-1.85077	1.19531e-06	-6.21526e-10	-1.62981
62983015	chr10:62983015:A:T	1.16959e-36	-6.21526e-10	-1.83363	9.25015e-07	-6.21526e-10	-1.88617
62984016	chr10:62984016:C:G	2.06224e-36	-6.21526e-10	-1.26649	1.27823e-06	-6.21526e-10	-1.56274
62984532	chr10:62984532:C:T	1.1917e-37	-2.39368	-1.72381	1.30531e-07	-2.38661	-1.45776
62984583	chr10:62984583:G:A	1.6546e-36	-6.21526e-10	-1.48672	9.56467e-07	-6.21526e-10	-1.85273
62984632	chr10:62984632:A:C	1.20047e-37	-2.39567	-1.71449	1.32675e-07	-2.38411	-1.44397
62984989	chr10:62984989:A:C	1.18738e-37	-2.4036	-1.71753	1.3398e-07	-2.3697	-1.44859
62985061	chr10:62985061:T:G	1.19664e-37	-2.3882	-1.72515	1.2938e-07	-2.39232	-1.4609
62985298	chr10:62985298:T:A	2.36411e-37	-1.91634	-1.51613	9.61187e-08	-2.3173	-1.83309
62985299	chr10:62985299:T:A	2.37e-37	-1.91786	-1.51212	9.63199e-08	-2.31668	-1.83162
62985326	chr10:62985326:T:A	2.1054e-36	-6.21526e-10	-1.24578	1.0917e-06	-6.21526e-10	-1.72048
62985829	chr10:62985829:T:C	1.73464e-37	-1.86145	-1.88061	1.03654e-07	-2.3106	-1.76432
62986105	chr10:62986105:C:T	1.06113e-37	-2.37684	-1.85669	0.00161667	6.96175	-1.38185
62986315	chr10:62986315:A:G	4.38922e-37	-1.30646	-1.50726	2.67006e-07	-1.39717	-1.73153
62986465	chr10:62986465:G:A	1.21162e-36	-1.79832	-1.06993e-09	5.48973e-07	-2.40793	-1.06993e-09
62986736	chr10:62986736:A:C	1.41051e-37	-2.3401	-1.60881	1.51908e-07	-2.40928	-1.28342
62987519	chr10:62987519:T:G	6.97128e-37	-2.35107	-1.06993e-09	1.65122e-06	-1.30671	-1.06993e-09
62987784	chr10:62987784:C:T	1.40259e-37	-2.30776	-1.64679	0.00892795	8.23852	-0.949794
62987938	chr10:62987938:C:G	1.3535e-37	-2.33889	-1.65128	1.42859e-07	-2.40933	-1.34479
62988546	chr10:62988546:A:G	2.51687e-37	-1.76147	-1.60838	0.000358991	5.07045	-0.995367
62988906	chr10:62988906:A:G	1.34164e-37	-2.30537	-1.69361	0.00852353	8.28923	-1.04687
62989172	chr10:62989172:C:G	1.14849e-36	-6.21526e-10	-1.85183	9.23644e-07	-6.21526e-10	-1.88765
62989196	chr10:62989196:G:A	1.16612e-36	-6.21526e-10	-1.8366	1.20913e-06	-6.21526e-10	-1.61832
62989433	chr10:62989433:C:T	1.12512e-36	-6.21526e-10	-1.87239	9.81035e-07	-6.21526e-10	-1.82737
62989476	chr10:62989476:G:A	2.19897e-37	-1.6896	-1.81528	0.000185127	4.98716	-1.57434
62989742	chr10:62989742:T:C	1.98084e-36	-6.21526e-10	-1.30676	1.17905e-06	-6.21526e-10	-1.64351
62990285	chr10:62990285:C:A	7.39941e-37	-0.40175	-1.88972	9.03278e-08	-2.3617	-1.85084
62990388	chr10:62990388:G:A	2.06224e-36	-6.21526e-10	-1.26649	1.27823e-06	-6.21526e-10	-1.56274
62990651	chr10:62990651:T:A	2.88565e-37	-1.62337	-1.60974	0.000289935	5.18887	-1.32744
62990843	chr10:62990843:A:T	1.58882e-36	-6.21526e-10	-1.52729	1.02945e-06	-6.21526e-10	-1.77919
62991027	chr10:62991027:G:A	1.72689e-37	-1.86879	-1.87776	8.52297e-08	-2.3815	-1.88912
62991202	chr10:62991202:G:A	4.66971e-37	-0.883309	-1.86846	8.30857e-08	-2.4078	-1.88831
62991221	chr10:62991221:G:A	1.28309e-37	-2.37151	-1.67208	1.39424e-07	-2.40345	-1.375
62991281	chr10:62991281:A:T	1.3562e-37	-2.31462	-1.67356	0.00822393	8.20602	-0.999441
62991886	chr10:62991886:G:C	2.0955e-36	-6.21526e-10	-1.25049	1.29455e-06	-6.21526e-10	-1.55006
62992092	chr10:62992092:T:C	3.80124e-37	-1.08309	-1.87445	8.33292e-08	-2.40723	-1.88594
62992306	chr10:62992306:G:A	1.16028e-36	-6.21526e-10	-1.84162	1.19536e-06	-6.21526e-10	-1.62977
62992496	chr10:62992496:G:A	3.71413e-36	-0.678138	-1.06993e-09	7.91038e-07	-2.04263	-1.06993e-09
62992798	chr10:62992798:G:A	1.00901e-37	-2.39407	-1.88983	9.25311e-08	-2.30312	-1.88531
62993327	chr10:62993327:G:A	1.29016e-36	-6.21526e-10	-1.73551	9.50868e-07	-6.21526e-10	-1.8586
62994385	chr10:62994385:T:G	1.51942e-37	-1.98497	-1.88957	9.34107e-08	-2.29115	-1.88782
62994646	chr10:62994646:C:T	1.66538e-37	-2.29045	-1.49236	0.0355043	9.11997	-0.450783
62995021	chr10:62995021:A:T	2.34299e-37	-1.72145	-1.71999	0.000432566	5.58697	-1.32546
62995191	chr10:62995191:T:C	2.07549e-37	-2.20329	-1.35938	0.125438	10.0366	-0.105273
62995788	chr10:62995788:G:A	4.12374e-37	-1.01691	-1.8592	8.29678e-08	-2.40805	-1.88947
62996383	chr10:62996383:G:A	1.10422e-37	-2.34258	-1.85114	9.61279e-08	-2.27547	-1.87482
62996741	chr10:62996741:GAGACACTAAAAGGCCA:G	1.14427e-36	-6.21526e-10	-1.85552	9.56891e-07	-6.21526e-10	-1.85229
62997050	chr10:62997050:T:A	6.60312e-37	-2.40532	-1.06993e-09	6.01404e-07	-2.31671	-1.06993e-09
62997112	chr10:62997112:A:C	2.19967e-37	-2.23657	-1.26799	0.108	9.78018	0.00148423
62997153	chr10:62997153:C:T	1.18265e-36	-6.21526e-10	-1.82252	9.35038e-07	-6.21526e-10	-1.87539
62997582	chr10:62997582:T:C	1.64887e-37	-1.94562	-1.84716	9.32382e-08	-2.31359	-1.86723
62997718	chr10:62997718:C:T	1.49292e-36	-6.21526e-10	-1.58955	9.9845e-07	-6.21526e-10	-1.80977
62998503	chr10:62998503:C:T	1.39261e-36	-6.21526e-10	-1.65911	9.92983e-07	-6.21526e-10	-1.81526
62998737	chr10:62998737:T:C	3.70464e-37	-1.60017	-1.38311	0.002228	6.2033	-0.302666
62999650	chr10:62999650:G:A	1.5002e-37	-2.27751	-1.60976	0.0373094	9.64748	-0.928703
62999796	chr10:62999796:T:C	1.45195e-36	-6.21526e-10	-1.61738	9.66535e-07	-6.21526e-10	-1.84226
62999884	chr10:62999884:T:G	1.14032e-36	-6.21526e-10	-1.85897	1.10784e-06	-6.21526e-10	-1.70581
63000055	chr10:63000055:C:T	6.70732e-37	-2.38967	-1.06993e-09	5.86938e-07	-2.34106	-1.06993e-09
63000770	chr10:63000770:A:G	8.18208e-37	-2.19092	-1.06993e-09	1.17793e-06	-1.64446	-1.06993e-09
63000876	chr10:63000876:CT:C	2.75231e-37	-1.70796	-1.57247	1.15593e-07	-2.37116	-1.59473
63001331	chr10:63001331:A:C	5.17563e-37	-1.28945	-1.35946	1.31099e-07	-2.09397	-1.74605
63001483	chr10:63001483:T:A	6.61841e-37	-1.15506	-1.24795	1.31357e-07	-2.14986	-1.6882
63001627	chr10:63001627:C:T	1.17192e-36	-2.04523	0.213589	4.62871e-07	-1.91375	-0.664779
63001685	chr10:63001685:G:GT	1.11164e-36	-6.21526e-10	-1.88444	9.72985e-07	-6.21526e-10	-1.83561
63002205	chr10:63002205:T:G	1.2031e-37	-2.22113	-1.88684	8.48602e-08	-2.40827	-1.8667
63002284	chr10:63002284:T:C	2.1566e-36	-1.22175	-1.06993e-09	5.58751e-07	-2.39027	-1.06993e-09
63002609	chr10:63002609:A:G	1.17855e-36	-0.63808	-1.18791	1.35545e-07	-2.05861	-1.74807
63002813	chr10:63002813:A:G	1.10624e-36	-6.21526e-10	-1.88932	9.70824e-07	-6.21526e-10	-1.83783
63002914	chr10:63002914:C:T	1.07961e-36	-1.91368	-1.06993e-09	8.52343e-07	-1.96799	-1.06993e-09
63002960	chr10:63002960:A:G	6.83657e-35	2.23459	-1.06993e-09	0.000197421	3.47712	-1.06993e-09
63003365	chr10:63003365:C:T	1.50847e-36	-2.06429	0.4851	5.22318e-07	-1.89064	-0.567055
63003419	chr10:63003419:A:C	3.84668e-37	-1.77562	-1.17003	1.97538e-07	-2.35286	-1.07718
63003507	chr10:63003507:C:T	1.17381e-36	-2.07281	0.242779	4.86655e-07	-1.88544	-0.642978
63003694	chr10:63003694:T:C	1.2265e-36	-0.638433	-1.14768	1.30003e-07	-2.04218	-1.80623
63004133	chr10:63004133:G:A	5.99752e-37	-1.04647	-1.45505	1.12179e-07	-2.19866	-1.79722
63004752	chr10:63004752:C:T	1.80566e-36	-0.204042	-1.19532	1.16425e-07	-2.20815	-1.75058
63004931	chr10:63004931:C:T	1.31894e-36	-6.21526e-10	-1.71346	9.35724e-07	-6.21526e-10	-1.87465
63004932	chr10:63004932:C:T	5.60126e-37	-0.686612	-1.88326	1.08042e-07	-2.30485	-1.72861
63005121	chr10:63005121:T:G	1.56468e-36	-6.21526e-10	-1.5426	9.2633e-07	-6.21526e-10	-1.88474
63005149	chr10:63005149:C:A	1.27501e-36	-6.21526e-10	-1.74733	9.27668e-07	-6.21526e-10	-1.8833
63005361	chr10:63005361:CTA:C	2.99562e-37	-1.81338	-1.38233	2.68349e-07	-1.53306	-1.59062
63005820	chr10:63005820:C:T	4.2317e-37	-1.94631	-0.903954	2.28277e-07	-2.02903	-1.25639
63005894	chr10:63005894:C:T	6.37895e-37	-0.966646	-1.47322	1.08216e-07	-2.22606	-1.80578
63005944	chr10:63005944:A:T	2.20486e-36	-0.478243	-0.721374	1.32492e-07	-2.0145	-1.81495
63006131	chr10:63006131:A:G	1.52758e-36	-0.358785	-1.20781	1.21357e-07	-2.15736	-1.75988
63006277	chr10:63006277:T:C	1.42507e-36	-0.388322	-1.24774	1.20449e-07	-2.14666	-1.77809
63006623	chr10:63006623:C:G	1.15182e-36	-6.21526e-10	-1.84894	9.23596e-07	-6.21526e-10	-1.8877
63006976	chr10:63006976:C:T	1.53853e-36	-0.335781	-1.22367	1.22289e-07	-2.01979	-1.8898
63008379	chr10:63008379:T:TA	2.41675e-36	-0.460663	-0.647197	1.33608e-07	-2.02525	-1.79582
63008532	chr10:63008532:CT:C	1.27028e-36	-6.21526e-10	-1.75105	9.33457e-07	-6.21526e-10	-1.87708
63008661	chr10:63008661:A:G	1.48778e-36	-0.464242	-1.12875	1.31432e-07	-2.05923	-1.77826
63008885	chr10:63008885:ATTTTC:A	1.20664e-36	-6.21526e-10	-1.80244	9.6307e-07	-6.21526e-10	-1.84585
63009001	chr10:63009001:G:A	4.9201e-37	-2.25196	-0.447582	2.36343e-07	-2.03399	-1.2167
63009152	chr10:63009152:T:C	1.19079e-36	-6.21526e-10	-1.81566	1.10322e-06	-6.21526e-10	-1.70999
63009364	chr10:63009364:C:T	1.15986e-36	-6.21526e-10	-1.84198	1.1379e-06	-6.21526e-10	-1.67904
63009672	chr10:63009672:C:T	2.38151e-36	-6.21526e-10	-1.12255	1.40025e-06	-6.21526e-10	-1.47157
63009868	chr10:63009868:G:A	3.29571e-37	-2.20663	-0.893619	1.75796e-07	-2.12343	-1.42322
63009896	chr10:63009896:T:C	8.52535e-36	-6.21526e-10	0.152762	1.60936e-06	-6.21526e-10	-1.33238
63010087	chr10:63010087:G:A	3.24184e-37	-1.89683	-1.2199	2.65947e-07	-2.38941	-0.74327
63010488	chr10:63010488:A:G	1.99861e-37	-1.91207	-1.68834	1.48018e-07	-2.39262	-1.32602
63010560	chr10:63010560:T:C	1.72256e-36	-6.21526e-10	-1.44647	9.44242e-07	-6.21526e-10	-1.86559
63010839	chr10:63010839:G:A	3.91833e-37	-1.73407	-1.19313	1.9412e-07	-2.34052	-1.10698
63011049	chr10:63011049:G:A	1.11755e-36	-6.21526e-10	-1.87914	1.04048e-06	-6.21526e-10	-1.76854
63011559	chr10:63011559:A:G	1.13085e-36	-6.21526e-10	-1.86732	1.07468e-06	-6.21526e-10	-1.7362
63012163	chr10:63012163:A:T	1.70141e-36	-6.21526e-10	-1.45883	1.15958e-06	-6.21526e-10	-1.66016
63012642	chr10:63012642:G:A	1.24273e-36	-6.21526e-10	-1.77297	9.23528e-07	-6.21526e-10	-1.88777
63012985	chr10:63012985:A:G	1.13833e-36	-6.21526e-10	-1.86072	9.39088e-07	-6.21526e-10	-1.87107
63012989	chr10:63012989:C:G	1.40989e-36	-6.21526e-10	-1.64677	1.12387e-06	-6.21526e-10	-1.69144
63013636	chr10:63013636:G:A	2.98214e-37	-1.93568	-1.26454	2.50389e-07	-2.39612	-0.796841
63013771	chr10:63013771:A:G	1.15426e-36	-6.21526e-10	-1.84682	9.36888e-07	-6.21526e-10	-1.87341
63013778	chr10:63013778:A:G	1.29949e-36	-6.21526e-10	-1.72831	9.23681e-07	-6.21526e-10	-1.88761
63013786	chr10:63013786:T:A	1.10527e-37	-2.30643	-1.88634	8.3816e-08	-2.40903	-1.87833
63013808	chr10:63013808:T:C	3.8556e-37	-1.75428	-1.18906	1.93508e-07	-2.34733	-1.10333
63013815	chr10:63013815:G:A	4.55721e-37	-1.70498	-1.07117	1.92943e-07	-2.32961	-1.12397
63013899	chr10:63013899:G:T	1.10731e-36	-6.21526e-10	-1.88835	9.85096e-07	-6.21526e-10	-1.82324
63015213	chr10:63015213:A:T	3.72559e-37	-1.84459	-1.13305	1.98897e-07	-2.37754	-1.04566
63015505	chr10:63015505:C:T	1.83683e-36	-6.21526e-10	-1.38224	1.11411e-06	-6.21526e-10	-1.70016
63015531	chr10:63015531:A:G	1.63377e-36	-6.21526e-10	-1.49939	1.05408e-06	-6.21526e-10	-1.75555
63015538	chr10:63015538:A:G	1.89299e-36	-6.21526e-10	-1.35212	1.19899e-06	-6.21526e-10	-1.62674
63015954	chr10:63015954:G:A	1.44599e-37	-2.04058	-1.8835	9.27148e-08	-2.36904	-1.8174
63015964	chr10:63015964:C:T	1.1094e-36	-6.21526e-10	-1.88646	1.17688e-06	-6.21526e-10	-1.64535
63015998	chr10:63015998:C:T	2.37923e-37	-1.76586	-1.66023	2.49966e-07	-1.47283	-1.72182
63016007	chr10:63016007:G:A	1.26344e-37	-2.1949	-1.86413	9.36128e-08	-2.40646	-1.77035
63016095	chr10:63016095:C:T	1.25851e-36	-6.21526e-10	-1.76036	9.25321e-07	-6.21526e-10	-1.88584
63016134	chr10:63016134:C:G	2.20339e-36	-0.544922	-0.655365	1.40405e-07	-1.9922	-1.77924
63016311	chr10:63016311:G:A	7.1173e-37	-2.33034	-1.06993e-09	6.10155e-07	-2.30226	-1.06993e-09
63016347	chr10:63016347:G:A	1.28498e-37	-2.16998	-1.87215	9.22983e-08	-2.40306	-1.78789
63016512	chr10:63016512:A:G	9.09068e-36	-6.21526e-10	0.216967	1.76774e-06	-6.21526e-10	-1.23852
63016690	chr10:63016690:G:A	2.4396e-36	-0.488687	-0.609763	1.38919e-07	-2.01693	-1.76516
63016956	chr10:63016956:A:T	3.72034e-37	-1.84558	-1.13347	1.98641e-07	-2.37841	-1.04606
63017240	chr10:63017240:C:T	1.62076e-36	-1.50739	-1.06993e-09	9.78702e-06	0.472837	-1.06993e-09
63017403	chr10:63017403:TAGC:T	3.01651e-36	-0.651727	-0.234454	1.73691e-07	-1.94294	-1.61575
63017507	chr10:63017507:A:G	2.87211e-36	-0.667193	-0.268044	1.72729e-07	-1.93483	-1.62942
63017601	chr10:63017601:T:G	3.64198e-37	-1.8548	-1.14554	1.95698e-07	-2.38061	-1.0588
63018002	chr10:63018002:T:C	2.96996e-36	-0.6542	-0.247534	1.73012e-07	-1.9417	-1.62092
63018120	chr10:63018120:A:G	1.29111e-36	-6.21526e-10	-1.73478	9.31799e-07	-6.21526e-10	-1.87886
63018358	chr10:63018358:G:A	1.32177e-36	-6.21526e-10	-1.71131	9.22293e-07	-6.21526e-10	-1.88911
63019109	chr10:63019109:T:C	1.43879e-36	-6.21526e-10	-1.62648	9.56069e-07	-6.21526e-10	-1.85315
63019212	chr10:63019212:C:A	2.27706e-36	-0.55622	-0.611176	1.43341e-07	-1.98523	-1.76551
63019886	chr10:63019886:C:T	1.06687e-37	-2.38183	-1.84631	8.65153e-08	-2.38454	-1.87111
63020023	chr10:63020023:G:A	1.07361e-37	-2.37345	-1.84839	8.70786e-08	-2.37667	-1.87249
63020106	chr10:63020106:TCCAATC:T	2.69646e-36	-6.21526e-10	-0.998344	1.02509e-06	-6.21526e-10	-1.78344
63020124	chr10:63020124:A:G	1.11021e-36	-6.21526e-10	-1.88573	1.00821e-06	-6.21526e-10	-1.80005
63020150	chr10:63020150:G:A	1.05009e-35	-6.21526e-10	0.361176	1.92027e-06	-6.21526e-10	-1.15576
63020292	chr10:63020292:G:T	1.70087e-36	-6.21526e-10	-1.45914	1.15933e-06	-6.21526e-10	-1.66037
63020319	chr10:63020319:G:A	1.11805e-36	-6.21526e-10	-1.8787	1.23652e-06	-6.21526e-10	-1.59592
63020577	chr10:63020577:G:A	1.28688e-36	-6.21526e-10	-1.73806	9.39472e-07	-6.21526e-10	-1.87066
63020672	chr10:63020672:T:C	1.43891e-36	-6.21526e-10	-1.6264	9.56042e-07	-6.21526e-10	-1.85317
63020963	chr10:63020963:G:A	1.71037e-36	-6.21526e-10	-1.45357	1.16399e-06	-6.21526e-10	-1.65637
63021218	chr10:63021218:C:A	3.90947e-36	-0.351613	-0.275269	1.42778e-07	-2.07965	-1.67503
63021466	chr10:63021466:G:A	6.7406e-37	-1.76309	-0.621625	1.4771e-07	-2.1135	-1.60722
63021494	chr10:63021494:C:G	1.13038e-36	-6.21526e-10	-1.86773	9.43725e-07	-6.21526e-10	-1.86614
63022631	chr10:63022631:G:A	2.38656e-36	-6.21526e-10	-1.12043	1.18116e-06	-6.21526e-10	-1.64172
63022641	chr10:63022641:T:C	1.45104e-36	-6.21526e-10	-1.618	1.15221e-06	-6.21526e-10	-1.66654
63022693	chr10:63022693:G:T	2.45971e-36	-6.21526e-10	-1.09024	1.41615e-06	-6.21526e-10	-1.46028
63022821	chr10:63022821:ACTG:A	5.58615e-37	-0.697603	-1.87497	1.10232e-07	-2.31555	-1.69784
63023092	chr10:63023092:A:G	3.49558e-35	1.5638	-1.06993e-09	1.64711e-06	-1.3092	-1.06993e-09
63023496	chr10:63023496:G:A	3.84444e-37	-1.84891	-1.09733	2.07876e-07	-2.37912	-0.999909
63023600	chr10:63023600:A:G	1.10937e-36	-6.21526e-10	-1.88649	9.34296e-07	-6.21526e-10	-1.87618
63023628	chr10:63023628:C:T	6.60978e-37	-2.40432	-1.06993e-09	5.53193e-07	-2.40027	-1.06993e-09
63023833	chr10:63023833:T:A	7.61896e-35	2.34294	-1.06993e-09	0.000218079	3.57664	-1.06993e-09
63023883	chr10:63023883:G:A	1.14511e-36	-6.21526e-10	-1.85479	9.4742e-07	-6.21526e-10	-1.86223
63023927	chr10:63023927:C:T	3.8469e-37	-1.84759	-1.09801	2.07856e-07	-2.37846	-1.00067
63024717	chr10:63024717:C:T	2.88696e-36	-0.55176	-0.378316	1.57433e-07	-1.99103	-1.66595
63025353	chr10:63025353:G:A	1.46095e-36	0.18332	-1.79451	1.01504e-07	-2.25757	-1.83831
63025362	chr10:63025362:G:A	1.13848e-36	-6.21526e-10	-1.86059	1.09038e-06	-6.21526e-10	-1.72169
63025744	chr10:63025744:G:A	3.66151e-37	-1.80705	-1.18794	1.89396e-07	-2.36841	-1.10373
63025923	chr10:63025923:A:G	1.11265e-36	-6.21526e-10	-1.88354	9.38049e-07	-6.21526e-10	-1.87217
63026048	chr10:63026048:A:G	1.82175e-36	-6.21526e-10	-1.39048	3.80917e-06	-6.21526e-10	-0.470809
63026294	chr10:63026294:T:C	3.87439e-37	-1.80624	-1.13224	2.00965e-07	-2.36817	-1.04468
63026411	chr10:63026411:A:G	2.3912e-36	-0.532468	-0.58602	1.43364e-07	-1.99416	-1.75643
63026524	chr10:63026524:A:G	1.11815e-36	-6.21526e-10	-1.87861	9.45251e-07	-6.21526e-10	-1.86453
63026629	chr10:63026629:C:T	1.29377e-36	-6.21526e-10	-1.73272	1.02277e-06	-6.21526e-10	-1.78571
63027534	chr10:63027534:T:C	2.32372e-37	-2.40936	-1.04034	2.53401e-07	-2.40936	-0.77164
63028809	chr10:63028809:CA:C	1.13667e-36	-6.21526e-10	-1.86218	9.79565e-07	-6.21526e-10	-1.82887
63028843	chr10:63028843:A:G	4.90778e-35	1.90312	-1.06993e-09	1.11845e-06	-1.69628	-1.06993e-09
63029053	chr10:63029053:A:C	1.10576e-36	-6.21526e-10	-1.88975	1.12792e-06	-6.21526e-10	-1.68784
63029098	chr10:63029098:C:G	1.00128e-37	-2.40558	-1.886	8.40355e-08	-2.4047	-1.88004
63029274	chr10:63029274:T:C	1.78935e-36	-0.691002	-0.717427	1.50282e-07	-1.91096	-1.7925
63029578	chr10:63029578:G:A	1.16876e-36	-6.21526e-10	-1.83434	1.01285e-06	-6.21526e-10	-1.79545
63029644	chr10:63029644:T:C	1.31124e-36	-6.21526e-10	-1.71931	9.23128e-07	-6.21526e-10	-1.88821
63029647	chr10:63029647:C:T	6.01817e-36	-1.9156	1.7201	2.14647e-06	-2.0348	0.990402
63029763	chr10:63029763:G:A	1.10515e-35	-6.21526e-10	0.412281	1.97546e-06	-6.21526e-10	-1.12742
63030297	chr10:63030297:A:G	1.26991e-36	-6.21526e-10	-1.75134	1.15112e-06	-6.21526e-10	-1.66748
63030370	chr10:63030370:G:A	1.29732e-36	-6.21526e-10	-1.72998	1.38792e-06	-6.21526e-10	-1.48041
63030726	chr10:63030726:A:G	1.10958e-36	-6.21526e-10	-1.8863	1.02199e-06	-6.21526e-10	-1.78647
63031283	chr10:63031283:C:T	1.32213e-37	-2.18175	-1.83187	1.00398e-07	-2.40558	-1.70125
63031307	chr10:63031307:A:G	1.13074e-36	-6.21526e-10	-1.86741	9.66143e-07	-6.21526e-10	-1.84266
63031596	chr10:63031596:C:T	1.1564e-36	-6.21526e-10	-1.84497	9.72267e-07	-6.21526e-10	-1.83634
63032229	chr10:63032229:A:G	1.18161e-36	-6.21526e-10	-1.8234	1.62901e-06	-6.21526e-10	-1.32025
63032538	chr10:63032538:G:A	1.17553e-36	-6.21526e-10	-1.82857	1.60806e-06	-6.21526e-10	-1.33319
63033244	chr10:63033244:C:T	1.18909e-36	-6.21526e-10	-1.81709	1.05819e-06	-6.21526e-10	-1.75166
63034173	chr10:63034173:A:G	1.22563e-37	-2.24492	-1.84449	9.81335e-08	-2.40919	-1.72046
63034386	chr10:63034386:C:G	8.45192e-37	-2.15847	-1.06993e-09	5.92439e-07	-2.33173	-1.06993e-09
63034487	chr10:63034487:A:T	2.24424e-36	-6.21526e-10	-1.18191	4.03025e-06	-6.21526e-10	-0.414391
63034662	chr10:63034662:G:A	6.7589e-37	-2.38201	-1.06993e-09	6.98892e-07	-2.16648	-1.06993e-09
63034684	chr10:63034684:T:G	1.20629e-36	-6.21526e-10	-1.80273	1.07648e-06	-6.21526e-10	-1.73452
63034855	chr10:63034855:C:T	1.10801e-36	-6.21526e-10	-1.88771	1.55585e-06	-6.21526e-10	-1.3662
63035181	chr10:63035181:G:A	1.35284e-36	-6.21526e-10	-1.68807	9.59217e-07	-6.21526e-10	-1.84986
63035901	chr10:63035901:C:T	1.29065e-34	2.87003	-1.06993e-09	1.14618e-06	-1.67179	-1.06993e-09
63035964	chr10:63035964:C:G	8.17729e-36	0.111078	-1.06993e-09	8.63584e-07	-1.95488	-1.06993e-09
63035980	chr10:63035980:G:A	2.22731e-36	-0.462345	-0.727143	1.25396e-07	-2.06274	-1.82175
63035989	chr10:63035989:G:A	1.38376e-36	-6.21526e-10	-1.66547	1.00436e-06	-6.21526e-10	-1.80387
63036202	chr10:63036202:G:A	4.65199e-37	-1.67846	-1.07711	4.96605e-07	-1.09276	-1.41542
63036623	chr10:63036623:A:G	5.64846e-37	-0.672485	-1.889	1.00096e-07	-2.37105	-1.7388
63036712	chr10:63036712:T:A	2.6859e-36	-0.430711	-0.571556	1.28765e-07	-2.07391	-1.78407
63036848	chr10:63036848:C:T	8.93617e-37	-2.10276	-1.06993e-09	5.55427e-07	-2.39624	-1.06993e-09
63036872	chr10:63036872:C:T	1.36019e-37	-2.15503	-1.83021	1.01354e-07	-2.40908	-1.68827
63036873	chr10:63036873:G:A	1.11126e-36	-6.21526e-10	-1.88478	1.03353e-06	-6.21526e-10	-1.77524
63037195	chr10:63037195:T:C	1.53885e-36	-6.21526e-10	-1.55925	1.07938e-06	-6.21526e-10	-1.73183
63037246	chr10:63037246:A:G	1.07035e-35	-6.21526e-10	0.380286	1.9394e-06	-6.21526e-10	-1.14584
63037381	chr10:63037381:A:G	8.35666e-37	-1.93465	-0.235158	3.9574e-07	-1.91712	-0.818104
63037394	chr10:63037394:T:C	1.24484e-36	-6.21526e-10	-1.77128	1.92788e-06	-6.21526e-10	-1.1518
63037546	chr10:63037546:G:A	1.14379e-36	-6.21526e-10	-1.85594	1.63163e-06	-6.21526e-10	-1.31864
63037785	chr10:63037785:T:C	2.1649e-36	0.568416	-1.78633	1.06897e-07	-2.21429	-1.82982
63037859	chr10:63037859:A:AC	9.6306e-36	-6.21526e-10	0.274664	1.76921e-06	-6.21526e-10	-1.23769
63038539	chr10:63038539:G:A	2.00804e-37	-2.0283	-1.56741	1.6679e-07	-2.40483	-1.19441
63038569	chr10:63038569:G:A	1.10914e-36	-6.21526e-10	-1.88669	1.57684e-06	-6.21526e-10	-1.3528
63038786	chr10:63038786:G:A	1.11263e-36	-6.21526e-10	-1.88355	1.11874e-06	-6.21526e-10	-1.69601
63038972	chr10:63038972:A:G	1.42222e-36	-6.21526e-10	-1.63806	1.02832e-06	-6.21526e-10	-1.7803
63038976	chr10:63038976:A:G	1.65308e-35	0.814942	-1.06993e-09	1.8442e-06	-1.19617	-1.06993e-09
63039018	chr10:63039018:A:G	4.80266e-37	-1.57131	-1.15238	2.13769e-07	-2.30694	-1.04414
63039500	chr10:63039500:G:C	1.19521e-36	-6.21526e-10	-1.81196	1.06701e-06	-6.21526e-10	-1.74336
63039694	chr10:63039694:G:A	1.91146e-36	-1.8455	0.503081	1.32892e-06	-2.00633	0.482476
63039821	chr10:63039821:T:C	8.91778e-36	0.197765	-1.06993e-09	8.72763e-07	-1.94431	-1.06993e-09
63039922	chr10:63039922:G:A	1.12376e-36	-6.21526e-10	-1.8736	9.59053e-07	-6.21526e-10	-1.85003
63040703	chr10:63040703:A:G	4.59739e-37	-1.57363	-1.19375	2.04367e-07	-2.30862	-1.08743
63040841	chr10:63040841:C:A	5.42297e-37	-1.55753	-1.04469	2.39318e-07	-2.30154	-0.936636
63040885	chr10:63040885:A:G	1.33144e-37	-2.14561	-1.861	9.61441e-08	-2.4093	-1.74083
63041665	chr10:63041665:T:C	5.34401e-37	-1.76868	-0.848212	5.26557e-07	-1.21079	-1.23883
63041928	chr10:63041928:A:G	7.55045e-37	-0.382054	-1.88921	1.04974e-07	-2.32129	-1.74097
63042211	chr10:63042211:G:A	2.82014e-36	-0.243214	-0.710281	1.1581e-07	-2.14652	-1.8175
63042317	chr10:63042317:G:A	2.82952e-36	-6.21526e-10	-0.950175	1.5231e-06	-6.21526e-10	-1.38747
63042367	chr10:63042367:A:G	2.68059e-36	-0.288933	-0.71531	1.17602e-07	-2.12992	-1.81874
63042441	chr10:63042441:A:C	2.77212e-36	-0.266033	-0.704636	1.16923e-07	-2.13836	-1.8161
63042969	chr10:63042969:C:T	2.78945e-36	-0.245728	-0.718708	1.15652e-07	-2.14658	-1.81881
63042982	chr10:63042982:A:G	2.80354e-36	-0.247829	-0.711572	1.16039e-07	-2.14499	-1.81706
63043019	chr10:63043019:G:A	1.3983e-37	-2.07389	-1.88372	9.68791e-08	-2.40832	-1.73419
63043113	chr10:63043113:G:A	3.07823e-36	-0.201449	-0.664477	1.16104e-07	-2.16088	-1.80061
63043158	chr10:63043158:C:T	1.26397e-34	3.68055	-0.831406	8.45544e-08	-2.40743	-1.87115
63043174	chr10:63043174:A:G	3.0433e-36	-0.169673	-0.707668	1.13195e-07	-2.17042	-1.81645
63043192	chr10:63043192:A:C	3.27153e-36	-0.204552	-0.600472	1.17799e-07	-2.15901	-1.78799
63043626	chr10:63043626:C:T	7.18854e-37	-2.32038	-1.06993e-09	1.30507e-06	-1.54196	-1.06993e-09
63043742	chr10:63043742:G:A	1.10565e-36	-6.21526e-10	-1.88985	9.78526e-07	-6.21526e-10	-1.82993
63043794	chr10:63043794:G:A	1.14273e-36	-6.21526e-10	-1.85686	9.79767e-07	-6.21526e-10	-1.82866
63043819	chr10:63043819:A:G	2.76262e-36	-0.258928	-0.715176	1.16345e-07	-2.14117	-1.81824
63043822	chr10:63043822:C:T	7.06834e-37	-2.33724	-1.06993e-09	9.05437e-06	0.395027	-1.06993e-09
63043896	chr10:63043896:T:G	1.1516e-36	-6.21526e-10	-1.84913	9.59736e-07	-6.21526e-10	-1.84932
63043982	chr10:63043982:C:T	6.91274e-37	-2.3595	-1.06993e-09	1.02524e-06	-1.78329	-1.06993e-09
63043984	chr10:63043984:C:T	1.87587e-36	-6.21526e-10	-1.36121	9.46545e-07	-6.21526e-10	-1.86316
63044266	chr10:63044266:A:G	5.51086e-37	-1.5194	-1.06674	2.38839e-07	-2.28124	-0.958946
63044377	chr10:63044377:C:T	2.8081e-36	-0.234686	-0.723089	1.15173e-07	-2.1498	-1.81973
63044417	chr10:63044417:T:C	2.20913e-36	-0.330327	-0.867359	1.16135e-07	-2.10863	-1.8526
63044428	chr10:63044428:A:G	2.24749e-36	-0.370947	-0.809521	1.20902e-07	-2.08171	-1.83929
63044527	chr10:63044527:G:C	1.70184e-36	-6.21526e-10	-1.45857	9.29449e-07	-6.21526e-10	-1.88138
63044541	chr10:63044541:C:T	3.13969e-35	0.787617	0.668809	1.41048e-07	-2.33169	-1.43519
63044806	chr10:63044806:C:T	2.24374e-36	-1.18214	-1.06993e-09	5.97132e-07	-2.32384	-1.06993e-09
63044839	chr10:63044839:G:T	2.87067e-36	-0.255177	-0.680561	1.17212e-07	-2.14233	-1.80966
63045389	chr10:63045389:T:A	2.45372e-36	-0.300283	-0.792392	1.15947e-07	-2.12629	-1.83655
63045557	chr10:63045557:T:C	1.1626e-36	-6.21526e-10	-1.83962	9.81852e-07	-6.21526e-10	-1.82653
63046454	chr10:63046454:C:T	1.19266e-36	-6.21526e-10	-1.81409	1.77672e-06	-6.21526e-10	-1.23345
63046503	chr10:63046503:A:G	2.67361e-36	-0.247109	-0.759743	1.14705e-07	-2.14518	-1.82843
63046660	chr10:63046660:C:G	2.82347e-36	-0.20466	-0.747655	1.13339e-07	-2.15987	-1.82572
63046769	chr10:63046769:C:T	2.99237e-36	-0.475587	-0.41863	1.39362e-07	-2.05782	-1.72108
63046881	chr10:63046881:C:T	3.89263e-36	-0.273437	-0.357759	1.31485e-07	-2.13825	-1.69884
63047569	chr10:63047569:T:C	5.04615e-37	-1.59464	-1.0796	2.30522e-07	-2.30494	-0.970693
63048043	chr10:63048043:C:G	1.32126e-36	-6.21526e-10	-1.7117	9.25537e-07	-6.21526e-10	-1.8856
63048096	chr10:63048096:C:T	3.33264e-36	-0.384275	-0.402241	1.35203e-07	-2.09594	-1.71325
63048216	chr10:63048216:A:T	9.39072e-37	-2.05315	-1.06993e-09	3.11284e-06	-0.672684	-1.06993e-09
63048233	chr10:63048233:T:C	3.46188e-36	-0.355204	-0.393266	1.34167e-07	-2.107	-1.70989
63048384	chr10:63048384:G:A	1.00782e-36	-2.23872	0.256221	2.16103e-07	-2.05772	-1.2825
63048462	chr10:63048462:G:A	8.51685e-36	0.235932	-0.0841675	1.27627e-07	-2.28036	-1.58651
63048701	chr10:63048701:T:C	3.44061e-36	-0.334419	-0.420214	1.31978e-07	-2.11468	-1.71866
63048765	chr10:63048765:G:A	3.34367e-36	-0.360725	-0.422489	1.33122e-07	-2.10453	-1.72018
63048850	chr10:63048850:G:A	3.28263e-36	-0.390294	-0.411344	1.35079e-07	-2.09487	-1.71524
63048880	chr10:63048880:A:G	1.87868e-36	-6.21526e-10	-1.35971	9.4667e-07	-6.21526e-10	-1.86303
63049117	chr10:63049117:A:G	3.45228e-36	-0.340038	-0.411208	1.32691e-07	-2.11322	-1.71474
63049461	chr10:63049461:G:A	1.26563e-36	-1.75471	-1.06993e-09	6.81283e-07	-2.192	-1.06993e-09
63049632	chr10:63049632:A:G	3.42224e-36	-0.359376	-0.400612	1.34292e-07	-2.1037	-1.71225
63049704	chr10:63049704:C:T	8.40496e-37	-2.16405	-1.06993e-09	9.10667e-07	-1.9018	-1.06993e-09
63049910	chr10:63049910:C:G	3.51297e-36	-0.36075	-0.373071	1.3558e-07	-2.10283	-1.70359
63049946	chr10:63049946:T:C	5.00477e-37	-1.60103	-1.08145	2.29111e-07	-2.30893	-0.972842
63050252	chr10:63050252:C:T	3.36082e-36	-0.397785	-0.380313	1.37329e-07	-2.08808	-1.70551
63050464	chr10:63050464:A:G	5.30731e-37	-1.71839	-0.905389	5.35682e-07	-1.14192	-1.29051
63050848	chr10:63050848:C:T	1.15668e-36	-6.21526e-10	-1.84473	9.21708e-07	-6.21526e-10	-1.88975
63051033	chr10:63051033:G:A	3.17256e-36	-6.21526e-10	-0.835744	4.93773e-06	-6.21526e-10	-0.211314
63051295	chr10:63051295:T:TG	3.31561e-37	-1.77505	-1.31917	4.01824e-07	-1.22688	-1.49308
63051371	chr10:63051371:A:C	1.13376e-36	-6.21526e-10	-1.86474	1.52401e-06	-6.21526e-10	-1.38688
63051578	chr10:63051578:T:C	9.11137e-37	-2.08334	-1.06993e-09	3.05693e-06	-0.690808	-1.06993e-09
63051649	chr10:63051649:G:A	9.98109e-35	2.613	-1.06993e-09	1.02679e-06	-1.78178	-1.06993e-09
63051700	chr10:63051700:G:A	2.98605e-36	-0.896332	-1.06993e-09	6.49533e-07	-2.23972	-1.06993e-09
63052371	chr10:63052371:C:A	1.27107e-37	-2.16385	-1.88915	9.25382e-08	-2.40913	-1.77922
63052572	chr10:63052572:G:A	4.30894e-36	-0.201503	-0.328088	1.29518e-07	-2.1587	-1.69346
63052614	chr10:63052614:G:A	1.24857e-36	-6.21526e-10	-1.76828	9.21631e-07	-6.21526e-10	-1.88983
63053402	chr10:63053402:C:T	1.12742e-36	-6.21526e-10	-1.87035	9.29363e-07	-6.21526e-10	-1.88148
63054290	chr10:63054290:T:G	2.27602e-36	-0.234899	-0.932953	1.78541e-07	-2.39815	-1.133
63055219	chr10:63055219:G:A	7.76694e-37	-2.24299	-1.06993e-09	5.53891e-07	-2.39901	-1.06993e-09
63055405	chr10:63055405:TGACTCA:T	9.01451e-37	-2.09403	-1.06993e-09	5.91421e-07	-2.33345	-1.06993e-09
63055992	chr10:63055992:G:A	1.23387e-36	-6.21526e-10	-1.78013	9.21638e-07	-6.21526e-10	-1.88982
63056217	chr10:63056217:A:T	1.13206e-36	-6.21526e-10	-1.86624	9.68607e-07	-6.21526e-10	-1.84012
63057535	chr10:63057535:C:T	1.11776e-36	-6.21526e-10	-1.87895	1.05017e-06	-6.21526e-10	-1.75927
63057615	chr10:63057615:C:T	8.04729e-37	-2.20753	-1.06993e-09	9.62196e-07	-1.84676	-1.06993e-09
63057643	chr10:63057643:C:G	3.36354e-36	-0.526463	-0.250825	2.46382e-07	-2.4094	-0.799698
63057695	chr10:63057695:A:G	5.13423e-37	-1.61056	-1.04637	2.36084e-07	-2.30449	-0.947301
63057928	chr10:63057928:T:G	4.8101e-37	-1.59442	-1.12773	2.19482e-07	-2.29868	-1.02603
63058044	chr10:63058044:G:A	1.95207e-35	-0.583365	1.56456	2.93072e-07	-2.10098	-0.934579
63058284	chr10:63058284:G:A	9.08812e-37	-2.37749	0.291593	4.62712e-07	-1.82225	-0.75662
63058604	chr10:63058604:A:G	1.56455e-37	-2.03404	-1.81123	1.24297e-07	-2.40707	-1.48623
63058952	chr10:63058952:G:A	6.5882e-37	-2.40759	-1.06993e-09	1.26668e-06	-1.57182	-1.06993e-09
63058984	chr10:63058984:T:C	1.6335e-36	-1.80898	0.309418	2.44156e-07	-1.94289	-1.27528
63059091	chr10:63059091:C:G	1.74689e-36	-6.21526e-10	-1.43245	2.24125e-06	-6.21526e-10	-1.00119
63059111	chr10:63059111:A:G	2.96735e-37	-1.68635	-1.51885	3.84946e-07	-1.03109	-1.73179
63059484	chr10:63059484:A:G	3.6225e-36	-6.21526e-10	-0.703117	1.29456e-06	-6.21526e-10	-1.55005
63060278	chr10:63060278:T:C	1.11426e-36	-6.21526e-10	-1.88209	9.24972e-07	-6.21526e-10	-1.88621
63060475	chr10:63060475:A:C	1.11193e-36	-6.21526e-10	-1.88419	9.26668e-07	-6.21526e-10	-1.88438
63061396	chr10:63061396:G:A	1.31872e-36	-6.21526e-10	-1.71362	9.58428e-07	-6.21526e-10	-1.85068
63061411	chr10:63061411:C:T	1.12231e-36	-6.21526e-10	-1.87489	9.78538e-07	-6.21526e-10	-1.82992
63061602	chr10:63061602:A:C	1.65877e-36	-6.21526e-10	-1.48421	1.06538e-06	-6.21526e-10	-1.74489
63061614	chr10:63061614:C:T	7.21132e-37	-1.40122	-0.915995	2.75641e-07	-2.29894	-0.797935
63061813	chr10:63061813:G:A	2.17361e-36	-6.21526e-10	-1.21389	1.09943e-06	-6.21526e-10	-1.71343
63062163	chr10:63062163:G:A	2.77632e-36	-0.880865	-0.0882892	3.60675e-07	-2.16131	-0.666684
63062538	chr10:63062538:GAGAAACC:G	1.12509e-36	-6.21526e-10	-1.87242	1.20802e-06	-6.21526e-10	-1.61924
63062565	chr10:63062565:AG:A	1.10814e-36	-6.21526e-10	-1.8876	1.13092e-06	-6.21526e-10	-1.68519
63062697	chr10:63062697:G:GT	2.96744e-36	0.604154	-1.50674	6.20588e-07	-2.04522	-0.240088
63062814	chr10:63062814:A:G	1.66442e-36	-6.21526e-10	-1.48081	1.18709e-06	-6.21526e-10	-1.63671
63062935	chr10:63062935:T:C	1.10764e-36	-6.21526e-10	-1.88805	1.13513e-06	-6.21526e-10	-1.68147
63063068	chr10:63063068:G:A	3.90404e-34	5.3104	-1.3335	1.31066e-07	-2.39398	-1.4463
63063120	chr10:63063120:T:C	1.27393e-36	-6.21526e-10	-1.74818	9.41663e-07	-6.21526e-10	-1.86833
63063452	chr10:63063452:G:A	2.90132e-36	0.587976	-1.51309	6.08236e-07	-2.05007	-0.255344
63064035	chr10:63064035:T:A	8.85362e-34	4.83302	-0.0373073	8.38608e-08	-2.40151	-1.88531
63064547	chr10:63064547:G:T	7.87021e-37	-2.22978	-1.06993e-09	1.57803e-06	-1.35204	-1.06993e-09
63065270	chr10:63065270:T:TC	1.58184e-36	-6.21526e-10	-1.53169	1.28144e-06	-6.21526e-10	-1.56024
63065310	chr10:63065310:A:G	1.58698e-36	-6.21526e-10	-1.52845	1.27232e-06	-6.21526e-10	-1.56738
63065494	chr10:63065494:G:A	7.38854e-35	-6.21526e-10	2.31223	0.000383115	-6.21526e-10	4.14011
63065691	chr10:63065691:A:T	1.10712e-36	-6.21526e-10	-1.88852	1.14544e-06	-6.21526e-10	-1.67243
63065800	chr10:63065800:A:G	1.10815e-36	-6.21526e-10	-1.88759	9.5502e-07	-6.21526e-10	-1.85424
63065890	chr10:63065890:G:A	1.61309e-36	-6.21526e-10	-1.51213	1.2933e-06	-6.21526e-10	-1.55102
63066934	chr10:63066934:G:A	1.25528e-35	-6.21526e-10	0.539659	1.94004e-06	-6.21526e-10	-1.14551
63067903	chr10:63067903:G:A	2.08926e-33	6.96596	-1.31168	1.10186e-07	-2.27153	-1.74227
63068030	chr10:63068030:C:G	2.20835e-35	-6.21526e-10	1.10455	2.65476e-06	-6.21526e-10	-0.831866
63068100	chr10:63068100:C:T	1.68523e-36	-6.21526e-10	-1.46838	1.32877e-06	-6.21526e-10	-1.52397
63068455	chr10:63068455:C:A	1.05776e-37	-2.40137	-1.83534	5.85444e-07	-0.469699	-1.87391
63068681	chr10:63068681:T:C	2.44676e-35	2.09766	-0.89059	8.7806e-08	-2.40253	-1.83832
63068814	chr10:63068814:C:T	5.77314e-34	5.49139	-1.12329	8.57845e-08	-2.37919	-1.88494
63068906	chr10:63068906:T:G	2.04233e-36	-6.21526e-10	-1.27619	1.04409e-06	-6.21526e-10	-1.76507
63069065	chr10:63069065:G:A	3.74096e-37	-1.17189	-1.80163	1.04699e-07	-2.33331	-1.73158
63069071	chr10:63069071:G:A	2.33542e-35	-6.21526e-10	1.1605	2.7389e-06	-6.21526e-10	-0.800664
63069114	chr10:63069114:G:A	3.93824e-37	-1.25952	-1.66261	1.02005e-07	-2.36492	-1.72604
63069554	chr10:63069554:T:C	1.68783e-33	6.73186	-1.29095	1.06121e-07	-2.29912	-1.75228
63069621	chr10:63069621:T:A	2.02706e-33	5.71956	-0.0954936	8.66084e-08	-2.36645	-1.88813
63070013	chr10:63070013:T:C	4.68762e-36	-0.445357	-1.06993e-09	7.75022e-07	-2.06308	-1.06993e-09
63070070	chr10:63070070:T:C	1.06215e-37	-2.39723	-1.83534	6.21311e-07	-0.410238	-1.87391
63070302	chr10:63070302:C:T	1.61533e-36	-6.21526e-10	-1.51074	1.29022e-06	-6.21526e-10	-1.55341
63070702	chr10:63070702:G:C	3.90444e-37	-1.12122	-1.80954	1.05022e-07	-2.32012	-1.74168
63070758	chr10:63070758:T:C	1.614e-36	-6.21526e-10	-1.51156	1.28883e-06	-6.21526e-10	-1.55449
63070830	chr10:63070830:G:A	1.73237e-33	5.80544	-0.338474	8.726e-08	-2.35998	-1.8871
63071098	chr10:63071098:A:G	1.6955e-33	5.76215	-0.316694	8.69132e-08	-2.36327	-1.8878
63071125	chr10:63071125:G:T	6.67974e-35	-6.21526e-10	2.21138	0.00034274	-6.21526e-10	4.02875
63071150	chr10:63071150:T:C	1.47309e-36	-6.21526e-10	-1.60292	9.32772e-07	-6.21526e-10	-1.87782
63071239	chr10:63071239:G:T	1.37795e-34	-6.21526e-10	2.93548	0.000788967	-6.21526e-10	4.8625
63071648	chr10:63071648:G:A	1.13129e-36	-6.21526e-10	-1.86692	1.19133e-06	-6.21526e-10	-1.63315
63071689	chr10:63071689:A:C	1.49116e-33	5.26498	0.0520491	8.81692e-08	-2.37279	-1.86392
63071788	chr10:63071788:G:A	1.21997e-37	-2.26378	-1.83027	8.51236e-07	-0.104259	-1.86503
63072333	chr10:63072333:C:G	1.11445e-36	-6.21526e-10	-1.88192	1.09248e-06	-6.21526e-10	-1.71977
63072419	chr10:63072419:G:A	1.57312e-35	0.806916	-0.0415507	7.73474e-07	-1.62718	-0.437903
63072760	chr10:63072760:A:C	2.70646e-33	6.30327	-0.390155	9.06313e-08	-2.32521	-1.88397
63073136	chr10:63073136:C:T	6.8793e-37	-2.36435	-1.06993e-09	5.57466e-07	-2.39257	-1.06993e-09
63073216	chr10:63073216:T:C	2.7604e-36	-6.21526e-10	-0.974906	4.96231e-06	-6.21526e-10	-0.206349
63073239	chr10:63073239:A:G	2.32473e-33	6.15255	-0.391479	8.93877e-08	-2.33894	-1.88405
63073303	chr10:63073303:T:C	2.58572e-33	6.2392	-0.371727	8.99882e-08	-2.33118	-1.88512
63073349	chr10:63073349:C:A	2.46769e-33	6.21992	-0.399166	8.99735e-08	-2.33296	-1.8835
63073407	chr10:63073407:T:G	1.13367e-36	-6.21526e-10	-1.86482	9.49395e-07	-6.21526e-10	-1.86015
63073699	chr10:63073699:T:C	3.57957e-36	-0.361444	-0.353597	3.45029e-06	-1.85405	1.28429
63074413	chr10:63074413:G:A	2.88827e-33	6.39272	-0.414588	9.1004e-08	-2.32061	-1.88446
63074490	chr10:63074490:A:G	1.59406e-36	-6.21526e-10	-1.524	1.27486e-06	-6.21526e-10	-1.56538
63074754	chr10:63074754:T:C	3.57152e-36	-0.319819	-0.397471	3.31027e-06	-1.83227	1.22108
63074996	chr10:63074996:A:G	1.57209e-35	-6.21526e-10	0.764711	2.19455e-06	-6.21526e-10	-1.02224
63075026	chr10:63075026:C:G	4.06899e-36	-0.215234	-0.371654	3.63215e-06	-1.7767	1.25831
63075196	chr10:63075196:G:A	6.37609e-37	-0.833961	-1.60635	1.34291e-07	-2.35404	-1.46192
63075288	chr10:63075288:T:G	2.63955e-33	6.29324	-0.405164	9.05253e-08	-2.32545	-1.8849
63075290	chr10:63075290:G:A	2.63189e-33	6.26733	-0.382152	9.01811e-08	-2.32799	-1.88616
63075349	chr10:63075349:C:A	2.79054e-36	-6.21526e-10	-0.964048	5.03926e-06	-6.21526e-10	-0.190962
63075370	chr10:63075370:C:T	3.79575e-36	-0.283514	-0.372886	3.50217e-06	-1.81137	1.25653
63075442	chr10:63075442:A:G	2.85652e-33	6.37197	-0.404897	9.12496e-08	-2.31746	-1.88492
63075550	chr10:63075550:A:G	1.57522e-36	-6.21526e-10	-1.53589	1.26056e-06	-6.21526e-10	-1.57667
63075733	chr10:63075733:G:A	2.82495e-33	6.36496	-0.409	9.12098e-08	-2.31814	-1.88468
63075858	chr10:63075858:AG:A	3.18079e-33	6.44808	-0.37348	9.1872e-08	-2.30899	-1.88658
63075964	chr10:63075964:T:C	3.71176e-33	6.43288	-0.203903	9.13785e-08	-2.31119	-1.88977
63076089	chr10:63076089:T:C	1.11972e-36	-6.21526e-10	-1.8772	1.23515e-06	-6.21526e-10	-1.59703
63076104	chr10:63076104:C:T	2.86909e-33	6.35941	-0.387945	9.10606e-08	-2.31861	-1.88584
63076507	chr10:63076507:C:T	3.03926e-34	3.7265	-1.06993e-09	0.0018537	5.71672	-1.06993e-09
63076537	chr10:63076537:T:C	2.9338e-33	6.42624	-0.43247	9.18549e-08	-2.31229	-1.88347
63076685	chr10:63076685:A:T	3.60104e-33	6.29857	-0.0998778	9.03532e-08	-2.32481	-1.88744
63076712	chr10:63076712:A:G	3.47186e-33	6.33615	-0.173991	9.05178e-08	-2.321	-1.88943
63076918	chr10:63076918:G:A	3.20969e-33	6.3132	-0.229552	9.02696e-08	-2.32332	-1.88985
63077008	chr10:63077008:G:A	1.33066e-36	-6.21526e-10	-1.70461	9.3691e-07	-6.21526e-10	-1.87339
63077063	chr10:63077063:G:A	2.77004e-36	-6.21526e-10	-0.971419	1.2023e-06	-6.21526e-10	-1.62399
63077160	chr10:63077160:G:A	3.28142e-33	6.34306	-0.237307	9.05297e-08	-2.32045	-1.88984
63077226	chr10:63077226:G:C	1.54315e-33	6.26415	-0.912852	9.03909e-08	-2.32452	-1.88732
63077534	chr10:63077534:T:C	3.49484e-33	6.36196	-0.193197	9.07124e-08	-2.31861	-1.88968
63077596	chr10:63077596:A:C	3.19745e-33	6.26841	-0.188584	8.98788e-08	-2.32789	-1.88962
63078011	chr10:63078011:G:A	1.70052e-36	-6.21526e-10	-1.45935	1.20689e-06	-6.21526e-10	-1.62017
63078534	chr10:63078534:C:G	4.80181e-33	6.75477	-0.268305	9.4878e-08	-2.27377	-1.88961
63078564	chr10:63078564:C:T	1.5427e-36	-6.21526e-10	-1.55675	1.24557e-06	-6.21526e-10	-1.58863
63078889	chr10:63078889:G:T	5.84822e-35	1.55043	0.528009	1.72945e-06	-1.26465	0.00423519
63079063	chr10:63079063:G:A	3.53539e-36	-6.21526e-10	-0.727459	1.50334e-06	-6.21526e-10	-1.40053
63079305	chr10:63079305:G:A	3.26096e-33	6.3748	-0.275308	9.09039e-08	-2.3167	-1.88947
63079682	chr10:63079682:T:C	3.0956e-33	6.28225	-0.234793	9.00241e-08	-2.32606	-1.88984
63079887	chr10:63079887:A:C	4.83786e-36	0.393483	-0.807292	9.77335e-08	-2.25823	-1.8755
63079893	chr10:63079893:C:G	2.84689e-36	-6.21526e-10	-0.944056	1.32771e-06	-6.21526e-10	-1.52476
63080060	chr10:63080060:T:C	5.75852e-33	6.86232	-0.19417	1.01073e-07	-2.21031	-1.88982
63080296	chr10:63080296:G:A	7.76549e-36	-0.503685	0.563092	1.73207e-06	-1.89647	0.637567
63080452	chr10:63080452:A:G	3.60803e-36	-6.21526e-10	-0.70712	1.96717e-06	-6.21526e-10	-1.13163
63080468	chr10:63080468:G:T	8.48506e-36	1.92038	-1.77236	2.13656e-07	-2.02001	-1.3316
63080725	chr10:63080725:G:C	1.54158e-33	6.2453	-0.895022	8.98252e-08	-2.33006	-1.88805
63080905	chr10:63080905:G:A	1.42737e-33	6.19818	-0.924876	8.93451e-08	-2.33439	-1.88908
63081187	chr10:63081187:G:A	1.10585e-36	-6.21526e-10	-1.88967	1.19814e-06	-6.21526e-10	-1.62745
63081198	chr10:63081198:C:G	1.10565e-36	-6.21526e-10	-1.88985	1.19254e-06	-6.21526e-10	-1.63213
63081879	chr10:63081879:G:C	1.12402e-36	-6.21526e-10	-1.87337	1.35559e-06	-6.21526e-10	-1.50398
63081900	chr10:63081900:T:C	5.82638e-36	-0.695394	0.467508	1.42129e-06	-1.99517	0.53851
63082178	chr10:63082178:G:T	2.09855e-36	-6.21526e-10	-1.24903	1.33148e-06	-6.21526e-10	-1.52193
63082366	chr10:63082366:A:T	5.36599e-36	1.4405	-1.75071	1.95263e-07	-2.15428	-1.28735
63082514	chr10:63082514:G:A	1.72987e-36	-6.21526e-10	-1.44223	3.21908e-06	-6.21526e-10	-0.639126
63083071	chr10:63083071:G:T	1.16985e-36	-6.21526e-10	-1.83341	1.25376e-06	-6.21526e-10	-1.58208
63083078	chr10:63083078:G:A	4.52285e-34	4.94107	-0.817041	1.08283e-07	-2.15834	-1.87289
63083198	chr10:63083198:A:G	1.87421e-36	-6.21526e-10	-1.3621	1.45362e-06	-6.21526e-10	-1.43417
63083437	chr10:63083437:TA:T	4.91269e-35	-0.559699	2.46382	7.77619e-07	-2.30357	0.243828
63083611	chr10:63083611:G:A	2.19906e-36	-6.21526e-10	-1.20225	1.38695e-06	-6.21526e-10	-1.48111
63083710	chr10:63083710:G:C	1.12491e-36	-6.21526e-10	-1.87258	9.78439e-07	-6.21526e-10	-1.83002
63083802	chr10:63083802:C:G	6.22706e-36	-6.21526e-10	-0.161378	1.30063e-06	-6.21526e-10	-1.54537
63083855	chr10:63083855:A:C	2.06835e-35	0.838121	0.200934	9.2984e-07	-1.61977	-0.261196
63084426	chr10:63084426:C:T	7.36232e-36	-0.63297	0.639063	1.75993e-06	-1.96549	0.722549
63084927	chr10:63084927:T:C	1.02561e-36	-1.96499	-1.06993e-09	5.52726e-07	-2.40111	-1.06993e-09
63085128	chr10:63085128:A:G	5.63283e-35	1.5045	0.536414	1.55598e-06	-1.30334	-0.062773
63085150	chr10:63085150:C:T	7.68029e-37	-2.25421	-1.06993e-09	6.11961e-07	-2.29931	-1.06993e-09
63085196	chr10:63085196:A:G	1.54728e-36	-6.21526e-10	-1.55378	9.22631e-07	-6.21526e-10	-1.88875
63085607	chr10:63085607:A:G	1.82256e-36	-6.21526e-10	-1.39004	1.30129e-06	-6.21526e-10	-1.54487
63086572	chr10:63086572:T:C	1.25241e-34	4.06649	-1.22653	1.31545e-06	-0.621975	-0.912067
63086842	chr10:63086842:C:T	1.80358e-36	-1.40051	-1.06993e-09	6.37965e-07	-2.25769	-1.06993e-09
63087052	chr10:63087052:T:C	1.33358e-36	-6.21526e-10	-1.70241	9.47438e-07	-6.21526e-10	-1.86221
63087280	chr10:63087280:T:C	1.12315e-36	-6.21526e-10	-1.87414	1.02261e-06	-6.21526e-10	-1.78586
63087298	chr10:63087298:A:C	1.09578e-34	0.894771	1.81158	6.93638e-06	-2.09584	2.2244
63087529	chr10:63087529:G:A	3.85069e-37	-1.14039	-1.80423	2.47569e-07	-2.38095	-0.823333
63087554	chr10:63087554:ACGTAGACCTTGCCTCCACCCCAGTTACCCTGCCTTGGGT:A	4.66486e-35	3.62296	-1.7706	4.5092e-07	-1.73682	-0.867861
63087615	chr10:63087615:A:G	5.80529e-37	-0.666431	-1.86767	1.02023e-07	-2.20999	-1.88079
63087649	chr10:63087649:G:A	6.04842e-36	-6.21526e-10	-0.190486	2.3007e-06	-6.21526e-10	-0.975006
63087975	chr10:63087975:G:A	7.40771e-36	-6.21526e-10	0.0122394	1.67755e-06	-6.21526e-10	-1.29088
63087988	chr10:63087988:C:T	1.11967e-35	0.781468	-0.356128	2.80856e-06	1.11068	-1.88623
63088309	chr10:63088309:G:A	2.79392e-36	-6.21526e-10	-0.962835	1.40785e-06	-6.21526e-10	-1.46615
63088330	chr10:63088330:T:G	1.29229e-36	-6.21526e-10	-1.73387	1.08086e-06	-6.21526e-10	-1.73046
63088399	chr10:63088399:T:C	2.31949e-34	5.31962	-1.86338	3.00541e-06	-2.02777	1.31997
63088672	chr10:63088672:C:T	3.12708e-36	-6.21526e-10	-0.850184	1.51371e-06	-6.21526e-10	-1.39366
63089103	chr10:63089103:G:A	4.72976e-36	1.35273	-1.78913	1.35143e-06	-2.13985	0.632787
63089177	chr10:63089177:T:C	1.56002e-36	-1.54558	-1.06993e-09	6.58353e-07	-2.22623	-1.06993e-09
63089425	chr10:63089425:AG:A	1.6548e-37	-2.3685	-1.42069	2.06438e-06	-0.0789679	-1.00442
63089448	chr10:63089448:G:A	2.66078e-36	-6.21526e-10	-1.01166	1.36419e-06	-6.21526e-10	-1.49766
63089516	chr10:63089516:CAA:C	9.98976e-38	-2.40665	-1.88724	5.99873e-07	-0.497232	-1.82203
63089624	chr10:63089624:A:G	5.30889e-35	1.98169	-1.06993e-09	7.67934e-07	-2.07227	-1.06993e-09
63089655	chr10:63089655:G:A	3.29542e-37	-1.31308	-1.78726	1.46098e-07	-1.92119	-1.81051
63089722	chr10:63089722:C:T	1.12995e-35	1.37186	-0.937382	8.19192e-06	-2.11949	2.41441
63090012	chr10:63090012:A:C	5.80105e-35	2.07034	-1.06993e-09	7.88275e-07	-2.04613	-1.06993e-09
63090628	chr10:63090628:T:C	5.60327e-35	2.03565	-1.06993e-09	7.79958e-07	-2.05674	-1.06993e-09
63091016	chr10:63091016:A:G	1.16815e-35	-6.21526e-10	0.467728	2.0111e-06	-6.21526e-10	-1.10954
63091534	chr10:63091534:C:T	3.32906e-37	-2.33401	-0.756169	1.94303e-06	0.0824324	-1.2264
63091537	chr10:63091537:G:A	2.14133e-36	-6.21526e-10	-1.22886	9.23184e-07	-6.21526e-10	-1.88815
63091764	chr10:63091764:G:A	4.1947e-35	-6.21526e-10	1.74613	0.000210961	-6.21526e-10	3.54345
63092219	chr10:63092219:T:C	2.65091e-36	-6.21526e-10	-1.01538	1.35887e-06	-6.21526e-10	-1.50156
63092398	chr10:63092398:G:A	1.86096e-36	-6.21526e-10	-1.36919	9.64912e-07	-6.21526e-10	-1.84394
63092575	chr10:63092575:G:T	1.74339e-36	-1.43445	-1.06993e-09	6.28682e-07	-2.27235	-1.06993e-09
63092605	chr10:63092605:A:G	5.8698e-35	2.08212	-1.06993e-09	7.88509e-07	-2.04583	-1.06993e-09
63092772	chr10:63092772:T:C	2.54143e-36	-6.21526e-10	-1.05755	1.04705e-06	-6.21526e-10	-1.76225
63092819	chr10:63092819:A:C	2.47028e-36	-6.21526e-10	-1.08595	1.23873e-06	-6.21526e-10	-1.59413
63092929	chr10:63092929:G:A	1.16906e-36	-6.21526e-10	-1.83408	1.56014e-06	-6.21526e-10	-1.36345
63093400	chr10:63093400:C:T	1.70546e-33	-6.21526e-10	5.45131	1.12629e-05	-6.21526e-10	0.613297
63093866	chr10:63093866:C:T	2.63869e-36	-6.21526e-10	-1.02	1.35283e-06	-6.21526e-10	-1.50602
63094343	chr10:63094343:G:A	5.22311e-37	-1.72586	-0.913915	1.11715e-05	-1.09727	1.70242
63094833	chr10:63094833:G:A	9.23818e-36	-6.21526e-10	0.233063	1.7567e-06	-6.21526e-10	-1.24478
63095852	chr10:63095852:C:T	2.68256e-35	2.31107	-1.01199	3.44143e-06	-1.59163	1.0193
63095932	chr10:63095932:G:A	2.13336e-36	-6.21526e-10	-1.23259	1.08028e-06	-6.21526e-10	-1.731
63096169	chr10:63096169:G:A	6.42684e-35	2.17279	-1.06993e-09	8.06395e-07	-2.0234	-1.06993e-09
63096435	chr10:63096435:C:T	1.2895e-35	-6.21526e-10	0.566557	3.90234e-06	-6.21526e-10	-0.446644
63096770	chr10:63096770:G:A	5.38564e-35	1.99604	-1.06993e-09	7.69443e-07	-2.07031	-1.06993e-09
63096895	chr10:63096895:C:T	2.34587e-35	2.88019	-1.71523	4.73954e-07	-1.29395	-1.26091
63096900	chr10:63096900:C:T	6.93591e-36	-6.21526e-10	-0.0535702	3.07699e-06	-6.21526e-10	-0.684269
63097105	chr10:63097105:G:T	3.21374e-36	-6.21526e-10	-0.822848	1.5282e-06	-6.21526e-10	-1.38413
63097140	chr10:63097140:G:GT	6.41229e-35	-6.21526e-10	2.17052	0.000364348	-6.21526e-10	4.08989
63098436	chr10:63098436:C:T	6.53562e-35	2.18957	-1.06993e-09	8.09637e-07	-2.01939	-1.06993e-09
63098456	chr10:63098456:G:A	3.45983e-37	-1.34328	-1.70837	4.26264e-06	0.732351	-1.09068
63098658	chr10:63098658:T:C	2.90133e-36	-6.21526e-10	-0.925114	1.03375e-06	-6.21526e-10	-1.77503
63098865	chr10:63098865:C:G	1.53199e-37	-2.38374	-1.48256	3.35245e-06	-0.162167	-0.436363
63099085	chr10:63099085:C:T	2.68371e-36	-6.21526e-10	-1.00308	4.35508e-05	-6.21526e-10	1.96571
63099086	chr10:63099086:G:A	6.83236e-36	-6.21526e-10	-0.0686126	3.03997e-06	-6.21526e-10	-0.696373
63099372	chr10:63099372:C:T	1.06061e-35	-6.21526e-10	0.371145	1.72453e-06	-6.21526e-10	-1.26327
63099928	chr10:63099928:C:T	8.27506e-36	-6.21526e-10	0.122964	1.6507e-06	-6.21526e-10	-1.30702
63099980	chr10:63099980:T:G	3.53385e-36	-0.727894	-1.06993e-09	1.24339e-06	-1.59038	-1.06993e-09
63100224	chr10:63100224:C:T	6.4901e-37	-0.76972	-1.65287	2.28556e-07	-1.82451	-1.45969
63100369	chr10:63100369:G:A	2.1956e-37	-2.40856	-1.09785	1.11701e-05	-0.535414	1.14043
63100878	chr10:63100878:G:A	2.67568e-34	3.59909	-1.06993e-09	9.50043e-07	-1.85947	-1.06993e-09
63100918	chr10:63100918:G:A	5.81984e-37	-0.672523	-1.85907	4.61725e-07	-1.72667	-0.854335
63100977	chr10:63100977:G:A	7.2038e-35	2.28691	-1.06993e-09	8.3482e-07	-1.98876	-1.06993e-09
63101172	chr10:63101172:C:A	6.82408e-35	2.23276	-1.06993e-09	8.20184e-07	-2.00645	-1.06993e-09
63101590	chr10:63101590:T:C	2.28833e-37	-2.40825	-1.05679	1.19881e-05	-0.545938	1.22163
63101810	chr10:63101810:T:C	4.54659e-32	-6.21526e-10	8.73444	1.11321e-05	-6.21526e-10	0.601615
63102037	chr10:63102037:G:A	5.35035e-36	-6.21526e-10	-0.313121	1.36636e-06	-6.21526e-10	-1.49607
63102098	chr10:63102098:C:T	2.04426e-37	-2.4094	-1.16843	1.0534e-05	-0.451529	0.997915
63102110	chr10:63102110:G:T	1.62255e-37	-2.37854	-1.43033	3.83634e-06	-0.125226	-0.338475
63102232	chr10:63102232:T:A	1.66299e-33	-6.21526e-10	5.42609	4.5079e-06	-6.21526e-10	-0.302389
63102554	chr10:63102554:T:G	9.85203e-35	-0.717442	3.31742	2.02175e-07	-1.69577	-1.71107
63102621	chr10:63102621:C:A	1.61119e-37	-2.37718	-1.43871	3.85651e-06	-0.103455	-0.355001
63102650	chr10:63102650:A:C	1.71708e-33	-6.21526e-10	5.4581	4.49546e-06	-6.21526e-10	-0.305153
63102693	chr10:63102693:C:A	3.02551e-35	-2.331	3.75038	4.54297e-07	-0.779858	-1.81737
63102717	chr10:63102717:T:C	6.73123e-35	2.21906	-1.06993e-09	8.16796e-07	-2.01059	-1.06993e-09
63102888	chr10:63102888:G:C	2.30965e-37	-2.40563	-1.05014	1.12766e-05	-0.618729	1.23324
63102998	chr10:63102998:C:G	1.7221e-36	-6.21526e-10	-1.44674	9.83962e-07	-6.21526e-10	-1.82439
63103202	chr10:63103202:G:A	8.71189e-35	-0.800895	3.27789	2.15663e-07	-1.6384	-1.70385
63103271	chr10:63103271:G:T	3.12399e-36	-6.21526e-10	-0.851172	1.16914e-06	-6.21526e-10	-1.65195
63103394	chr10:63103394:C:A	1.83259e-33	-6.21526e-10	5.5232	4.6914e-06	-6.21526e-10	-0.262489
63103478	chr10:63103478:C:CTT	1.10715e-36	-6.21526e-10	-1.8885	1.02569e-06	-6.21526e-10	-1.78286
63103479	chr10:63103479:A:G	1.1072e-36	-6.21526e-10	-1.88845	1.02606e-06	-6.21526e-10	-1.78249
63103486	chr10:63103486:A:G	1.10721e-36	-6.21526e-10	-1.88843	1.02638e-06	-6.21526e-10	-1.78219
63103801	chr10:63103801:A:T	3.87687e-37	-2.18964	-0.748202	3.13356e-06	0.699609	-1.36566
63104128	chr10:63104128:C:T	6.70861e-37	-2.38948	-1.06993e-09	7.58942e-07	-2.08405	-1.06993e-09
63104390	chr10:63104390:G:A	1.43076e-36	-6.21526e-10	-1.63207	9.53722e-07	-6.21526e-10	-1.8556
63104468	chr10:63104468:T:C	6.88892e-37	-2.36295	-1.06993e-09	9.62998e-07	-1.84592	-1.06993e-09
63104847	chr10:63104847:C:T	1.64437e-37	-2.3804	-1.41512	3.89366e-06	-0.135235	-0.313636
63104860	chr10:63104860:C:T	7.4513e-33	-0.534935	7.4608	1.94879e-07	-1.84171	-1.60188
63104994	chr10:63104994:T:C	7.9654e-36	-6.21526e-10	0.0848244	1.61722e-06	-6.21526e-10	-1.32751
63105051	chr10:63105051:C:T	1.64895e-37	-2.38441	-1.40832	3.79794e-06	-0.17127	-0.302492
63105154	chr10:63105154:C:T	6.82483e-37	-2.3723	-1.06993e-09	1.33101e-06	-1.52228	-1.06993e-09
63105619	chr10:63105619:C:G	1.05498e-32	7.27358	-1.06993e-09	1.2652e-05	0.729595	-1.06993e-09
63105713	chr10:63105713:A:G	1.82375e-35	-6.21526e-10	0.913197	2.81047e-06	-6.21526e-10	-0.77487
63105740	chr10:63105740:G:C	7.36787e-35	2.30943	-1.06993e-09	8.38285e-07	-1.98462	-1.06993e-09
63106112	chr10:63106112:G:A	4.83479e-33	-0.506715	7.00002	1.861e-07	-1.82688	-1.66281
63106114	chr10:63106114:T:A	1.10725e-36	-6.21526e-10	-1.8884	1.02659e-06	-6.21526e-10	-1.78198
63106251	chr10:63106251:A:T	2.51216e-33	-6.21526e-10	5.83862	0.000313501	-6.21526e-10	3.93958
63106299	chr10:63106299:C:T	4.65516e-31	-6.21526e-10	11.0606	3.12267e-05	-6.21526e-10	1.63305
63106318	chr10:63106318:G:A	1.46729e-37	-2.30541	-1.60405	8.25968e-06	-1.07628	1.37944
63106497	chr10:63106497:C:A	9.2733e-36	-6.21526e-10	0.236857	1.75205e-06	-6.21526e-10	-1.24743
63106608	chr10:63106608:G:A	1.4715e-36	-1.604	-1.06993e-09	5.92017e-07	-2.33244	-1.06993e-09
63106981	chr10:63106981:C:T	5.12845e-35	-6.21526e-10	1.94711	0.0002789	-6.21526e-10	3.82263
63107152	chr10:63107152:G:A	1.9905e-37	-2.14887	-1.45561	3.60765e-06	0.00973552	-0.5349
63107154	chr10:63107154:A:T	2.00248e-35	-6.21526e-10	1.00669	1.84151e-06	-6.21526e-10	-1.19764
63107240	chr10:63107240:T:C	2.00282e-35	-6.21526e-10	1.00686	1.84179e-06	-6.21526e-10	-1.19748
63107352	chr10:63107352:A:G	3.86434e-32	1.60493	6.96692	2.76545e-07	-1.38252	-1.71108
63107639	chr10:63107639:G:T	2.00292e-35	-6.21526e-10	1.00691	1.84099e-06	-6.21526e-10	-1.19792
63107650	chr10:63107650:G:A	7.2858e-36	-6.21526e-10	-0.00435451	1.53918e-06	-6.21526e-10	-1.37697
63108121	chr10:63108121:A:G	9.40245e-36	-6.21526e-10	0.250688	3.88516e-06	-6.21526e-10	-0.451057
63108280	chr10:63108280:G:A	1.07866e-36	-2.21482	0.300252	4.26184e-07	-1.20478	-1.45633
63108495	chr10:63108495:T:C	2.64756e-36	-2.19341	1.17677	3.80502e-07	-1.22211	-1.55238
63108524	chr10:63108524:T:A	3.00802e-32	1.64212	6.67923	2.68677e-07	-1.37142	-1.75104
63108549	chr10:63108549:C:T	7.75703e-36	-6.21526e-10	0.0583171	1.59245e-06	-6.21526e-10	-1.34295
63108595	chr10:63108595:C:T	2.40773e-33	-1.53626	7.33242	1.78223e-07	-1.96087	-1.57206
63108671	chr10:63108671:T:G	5.99463e-36	-0.199418	-1.06993e-09	5.48222e-07	-2.40929	-1.06993e-09
63109093	chr10:63109093:C:T	5.07934e-35	-6.21526e-10	1.93748	0.00027564	-6.21526e-10	3.81088
63109479	chr10:63109479:G:T	1.0854e-36	-2.08243	0.174095	7.17374e-07	-0.779532	-1.36085
63109535	chr10:63109535:A:T	5.30201e-35	-6.21526e-10	1.98039	0.000290392	-6.21526e-10	3.86301
63109821	chr10:63109821:G:A	3.03413e-36	-6.21526e-10	-0.880356	1.50864e-06	-6.21526e-10	-1.39701
63109910	chr10:63109910:C:T	2.11406e-37	-2.03881	-1.50545	5.21708e-06	0.454569	-0.610852
63109970	chr10:63109970:A:G	8.39092e-37	-2.32424	0.158522	7.18187e-07	-0.753678	-1.38557
63110049	chr10:63110049:C:T	1.37096e-36	-6.21526e-10	-1.67477	9.248e-07	-6.21526e-10	-1.8864
63110050	chr10:63110050:G:A	6.77052e-36	-6.21526e-10	-0.0777047	2.13628e-06	-6.21526e-10	-1.04915
63110132	chr10:63110132:A:G	8.61015e-37	-2.33094	0.191013	7.27029e-07	-0.725172	-1.40184
63110182	chr10:63110182:A:G	8.1284e-36	-2.35205	2.45713	5.9834e-07	-0.560109	-1.76171
63110213	chr10:63110213:T:C	2.10071e-37	-2.04957	-1.50102	5.10865e-06	0.426672	-0.603957
63110276	chr10:63110276:C:T	6.79235e-36	-6.21526e-10	-0.0744848	2.99777e-06	-6.21526e-10	-0.710352
63110362	chr10:63110362:T:C	2.2904e-36	-6.21526e-10	-1.16155	3.11498e-05	-6.21526e-10	1.63059
63110578	chr10:63110578:A:C	3.96567e-35	-2.35718	4.04715	5.95929e-07	-0.486098	-1.83976
63110590	chr10:63110590:G:C	3.54968e-37	-2.40331	-0.622698	9.4175e-07	-0.325374	-1.54286
63110629	chr10:63110629:G:A	7.60192e-36	-6.21526e-10	0.0381182	1.56571e-06	-6.21526e-10	-1.35988
63110672	chr10:63110672:T:A	7.66737e-36	-6.21526e-10	0.0466918	1.57572e-06	-6.21526e-10	-1.35351
63110684	chr10:63110684:G:A	2.31586e-36	-6.21526e-10	-1.1505	1.02415e-06	-6.21526e-10	-1.78435
63110944	chr10:63110944:G:A	8.6613e-37	-2.32741	0.193411	7.16935e-07	-0.738864	-1.40213
63110996	chr10:63110996:G:A	2.31323e-36	-6.21526e-10	-1.15164	1.02376e-06	-6.21526e-10	-1.78474
63111222	chr10:63111222:C:T	2.1111e-36	-6.21526e-10	-1.24307	9.86247e-07	-6.21526e-10	-1.82207
63111255	chr10:63111255:G:A	7.38788e-35	-6.21526e-10	2.31214	1.24488e-05	-6.21526e-10	0.713401
63111991	chr10:63111991:C:T	1.23125e-36	-6.21526e-10	-1.78225	9.22598e-07	-6.21526e-10	-1.88878
63112198	chr10:63112198:G:A	2.02736e-36	-6.21526e-10	-1.28355	1.0052e-06	-6.21526e-10	-1.80303
63112647	chr10:63112647:T:G	3.34896e-32	1.54938	6.87933	2.62592e-07	-1.41756	-1.72781
63112651	chr10:63112651:C:T	2.76393e-32	1.60276	6.63395	2.62377e-07	-1.38934	-1.75685
63112840	chr10:63112840:CTGTT:C	3.45598e-34	3.85499	-1.06993e-09	1.7242e-06	-1.26346	-1.06993e-09
63113449	chr10:63113449:T:C	2.10889e-36	-6.21526e-10	-1.24412	9.87255e-07	-6.21526e-10	-1.82105
63113570	chr10:63113570:A:G	9.02628e-36	-6.21526e-10	0.209858	1.56445e-06	-6.21526e-10	-1.36069
63113589	chr10:63113589:C:T	6.30691e-36	-6.21526e-10	-0.148636	1.29699e-06	-6.21526e-10	-1.54818
63113892	chr10:63113892:T:C	6.56043e-36	-1.07928	0.97005	1.03014e-07	-2.27633	-1.80477
63114817	chr10:63114817:C:T	3.89897e-35	0.0775367	1.59548	1.77639e-07	-1.73768	-1.79855
63114991	chr10:63114991:T:C	1.05371e-35	-6.21526e-10	0.364622	1.63584e-06	-6.21526e-10	-1.31607
63114994	chr10:63114994:A:T	6.45357e-22	21.6949	10.4157	2.65116e-07	-1.27012	-1.86569
63115551	chr10:63115551:A:G	3.83067e-33	-2.04638	8.30689	4.31617e-06	1.53384	-1.87969
63115786	chr10:63115786:A:G	2.84678e-33	-1.97778	7.94144	3.5004e-06	1.33111	-1.88645
63115788	chr10:63115788:G:A	1.72828e-36	-6.21526e-10	-1.44316	9.2161e-07	-6.21526e-10	-1.88985
63115969	chr10:63115969:G:T	3.9718e-35	1.69152	-1.06993e-09	6.01813e-07	-2.31603	-1.06993e-09
63115985	chr10:63115985:T:C	1.76585e-37	-2.33825	-1.38599	8.49075e-06	1.78895	-1.45819
63116075	chr10:63116075:C:A	2.68136e-36	-6.21526e-10	-1.00396	1.20828e-06	-6.21526e-10	-1.61903
63116794	chr10:63116794:G:A	1.95452e-21	21.7798	11.4389	2.58764e-07	-1.2732	-1.88686
63116965	chr10:63116965:A:G	4.08934e-33	-1.95617	8.28203	3.32337e-06	1.26915	-1.87639
63117160	chr10:63117160:A:AC	2.90233e-33	-2.00202	7.98501	3.72468e-06	1.3922	-1.88544
63117162	chr10:63117162:A:C	1.85251e-36	-6.21526e-10	-1.37374	9.78036e-07	-6.21526e-10	-1.83043
63117269	chr10:63117269:T:C	1.40484e-34	2.95481	-1.06993e-09	8.1077e-07	-2.01799	-1.06993e-09
63117414	chr10:63117414:G:A	1.23395e-36	-6.21526e-10	-1.78006	9.38634e-07	-6.21526e-10	-1.87155
63117432	chr10:63117432:C:G	6.49287e-36	-1.59779	1.47821	8.98862e-08	-2.4093	-1.80813
63117777	chr10:63117777:T:A	3.83464e-35	1.65638	-1.06993e-09	5.98418e-07	-2.32169	-1.06993e-09
63118065	chr10:63118065:G:A	3.77679e-35	1.64118	-1.06993e-09	5.96801e-07	-2.32439	-1.06993e-09
63118178	chr10:63118178:T:C	1.40389e-32	1.41405	6.14525	9.87027e-08	-2.23479	-1.88908
63118524	chr10:63118524:T:C	1.10565e-36	-6.21526e-10	-1.88985	3.35502e-06	-6.21526e-10	-0.597761
63118538	chr10:63118538:G:A	9.84467e-33	-1.88139	9.08579	2.79443e-06	1.08729	-1.86788
63118657	chr10:63118657:A:G	1.10645e-32	-1.83949	9.16071	2.50103e-06	0.973285	-1.8648
63118671	chr10:63118671:A:T	1.21109e-32	-1.78946	9.20104	2.2489e-06	0.865129	-1.86291
63118802	chr10:63118802:T:C	4.79573e-33	-1.95649	8.44169	1.15237e-06	0.215911	-1.88231
63119353	chr10:63119353:T:C	3.27853e-35	1.4997	-1.06993e-09	5.83587e-07	-2.34678	-1.06993e-09
63119469	chr10:63119469:C:T	1.4463e-31	-6.21526e-10	9.89165	9.33636e-07	-6.21526e-10	-1.87689
63119761	chr10:63119761:G:A	2.94147e-37	-2.34216	-0.871795	1.12706e-05	1.81675	-1.20277
63120466	chr10:63120466:T:C	1.19821e-33	5.0983	-1.06993e-09	1.29329e-06	-1.55103	-1.06993e-09
63120705	chr10:63120705:T:C	6.67562e-36	-6.21526e-10	-0.0918208	2.1936e-06	-6.21526e-10	-1.02267
63121622	chr10:63121622:T:C	4.48253e-31	12.7655	-1.74265	1.11747e-07	-2.18599	-1.81375
63121894	chr10:63121894:T:C	2.89897e-36	-6.21526e-10	-0.925926	1.26886e-06	-6.21526e-10	-1.57011
63121935	chr10:63121935:C:T	1.84879e-36	-6.21526e-10	-1.37575	9.23746e-07	-6.21526e-10	-1.88754
63122224	chr10:63122224:A:G	1.42897e-36	-6.21526e-10	-1.63333	9.28288e-07	-6.21526e-10	-1.88263
63122540	chr10:63122540:C:G	3.31803e-19	26.546	11.807	2.29505e-07	-1.41296	-1.86709
63123032	chr10:63123032:G:A	2.55073e-36	-6.21526e-10	-1.0539	1.17991e-06	-6.21526e-10	-1.64278
63123267	chr10:63123267:C:T	3.45325e-30	-6.21526e-10	13.0645	9.51323e-07	-6.21526e-10	-1.85812
63123408	chr10:63123408:G:A	1.10681e-36	-6.21526e-10	-1.8888	1.2526e-06	-6.21526e-10	-1.583
63124945	chr10:63124945:G:A	1.87028e-36	-6.21526e-10	-1.36419	1.08552e-06	-6.21526e-10	-1.72616
63124977	chr10:63124977:C:T	1.1755e-37	-2.37491	-1.75626	7.42255e-06	2.08548	-1.88918
63125057	chr10:63125057:C:G	1.30398e-36	-1.72486	-1.06993e-09	7.9227e-06	0.261511	-1.06993e-09
63125265	chr10:63125265:T:C	2.9188e-36	-6.21526e-10	-0.919109	1.51084e-06	-6.21526e-10	-1.39556
63126195	chr10:63126195:G:A	3.29838e-35	1.50573	-1.06993e-09	5.84368e-07	-2.34544	-1.06993e-09
63126343	chr10:63126343:A:G	7.40755e-37	-0.77049	-1.51988	3.44161e-06	1.31573	-1.88801
63126478	chr10:63126478:A:C	1.31521e-36	-6.21526e-10	-1.71629	1.1335e-06	-6.21526e-10	-1.68291
63127299	chr10:63127299:A:G	1.79078e-29	-6.21526e-10	14.7105	9.83308e-07	-6.21526e-10	-1.82505
63127673	chr10:63127673:C:T	2.02697e-36	-6.21526e-10	-1.28374	9.24295e-07	-6.21526e-10	-1.88694
63127712	chr10:63127712:G:A	1.67508e-29	-6.21526e-10	14.6437	9.80493e-07	-6.21526e-10	-1.82792
63128096	chr10:63128096:C:T	8.92692e-16	29.7153	16.5352	2.42539e-07	-1.33648	-1.88834
63128127	chr10:63128127:C:T	1.15467e-29	-6.21526e-10	14.2716	9.63251e-07	-6.21526e-10	-1.84566
63128294	chr10:63128294:C:T	3.19826e-35	-1.17831	2.65322	1.42291e-07	-2.32148	-1.43662
63128295	chr10:63128295:G:A	3.10968e-35	1.44682	-1.06993e-09	5.80011e-07	-2.35293	-1.06993e-09
63128733	chr10:63128733:C:T	6.42728e-31	13.1078	-1.72456	1.13966e-07	-2.15404	-1.82604
63128768	chr10:63128768:C:A	3.49847e-35	1.56463	-1.06993e-09	5.89021e-07	-2.33751	-1.06993e-09
63128862	chr10:63128862:G:A	5.30275e-35	3.84222	-1.86169	1.79967e-07	-2.4094	-1.1138
63128985	chr10:63128985:C:A	4.54774e-31	12.8376	-1.80035	1.17836e-07	-2.18831	-1.75837
63129479	chr10:63129479:G:A	6.0106e-36	-0.196758	-1.06993e-09	6.52561e-07	-2.23507	-1.06993e-09
63129514	chr10:63129514:A:T	1.4657e-35	-6.21526e-10	0.694633	2.10054e-06	-6.21526e-10	-1.06603
63130337	chr10:63130337:A:G	1.61534e-29	-6.21526e-10	14.6074	9.77127e-07	-6.21526e-10	-1.83136
63130405	chr10:63130405:C:T	1.6764e-29	-6.21526e-10	14.6445	9.80016e-07	-6.21526e-10	-1.82841
63130431	chr10:63130431:G:C	1.14207e-35	-6.21526e-10	0.445147	1.05006e-06	-6.21526e-10	-1.75937
63130871	chr10:63130871:A:G	3.77481e-35	-6.21526e-10	1.64065	4.15782e-06	-6.21526e-10	-0.383229
63131240	chr10:63131240:C:T	1.10761e-36	-6.21526e-10	-1.88807	3.76711e-06	-6.21526e-10	-0.481913
63131873	chr10:63131873:G:A	3.75808e-35	-6.21526e-10	1.63621	4.14578e-06	-6.21526e-10	-0.38613
63132069	chr10:63132069:G:C	2.67498e-34	-6.21526e-10	3.59883	6.4865e-06	-6.21526e-10	0.0615024
63132292	chr10:63132292:G:T	1.28236e-36	-0.143769	-1.59781	2.21716e-06	0.873467	-1.88546
63132407	chr10:63132407:A:C	1.47315e-29	-6.21526e-10	14.5152	9.7369e-07	-6.21526e-10	-1.83488
63132562	chr10:63132562:G:A	3.57256e-35	1.58558	-1.06993e-09	5.87757e-07	-2.33966	-1.06993e-09
63132782	chr10:63132782:T:G	4.33745e-36	-6.21526e-10	-0.522996	1.81334e-05	-6.21526e-10	1.08953
63132915	chr10:63132915:G:C	3.82347e-35	-6.21526e-10	1.65346	9.83605e-06	-6.21526e-10	0.477834
63133100	chr10:63133100:A:C	1.20352e-36	-6.21526e-10	-1.80503	9.24248e-07	-6.21526e-10	-1.887
63133673	chr10:63133673:T:C	1.97227e-24	13.2749	13.045	7.92843e-06	1.7063	-1.44406
63134287	chr10:63134287:T:G	1.03688e-30	13.6017	-1.74024	1.22146e-07	-2.09725	-1.81351
63134299	chr10:63134299:A:G	1.5322e-29	-6.21526e-10	14.5545	9.68565e-07	-6.21526e-10	-1.84016
63135239	chr10:63135239:T:A	6.23199e-35	-6.21526e-10	2.142	1.59571e-06	-6.21526e-10	-1.3409
63135245	chr10:63135245:A:G	1.13903e-36	-6.21526e-10	-1.8601	9.7807e-07	-6.21526e-10	-1.83039
63135250	chr10:63135250:A:G	1.44271e-36	-0.0823712	-1.54139	2.0324e-06	0.790354	-1.88936
63136072	chr10:63136072:A:G	4.01292e-35	1.70182	-1.06993e-09	5.91944e-07	-2.33256	-1.06993e-09
63136195	chr10:63136195:C:T	8.2068e-37	-2.1879	-1.06993e-09	1.02181e-05	0.515936	-1.06993e-09
63136225	chr10:63136225:C:T	4.07445e-36	-6.21526e-10	-0.585547	1.92651e-06	-6.21526e-10	-1.15251
63136556	chr10:63136556:G:A	2.04041e-36	-6.21526e-10	-1.27713	1.03972e-06	-6.21526e-10	-1.76927
63136717	chr10:63136717:T:A	1.27367e-36	-0.0922934	-1.65609	2.08367e-06	0.8004	-1.87449
63137098	chr10:63137098:A:G	4.32063e-35	-6.21526e-10	1.7757	4.5492e-06	-6.21526e-10	-0.29327
63137150	chr10:63137150:C:G	5.55321e-31	13.0592	-1.82223	1.23949e-07	-2.17148	-1.72463
63137462	chr10:63137462:G:A	4.07527e-35	-6.21526e-10	1.71724	4.37736e-06	-6.21526e-10	-0.331775
63137568	chr10:63137568:TTTG:T	2.87931e-36	-6.21526e-10	-0.932731	1.013e-06	-6.21526e-10	-1.7953
63137673	chr10:63137673:T:C	5.36582e-34	0.754705	3.54023	1.08396e-07	-2.2541	-1.77608
63137839	chr10:63137839:A:G	2.38013e-36	-1.12313	-1.06993e-09	7.0835e-07	-2.15304	-1.06993e-09
63138307	chr10:63138307:C:T	4.14671e-36	-6.21526e-10	-0.567967	1.95102e-06	-6.21526e-10	-1.13987
63138385	chr10:63138385:G:A	1.21184e-36	-6.21526e-10	-1.79814	1.55613e-06	-6.21526e-10	-1.36602
63138734	chr10:63138734:ACT:A	1.08321e-29	-6.21526e-10	14.2077	9.40592e-07	-6.21526e-10	-1.86947
63139096	chr10:63139096:G:A	3.7117e-36	-6.21526e-10	-0.678793	1.43658e-05	-6.21526e-10	0.856628
63139755	chr10:63139755:A:T	1.28126e-36	-1.74244	-1.06993e-09	7.67453e-06	0.229687	-1.06993e-09
63139858	chr10:63139858:T:C	4.14189e-35	-6.21526e-10	1.73346	4.44164e-06	-6.21526e-10	-0.317196
63140043	chr10:63140043:TAGG:T	3.45295e-35	1.55153	-1.06993e-09	5.80932e-07	-2.35134	-1.06993e-09
63140133	chr10:63140133:C:G	3.48276e-36	1.12531	-1.86777	8.74591e-07	-1.82776	-0.114459
63140144	chr10:63140144:AAAAC:A	2.03333e-36	-6.21526e-10	-1.28061	9.21843e-07	-6.21526e-10	-1.8896
63140499	chr10:63140499:C:T	3.82067e-35	1.65273	-1.06993e-09	5.88446e-07	-2.33849	-1.06993e-09
63140996	chr10:63140996:G:T	3.83108e-35	1.65545	-1.06993e-09	5.88606e-07	-2.33822	-1.06993e-09
63141463	chr10:63141463:A:T	3.80891e-35	1.64965	-1.06993e-09	5.88122e-07	-2.33904	-1.06993e-09
63142420	chr10:63142420:C:T	3.00665e-36	-6.21526e-10	-0.889456	1.02676e-06	-6.21526e-10	-1.78181
63142426	chr10:63142426:C:T	4.28263e-36	-6.21526e-10	-0.535715	2.04648e-06	-6.21526e-10	-1.0921
63143173	chr10:63143173:C:G	6.66665e-37	-2.39575	-1.06993e-09	9.26834e-07	-1.8842	-1.06993e-09
63143183	chr10:63143183:G:A	6.49908e-31	13.2154	-1.82113	1.26344e-07	-2.15312	-1.72384
63143444	chr10:63143444:G:A	4.17476e-35	1.74136	-1.06993e-09	5.95629e-07	-2.32636	-1.06993e-09
63144054	chr10:63144054:A:G	4.33571e-35	0.166633	1.61256	4.00153e-06	0.544347	-0.96589
63144068	chr10:63144068:T:G	1.35444e-34	-6.21526e-10	2.91828	6.32866e-06	-6.21526e-10	0.0368686
63144311	chr10:63144311:A:G	3.52615e-12	38.5988	15.9332	1.3179e-07	-1.95452	-1.88024
63144843	chr10:63144843:T:C	9.03069e-33	3.41666	3.70145	1.04526e-06	-0.521491	-1.24246
63144912	chr10:63144912:C:T	4.14961e-36	-6.21526e-10	-0.567268	1.95402e-06	-6.21526e-10	-1.13833
63145267	chr10:63145267:T:G	4.55351e-35	-6.21526e-10	1.8282	4.72181e-06	-6.21526e-10	-0.256029
63145458	chr10:63145458:C:T	3.5633e-36	1.14339	-1.86299	8.84679e-07	-1.81991	-0.110845
63145564	chr10:63145564:T:A	1.26874e-36	-0.126272	-1.62599	2.15615e-06	0.84115	-1.88105
63145872	chr10:63145872:A:C	2.55487e-36	-6.21526e-10	-1.05228	9.8415e-07	-6.21526e-10	-1.8242
63147384	chr10:63147384:G:A	3.17243e-36	-6.21526e-10	-0.835786	9.37607e-07	-6.21526e-10	-1.87265
63147577	chr10:63147577:G:A	3.76256e-35	1.6374	-1.06993e-09	5.82702e-07	-2.3483	-1.06993e-09
63147591	chr10:63147591:C:T	2.18337e-31	12.0921	-1.78855	1.08353e-07	-2.26206	-1.76853
63147821	chr10:63147821:TGCTGTAGG:T	2.30358e-11	39.7626	16.6462	1.15585e-07	-2.0763	-1.88967
63148404	chr10:63148404:G:T	2.74245e-36	-6.21526e-10	-0.981431	1.22337e-06	-6.21526e-10	-1.60661
63148891	chr10:63148891:T:G	2.62292e-34	-6.21526e-10	3.57918	8.44148e-06	-6.21526e-10	0.324937
63148929	chr10:63148929:C:T	7.15668e-31	13.3157	-1.82498	1.28876e-07	-2.13992	-1.7172
63149248	chr10:63149248:C:A	3.25444e-36	-6.21526e-10	-0.810261	1.35821e-06	-6.21526e-10	-1.50205
63149257	chr10:63149257:C:T	1.9357e-36	-6.21526e-10	-1.32981	9.61442e-07	-6.21526e-10	-1.84754
63149315	chr10:63149315:T:C	1.80063e-36	-6.21526e-10	-1.40215	1.02635e-06	-6.21526e-10	-1.78221
63149634	chr10:63149634:A:G	1.12017e-36	-6.21526e-10	-1.8768	1.19149e-06	-6.21526e-10	-1.63302
63150086	chr10:63150086:T:C	3.09045e-35	-6.21526e-10	1.44062	3.67433e-06	-6.21526e-10	-0.50685
63150252	chr10:63150252:G:A	1.43192e-34	-6.21526e-10	2.97391	6.55902e-06	-6.21526e-10	0.0726214
63150467	chr10:63150467:G:C	1.47229e-29	-6.21526e-10	14.5146	9.66321e-07	-6.21526e-10	-1.84248
63150520	chr10:63150520:G:A	3.51655e-36	-6.21526e-10	-0.732801	1.32012e-06	-6.21526e-10	-1.5305
63150628	chr10:63150628:A:G	7.49173e-31	-6.21526e-10	11.5364	5.9804e-06	-6.21526e-10	-0.0197322
63150965	chr10:63150965:G:T	1.75132e-36	-6.21526e-10	-1.42991	9.93468e-07	-6.21526e-10	-1.81477
63151483	chr10:63151483:A:AT	4.14469e-36	-6.21526e-10	-0.568455	1.95233e-06	-6.21526e-10	-1.1392
63151893	chr10:63151893:A:G	4.5237e-35	-6.21526e-10	1.82163	1.86464e-06	-6.21526e-10	-1.18515
63152110	chr10:63152110:TGAA:T	4.2791e-36	-6.21526e-10	-0.536539	1.51635e-06	-6.21526e-10	-1.39191
63152337	chr10:63152337:C:T	7.19507e-35	2.2857	-1.06993e-09	5.96718e-07	-2.32453	-1.06993e-09
63153418	chr10:63153418:G:C	4.14038e-36	-6.21526e-10	-0.569494	1.95065e-06	-6.21526e-10	-1.14006
63153506	chr10:63153506:A:G	4.913e-36	-6.21526e-10	-0.398397	1.51278e-06	-6.21526e-10	-1.39427
63153979	chr10:63153979:G:A	1.11222e-36	-6.21526e-10	-1.88392	1.06019e-06	-6.21526e-10	-1.74977
63154433	chr10:63154433:T:C	3.344e-35	1.51947	-1.06993e-09	5.7872e-07	-2.35516	-1.06993e-09
63154707	chr10:63154707:A:G	8.4087e-31	13.4729	-1.82101	1.30615e-07	-2.11624	-1.72748
63155386	chr10:63155386:A:G	6.08616e-36	-6.21526e-10	-0.184265	9.88315e-07	-6.21526e-10	-1.81997
63155751	chr10:63155751:A:G	3.26533e-35	1.49566	-1.06993e-09	5.77101e-07	-2.35796	-1.06993e-09
63155833	chr10:63155833:AGT:A	1.08805e-36	-1.90589	-1.06993e-09	5.48198e-07	-2.40934	-1.06993e-09
63156709	chr10:63156709:T:G	1.27431e-30	0.419124	11.6485	5.05956e-06	0.940912	-1.12785
63156891	chr10:63156891:C:A	3.37553e-36	1.08664	-1.86036	8.01605e-07	-1.83641	-0.192948
63157112	chr10:63157112:G:C	3.83399e-36	-6.21526e-10	-0.646376	1.5079e-05	-6.21526e-10	0.905083
63157459	chr10:63157459:T:A	3.72925e-35	-6.21526e-10	1.62851	4.14856e-06	-6.21526e-10	-0.385459
63157683	chr10:63157683:G:A	1.12228e-36	-6.21526e-10	-1.87492	1.55101e-06	-6.21526e-10	-1.36931
63157764	chr10:63157764:C:T	7.1438e-36	-0.0240373	-1.06993e-09	8.10571e-07	-2.01824	-1.06993e-09
63157904	chr10:63157904:G:A	2.3448e-36	-6.21526e-10	-1.13808	9.26733e-07	-6.21526e-10	-1.88431
63158014	chr10:63158014:T:A	2.45164e-37	-1.92168	-1.47443	9.27195e-08	-2.36802	-1.81838
63158105	chr10:63158105:T:C	3.88282e-28	3.60816	14.1788	5.50528e-07	-0.558629	-1.84647
63158919	chr10:63158919:T:C	1.21805e-36	-0.248696	-1.54433	2.20192e-06	0.870722	-1.88961
63159121	chr10:63159121:C:T	2.60557e-36	-6.21526e-10	-1.03263	1.3777e-06	-6.21526e-10	-1.4878
63159294	chr10:63159294:C:T	3.21783e-36	-6.21526e-10	-0.821576	1.62016e-06	-6.21526e-10	-1.3257
63159313	chr10:63159313:C:T	3.08507e-36	-6.21526e-10	-0.863709	9.34089e-07	-6.21526e-10	-1.8764
63159562	chr10:63159562:G:A	6.61738e-36	-1.33926	1.23868	8.79324e-08	-2.37986	-1.85955
63159620	chr10:63159620:A:C	1.72472e-36	-6.21526e-10	-1.44522	9.83887e-07	-6.21526e-10	-1.82446
63159683	chr10:63159683:G:A	3.31821e-36	-6.21526e-10	-0.790855	1.66729e-06	-6.21526e-10	-1.29702
63159751	chr10:63159751:T:C	1.47089e-36	-0.0276636	-1.57675	1.91392e-06	0.728517	-1.88758
63159964	chr10:63159964:C:G	2.33063e-36	-6.21526e-10	-1.14414	9.57614e-07	-6.21526e-10	-1.85153
63160218	chr10:63160218:T:C	3.95849e-36	-6.21526e-10	-0.614421	1.52383e-05	-6.21526e-10	0.915593
63160444	chr10:63160444:A:G	1.33286e-36	-6.21526e-10	-1.70295	9.58581e-07	-6.21526e-10	-1.85052
63160602	chr10:63160602:C:T	1.11815e-36	-6.21526e-10	-1.87861	1.05678e-06	-6.21526e-10	-1.753
63160828	chr10:63160828:G:A	3.79782e-32	10.4399	-1.88538	4.35283e-07	-2.0279	-0.612077
63160878	chr10:63160878:T:G	3.28988e-36	-6.21526e-10	-0.799431	1.65135e-06	-6.21526e-10	-1.30663
63160938	chr10:63160938:G:A	4.71373e-34	4.16537	-1.06993e-09	1.1515e-06	-1.66715	-1.06993e-09
63161285	chr10:63161285:A:C	3.84211e-36	-6.21526e-10	-0.644259	1.38531e-06	-6.21526e-10	-1.48229
63161357	chr10:63161357:G:T	2.14762e-34	-6.21526e-10	3.37925	7.39426e-06	-6.21526e-10	0.192484
63162262	chr10:63162262:G:A	2.27745e-34	-6.21526e-10	3.43794	7.66571e-06	-6.21526e-10	0.228537
63162356	chr10:63162356:G:A	3.21539e-36	-6.21526e-10	-0.822333	1.63414e-06	-6.21526e-10	-1.31711
63162938	chr10:63162938:G:T	1.39486e-36	-1.65748	-1.06993e-09	6.94827e-07	-2.17231	-1.06993e-09
63162939	chr10:63162939:A:G	1.96879e-36	-1.31286	-1.06993e-09	5.54226e-07	-2.3984	-1.06993e-09
63163144	chr10:63163144:A:T	2.91196e-35	-6.21526e-10	1.38113	3.29634e-06	-6.21526e-10	-0.615409
63163250	chr10:63163250:G:C	3.2068e-36	-6.21526e-10	-0.82501	1.63093e-06	-6.21526e-10	-1.31907
63163298	chr10:63163298:C:T	2.10985e-36	-6.21526e-10	-1.24367	1.02189e-06	-6.21526e-10	-1.78657
63163467	chr10:63163467:A:G	2.75997e-35	1.32752	-1.06993e-09	5.66297e-07	-2.37686	-1.06993e-09
63163536	chr10:63163536:G:A	1.21177e-36	-6.21526e-10	-1.7982	9.23773e-07	-6.21526e-10	-1.88751
63163593	chr10:63163593:C:T	9.41528e-36	-1.42366	1.67571	8.42739e-08	-2.39466	-1.88725
63164457	chr10:63164457:T:C	1.76931e-36	0.210933	-1.63063	1.51858e-06	0.488522	-1.87897
63164858	chr10:63164858:C:T	6.39417e-31	13.2275	-1.84949	1.32099e-07	-2.16102	-1.67141
63165532	chr10:63165532:A:C	2.52116e-34	-6.21526e-10	3.53961	8.19094e-06	-6.21526e-10	0.294808
63165640	chr10:63165640:G:A	1.13065e-36	-1.86749	-1.06993e-09	5.81627e-07	-2.35015	-1.06993e-09
63165897	chr10:63165897:G:A	8.11803e-31	13.4887	-1.87199	1.51974e-07	-2.16678	-1.52549
63166128	chr10:63166128:A:G	2.58061e-36	-6.21526e-10	-1.04226	1.18665e-06	-6.21526e-10	-1.63708
63166344	chr10:63166344:T:C	1.25188e-36	-6.21526e-10	-1.76564	9.73022e-07	-6.21526e-10	-1.83557
63166466	chr10:63166466:T:C	5.58632e-37	-0.684273	-1.88827	2.82725e-07	-2.31848	-0.753024
63166549	chr10:63166549:A:AAAATT	1.29179e-34	-6.21526e-10	2.87092	2.88536e-05	-6.21526e-10	1.55402
63166722	chr10:63166722:C:T	1.70963e-36	0.204472	-1.65848	1.53539e-06	0.494802	-1.87424
63166776	chr10:63166776:C:A	4.78246e-31	12.918	-1.83045	1.22575e-07	-2.19862	-1.70863
63168213	chr10:63168213:AAAT:A	3.21058e-36	-6.21526e-10	-0.823829	1.64163e-06	-6.21526e-10	-1.31253
63168406	chr10:63168406:G:A	3.94231e-36	-6.21526e-10	-0.618516	1.87352e-06	-6.21526e-10	-1.1804
63169108	chr10:63169108:T:C	3.73223e-36	-6.21526e-10	-0.673277	1.46519e-05	-6.21526e-10	0.876347
63170316	chr10:63170316:G:A	1.92246e-36	-6.21526e-10	-1.33667	1.07476e-06	-6.21526e-10	-1.73612
63170365	chr10:63170365:G:T	3.22065e-36	-6.21526e-10	-0.820699	1.6362e-06	-6.21526e-10	-1.31585
63170391	chr10:63170391:A:C	7.16896e-36	-0.0205216	-1.06993e-09	5.72146e-07	-2.36658	-1.06993e-09
63171287	chr10:63171287:GA:G	1.25426e-29	-6.21526e-10	14.3544	9.36241e-07	-6.21526e-10	-1.8741
63171314	chr10:63171314:C:T	1.10924e-36	-6.21526e-10	-1.8866	1.19169e-06	-6.21526e-10	-1.63285
63171336	chr10:63171336:G:T	4.10974e-36	-6.21526e-10	-0.576923	1.67584e-05	-6.21526e-10	1.01068
63171481	chr10:63171481:C:T	2.37875e-34	-6.21526e-10	3.48146	7.89715e-06	-6.21526e-10	0.258282
63171602	chr10:63171602:G:A	2.9415e-36	-6.21526e-10	-0.911364	1.53175e-06	-6.21526e-10	-1.38181
63171760	chr10:63171760:A:G	4.01979e-36	-6.21526e-10	-0.599052	1.62585e-05	-6.21526e-10	0.980398
63172039	chr10:63172039:A:T	2.43661e-34	-6.21526e-10	3.50549	8.01815e-06	-6.21526e-10	0.273488
63172547	chr10:63172547:C:G	1.02211e-36	-0.134017	-1.8344	1.57042e-07	-2.13192	-1.52755
63173017	chr10:63173017:G:C	7.89221e-31	13.425	-1.83649	1.31459e-07	-2.13314	-1.70414
63173019	chr10:63173019:C:G	4.32126e-32	3.67043	5.01317	7.32342e-07	-0.624263	-1.49546
63173255	chr10:63173255:A:G	7.26179e-36	-6.21526e-10	-0.00765556	1.81111e-06	-6.21526e-10	-1.21428
63173477	chr10:63173477:T:A	3.22065e-36	-6.21526e-10	-0.820699	1.6362e-06	-6.21526e-10	-1.31585
63173749	chr10:63173749:T:A	3.23837e-36	-6.21526e-10	-0.815213	1.64147e-06	-6.21526e-10	-1.31263
63173767	chr10:63173767:G:A	3.43577e-35	-6.21526e-10	1.54654	1.28877e-06	-6.21526e-10	-1.55453
63173817	chr10:63173817:A:G	7.09007e-35	-6.21526e-10	2.271	5.9779e-06	-6.21526e-10	-0.0201511
63174123	chr10:63174123:A:G	1.54613e-36	-6.21526e-10	-1.55452	2.30186e-06	-6.21526e-10	-0.974503
63174562	chr10:63174562:G:A	2.76466e-36	-6.21526e-10	-0.973365	1.46321e-06	-6.21526e-10	-1.42758
63174571	chr10:63174571:T:C	6.65756e-31	5.70306	5.71533	3.44247e-07	-1.2629	-1.61172
63175090	chr10:63175090:G:T	1.58663e-36	-6.21526e-10	-1.52867	9.8394e-07	-6.21526e-10	-1.82441
63175716	chr10:63175716:T:C	3.45519e-35	-6.21526e-10	1.55218	8.86054e-06	-6.21526e-10	0.373387
63176284	chr10:63176284:A:G	3.20718e-36	-6.21526e-10	-0.824889	1.63117e-06	-6.21526e-10	-1.31892
63176601	chr10:63176601:G:A	5.2472e-17	45.0114	-1.59491	4.0868e-07	-1.96088	-0.742166
63176970	chr10:63176970:T:C	4.08977e-36	-6.21526e-10	-0.581794	1.6713e-05	-6.21526e-10	1.00797
63177330	chr10:63177330:ATATC:A	3.22065e-36	-6.21526e-10	-0.820699	1.6362e-06	-6.21526e-10	-1.31585
63177554	chr10:63177554:G:A	5.13741e-31	12.9994	-1.8402	1.26455e-07	-2.18998	-1.68611
63177741	chr10:63177741:G:C	9.12416e-37	-2.08194	-1.06993e-09	7.49455e-06	0.205955	-1.06993e-09
63178311	chr10:63178311:A:T	2.01363e-36	-6.21526e-10	-1.29034	9.23711e-07	-6.21526e-10	-1.88758
63178328	chr10:63178328:T:C	2.2712e-36	-6.21526e-10	-1.16998	1.18189e-06	-6.21526e-10	-1.64111
63178609	chr10:63178609:C:T	3.90018e-35	-6.21526e-10	1.67333	4.25324e-06	-6.21526e-10	-0.36054
63178640	chr10:63178640:G:A	2.94791e-35	1.3934	-1.06993e-09	5.69318e-07	-2.37154	-1.06993e-09
63178912	chr10:63178912:T:G	2.50367e-35	1.23006	-1.06993e-09	5.60755e-07	-2.38669	-1.06993e-09
63178958	chr10:63178958:G:A	1.30382e-36	-6.21526e-10	-1.72499	9.52053e-07	-6.21526e-10	-1.85736
63179261	chr10:63179261:T:C	2.83297e-35	1.35363	-1.06993e-09	5.66519e-07	-2.37647	-1.06993e-09
63179703	chr10:63179703:G:C	1.98078e-36	-6.21526e-10	-1.30679	1.02809e-06	-6.21526e-10	-1.78051
63180356	chr10:63180356:T:C	3.02241e-36	-6.21526e-10	-0.884229	1.55947e-06	-6.21526e-10	-1.36388
63180529	chr10:63180529:A:G	2.25194e-36	0.319016	-1.49751	1.34198e-06	0.375618	-1.88969
63180895	chr10:63180895:A:G	3.06591e-34	-6.21526e-10	3.73523	9.25378e-06	-6.21526e-10	0.416812
63180930	chr10:63180930:G:A	7.36504e-37	-0.414514	-1.88161	3.28865e-07	-2.28041	-0.639919
63181187	chr10:63181187:G:A	2.30499e-34	-6.21526e-10	3.44997	7.72073e-06	-6.21526e-10	0.235688
63181485	chr10:63181485:T:C	2.85336e-34	-6.21526e-10	3.66338	8.82679e-06	-6.21526e-10	0.369571
63181509	chr10:63181509:A:T	5.28985e-35	-6.21526e-10	1.97809	5.23154e-06	-6.21526e-10	-0.153514
63181648	chr10:63181648:C:T	3.53324e-36	-6.21526e-10	-0.728067	1.32448e-06	-6.21526e-10	-1.5272
63181756	chr10:63181756:G:A	2.18783e-34	-6.21526e-10	3.3978	7.47005e-06	-6.21526e-10	0.202682
63181904	chr10:63181904:A:T	1.75793e-35	-6.21526e-10	0.87644	4.23698e-06	-6.21526e-10	-0.364369
63182104	chr10:63182104:C:A	4.09981e-36	-6.21526e-10	-0.579342	1.67275e-05	-6.21526e-10	1.00883
63182225	chr10:63182225:G:A	6.31945e-37	-0.612815	-1.83642	4.39343e-07	-2.32612	-0.304572
63182351	chr10:63182351:T:C	4.7792e-31	12.9527	-1.86576	1.33904e-07	-2.19505	-1.62381
63182880	chr10:63182880:AGATG:A	4.74257e-31	12.9633	-1.88409	1.46444e-07	-2.19281	-1.53652
63183050	chr10:63183050:A:G	5.89972e-32	4.14222	4.85274	6.22994e-07	-0.836017	-1.44542
63183636	chr10:63183636:C:A	1.56925e-36	-6.21526e-10	-1.53969	9.52469e-07	-6.21526e-10	-1.85692
63184317	chr10:63184317:T:A	8.98612e-37	-2.09719	-1.06993e-09	6.17688e-07	-2.28999	-1.06993e-09
63184557	chr10:63184557:TA:AA	6.42238e-34	0.823252	3.65143	2.36036e-06	0.146622	-1.09603
63184584	chr10:63184584:G:A	4.27756e-36	-6.21526e-10	-0.536899	2.00071e-06	-6.21526e-10	-1.11472
63185122	chr10:63185122:A:G	4.0603e-36	-6.21526e-10	-0.589025	1.65269e-05	-6.21526e-10	0.996771
63185223	chr10:63185223:T:C	1.2401e-35	-6.21526e-10	0.527499	3.75744e-06	-6.21526e-10	-0.484484
63185230	chr10:63185230:C:T	2.53684e-36	-6.21526e-10	-1.05936	9.70045e-07	-6.21526e-10	-1.83863
63185604	chr10:63185604:G:A	4.91406e-28	4.17399	13.8485	4.27792e-07	-0.791803	-1.86554
63185792	chr10:63185792:TTACTTATG:T	2.2906e-34	-6.21526e-10	3.4437	7.6806e-06	-6.21526e-10	0.230477
63186420	chr10:63186420:T:C	3.89299e-36	-6.21526e-10	-0.631104	1.56206e-05	-6.21526e-10	0.940368
63186488	chr10:63186488:G:T	2.04671e-34	-6.21526e-10	3.33112	7.15946e-06	-6.21526e-10	0.160215
63186741	chr10:63186741:A:T	3.9556e-36	-6.21526e-10	-0.615149	1.87824e-06	-6.21526e-10	-1.17789
63187234	chr10:63187234:C:T	6.75819e-37	-0.546784	-1.83533	4.45999e-07	-2.31197	-0.30369
63188885	chr10:63188885:A:G	2.90952e-35	1.38029	-1.06993e-09	5.67354e-07	-2.37499	-1.06993e-09
63188924	chr10:63188924:T:C	7.68645e-10	47.9955	11.9209	1.85518e-07	-1.77154	-1.72129
63189561	chr10:63189561:T:G	2.67352e-35	1.2957	-1.06993e-09	5.63629e-07	-2.38158	-1.06993e-09
63189662	chr10:63189662:T:C	2.7226e-35	1.31389	-1.06993e-09	5.64549e-07	-2.37995	-1.06993e-09
63189929	chr10:63189929:T:C	4.1095e-35	-6.21526e-10	1.72561	4.424e-06	-6.21526e-10	-0.321177
63190254	chr10:63190254:G:C	2.47194e-36	-1.08528	-1.06993e-09	5.48481e-07	-2.40882	-1.06993e-09
63190337	chr10:63190337:G:A	4.32386e-36	-6.21526e-10	-0.526133	9.40788e-07	-6.21526e-10	-1.86926
63190350	chr10:63190350:C:T	1.96757e-35	0.989101	-1.06993e-09	5.52097e-07	-2.40225	-1.06993e-09
63190655	chr10:63190655:G:A	3.48505e-35	1.56078	-1.06993e-09	5.8392e-07	-2.34621	-1.06993e-09
63191707	chr10:63191707:G:A	9.2687e-30	-6.21526e-10	14.0519	9.28125e-07	-6.21526e-10	-1.88281
63191821	chr10:63191821:C:A	2.78444e-37	-1.80493	-1.46389	8.85565e-08	-2.40662	-1.82571
63191909	chr10:63191909:T:TG	4.51613e-35	-6.21526e-10	1.81996	4.69891e-06	-6.21526e-10	-0.26089
63192394	chr10:63192394:G:A	4.0796e-36	-6.21526e-10	-0.584284	1.93277e-06	-6.21526e-10	-1.14927
63192577	chr10:63192577:C:A	6.98063e-35	1.05859	1.19685	1.80152e-07	-2.1995	-1.32267
63193551	chr10:63193551:G:A	4.51962e-35	-6.21526e-10	1.82073	4.68518e-06	-6.21526e-10	-0.263815
63194199	chr10:63194199:C:G	7.1302e-31	13.334	-1.847	1.33844e-07	-2.14694	-1.67237
63194770	chr10:63194770:C:T	3.91418e-36	-6.21526e-10	-0.625676	1.5614e-05	-6.21526e-10	0.939945
63195287	chr10:63195287:C:G	7.66668e-32	3.77347	5.48347	6.47077e-07	-0.653493	-1.59002
63195335	chr10:63195335:T:C	9.85171e-35	-6.21526e-10	2.59995	5.19265e-06	-6.21526e-10	-0.160976
63195756	chr10:63195756:G:A	3.22195e-36	-6.21526e-10	-0.820294	1.65161e-06	-6.21526e-10	-1.30647
63196238	chr10:63196238:C:T	2.32533e-36	-6.21526e-10	-1.14642	1.04632e-06	-6.21526e-10	-1.76294
63196406	chr10:63196406:A:G	7.55852e-36	-6.21526e-10	0.0323935	1.58587e-06	-6.21526e-10	-1.34709
63196847	chr10:63196847:A:T	1.91666e-36	0.168285	-1.50798	1.572e-06	0.533957	-1.88983
63196855	chr10:63196855:G:A	6.83556e-31	13.2836	-1.83883	1.29653e-07	-2.15688	-1.69424
63197078	chr10:63197078:A:C	1.79379e-36	-1.40595	-1.06993e-09	8.39349e-07	-1.98335	-1.06993e-09
63198873	chr10:63198873:ACACT:A	2.2559e-36	-6.21526e-10	-1.17673	9.867e-07	-6.21526e-10	-1.82161
63199231	chr10:63199231:G:A	6.10829e-35	2.12195	-1.06993e-09	1.26791e-06	-1.57085	-1.06993e-09
63199483	chr10:63199483:C:T	2.87849e-35	1.36957	-1.06993e-09	5.67347e-07	-2.375	-1.06993e-09
63199749	chr10:63199749:T:C	4.71499e-35	-6.21526e-10	1.86305	4.81885e-06	-6.21526e-10	-0.235686
63200020	chr10:63200020:A:G	4.71499e-35	-6.21526e-10	1.86305	4.81885e-06	-6.21526e-10	-0.235686
63200307	chr10:63200307:T:G	2.02435e-36	-6.21526e-10	-1.28503	9.21831e-07	-6.21526e-10	-1.88961
63200776	chr10:63200776:G:A	1.02676e-29	-6.21526e-10	14.1542	9.30907e-07	-6.21526e-10	-1.87982
63200957	chr10:63200957:C:T	5.80629e-35	0.538816	1.53243	2.68631e-06	0.194612	-1.01466
63200995	chr10:63200995:A:C	2.15531e-36	-1.22235	-1.06993e-09	7.48627e-07	-2.09774	-1.06993e-09
63201138	chr10:63201138:G:A	4.32246e-35	-6.21526e-10	1.77613	4.54978e-06	-6.21526e-10	-0.293142
63201274	chr10:63201274:AC:A	2.09103e-36	-6.21526e-10	-1.25262	1.05548e-06	-6.21526e-10	-1.75423
63201366	chr10:63201366:T:A	3.22692e-35	-6.21526e-10	1.48383	1.67786e-06	-6.21526e-10	-1.2907
63201508	chr10:63201508:T:C	5.41805e-31	13.0508	-1.83845	1.26423e-07	-2.18525	-1.69109
63201652	chr10:63201652:G:A	7.4933e-12	39.345	15.9408	1.293e-07	-1.98341	-1.87043
63201899	chr10:63201899:C:T	3.80517e-12	38.9587	15.6494	1.36067e-07	-1.94343	-1.8594
63201971	chr10:63201971:T:C	3.27876e-36	-6.21526e-10	-0.802816	1.66305e-06	-6.21526e-10	-1.29957
63201976	chr10:63201976:G:A	4.03304e-36	-6.21526e-10	-0.595762	1.6345e-05	-6.21526e-10	0.985699
63202117	chr10:63202117:G:A	3.89664e-36	-6.21526e-10	-0.630167	1.55123e-05	-6.21526e-10	0.933412
63202125	chr10:63202125:G:A	1.36983e-36	-6.21526e-10	-1.67559	9.43182e-07	-6.21526e-10	-1.86672
63202439	chr10:63202439:T:C	3.03134e-36	-6.21526e-10	-0.881276	1.56518e-06	-6.21526e-10	-1.36022
63202445	chr10:63202445:A:G	1.26271e-36	-6.21526e-10	-1.75702	9.21988e-07	-6.21526e-10	-1.88944
63203689	chr10:63203689:T:C	4.02343e-12	39.1401	15.5238	1.33584e-07	-1.96438	-1.85686
63203748	chr10:63203748:T:C	2.00945e-36	-6.21526e-10	-1.29242	9.23585e-07	-6.21526e-10	-1.88771
63204388	chr10:63204388:C:T	1.64205e-36	0.0774423	-1.57178	1.7437e-06	0.635666	-1.88788
63204505	chr10:63204505:T:A	1.11952e-36	-6.21526e-10	-1.87738	1.13197e-06	-6.21526e-10	-1.68426
63205289	chr10:63205289:A:G	4.82982e-36	-6.21526e-10	-0.415473	1.63873e-06	-6.21526e-10	-1.3143
63206159	chr10:63206159:T:TCAAA	3.29624e-34	-6.21526e-10	3.80767	9.33882e-06	-6.21526e-10	0.42596
63207685	chr10:63207685:A:T	4.71499e-35	-6.21526e-10	1.86305	4.81885e-06	-6.21526e-10	-0.235686
63208190	chr10:63208190:ACTAAAC:A	2.71046e-35	1.30942	-1.06993e-09	5.64298e-07	-2.38039	-1.06993e-09
63208868	chr10:63208868:T:C	1.1095e-36	-6.21526e-10	-1.88637	1.09424e-06	-6.21526e-10	-1.71816
63210129	chr10:63210129:T:TA	3.16825e-34	-6.21526e-10	3.76807	9.11e-06	-6.21526e-10	0.401152
63210688	chr10:63210688:G:A	5.11503e-29	4.18009	11.5799	4.16405e-07	-0.797724	-1.88659
63211008	chr10:63211008:C:G	4.85192e-35	-6.21526e-10	1.89168	5.00221e-06	-6.21526e-10	-0.198341
63211147	chr10:63211147:T:C	2.15969e-36	-6.21526e-10	-1.22032	9.29401e-07	-6.21526e-10	-1.88144
63211168	chr10:63211168:G:A	3.0053e-35	1.41268	-1.06993e-09	5.70606e-07	-2.36928	-1.06993e-09
63211961	chr10:63211961:G:A	2.37513e-36	-6.21526e-10	-1.12523	9.25079e-07	-6.21526e-10	-1.8861
63212221	chr10:63212221:A:G	7.94083e-37	-2.22085	-1.06993e-09	2.74323e-06	-0.799083	-1.06993e-09
63212285	chr10:63212285:A:C	1.10748e-36	-6.21526e-10	-1.8882	1.21371e-06	-6.21526e-10	-1.61454
63213539	chr10:63213539:A:G	3.0231e-36	-6.21526e-10	-0.883998	1.56003e-06	-6.21526e-10	-1.36351
63214218	chr10:63214218:G:A	1.26188e-36	-1.75768	-1.06993e-09	5.54185e-07	-2.39848	-1.06993e-09
63214396	chr10:63214396:T:C	6.72462e-37	-0.523065	-1.86403	3.80456e-07	-2.30529	-0.46932
63214485	chr10:63214485:G:C	4.19622e-36	-6.21526e-10	-0.556098	1.83996e-06	-6.21526e-10	-1.19848
63214620	chr10:63214620:G:C	2.78132e-35	1.33523	-1.06993e-09	5.65621e-07	-2.37805	-1.06993e-09
63214777	chr10:63214777:A:T	1.0139e-29	-6.21526e-10	14.1416	9.29845e-07	-6.21526e-10	-1.88096
63214835	chr10:63214835:TTCA:T	4.20699e-36	-6.21526e-10	-0.553535	1.73569e-05	-6.21526e-10	1.04577
63215561	chr10:63215561:C:T	4.09242e-36	-6.21526e-10	-0.581147	1.66939e-05	-6.21526e-10	1.00682
63215616	chr10:63215616:A:G	3.12935e-34	-6.21526e-10	3.75571	9.11308e-06	-6.21526e-10	0.401491
63215676	chr10:63215676:G:A	2.93827e-35	-6.21526e-10	1.39012	6.89998e-06	-6.21526e-10	0.123298
63216037	chr10:63216037:A:G	8.44902e-37	-0.320691	-1.83813	4.73547e-07	-2.25731	-0.298415
63216055	chr10:63216055:A:C	3.92033e-36	-6.21526e-10	-0.624107	1.88366e-06	-6.21526e-10	-1.175
63216409	chr10:63216409:G:A	2.31978e-36	0.187411	-1.33622	1.61488e-06	0.50787	-1.83683
63216433	chr10:63216433:G:A	5.95133e-31	13.1448	-1.83849	1.28049e-07	-2.17148	-1.69208
63216537	chr10:63216537:C:T	6.25252e-28	4.19552	14.0679	4.25769e-07	-0.799595	-1.86248
63216726	chr10:63216726:AAAAC:A	5.05807e-31	12.9923	-1.84865	1.28628e-07	-2.18829	-1.67077
63217548	chr10:63217548:TAA:T	1.35664e-36	-6.21526e-10	-1.68527	9.34181e-07	-6.21526e-10	-1.87631
63217613	chr10:63217613:G:A	4.25088e-36	-6.21526e-10	-0.543156	1.7623e-05	-6.21526e-10	1.06098
63219224	chr10:63219224:C:T	4.54553e-35	-6.21526e-10	1.82645	4.69698e-06	-6.21526e-10	-0.2613
63219487	chr10:63219487:A:G	9.23638e-28	4.23158	14.422	4.22693e-07	-0.822958	-1.84637
63220190	chr10:63220190:C:A	3.0231e-36	-6.21526e-10	-0.883998	1.56003e-06	-6.21526e-10	-1.36351
63221375	chr10:63221375:TTCTA:T	2.80498e-35	1.3437	-1.06993e-09	5.65994e-07	-2.37739	-1.06993e-09
63221443	chr10:63221443:T:A	1.16103e-36	-6.21526e-10	-1.84098	1.04637e-06	-6.21526e-10	-1.76289
63221980	chr10:63221980:C:T	4.25163e-36	-6.21526e-10	-0.54298	1.77717e-05	-6.21526e-10	1.06939
63222016	chr10:63222016:C:A	9.68041e-36	-6.21526e-10	0.279822	2.10411e-06	-6.21526e-10	-1.06433
63222355	chr10:63222355:T:TC	3.02341e-36	-6.21526e-10	-0.883897	1.56013e-06	-6.21526e-10	-1.36345
63222412	chr10:63222412:G:T	7.65816e-31	13.3844	-1.82596	1.29168e-07	-2.14105	-1.71381
63222855	chr10:63222855:G:A	5.70206e-36	-6.21526e-10	-0.249454	1.56162e-06	-6.21526e-10	-1.3625
63222957	chr10:63222957:A:C	1.89921e-35	-6.21526e-10	0.953743	3.18627e-06	-6.21526e-10	-0.649369
63223116	chr10:63223116:G:A	1.52425e-36	-0.276141	-1.29264	1.8817e-06	0.642648	-1.81869
63223381	chr10:63223381:C:A	1.81132e-34	-6.21526e-10	3.20895	7.37953e-06	-6.21526e-10	0.190489
63223560	chr10:63223560:G:A	3.02579e-36	-6.21526e-10	-0.88311	1.56106e-06	-6.21526e-10	-1.36285
63223757	chr10:63223757:G:GTT	3.44687e-36	-6.21526e-10	-0.752815	9.47671e-07	-6.21526e-10	-1.86197
63223863	chr10:63223863:C:G	1.00531e-35	0.317599	-1.06993e-09	3.35155e-06	-0.598797	-1.06993e-09
63224787	chr10:63224787:G:C	7.42518e-37	-0.420671	-1.86732	3.78691e-07	-2.28238	-0.496877
63225194	chr10:63225194:G:T	4.07794e-34	-6.21526e-10	4.02048	1.08396e-05	-6.21526e-10	0.574985
63225291	chr10:63225291:C:T	3.90082e-34	-6.21526e-10	3.97608	1.05273e-05	-6.21526e-10	0.545747
63225375	chr10:63225375:T:C	1.42207e-36	-6.21526e-10	-1.63817	9.33891e-07	-6.21526e-10	-1.87662
63225473	chr10:63225473:G:A	2.0614e-34	-6.21526e-10	3.33827	8.02547e-06	-6.21526e-10	0.2744
63225677	chr10:63225677:G:C	2.77681e-36	-6.21526e-10	-0.96898	1.46755e-06	-6.21526e-10	-1.42462
63226057	chr10:63226057:C:T	4.78189e-33	6.48231	-1.06993e-09	2.13675e-06	-1.04894	-1.06993e-09
63226225	chr10:63226225:C:T	1.24111e-36	-6.21526e-10	-1.77427	1.37407e-06	-6.21526e-10	-1.49044
63226344	chr10:63226344:T:G	2.50665e-37	-1.85669	-1.51723	9.04435e-08	-2.40903	-1.80222
63226452	chr10:63226452:C:T	1.10809e-36	-1.88765	-1.06993e-09	6.014e-07	-2.31672	-1.06993e-09
63226869	chr10:63226869:C:T	2.61408e-37	-2.35204	-0.979913	9.80588e-05	1.68096	1.09638
63227256	chr10:63227256:T:A	2.51159e-37	-1.79034	-1.58161	9.30507e-08	-2.40528	-1.77756
63227355	chr10:63227355:C:T	5.93649e-35	-6.21526e-10	2.09342	1.08993e-06	-6.21526e-10	-1.72211
63227652	chr10:63227652:G:A	7.68429e-12	39.4975	15.8134	1.28141e-07	-1.99725	-1.86559
63228600	chr10:63228600:A:C	1.16238e-36	-6.21526e-10	-1.83981	1.43308e-06	-6.21526e-10	-1.4484
63228863	chr10:63228863:T:C	6.04275e-31	13.1671	-1.8456	1.30142e-07	-2.1718	-1.67555
63228867	chr10:63228867:C:A	8.88926e-30	-6.21526e-10	14.0101	9.27309e-07	-6.21526e-10	-1.88369
63229813	chr10:63229813:C:T	7.00347e-31	13.3095	-1.84045	1.32164e-07	-2.14599	-1.68594
63230301	chr10:63230301:G:C	3.04015e-36	-6.21526e-10	-0.878376	1.5663e-06	-6.21526e-10	-1.3595
63231622	chr10:63231622:C:T	3.48584e-34	-6.21526e-10	3.8636	9.75916e-06	-6.21526e-10	0.469986
63231648	chr10:63231648:G:T	1.65567e-35	-6.21526e-10	0.816507	2.91455e-06	-6.21526e-10	-0.738506
63231957	chr10:63231957:C:T	2.61162e-33	5.87745	-1.06993e-09	1.6598e-06	-1.30152	-1.06993e-09
63232368	chr10:63232368:A:T	7.30997e-37	-0.485308	-1.81832	4.8866e-07	-2.29852	-0.225787
63232413	chr10:63232413:T:C	6.35498e-31	13.222	-1.85013	1.32407e-07	-2.16527	-1.66482
63232834	chr10:63232834:G:A	3.03256e-36	-6.21526e-10	-0.880876	1.56352e-06	-6.21526e-10	-1.36128
63233103	chr10:63233103:G:C	3.32278e-34	-6.21526e-10	3.81569	9.47027e-06	-6.21526e-10	0.439937
63233105	chr10:63233105:C:T	3.0231e-36	-6.21526e-10	-0.883998	1.56003e-06	-6.21526e-10	-1.36351
63233341	chr10:63233341:T:C	1.0819e-35	0.674467	-0.283442	6.67831e-07	-2.32352	0.111583
63234224	chr10:63234224:A:C	3.33893e-35	1.76702	-0.249069	7.56961e-07	-2.22407	0.137411
63234242	chr10:63234242:TCA:T	3.26118e-35	1.49439	-1.06993e-09	5.74896e-07	-2.36179	-1.06993e-09
63234330	chr10:63234330:C:G	2.53799e-37	-1.88968	-1.47182	8.85702e-08	-2.4094	-1.82278
63235424	chr10:63235424:G:A	2.62665e-36	-6.21526e-10	-1.02457	9.40436e-07	-6.21526e-10	-1.86963
63236426	chr10:63236426:A:G	2.33851e-35	1.16182	-1.06993e-09	5.57636e-07	-2.39227	-1.06993e-09
63236812	chr10:63236812:T:C	3.02833e-36	-6.21526e-10	-0.882271	1.56203e-06	-6.21526e-10	-1.36224
63237084	chr10:63237084:C:A	4.82289e-36	-0.416909	-1.06993e-09	6.55286e-07	-2.2309	-1.06993e-09
63237301	chr10:63237301:G:C	2.37963e-35	1.17925	-1.06993e-09	5.58194e-07	-2.39127	-1.06993e-09
63238289	chr10:63238289:T:C	7.13199e-31	11.4872	-1.06993e-09	8.76764e-05	2.66543	-1.06993e-09
63239211	chr10:63239211:A:G	1.08493e-32	3.82556	3.47602	1.01213e-06	-0.678735	-1.11743
63239252	chr10:63239252:A:G	1.79559e-36	0.137951	-1.5429	1.61927e-06	0.563259	-1.8895
63239476	chr10:63239476:G:A	1.55591e-35	-6.21526e-10	0.754365	2.79978e-06	-6.21526e-10	-0.77868
63239634	chr10:63239634:G:A	1.44226e-36	-6.21526e-10	-1.62407	9.5133e-07	-6.21526e-10	-1.85812
63239667	chr10:63239667:A:G	1.01524e-35	-6.21526e-10	0.327427	2.16636e-06	-6.21526e-10	-1.03517
63239730	chr10:63239730:C:T	5.33403e-12	39.0864	15.8594	1.33457e-07	-1.95483	-1.86737
63240346	chr10:63240346:A:T	1.75638e-36	-1.46442	0.0373945	1.37845e-07	-2.4094	-1.38045
63240733	chr10:63240733:T:C	1.31223e-35	0.85081	-0.266782	6.71948e-07	-2.29917	0.0933703
63241552	chr10:63241552:A:C	2.9005e-36	-6.21526e-10	-0.925398	1.14902e-06	-6.21526e-10	-1.66931
63241608	chr10:63241608:AC:A	4.58961e-35	-6.21526e-10	1.8361	4.70866e-06	-6.21526e-10	-0.258817
63241673	chr10:63241673:A:C	2.09604e-36	0.297263	-1.5475	1.36864e-06	0.39497	-1.88938
63241736	chr10:63241736:T:C	1.36627e-36	-6.21526e-10	-1.6782	9.35669e-07	-6.21526e-10	-1.87471
63242737	chr10:63242737:C:T	1.82016e-36	-6.21526e-10	-1.39136	1.07052e-06	-6.21526e-10	-1.74007
63243657	chr10:63243657:A:AT	7.94129e-37	-0.364927	-1.85586	4.23161e-07	-2.26865	-0.39957
63243671	chr10:63243671:TAC:T	1.2078e-36	-6.21526e-10	-1.80149	9.28793e-07	-6.21526e-10	-1.88209
63244645	chr10:63244645:A:C	2.08877e-36	-6.21526e-10	-1.25371	6.21077e-06	-6.21526e-10	0.0180651
63245639	chr10:63245639:C:T	8.79176e-16	38.1016	8.1336	1.41218e-07	-1.96926	-1.79641
63246093	chr10:63246093:A:G	1.21243e-36	-6.21526e-10	-1.79766	9.29932e-07	-6.21526e-10	-1.88086
63246572	chr10:63246572:T:C	3.81378e-34	-6.21526e-10	3.95351	1.02902e-05	-6.21526e-10	0.522974
63246697	chr10:63246697:G:A	3.51851e-36	-6.21526e-10	-0.732245	1.70507e-06	-6.21526e-10	-1.27462
63247829	chr10:63247829:C:T	1.10574e-36	-6.21526e-10	-1.88977	1.10327e-06	-6.21526e-10	-1.70995
63248532	chr10:63248532:A:AG	1.36948e-34	2.92932	-1.06993e-09	6.97651e-07	-2.16826	-1.06993e-09
63248851	chr10:63248851:A:G	4.74078e-34	-6.21526e-10	4.17109	1.19583e-05	-6.21526e-10	0.673209
63248869	chr10:63248869:G:A	9.06374e-35	2.51659	-1.06993e-09	1.45268e-06	-1.43481	-1.06993e-09
63248980	chr10:63248980:GACAAATGATC:G	1.11355e-36	-6.21526e-10	-1.88273	1.39587e-06	-6.21526e-10	-1.4747
63249372	chr10:63249372:T:C	2.57086e-37	-1.84573	-1.5029	8.90277e-08	-2.40861	-1.81842
63249785	chr10:63249785:G:A	8.73773e-37	-2.12522	-1.06993e-09	6.27714e-07	-2.27389	-1.06993e-09
63250068	chr10:63250068:C:T	2.68863e-36	-6.21526e-10	-1.00125	1.43703e-06	-6.21526e-10	-1.44564
63250866	chr10:63250866:A:G	2.08009e-18	26.6471	13.5415	1.35803e-07	-1.92169	-1.88308
63250912	chr10:63250912:T:C	1.60194e-11	40.2415	15.8041	1.20973e-07	-2.05548	-1.86493
63251311	chr10:63251311:TTTG:T	3.06836e-36	-6.21526e-10	-0.86914	1.59481e-06	-6.21526e-10	-1.34147
63251472	chr10:63251472:A:G	2.93437e-35	0.463222	0.925574	1.68332e-07	-2.31222	-1.27782
63251575	chr10:63251575:C:G	2.34353e-34	-6.21526e-10	3.46655	8.58073e-06	-6.21526e-10	0.341299
63251837	chr10:63251837:C:A	1.90227e-34	-6.21526e-10	3.25793	6.23559e-06	-6.21526e-10	0.0220531
63251883	chr10:63251883:G:A	3.02494e-36	-6.21526e-10	-0.88339	1.56082e-06	-6.21526e-10	-1.36301
63252088	chr10:63252088:C:T	7.39385e-28	4.3031	14.128	4.05499e-07	-0.849201	-1.86166
63252397	chr10:63252397:A:G	1.99896e-36	-6.21526e-10	-1.29765	9.3323e-07	-6.21526e-10	-1.87732
63252501	chr10:63252501:T:C	2.85788e-36	-6.21526e-10	-0.940203	1.47994e-06	-6.21526e-10	-1.41622
63252990	chr10:63252990:C:T	1.50159e-11	40.1598	15.8211	1.21388e-07	-2.05112	-1.86587
63253156	chr10:63253156:G:A	5.01661e-28	4.23229	13.8109	4.16543e-07	-0.815602	-1.86838
63253184	chr10:63253184:A:C	1.23531e-11	39.9425	15.8431	1.23663e-07	-2.03166	-1.86676
63253476	chr10:63253476:C:T	5.98107e-35	2.1009	-1.06993e-09	6.22292e-07	-2.28257	-1.06993e-09
63253493	chr10:63253493:C:T	2.13908e-36	-6.21526e-10	-1.22991	1.13546e-06	-6.21526e-10	-1.68118
63254175	chr10:63254175:A:G	1.27061e-11	39.9994	15.8145	1.23067e-07	-2.03762	-1.86563
63254238	chr10:63254238:C:T	2.16024e-36	-1.22006	-1.06993e-09	5.60537e-07	-2.38708	-1.06993e-09
63254271	chr10:63254271:T:C	1.42235e-36	-6.21526e-10	-1.63797	9.48539e-07	-6.21526e-10	-1.86105
63254345	chr10:63254345:C:T	8.41651e-36	2.01967	-1.87976	9.99779e-08	-2.29771	-1.81331
63254915	chr10:63254915:G:A	4.85075e-31	12.9218	-1.82005	1.21189e-07	-2.19539	-1.72324
63255428	chr10:63255428:G:A	6.52632e-29	4.10803	11.8956	4.32437e-07	-0.757208	-1.88933
63255682	chr10:63255682:C:CAA	3.75538e-34	-6.21526e-10	3.93808	1.02168e-05	-6.21526e-10	0.515809
63256414	chr10:63256414:T:G	0.113425	59.9496	18.7766	8.34073e-08	-2.40938	-1.88286
63256961	chr10:63256961:G:A	5.60747e-17	45.0824	-1.59951	4.15774e-07	-1.9511	-0.734732
63257093	chr10:63257093:C:T	1.10662e-36	-6.21526e-10	-1.88897	1.12198e-06	-6.21526e-10	-1.69312
63257098	chr10:63257098:G:A	1.19116e-36	-6.21526e-10	-1.81535	9.57732e-07	-6.21526e-10	-1.85141
63257293	chr10:63257293:C:T	2.19247e-36	0.337649	-1.5429	1.31631e-06	0.356114	-1.8895
63257482	chr10:63257482:T:C	5.05763e-31	12.9654	-1.82182	1.21904e-07	-2.19094	-1.72181
63257736	chr10:63257736:G:A	3.60049e-29	3.9263	11.4826	4.74545e-07	-0.667402	-1.88622
63257930	chr10:63257930:G:GA	2.53669e-31	11.4325	-0.979004	6.176e-07	-0.628995	-1.66114
63258493	chr10:63258493:C:T	4.93467e-31	12.9478	-1.82884	1.22857e-07	-2.19549	-1.70946
63258549	chr10:63258549:T:C	4.39293e-35	-6.21526e-10	1.7923	4.56524e-06	-6.21526e-10	-0.289749
63259033	chr10:63259033:T:A	1.24218e-36	-6.21526e-10	-1.77341	9.21675e-07	-6.21526e-10	-1.88978
63259346	chr10:63259346:T:C	4.18078e-36	-6.21526e-10	-0.559783	1.73008e-05	-6.21526e-10	1.04253
63259917	chr10:63259917:T:C	6.60325e-37	-2.40531	-1.06993e-09	7.30551e-07	-2.12218	-1.06993e-09
63260269	chr10:63260269:A:G	1.16841e-35	0.467948	-1.06993e-09	3.71438e-06	-0.49601	-1.06993e-09
63260845	chr10:63260845:C:T	1.16408e-36	-6.21526e-10	-1.83835	1.2199e-06	-6.21526e-10	-1.60945
63261130	chr10:63261130:A:G	1.8606e-36	0.178919	-1.5483	1.54205e-06	0.514178	-1.88928
63261850	chr10:63261850:G:A	2.33858e-36	-6.21526e-10	-1.14074	9.60298e-07	-6.21526e-10	-1.84873
63261978	chr10:63261978:G:C	6.65944e-35	-6.21526e-10	2.20834	6.0324e-06	-6.21526e-10	-0.0110759
63263006	chr10:63263006:A:G	7.94934e-36	0.0828073	-1.06993e-09	6.15045e-07	-2.29428	-1.06993e-09
63263719	chr10:63263719:G:C	4.35212e-36	-6.21526e-10	-0.51962	1.81658e-05	-6.21526e-10	1.09132
63263833	chr10:63263833:G:A	4.27729e-36	-6.21526e-10	-0.536963	1.78353e-05	-6.21526e-10	1.07296
63264308	chr10:63264308:A:T	1.15397e-36	-6.21526e-10	-1.84708	1.45797e-06	-6.21526e-10	-1.43117
63264536	chr10:63264536:C:G	3.17949e-36	-6.21526e-10	-0.833561	1.62485e-06	-6.21526e-10	-1.32281
63264644	chr10:63264644:T:G	2.98981e-36	-6.21526e-10	-0.895073	9.31064e-07	-6.21526e-10	-1.87965
63264879	chr10:63264879:T:C	3.75024e-36	-6.21526e-10	-0.668463	1.432e-06	-6.21526e-10	-1.44915
63265136	chr10:63265136:TG:T	1.11225e-36	-6.21526e-10	-1.8839	1.26407e-06	-6.21526e-10	-1.57389
63266577	chr10:63266577:C:A	5.94799e-36	-6.21526e-10	-0.207229	9.3433e-07	-6.21526e-10	-1.87615
63267098	chr10:63267098:G:C	1.66474e-34	3.12456	-1.06993e-09	4.87157e-06	-0.224805	-1.06993e-09
63267187	chr10:63267187:T:C	1.22706e-36	-1.78566	-1.06993e-09	7.09377e-06	0.150996	-1.06993e-09
63267383	chr10:63267383:G:T	0.042365	59.1546	18.5868	8.34226e-08	-2.40612	-1.88594
63267495	chr10:63267495:G:A	1.15844e-36	-1.84321	-1.06993e-09	5.9079e-07	-2.33452	-1.06993e-09
63267760	chr10:63267760:C:A	3.63723e-36	-6.21526e-10	-0.699061	1.3835e-06	-6.21526e-10	-1.4836
63267848	chr10:63267848:A:G	7.77999e-31	13.3939	-1.81966	1.27447e-07	-2.14247	-1.72581
63267850	chr10:63267850:A:T	0.161943	60.049	19.0333	8.39221e-08	-2.4093	-1.87678
63268497	chr10:63268497:C:T	6.37738e-28	4.11119	14.172	4.44297e-07	-0.759877	-1.8596
63269241	chr10:63269241:A:G	1.10759e-36	-6.21526e-10	-1.8881	2.00663e-06	-6.21526e-10	-1.11176
63269515	chr10:63269515:T:C	1.16471e-36	-6.21526e-10	-1.83781	1.22157e-06	-6.21526e-10	-1.60808
63270474	chr10:63270474:T:C	1.13121e-36	-6.21526e-10	-1.867	1.13664e-06	-6.21526e-10	-1.68014
63270578	chr10:63270578:G:A	1.01079e-36	-1.97955	-1.06993e-09	5.61419e-07	-2.38551	-1.06993e-09
63270597	chr10:63270597:GA:G	1.25937e-36	-6.21526e-10	-1.75967	9.22038e-07	-6.21526e-10	-1.88939
63270600	chr10:63270600:G:T	1.2588e-36	-6.21526e-10	-1.76013	9.22013e-07	-6.21526e-10	-1.88942
63271325	chr10:63271325:C:T	4.84294e-36	-0.412761	-1.06993e-09	6.4701e-07	-2.24361	-1.06993e-09
63272051	chr10:63272051:A:T	1.03669e-36	-0.372268	-1.58198	2.2948e-06	0.910209	-1.88778
63272571	chr10:63272571:G:A	1.75344e-35	-6.21526e-10	0.87388	3.02657e-06	-6.21526e-10	-0.70079
63273348	chr10:63273348:T:C	7.22574e-29	4.15756	11.9479	4.20819e-07	-0.784119	-1.88965
63273867	chr10:63273867:C:T	4.04924e-35	-6.21526e-10	1.71083	1.02009e-05	-6.21526e-10	0.514252
63273975	chr10:63273975:T:C	3.0231e-36	-6.21526e-10	-0.883998	1.56003e-06	-6.21526e-10	-1.36351
63274057	chr10:63274057:G:T	2.07409e-36	0.30354	-1.5643	1.36777e-06	0.393146	-1.88819
63274307	chr10:63274307:G:A	2.40011e-36	-6.21526e-10	-1.11477	1.14e-06	-6.21526e-10	-1.67719
63274655	chr10:63274655:C:T	3.02902e-36	-6.21526e-10	-0.882043	1.56227e-06	-6.21526e-10	-1.36208
63274880	chr10:63274880:T:C	2.04947e-31	11.2053	-0.965027	5.71301e-07	-0.709522	-1.65854
63275024	chr10:63275024:T:C	6.80445e-28	4.27486	14.0731	4.04539e-07	-0.849514	-1.86371
63275169	chr10:63275169:A:T	1.15179e-36	-6.21526e-10	-1.84897	1.47472e-06	-6.21526e-10	-1.41975
63275352	chr10:63275352:T:C	3.94116e-35	-6.21526e-10	1.68378	4.25291e-06	-6.21526e-10	-0.360616
63275724	chr10:63275724:A:G	1.81944e-31	11.0881	-0.966881	5.48883e-07	-0.748695	-1.6594
63276513	chr10:63276513:C:T	1.69035e-35	-6.21526e-10	0.837236	4.03746e-06	-6.21526e-10	-0.412605
63276755	chr10:63276755:C:T	4.55241e-36	-6.21526e-10	-0.474625	1.96018e-05	-6.21526e-10	1.1674
63277647	chr10:63277647:T:C	2.22049e-36	-6.21526e-10	-1.19255	1.14831e-06	-6.21526e-10	-1.66993
63278064	chr10:63278064:T:TA	1.87282e-31	11.1162	-0.966125	5.5287e-07	-0.741887	-1.65897
63278260	chr10:63278260:C:T	1.10586e-36	-6.21526e-10	-1.88966	2.17658e-06	-6.21526e-10	-1.03047
63278270	chr10:63278270:G:C	0.0735185	59.7485	18.5441	8.31367e-08	-2.40904	-1.88645
63278481	chr10:63278481:G:A	1.10934e-36	-6.21526e-10	-1.88651	2.3749e-06	-6.21526e-10	-0.943266
63278561	chr10:63278561:A:AC	3.93674e-34	-6.21526e-10	3.98524	1.04667e-05	-6.21526e-10	0.53998
63278592	chr10:63278592:C:T	1.54897e-36	-6.21526e-10	-1.55269	9.74356e-07	-6.21526e-10	-1.8342
63278657	chr10:63278657:T:C	2.4026e-35	0.460031	0.728824	1.83109e-07	-2.3119	-1.194
63278921	chr10:63278921:G:A	2.95202e-36	-6.21526e-10	-0.907792	1.5326e-06	-6.21526e-10	-1.38125
63279612	chr10:63279612:T:A	3.04451e-36	-0.876941	-1.06993e-09	1.6826e-06	-1.28788	-1.06993e-09
63279718	chr10:63279718:T:C	1.0537e-35	-6.21526e-10	0.364608	2.22024e-06	-6.21526e-10	-1.0106
63280353	chr10:63280353:T:C	1.75426e-35	-6.21526e-10	0.874352	3.02378e-06	-6.21526e-10	-0.701712
63280379	chr10:63280379:C:A	2.90869e-20	19.1526	16.7662	9.77391e-08	-2.34761	-1.78607
63281085	chr10:63281085:G:A	1.52197e-20	18.8745	16.3966	9.67336e-08	-2.33229	-1.81173
63281359	chr10:63281359:CCATGTCGGCCAGA:C	3.08217e-31	11.5619	-0.91363	6.08742e-07	-0.650322	-1.65426
63281564	chr10:63281564:G:A	1.56984e-35	0.763277	-1.06993e-09	4.46856e-06	-0.311154	-1.06993e-09
63281632	chr10:63281632:G:T	6.62903e-35	1.10254	1.10122	1.86977e-07	-2.19165	-1.29333
63282440	chr10:63282440:A:G	1.31812e-33	-6.21526e-10	5.19368	1.93615e-05	-6.21526e-10	1.15507
63283323	chr10:63283323:G:A	4.12113e-35	-6.21526e-10	1.72843	4.28133e-06	-6.21526e-10	-0.353956
63283461	chr10:63283461:A:G	4.81285e-35	0.582411	1.30118	2.25489e-06	0.135764	-1.13089
63283466	chr10:63283466:G:C	2.93468e-35	-6.21526e-10	1.3889	6.66719e-06	-6.21526e-10	0.0889777
63283742	chr10:63283742:A:G	1.48868e-36	-6.21526e-10	-1.59239	1.02644e-06	-6.21526e-10	-1.78213
63283822	chr10:63283822:T:C	2.11027e-36	-6.21526e-10	-1.24347	9.22295e-07	-6.21526e-10	-1.88911
63284035	chr10:63284035:T:C	1.0831e-35	2.28183	-1.8897	1.51723e-07	-2.30716	-1.38676
63284158	chr10:63284158:A:G	1.81178e-36	0.263778	-1.65975	1.43914e-06	0.429591	-1.87376
63284268	chr10:63284268:C:T	3.7167e-34	-6.21526e-10	3.92772	1.0176e-05	-6.21526e-10	0.511813
63284284	chr10:63284284:C:T	3.02219e-36	-6.21526e-10	-0.8843	1.55965e-06	-6.21526e-10	-1.36376
63284562	chr10:63284562:T:A	1.89949e-36	0.216906	-1.5656	1.49384e-06	0.481026	-1.8879
63285221	chr10:63285221:T:G	2.732e-31	11.4259	-0.898238	6.39283e-07	-0.631238	-1.62439
63285237	chr10:63285237:C:A	3.01706e-36	-6.21526e-10	-0.885998	1.55773e-06	-6.21526e-10	-1.36499
63285338	chr10:63285338:G:A	2.70573e-36	-6.21526e-10	-0.994911	1.136e-06	-6.21526e-10	-1.68071
63285501	chr10:63285501:C:T	2.64639e-37	-1.84583	-1.47384	8.79546e-08	-2.40861	-1.83054
63285938	chr10:63285938:T:A	6.95334e-29	4.12159	11.9454	4.28962e-07	-0.76502	-1.88959
63286034	chr10:63286034:GA:G	1.88278e-36	0.297791	-1.65532	1.38651e-06	0.39342	-1.87485
63286653	chr10:63286653:T:C	3.02825e-36	-6.21526e-10	-0.882298	1.56193e-06	-6.21526e-10	-1.3623
63286658	chr10:63286658:A:G	4.76641e-36	-6.21526e-10	-0.42869	1.62637e-06	-6.21526e-10	-1.32187
63286907	chr10:63286907:T:C	4.44873e-35	-6.21526e-10	1.80492	4.53861e-06	-6.21526e-10	-0.295601
63286908	chr10:63286908:T:A	5.49181e-35	0.875517	1.14004	1.74892e-07	-2.24307	-1.30874
63287037	chr10:63287037:C:T	5.25307e-35	1.97112	-1.06993e-09	6.08711e-07	-2.30463	-1.06993e-09
63287266	chr10:63287266:C:T	7.97489e-29	4.09595	12.1082	4.33556e-07	-0.754112	-1.88984
63287359	chr10:63287359:G:A	5.16519e-36	-6.21526e-10	-0.348341	2.11485e-05	-6.21526e-10	1.24335
63287510	chr10:63287510:C:T	2.52943e-35	1.2403	-1.06993e-09	5.54967e-07	-2.39707	-1.06993e-09
63287635	chr10:63287635:A:G	2.64311e-37	-2.33987	-0.981041	0.000123455	1.89936	1.10829
63288009	chr10:63288009:A:T	6.53386e-29	4.14525	11.8596	4.23449e-07	-0.778449	-1.88909
63288254	chr10:63288254:A:G	1.10813e-36	-6.21526e-10	-1.8876	1.33445e-06	-6.21526e-10	-1.5197
63288546	chr10:63288546:C:A	0.0977388	59.5491	19.0282	8.39218e-08	-2.40929	-1.8768
63289251	chr10:63289251:A:C	2.14932e-36	-6.21526e-10	-1.22513	1.13743e-06	-6.21526e-10	-1.67945
63289853	chr10:63289853:T:C	3.73908e-36	-6.21526e-10	-0.671443	1.79785e-06	-6.21526e-10	-1.22163
63290340	chr10:63290340:G:A	5.84968e-35	0.908075	1.17062	1.74809e-07	-2.23497	-1.31732
63290343	chr10:63290343:A:T	1.76523e-36	0.243144	-1.66515	1.47423e-06	0.452464	-1.87255
63290463	chr10:63290463:A:T	4.38847e-35	1.79128	-1.06993e-09	1.96612e-06	-1.13216	-1.06993e-09
63290759	chr10:63290759:A:G	2.48195e-34	-6.21526e-10	3.52393	9.08062e-06	-6.21526e-10	0.397922
63290899	chr10:63290899:A:G	0.103535	59.5314	19.1036	8.40779e-08	-2.40835	-1.87589
63291082	chr10:63291082:G:A	7.30052e-37	-2.30492	-1.06993e-09	2.22589e-06	-1.00807	-1.06993e-09
63291134	chr10:63291134:C:G	1.9355e-36	0.319838	-1.64975	1.32879e-06	0.352264	-1.87622
63291220	chr10:63291220:A:T	7.42003e-34	-6.21526e-10	4.61907	1.09083e-05	-6.21526e-10	0.581306
63291474	chr10:63291474:G:A	2.14979e-36	-6.21526e-10	-1.22491	1.1375e-06	-6.21526e-10	-1.67939
63292280	chr10:63292280:G:A	2.31235e-36	-6.21526e-10	-1.15202	9.23255e-07	-6.21526e-10	-1.88807
63292440	chr10:63292440:G:A	3.28133e-34	-6.21526e-10	3.80314	1.00593e-05	-6.21526e-10	0.500273
63292445	chr10:63292445:T:C	9.92739e-06	57.549	11.8336	8.34137e-08	-2.4025	-1.88966
63292472	chr10:63292472:A:G	1.87445e-36	0.236383	-1.59835	1.42055e-06	0.428019	-1.88519
63292554	chr10:63292554:C:T	6.10243e-31	13.1405	-1.80921	1.21785e-07	-2.17191	-1.74181
63292782	chr10:63292782:C:T	0.128822	59.667	19.1864	8.42161e-08	-2.40876	-1.87383
63293311	chr10:63293311:C:T	4.05909e-35	-6.21526e-10	1.71326	4.28592e-06	-6.21526e-10	-0.352885
63293565	chr10:63293565:A:T	2.16997e-36	-6.21526e-10	-1.21557	9.30408e-07	-6.21526e-10	-1.88035
63293746	chr10:63293746:G:C	5.17328e-35	1.95581	-1.06993e-09	6.07482e-07	-2.30665	-1.06993e-09
63293890	chr10:63293890:A:T	7.00733e-29	4.10155	11.9732	4.32751e-07	-0.756122	-1.88969
63294255	chr10:63294255:GT:G	8.9022e-36	0.196016	-1.06993e-09	1.4261e-06	-1.45327	-1.06993e-09
63294258	chr10:63294258:T:G	8.8585e-36	0.191095	-1.06993e-09	1.42322e-06	-1.4553	-1.06993e-09
63294405	chr10:63294405:C:T	7.45654e-37	-0.464732	-1.81904	4.9019e-07	-2.29409	-0.227091
63294576	chr10:63294576:A:G	5.30043e-29	3.94737	11.8482	4.68451e-07	-0.677563	-1.88898
63294578	chr10:63294578:C:T	5.14934e-36	-0.351413	-1.06993e-09	6.67477e-07	-2.21247	-1.06993e-09
63294681	chr10:63294681:C:T	4.26382e-36	-6.21526e-10	-0.540116	1.77624e-05	-6.21526e-10	1.06886
63294905	chr10:63294905:C:T	3.0209e-36	-6.21526e-10	-0.884726	1.55913e-06	-6.21526e-10	-1.36409
63295773	chr10:63295773:T:C	6.48746e-29	3.89753	12.1002	4.79102e-07	-0.654226	-1.88984
63295951	chr10:63295951:ACACG:A	7.19691e-37	-2.31922	-1.06993e-09	2.25525e-06	-0.994957	-1.06993e-09
63296585	chr10:63296585:A:G	9.29347e-37	-2.06356	-1.06993e-09	1.10314e-06	-1.71006	-1.06993e-09
63296860	chr10:63296860:T:C	4.82254e-31	12.8994	-1.80341	1.17417e-07	-2.20251	-1.74774
63296934	chr10:63296934:C:G	2.1047e-36	-6.21526e-10	-1.24611	9.2223e-07	-6.21526e-10	-1.88918
63297053	chr10:63297053:C:A	1.01919e-11	39.6357	15.9577	1.27802e-07	-1.99555	-1.86995
63297110	chr10:63297110:C:T	3.54709e-34	-6.21526e-10	3.88102	9.88312e-06	-6.21526e-10	0.482608
63297421	chr10:63297421:C:T	3.02656e-36	-6.21526e-10	-0.882854	9.32063e-07	-6.21526e-10	-1.87857
63297851	chr10:63297851:C:T	1.89348e-34	-6.21526e-10	3.2533	7.57328e-06	-6.21526e-10	0.216406
63298004	chr10:63298004:C:T	6.93289e-37	-2.35659	-1.06993e-09	7.37449e-07	-2.11278	-1.06993e-09
63299284	chr10:63299284:C:T	5.30608e-28	3.88062	14.2186	4.97677e-07	-0.648069	-1.85796
63299486	chr10:63299486:C:G	4.2e-36	-6.21526e-10	-0.555198	1.73168e-05	-6.21526e-10	1.04346
63300086	chr10:63300086:AC:A	1.65857e-35	0.158966	0.659291	1.77577e-07	-2.3593	-1.17727
63300396	chr10:63300396:AT:A	3.78711e-35	0.634185	1.00972	1.77185e-07	-2.29177	-1.24701
63300628	chr10:63300628:A:G	4.081e-36	-0.583939	-1.06993e-09	6.25445e-07	-2.27751	-1.06993e-09
63300754	chr10:63300754:C:T	1.65247e-36	0.0711661	-1.55918	1.73132e-06	0.629396	-1.88873
63300932	chr10:63300932:A:G	3.71365e-35	-6.21526e-10	1.62432	4.03991e-06	-6.21526e-10	-0.411999
63301518	chr10:63301518:T:C	1.70641e-34	-6.21526e-10	3.14928	4.11198e-06	-6.21526e-10	-0.394315
63301577	chr10:63301577:C:T	3.77281e-35	-6.21526e-10	1.64012	4.10118e-06	-6.21526e-10	-0.396947
63301895	chr10:63301895:T:C	1.14278e-36	-6.21526e-10	-1.85682	1.08091e-06	-6.21526e-10	-1.73042
63302171	chr10:63302171:C:T	2.00957e-36	-6.21526e-10	-1.29236	9.23588e-07	-6.21526e-10	-1.88771
63302297	chr10:63302297:G:A	1.50181e-31	10.8977	-0.968416	5.14656e-07	-0.812411	-1.66007
63303397	chr10:63303397:C:A	2.14177e-36	-6.21526e-10	-1.22865	1.13623e-06	-6.21526e-10	-1.68051
63303503	chr10:63303503:G:A	5.65926e-29	3.99754	11.8636	4.62765e-07	-0.689761	-1.889
63303777	chr10:63303777:T:G	1.11107e-36	-6.21526e-10	-1.88496	1.17967e-06	-6.21526e-10	-1.64299
63304076	chr10:63304076:ACTTTGCC:A	0.0682718	59.7399	18.4786	8.30604e-08	-2.40895	-1.88745
63304084	chr10:63304084:T:A	0.0643467	59.669	18.4903	8.30886e-08	-2.40874	-1.88733
63304507	chr10:63304507:A:T	4.26382e-36	-6.21526e-10	-0.540116	1.77624e-05	-6.21526e-10	1.06886
63305144	chr10:63305144:G:A	3.36922e-36	-6.21526e-10	-0.775601	1.25504e-05	-6.21526e-10	0.721532
63305581	chr10:63305581:C:T	5.52697e-35	-6.21526e-10	2.02194	5.01826e-06	-6.21526e-10	-0.195138
63306019	chr10:63306019:G:A	3.53508e-35	3.45971	-1.88467	1.17459e-07	-2.3328	-1.61709
63306059	chr10:63306059:T:C	7.85385e-28	4.13152	14.3599	4.42497e-07	-0.771847	-1.85169
63306151	chr10:63306151:G:A	1.81701e-36	-6.21526e-10	-1.39309	1.03899e-06	-6.21526e-10	-1.76997
63306235	chr10:63306235:G:A	2.9585e-35	3.27421	-1.87723	1.62728e-07	-2.40496	-1.21893
63306426	chr10:63306426:G:T	0.0549546	59.3041	18.6974	8.34574e-08	-2.40723	-1.88441
63306505	chr10:63306505:G:A	1.93549e-31	11.1462	-0.963205	5.61903e-07	-0.728061	-1.65659
63306578	chr10:63306578:A:T	3.27468e-35	-6.21526e-10	1.49852	3.71506e-06	-6.21526e-10	-0.495826
63306749	chr10:63306749:C:T	5.96705e-28	4.08801	14.1286	4.47601e-07	-0.749857	-1.86222
63306900	chr10:63306900:T:C	3.40167e-35	-6.21526e-10	1.53657	3.79023e-06	-6.21526e-10	-0.475793
63307243	chr10:63307243:T:C	4.36949e-31	12.8268	-1.82955	1.20972e-07	-2.21114	-1.70928
63307302	chr10:63307302:C:T	1.12872e-33	-6.21526e-10	5.03856	1.7721e-05	-6.21526e-10	1.06653
63307968	chr10:63307968:G:A	3.75936e-35	-6.21526e-10	1.63655	4.07717e-06	-6.21526e-10	-0.402817
63308314	chr10:63308314:G:T	3.10702e-36	-6.21526e-10	-0.856617	1.59762e-06	-6.21526e-10	-1.33971
63308579	chr10:63308579:C:T	4.65914e-36	-6.21526e-10	-0.451451	2.02554e-05	-6.21526e-10	1.2002
63309284	chr10:63309284:G:C	1.25401e-35	-6.21526e-10	0.538646	2.80395e-06	-6.21526e-10	-0.777191
63309640	chr10:63309640:C:T	9.74415e-36	-6.21526e-10	0.286385	2.10565e-06	-6.21526e-10	-1.0636
63309854	chr10:63309854:T:C	6.29123e-12	39.0783	16.0327	1.34375e-07	-1.9427	-1.87264
63310190	chr10:63310190:T:C	1.48178e-35	-6.21526e-10	0.705547	3.29357e-06	-6.21526e-10	-0.616247
63310287	chr10:63310287:T:C	8.00815e-37	-2.21241	-1.06993e-09	2.91314e-06	-0.738988	-1.06993e-09
63310403	chr10:63310403:C:T	1.86774e-36	0.180991	-1.54654	1.5395e-06	0.512581	-1.88934
63310610	chr10:63310610:T:G	4.19015e-36	-6.21526e-10	-0.557546	1.73571e-05	-6.21526e-10	1.04578
63310989	chr10:63310989:C:T	1.19811e-36	-6.21526e-10	-1.80953	9.33893e-07	-6.21526e-10	-1.87661
63311455	chr10:63311455:C:A	5.88575e-06	57.535	11.3248	8.35922e-08	-2.40258	-1.88744
63311775	chr10:63311775:T:A	1.61593e-36	-6.21526e-10	-1.51037	9.61124e-07	-6.21526e-10	-1.84787
63313295	chr10:63313295:TGAG:T	4.06445e-34	-6.21526e-10	4.01717	1.08037e-05	-6.21526e-10	0.571672
63313344	chr10:63313344:T:C	1.19646e-36	-6.21526e-10	-1.81091	9.34419e-07	-6.21526e-10	-1.87605
63313462	chr10:63313462:T:C	1.11082e-36	-6.21526e-10	-1.88518	1.18159e-06	-6.21526e-10	-1.64136
63313841	chr10:63313841:A:G	1.82606e-36	0.117494	-1.50561	1.64162e-06	0.577111	-1.88965
63313959	chr10:63313959:C:T	3.29267e-36	-0.798585	-1.06993e-09	6.88821e-07	-2.18099	-1.06993e-09
63314053	chr10:63314053:A:C	1.21101e-30	-6.21526e-10	12.0167	7.31074e-06	-6.21526e-10	0.181125
63314199	chr10:63314199:T:G	2.29396e-36	-6.21526e-10	-1.16	1.18319e-06	-6.21526e-10	-1.64
63314211	chr10:63314211:T:C	2.4311e-31	11.3125	-0.901487	6.10198e-07	-0.675176	-1.62702
63314479	chr10:63314479:G:A	4.68576e-36	-0.445754	-1.06993e-09	5.48278e-07	-2.40919	-1.06993e-09
63314583	chr10:63314583:A:C	5.71718e-35	1.00023	1.05555	1.86791e-07	-2.21282	-1.27316
63314634	chr10:63314634:T:G	3.19663e-35	-6.21526e-10	1.4744	3.92756e-06	-6.21526e-10	-0.440201
63314727	chr10:63314727:C:A	7.43159e-29	4.01459	12.119	4.49174e-07	-0.718754	-1.88981
63315515	chr10:63315515:T:C	4.24289e-36	-6.21526e-10	-0.545038	1.7628e-05	-6.21526e-10	1.06127
63315769	chr10:63315769:G:C	2.98702e-35	-6.21526e-10	1.40658	3.49412e-06	-6.21526e-10	-0.55714
63316104	chr10:63316104:T:C	1.44046e-36	-1.62532	-1.06993e-09	5.48846e-07	-2.40816	-1.06993e-09
63316122	chr10:63316122:T:C	1.60215e-36	-6.21526e-10	-1.51894	9.59045e-07	-6.21526e-10	-1.85004
63316235	chr10:63316235:T:C	6.61577e-37	-2.40341	-1.06993e-09	8.80229e-07	-1.93579	-1.06993e-09
63316825	chr10:63316825:AGAGT:A	2.14098e-36	-6.21526e-10	-1.22902	1.13598e-06	-6.21526e-10	-1.68072
63317141	chr10:63317141:A:T	3.05968e-36	-6.21526e-10	-0.871971	1.15013e-06	-6.21526e-10	-1.66834
63318076	chr10:63318076:C:T	3.89148e-36	-6.21526e-10	-0.631493	1.54875e-05	-6.21526e-10	0.931815
63318325	chr10:63318325:C:T	2.30524e-36	-6.21526e-10	-1.1551	1.18926e-06	-6.21526e-10	-1.63489
63318677	chr10:63318677:A:T	4.24081e-35	-6.21526e-10	1.75706	4.21135e-06	-6.21526e-10	-0.370438
63318695	chr10:63318695:T:C	1.88993e-36	0.203236	-1.55698	1.5012e-06	0.486877	-1.88883
63319014	chr10:63319014:A:C	1.36767e-36	-6.21526e-10	-1.67717	1.09782e-06	-6.21526e-10	-1.71489
63319017	chr10:63319017:C:T	4.78474e-28	4.07542	13.9204	4.48196e-07	-0.746446	-1.8643
63319601	chr10:63319601:T:C	2.9721e-36	0.938441	-1.83945	3.23073e-06	-0.47974	-0.155774
63319795	chr10:63319795:C:T	7.19475e-36	-0.0169304	-1.06993e-09	6.29258e-07	-2.27143	-1.06993e-09
63321355	chr10:63321355:C:T	8.06596e-35	2.39996	-1.06993e-09	1.38249e-06	-1.48433	-1.06993e-09
63322212	chr10:63322212:A:G	2.84792e-34	-6.21526e-10	3.66148	8.59341e-06	-6.21526e-10	0.342775
63322315	chr10:63322315:G:A	7.0993e-29	3.94133	12.1465	4.67821e-07	-0.678128	-1.88976
63322404	chr10:63322404:G:A	3.0231e-36	-6.21526e-10	-0.883998	1.56003e-06	-6.21526e-10	-1.36351
63322516	chr10:63322516:T:C	4.54952e-28	4.0561	13.8893	4.53436e-07	-0.733467	-1.86565
63322659	chr10:63322659:A:G	3.12369e-28	3.96091	13.6085	4.70854e-07	-0.685922	-1.87551
63322942	chr10:63322942:C:T	3.2331e-35	-6.21526e-10	1.48574	3.65716e-06	-6.21526e-10	-0.511535
63323201	chr10:63323201:T:C	2.81148e-33	5.53978	0.411402	1.22572e-06	-1.07729	-0.527404
63323439	chr10:63323439:GA:G	5.0624e-28	4.05478	13.9975	4.56088e-07	-0.731957	-1.86133
63323823	chr10:63323823:T:C	1.18834e-30	-6.21526e-10	11.9978	7.24651e-06	-6.21526e-10	0.172299
63324269	chr10:63324269:G:A	4.95854e-36	-6.21526e-10	-0.389171	2.12563e-05	-6.21526e-10	1.24843
63324608	chr10:63324608:T:C	3.16199e-35	-6.21526e-10	1.4635	2.30687e-06	-6.21526e-10	-0.972328
63325288	chr10:63325288:A:G	8.32589e-12	39.5713	15.8199	1.28653e-07	-1.99338	-1.86548
63325808	chr10:63325808:T:C	2.93403e-35	-6.21526e-10	1.38868	3.46303e-06	-6.21526e-10	-0.566076
63325911	chr10:63325911:C:A	5.74068e-36	-6.21526e-10	-0.242704	1.56942e-06	-6.21526e-10	-1.35752
63326513	chr10:63326513:C:T	1.91503e-36	0.165104	-1.50565	1.56587e-06	0.529872	-1.88965
63327255	chr10:63327255:A:G	3.22104e-36	-6.21526e-10	-0.820578	9.39403e-07	-6.21526e-10	-1.87073
63327418	chr10:63327418:G:A	1.29701e-36	-6.21526e-10	-1.73022	1.12206e-06	-6.21526e-10	-1.69306
63327582	chr10:63327582:G:A	4.29082e-36	-6.21526e-10	-0.533803	1.78239e-05	-6.21526e-10	1.07232
63327640	chr10:63327640:T:A	2.31175e-36	-6.21526e-10	-1.15228	1.11827e-06	-6.21526e-10	-1.69644
63327699	chr10:63327699:G:A	4.17276e-36	-6.21526e-10	-0.561704	1.71232e-05	-6.21526e-10	1.03221
63327708	chr10:63327708:C:G	2.2993e-36	0.27892	-1.4366	1.38984e-06	0.406804	-1.88584
63327730	chr10:63327730:G:A	1.1156e-36	-6.21526e-10	-1.88089	1.14918e-06	-6.21526e-10	-1.66917
63327882	chr10:63327882:C:G	5.67534e-28	3.97024	14.1963	4.7759e-07	-0.688405	-1.85882
63327896	chr10:63327896:C:T	1.1239e-36	-6.21526e-10	-1.87348	1.13967e-06	-6.21526e-10	-1.67749
63328248	chr10:63328248:C:A	5.97329e-35	2.0996	-1.06993e-09	6.21533e-07	-2.28379	-1.06993e-09
63328343	chr10:63328343:A:G	1.10783e-36	-6.21526e-10	-1.88788	1.08726e-06	-6.21526e-10	-1.72456
63328618	chr10:63328618:A:G	6.59366e-37	-2.40676	-1.06993e-09	7.40701e-07	-2.10838	-1.06993e-09
63328675	chr10:63328675:T:C	4.5473e-36	-0.475748	-1.06993e-09	5.48583e-07	-2.40864	-1.06993e-09
63328877	chr10:63328877:T:A	5.42568e-35	2.00345	-1.06993e-09	6.11375e-07	-2.30026	-1.06993e-09
63328879	chr10:63328879:T:C	3.32952e-35	-6.21526e-10	1.51513	3.75524e-06	-6.21526e-10	-0.485068
63329519	chr10:63329519:C:T	3.08978e-35	-6.21526e-10	1.4404	3.56049e-06	-6.21526e-10	-0.538323
63329679	chr10:63329679:A:G	2.27193e-36	0.163103	-1.33276	1.6455e-06	0.524038	-1.83421
63329720	chr10:63329720:A:G	1.0284e-32	3.76445	3.48362	1.0548e-06	-0.638197	-1.11668
63329932	chr10:63329932:C:T	4.10054e-36	-6.21526e-10	-0.579163	1.67115e-05	-6.21526e-10	1.00788
63330298	chr10:63330298:A:G	9.18689e-36	-6.21526e-10	0.227496	2.03469e-06	-6.21526e-10	-1.09788
63330519	chr10:63330519:C:T	5.10952e-35	1.94341	-1.06993e-09	6.06058e-07	-2.309	-1.06993e-09
63331202	chr10:63331202:A:G	9.71439e-36	-6.21526e-10	0.283326	1.08943e-06	-6.21526e-10	-1.72257
63331399	chr10:63331399:A:G	1.2003e-29	-6.21526e-10	14.3104	9.33447e-07	-6.21526e-10	-1.87709
63331816	chr10:63331816:C:T	1.32113e-36	-6.21526e-10	-1.71179	1.13385e-06	-6.21526e-10	-1.6826
63332645	chr10:63332645:G:A	1.8295e-36	0.22743	-1.61367	1.47054e-06	0.461281	-1.88387
63332959	chr10:63332959:T:C	3.06497e-36	-0.870245	-1.06993e-09	5.48184e-07	-2.40937	-1.06993e-09
63333127	chr10:63333127:T:C	4.26493e-36	-6.21526e-10	-0.539855	1.78755e-05	-6.21526e-10	1.07521
63333302	chr10:63333302:T:C	1.19653e-32	3.9351	3.46439	9.6952e-07	-0.730434	-1.10874
63333331	chr10:63333331:G:A	7.15292e-37	-0.488087	-1.83726	4.47137e-07	-2.30004	-0.313074
63333375	chr10:63333375:C:T	5.9707e-28	4.08657	14.1307	4.47532e-07	-0.751721	-1.86051
63333623	chr10:63333623:C:T	4.78147e-35	1.87705	-1.06993e-09	6.00126e-07	-2.31884	-1.06993e-09
63333713	chr10:63333713:T:C	6.22539e-35	1.08873	1.05221	1.92334e-07	-2.19058	-1.26617
63334357	chr10:63334357:A:C	2.11672e-32	9.85977	-1.88984	5.30856e-07	-1.96447	-0.477018
63334391	chr10:63334391:C:T	1.6113e-36	-6.21526e-10	-1.51324	1.01475e-06	-6.21526e-10	-1.79358
63334404	chr10:63334404:G:C	4.21355e-36	-6.21526e-10	-0.551977	1.73965e-05	-6.21526e-10	1.04805
63334706	chr10:63334706:A:G	1.51909e-36	0.0241556	-1.59632	1.24918e-06	0.299753	-1.88549
63334828	chr10:63334828:C:G	2.63548e-36	-6.21526e-10	-1.02122	9.22901e-07	-6.21526e-10	-1.88845
63335232	chr10:63335232:T:C	1.07559e-11	39.6003	16.0469	1.27368e-07	-1.9959	-1.873
63335788	chr10:63335788:G:C	2.37674e-36	-6.21526e-10	-1.12455	1.13426e-06	-6.21526e-10	-1.68224
63336047	chr10:63336047:G:A	4.11273e-35	-6.21526e-10	1.72639	1.03432e-05	-6.21526e-10	0.528107
63336258	chr10:63336258:C:T	4.42089e-28	4.10628	13.8105	4.38025e-07	-0.763122	-1.87058
63336290	chr10:63336290:G:A	4.29519e-36	-6.21526e-10	-0.532786	1.77644e-05	-6.21526e-10	1.06898
63336490	chr10:63336490:C:T	0.0735511	59.3446	18.9484	8.39801e-08	-2.40742	-1.87798
63336502	chr10:63336502:T:C	1.26841e-33	-6.21526e-10	5.15523	1.90742e-05	-6.21526e-10	1.14012
63336674	chr10:63336674:A:G	4.34432e-31	12.8047	-1.81317	1.18068e-07	-2.2098	-1.73492
63336729	chr10:63336729:T:C	3.34488e-35	-6.21526e-10	1.51973	3.76239e-06	-6.21526e-10	-0.483166
63337788	chr10:63337788:A:G	3.29029e-36	-6.21526e-10	-0.799306	1.66481e-06	-6.21526e-10	-1.29851
63337855	chr10:63337855:C:G	3.34519e-35	-6.21526e-10	1.51983	3.76227e-06	-6.21526e-10	-0.483197
63338517	chr10:63338517:G:A	1.75399e-36	0.0621275	-1.49052	1.73912e-06	0.634328	-1.88917
63338567	chr10:63338567:T:C	1.39391e-36	-6.21526e-10	-1.65817	9.55604e-07	-6.21526e-10	-1.85363
63338705	chr10:63338705:A:G	5.02879e-30	13.4404	-1.06993e-09	6.66611e-07	-2.21377	-1.06993e-09
63338878	chr10:63338878:A:G	1.10565e-36	-6.21526e-10	-1.88985	1.17549e-06	-6.21526e-10	-1.64653
63339060	chr10:63339060:T:C	3.94951e-36	-0.616691	-1.06993e-09	5.64563e-07	-2.37992	-1.06993e-09
63339961	chr10:63339961:G:A	2.66269e-37	-1.84667	-1.46686	8.77524e-08	-2.40864	-1.83281
63340256	chr10:63340256:C:A	1.30021e-35	0.574826	-1.06993e-09	5.56014e-07	-2.39518	-1.06993e-09
63340477	chr10:63340477:A:G	1.604e-36	-1.51778	-1.06993e-09	6.65452e-07	-2.21551	-1.06993e-09
63341266	chr10:63341266:C:G	1.8662e-36	0.183697	-1.55008	1.52827e-06	0.50529	-1.88937
63341311	chr10:63341311:G:C	2.4503e-36	0.216303	-1.31038	1.56399e-06	0.466008	-1.82699
63341447	chr10:63341447:G:C	0.0175132	58.1738	18.6842	8.44113e-08	-2.39677	-1.88351
63341607	chr10:63341607:C:T	3.03566e-36	-6.21526e-10	-0.879852	1.56476e-06	-6.21526e-10	-1.36049
63341895	chr10:63341895:G:A	4.32368e-36	-6.21526e-10	-0.526176	1.79163e-05	-6.21526e-10	1.07749
63342040	chr10:63342040:G:A	1.97761e-36	0.142525	-1.45092	1.59916e-06	0.548978	-1.88772
63342136	chr10:63342136:G:A	1.38032e-36	-6.21526e-10	-1.66797	1.08246e-06	-6.21526e-10	-1.72898
63343178	chr10:63343178:A:G	1.53509e-33	-6.21526e-10	5.34606	2.14306e-05	-6.21526e-10	1.2566
63343546	chr10:63343546:C:T	5.29755e-34	-6.21526e-10	4.28213	1.27797e-05	-6.21526e-10	0.739634
63343737	chr10:63343737:A:T	8.79286e-34	-6.21526e-10	4.78883	9.79143e-06	-6.21526e-10	0.473287
63344448	chr10:63344448:G:A	1.1359e-36	-1.86286	-1.06993e-09	5.79843e-07	-2.35322	-1.06993e-09
63344620	chr10:63344620:A:C	1.35451e-36	-6.21526e-10	-1.68684	9.33824e-07	-6.21526e-10	-1.87669
63344805	chr10:63344805:T:A	4.71235e-36	-6.21526e-10	-0.440095	1.61541e-06	-6.21526e-10	-1.32863
63345134	chr10:63345134:A:G	5.04988e-28	3.9734	14.0764	4.72717e-07	-0.694784	-1.86269
63345224	chr10:63345224:C:T	1.59368e-36	-6.21526e-10	-1.52423	9.56142e-07	-6.21526e-10	-1.85307
63345926	chr10:63345926:G:A	2.66454e-36	-6.21526e-10	-1.01025	1.4302e-06	-6.21526e-10	-1.45041
63346152	chr10:63346152:CCTAA:C	1.6529e-35	-6.21526e-10	0.814834	2.91329e-06	-6.21526e-10	-0.738936
63346697	chr10:63346697:GCT:G	3.78344e-34	-6.21526e-10	3.94552	1.02898e-05	-6.21526e-10	0.522934
63346855	chr10:63346855:A:G	5.50538e-36	-0.284557	-1.06993e-09	7.3012e-07	-2.12277	-1.06993e-09
63346950	chr10:63346950:C:T	3.35496e-35	-6.21526e-10	1.52274	3.77293e-06	-6.21526e-10	-0.480369
63347074	chr10:63347074:T:C	3.50606e-36	-6.21526e-10	-0.735788	1.73788e-06	-6.21526e-10	-1.25556
63347775	chr10:63347775:C:T	2.96097e-36	-6.21526e-10	-0.904765	1.53804e-06	-6.21526e-10	-1.37771
63348236	chr10:63348236:C:T	3.9706e-36	-6.21526e-10	-0.611365	1.72883e-05	-6.21526e-10	1.04181
63348370	chr10:63348370:T:C	2.85833e-35	-6.21526e-10	1.36254	3.40536e-06	-6.21526e-10	-0.582871
63348450	chr10:63348450:T:G	5.24289e-36	-0.33341	-1.06993e-09	5.48367e-07	-2.40903	-1.06993e-09
63348860	chr10:63348860:G:A	7.88251e-36	-6.21526e-10	0.0743638	2.41936e-06	-6.21526e-10	-0.924717
63349742	chr10:63349742:T:G	1.12673e-35	0.431626	-1.06993e-09	5.51283e-07	-2.40373	-1.06993e-09
63349781	chr10:63349781:C:A	2.22313e-36	0.301554	-1.49292	1.0629e-06	0.14097	-1.88819
63350160	chr10:63350160:C:T	4.98943e-29	3.99484	11.7403	4.53487e-07	-0.710787	-1.88822
63350216	chr10:63350216:T:G	5.42382e-28	4.09823	14.023	4.42416e-07	-0.759081	-1.86464
63350280	chr10:63350280:T:C	3.70329e-31	12.6559	-1.82399	1.17868e-07	-2.22897	-1.71744
63350565	chr10:63350565:G:A	1.74195e-35	-6.21526e-10	0.867309	3.01609e-06	-6.21526e-10	-0.704259
63350679	chr10:63350679:C:T	4.33252e-36	-0.524134	-1.06993e-09	5.59416e-07	-2.38908	-1.06993e-09
63350861	chr10:63350861:C:T	1.36861e-34	-6.21526e-10	2.92868	2.84698e-06	-6.21526e-10	-0.761962
63352179	chr10:63352179:C:T	1.15882e-36	-6.21526e-10	-1.84288	9.37226e-07	-6.21526e-10	-1.87305
63352374	chr10:63352374:A:G	1.15764e-30	-6.21526e-10	11.9716	6.89553e-06	-6.21526e-10	0.122653
63352454	chr10:63352454:A:G	5.54505e-35	1.0098	1.01541	1.89459e-07	-2.21224	-1.25956
63352499	chr10:63352499:G:A	1.72114e-36	-6.21526e-10	-1.4473	1.0521e-06	-6.21526e-10	-1.75744
63352792	chr10:63352792:T:C	8.91137e-37	-0.221738	-1.8838	3.4035e-07	-2.23036	-0.655643
63352892	chr10:63352892:T:C	3.02533e-36	-6.21526e-10	-0.883261	1.56063e-06	-6.21526e-10	-1.36313
63353206	chr10:63353206:G:A	3.02385e-36	-6.21526e-10	-0.88375	1.56022e-06	-6.21526e-10	-1.3634
63353255	chr10:63353255:A:AT	8.28804e-37	-2.17805	-1.06993e-09	6.55579e-07	-2.23046	-1.06993e-09
63353620	chr10:63353620:A:G	8.63449e-30	-6.21526e-10	13.981	9.26918e-07	-6.21526e-10	-1.88411
63353753	chr10:63353753:C:T	4.44704e-35	1.80454	-1.06993e-09	5.92891e-07	-2.33096	-1.06993e-09
63353774	chr10:63353774:G:A	4.45933e-28	4.14763	13.7778	4.26712e-07	-0.786297	-1.87357
63354049	chr10:63354049:C:T	7.84714e-30	3.84254	10.0428	7.59658e-07	-0.223545	-1.85956
63354055	chr10:63354055:G:A	7.81012e-36	0.0651386	-1.06993e-09	5.52444e-07	-2.40162	-1.06993e-09
63354587	chr10:63354587:G:GT	3.01579e-36	-6.21526e-10	-0.886422	1.55739e-06	-6.21526e-10	-1.36521
63354840	chr10:63354840:T:C	2.86845e-35	-6.21526e-10	1.36607	3.42037e-06	-6.21526e-10	-0.578471
63355340	chr10:63355340:T:C	2.65718e-37	-1.77382	-1.54178	9.11725e-08	-2.40415	-1.79907
63355545	chr10:63355545:G:C	1.35441e-36	-6.21526e-10	-1.68692	9.33811e-07	-6.21526e-10	-1.8767
63355667	chr10:63355667:C:T	7.40726e-30	-6.21526e-10	13.8277	9.24539e-07	-6.21526e-10	-1.88668
63355771	chr10:63355771:T:G	4.76464e-28	3.86038	14.1312	4.96844e-07	-0.647413	-1.86029
63355777	chr10:63355777:T:C	5.55504e-36	-6.21526e-10	-0.275576	1.8246e-06	-6.21526e-10	-1.20686
63355904	chr10:63355904:T:C	6.27134e-36	-0.154292	-1.06993e-09	5.63678e-07	-2.38149	-1.06993e-09
63356027	chr10:63356027:G:A	2.00342e-34	3.30975	-1.06993e-09	5.45288e-06	-0.112076	-1.06993e-09
63356028	chr10:63356028:T:A	3.44977e-29	3.78111	11.585	5.02684e-07	-0.609675	-1.88634
63356249	chr10:63356249:A:G	2.45823e-36	-6.21526e-10	-1.09084	9.26462e-07	-6.21526e-10	-1.8846
63356650	chr10:63356650:A:G	6.80618e-36	-0.0724508	-1.06993e-09	6.38446e-07	-2.25694	-1.06993e-09
63356665	chr10:63356665:AG:A	8.67074e-35	2.47226	-1.06993e-09	1.44035e-06	-1.44334	-1.06993e-09
63356726	chr10:63356726:G:C	4.46743e-35	-6.21526e-10	1.80912	1.39082e-06	-6.21526e-10	-1.47833
63357004	chr10:63357004:C:CA	3.48554e-28	3.87309	13.8059	4.86811e-07	-0.655475	-1.87263
63357178	chr10:63357178:T:C	4.16624e-35	1.73932	-1.06993e-09	5.88206e-07	-2.3389	-1.06993e-09
63357283	chr10:63357283:A:G	3.84165e-35	0.494344	1.16386	1.53902e-07	-2.30661	-1.37305
63358085	chr10:63358085:A:T	5.55209e-31	13.0579	-1.82108	1.22514e-07	-2.1836	-1.72415
63358207	chr10:63358207:G:A	8.86024e-37	-2.11129	-1.06993e-09	1.18535e-06	-1.63818	-1.06993e-09
63358512	chr10:63358512:T:C	5.06235e-36	-6.21526e-10	-0.368451	1.80652e-06	-6.21526e-10	-1.21682
63358784	chr10:63358784:G:A	4.15407e-36	-6.21526e-10	-0.566194	1.32335e-06	-6.21526e-10	-1.52805
63359550	chr10:63359550:ACTT:A	2.40244e-36	-6.21526e-10	-1.1138	1.34988e-06	-6.21526e-10	-1.50821
63360098	chr10:63360098:C:T	4.23588e-31	12.7998	-1.83354	1.2201e-07	-2.21095	-1.70093
63360127	chr10:63360127:T:C	1.66152e-36	-0.0190248	-1.46353	1.91719e-06	0.730672	-1.88803
63360205	chr10:63360205:G:A	3.91875e-35	0.647798	1.03028	1.73995e-07	-2.28874	-1.26821
63360708	chr10:63360708:C:A	2.53606e-34	-6.21526e-10	3.5455	8.06107e-06	-6.21526e-10	0.278826
63360946	chr10:63360946:G:A	2.42669e-37	-1.90372	-1.50262	8.89814e-08	-2.40938	-1.81817
63361202	chr10:63361202:C:T	6.13934e-31	13.1584	-1.82108	1.2433e-07	-2.16889	-1.72415
63361576	chr10:63361576:T:A	5.10776e-35	1.94306	-1.06993e-09	6.05754e-07	-2.3095	-1.06993e-09
63361792	chr10:63361792:T:G	3.31212e-36	-6.21526e-10	-0.792692	1.54619e-05	-6.21526e-10	0.930159
63361805	chr10:63361805:C:A	1.08388e-13	38.3581	12.6916	1.88275e-07	-1.8773	-1.60077
63361884	chr10:63361884:G:A	1.11845e-36	-6.21526e-10	-1.87833	1.25022e-06	-6.21526e-10	-1.5849
63362883	chr10:63362883:C:T	8.44769e-35	-6.21526e-10	2.4462	1.1802e-06	-6.21526e-10	-1.64254
63363027	chr10:63363027:A:C	2.39106e-28	3.88793	13.4142	4.64914e-07	-0.694891	-1.87923
63363163	chr10:63363163:A:C	2.28686e-34	-6.21526e-10	3.44207	7.54265e-06	-6.21526e-10	0.212353
63363393	chr10:63363393:G:A	1.16332e-36	-6.21526e-10	-1.83901	9.33175e-07	-6.21526e-10	-1.87738
63364035	chr10:63364035:T:TA	5.30471e-37	-0.737132	-1.88714	2.92819e-07	-2.34824	-0.688179
63364180	chr10:63364180:T:C	1.78922e-35	-6.21526e-10	0.894085	3.06687e-06	-6.21526e-10	-0.687563
63364240	chr10:63364240:C:T	4.05136e-36	-0.591228	-1.06993e-09	6.84316e-07	-2.18756	-1.06993e-09
63364320	chr10:63364320:A:G	1.87808e-29	3.83455	10.9235	4.73471e-07	-0.677148	-1.87874
63364326	chr10:63364326:C:T	3.5727e-35	-6.21526e-10	1.58562	3.92969e-06	-6.21526e-10	-0.43966
63365191	chr10:63365191:A:G	3.32952e-35	-6.21526e-10	1.51513	3.75524e-06	-6.21526e-10	-0.485068
63365477	chr10:63365477:T:G	3.99557e-28	3.81456	14.001	5.08403e-07	-0.61975	-1.86495
63366056	chr10:63366056:T:C	5.63795e-37	-0.674328	-1.88902	2.74276e-07	-2.33752	-0.764316
63366308	chr10:63366308:G:A	3.97663e-35	0.709206	0.983531	1.79663e-07	-2.27644	-1.24845
63367072	chr10:63367072:T:C	3.42693e-12	38.8185	15.685	1.3886e-07	-1.92078	-1.86173
63367168	chr10:63367168:C:T	8.85662e-35	2.49347	-1.06993e-09	1.43959e-06	-1.44386	-1.06993e-09
63367446	chr10:63367446:A:G	4.49377e-35	0.703036	1.11196	1.69404e-07	-2.27534	-1.30834
63367716	chr10:63367716:T:C	2.73235e-36	-0.985118	-1.06993e-09	5.49518e-07	-2.40693	-1.06993e-09
63367867	chr10:63367867:T:C	4.83077e-36	-6.21526e-10	-0.415277	2.13002e-05	-6.21526e-10	1.2505
63367936	chr10:63367936:G:A	3.72914e-34	-6.21526e-10	3.93107	1.02218e-05	-6.21526e-10	0.516301
63368517	chr10:63368517:T:A	3.93821e-29	3.65286	11.8457	5.38841e-07	-0.537184	-1.88937
63368594	chr10:63368594:T:A	3.36482e-36	-6.21526e-10	-0.776907	1.28929e-06	-6.21526e-10	-1.55413
63368817	chr10:63368817:G:A	1.0533e-35	-6.21526e-10	0.364231	2.60414e-06	-6.21526e-10	-0.851119
63368859	chr10:63368859:G:A	4.91961e-12	38.9806	15.8844	1.35025e-07	-1.94045	-1.87007
63369013	chr10:63369013:G:A	7.31163e-36	-6.21526e-10	-0.000816166	1.79142e-06	-6.21526e-10	-1.22521
63369405	chr10:63369405:A:G	1.72003e-35	-6.21526e-10	0.854644	2.99361e-06	-6.21526e-10	-0.711741
63370157	chr10:63370157:T:C	1.68969e-36	0.064648	-1.53038	1.74636e-06	0.639126	-1.88982
63370397	chr10:63370397:T:C	4.16613e-36	-6.21526e-10	-0.563294	1.7207e-05	-6.21526e-10	1.0371
63370589	chr10:63370589:G:A	2.70686e-36	-6.21526e-10	-0.994494	1.44315e-06	-6.21526e-10	-1.44139
63370828	chr10:63370828:A:C	3.93772e-36	-6.21526e-10	-0.619679	1.86547e-06	-6.21526e-10	-1.18471
63371522	chr10:63371522:T:A	1.92804e-36	0.196836	-1.53062	1.49568e-06	0.484182	-1.88982
63371600	chr10:63371600:TA:T	1.25892e-36	-6.21526e-10	-1.76003	1.70973e-06	-6.21526e-10	-1.27189
63371826	chr10:63371826:C:T	1.79522e-35	-6.21526e-10	0.89743	3.07239e-06	-6.21526e-10	-0.685764
63374062	chr10:63374062:A:G	1.64602e-12	38.8611	14.909	1.41083e-07	-1.92881	-1.83781
63374522	chr10:63374522:T:G	3.67909e-31	12.6586	-1.83327	1.19798e-07	-2.22876	-1.70141
63374588	chr10:63374588:A:T	1.94861e-36	0.183558	-1.50672	1.52883e-06	0.505982	-1.8897
63374908	chr10:63374908:A:AG	4.10559e-35	0.679835	1.04482	1.74666e-07	-2.2808	-1.2723
63374973	chr10:63374973:A:G	3.01879e-36	-6.21526e-10	-0.885425	1.55858e-06	-6.21526e-10	-1.36445
63375018	chr10:63375018:G:A	2.02784e-12	38.9618	15.017	1.38801e-07	-1.93919	-1.84375
63375054	chr10:63375054:T:G	2.01253e-12	39.0318	14.9393	1.38357e-07	-1.94668	-1.83946
63375377	chr10:63375377:T:C	1.77041e-36	0.169035	-1.5881	1.55831e-06	0.521974	-1.88659
63375515	chr10:63375515:T:A	5.20281e-35	1.9615	-1.06993e-09	6.06371e-07	-2.30848	-1.06993e-09
63376868	chr10:63376868:C:T	2.68748e-28	3.71031	13.7087	5.35868e-07	-0.564144	-1.86794
63377007	chr10:63377007:G:A	1.11666e-36	-6.21526e-10	-1.87994	1.33746e-06	-6.21526e-10	-1.51745
63377978	chr10:63377978:T:C	2.16306e-35	0.114238	0.969587	1.50582e-07	-2.36415	-1.33731
63378508	chr10:63378508:C:T	7.49284e-35	-6.21526e-10	2.32625	1.14407e-06	-6.21526e-10	-1.67362
63378672	chr10:63378672:T:C	1.2998e-36	-1.72807	-1.06993e-09	5.56469e-07	-2.39436	-1.06993e-09
63378813	chr10:63378813:A:G	6.67126e-12	39.3242	15.8453	1.30309e-07	-1.97717	-1.8689
63378839	chr10:63378839:T:C	5.42524e-31	13.0364	-1.82272	1.22692e-07	-2.18441	-1.72189
63378889	chr10:63378889:T:C	3.43813e-35	1.54723	-1.06993e-09	5.77838e-07	-2.35668	-1.06993e-09
63379357	chr10:63379357:T:C	2.58859e-35	-6.21526e-10	1.26341	3.18579e-06	-6.21526e-10	-0.649521
63379373	chr10:63379373:A:G	1.72039e-35	-6.21526e-10	0.854852	2.99025e-06	-6.21526e-10	-0.712864
63379829	chr10:63379829:T:C	5.71957e-35	0.680224	1.37597	1.51175e-07	-2.2823	-1.41524
63380185	chr10:63380185:T:C	2.48049e-35	-6.21526e-10	1.22076	3.10654e-06	-6.21526e-10	-0.674709
63380519	chr10:63380519:T:C	7.67119e-31	11.5601	-1.06993e-09	9.37959e-05	2.7329	-1.06993e-09
63380680	chr10:63380680:A:C	1.97787e-12	38.4699	15.4839	1.3727e-07	-1.93773	-1.85629
63381007	chr10:63381007:A:G	2.52001e-35	-6.21526e-10	1.23657	3.13741e-06	-6.21526e-10	-0.664824
63381680	chr10:63381680:G:C	1.7873e-36	-6.21526e-10	-1.40957	9.38541e-07	-6.21526e-10	-1.87165
63381999	chr10:63381999:G:A	4.30681e-35	0.773909	0.998593	1.79583e-07	-2.26132	-1.26402
63382080	chr10:63382080:G:A	1.40715e-36	-6.21526e-10	-1.64872	1.06807e-06	-6.21526e-10	-1.74237
63382451	chr10:63382451:AT:A	4.61623e-36	-6.21526e-10	-0.460704	1.62106e-06	-6.21526e-10	-1.32514
63382479	chr10:63382479:C:G	5.03842e-36	-6.21526e-10	-0.373189	1.68731e-06	-6.21526e-10	-1.28509
63382636	chr10:63382636:G:T	4.14235e-36	-6.21526e-10	-0.569018	1.49377e-06	-6.21526e-10	-1.40692
63382755	chr10:63382755:T:C	8.5235e-37	-0.866461	-1.28358	4.26577e-07	-2.35106	-0.309123
63383038	chr10:63383038:GTTCT:G	5.70574e-33	6.65895	-1.06993e-09	5.22771e-06	-0.154247	-1.06993e-09
63383494	chr10:63383494:T:G	1.52407e-35	-6.21526e-10	0.733686	1.46784e-06	-6.21526e-10	-1.42443
63383511	chr10:63383511:C:G	1.38789e-36	-6.21526e-10	-1.6625	9.40011e-07	-6.21526e-10	-1.87008
63383798	chr10:63383798:T:C	1.85835e-36	0.167216	-1.53781	1.56075e-06	0.526629	-1.88968
63384755	chr10:63384755:A:G	5.24641e-36	-6.21526e-10	-0.332739	2.40224e-05	-6.21526e-10	1.37076
63385002	chr10:63385002:T:C	5.52742e-36	-0.280561	-1.06993e-09	7.30672e-07	-2.12201	-1.06993e-09
63385907	chr10:63385907:TGAA:T	1.56991e-34	-6.21526e-10	3.06591	6.32389e-06	-6.21526e-10	0.0361143
63386240	chr10:63386240:G:C	1.56425e-34	-6.21526e-10	3.0623	5.86253e-06	-6.21526e-10	-0.0396389
63386349	chr10:63386349:C:G	4.98078e-36	-1.6055	1.22081	8.91394e-08	-2.40343	-1.82235
63386428	chr10:63386428:G:A	2.17438e-36	-6.21526e-10	-1.21354	1.01824e-06	-6.21526e-10	-1.79015
63386669	chr10:63386669:G:A	4.24327e-35	1.75764	-1.06993e-09	5.93794e-07	-2.32944	-1.06993e-09
63386780	chr10:63386780:G:A	1.10965e-36	-6.21526e-10	-1.88623	1.18825e-06	-6.21526e-10	-1.63574
63387199	chr10:63387199:T:C	1.05465e-29	3.7471	10.4339	4.85834e-07	-0.640435	-1.88967
63387519	chr10:63387519:A:G	3.25897e-35	1.49371	-1.06993e-09	5.74311e-07	-2.36281	-1.06993e-09
63387723	chr10:63387723:C:T	1.72951e-36	-1.44245	-1.06993e-09	5.52164e-07	-2.40213	-1.06993e-09
63388327	chr10:63388327:T:C	9.01274e-36	-6.21526e-10	0.208357	9.60806e-07	-6.21526e-10	-1.8482
63388683	chr10:63388683:T:C	1.22601e-35	-6.21526e-10	0.516071	2.45909e-06	-6.21526e-10	-0.908431
63389485	chr10:63389485:A:G	1.601e-36	-6.21526e-10	-1.51965	1.00134e-06	-6.21526e-10	-1.80688
63389680	chr10:63389680:T:C	5.31394e-36	-6.21526e-10	-0.319949	2.46259e-05	-6.21526e-10	1.39558
63389906	chr10:63389906:G:A	4.42197e-35	1.79889	-1.06993e-09	5.97644e-07	-2.32298	-1.06993e-09
63390535	chr10:63390535:C:T	4.69065e-36	-0.444711	-1.06993e-09	5.48282e-07	-2.40919	-1.06993e-09
63390947	chr10:63390947:C:T	7.88645e-35	-6.21526e-10	2.37745	1.04993e-05	-6.21526e-10	0.543087
63391237	chr10:63391237:G:A	2.19574e-34	-6.21526e-10	3.40141	7.3156e-06	-6.21526e-10	0.181789
63391240	chr10:63391240:G:A	3.0231e-36	-6.21526e-10	-0.883998	1.56003e-06	-6.21526e-10	-1.36351
63391379	chr10:63391379:G:A	1.13856e-36	-6.21526e-10	-1.86052	1.15138e-06	-6.21526e-10	-1.66726
63391622	chr10:63391622:T:C	1.59809e-34	2.65752	0.426181	1.37308e-06	-0.281863	-1.2093
63391753	chr10:63391753:C:T	1.86337e-34	-6.21526e-10	3.23728	6.6398e-06	-6.21526e-10	0.0848617
63391989	chr10:63391989:C:T	5.10232e-36	-0.360586	-1.06993e-09	5.48229e-07	-2.40928	-1.06993e-09
63392023	chr10:63392023:T:G	2.49687e-36	-6.21526e-10	-1.07525	1.16276e-06	-6.21526e-10	-1.65742
63392055	chr10:63392055:T:C	5.36637e-36	-6.21526e-10	-0.31013	2.48099e-05	-6.21526e-10	1.40302
63392526	chr10:63392526:C:T	3.97621e-36	-6.21526e-10	-0.609953	9.30649e-07	-6.21526e-10	-1.88009
63392549	chr10:63392549:G:A	9.01783e-36	-6.21526e-10	0.208922	2.03567e-06	-6.21526e-10	-1.0974
63392643	chr10:63392643:G:A	2.49082e-37	-1.84518	-1.53507	9.04021e-08	-2.40861	-1.8031
63393277	chr10:63393277:A:G	5.31774e-36	-6.21526e-10	-0.319234	2.44805e-05	-6.21526e-10	1.38965
63393418	chr10:63393418:T:A	3.15333e-35	-6.21526e-10	1.46076	3.61644e-06	-6.21526e-10	-0.522731
63393433	chr10:63393433:T:C	4.70562e-35	1.86106	-1.06993e-09	6.03132e-07	-2.31384	-1.06993e-09
63393608	chr10:63393608:C:T	1.85971e-36	-6.21526e-10	-1.36986	9.36072e-07	-6.21526e-10	-1.87428
63393748	chr10:63393748:T:C	2.4334e-36	-6.21526e-10	-1.10099	1.28378e-06	-6.21526e-10	-1.55841
63394203	chr10:63394203:AG:A	6.39312e-37	-1.66231	-0.775334	2.28761e-07	-2.40877	-0.874526
63394717	chr10:63394717:G:A	5.62062e-36	-6.21526e-10	-0.263841	2.63877e-05	-6.21526e-10	1.46468
63394722	chr10:63394722:C:T	6.70626e-37	-2.38983	-1.06993e-09	8.1981e-07	-2.0069	-1.06993e-09
63394847	chr10:63394847:A:C	1.18363e-36	-6.21526e-10	-1.8217	1.26472e-06	-6.21526e-10	-1.57337
63395125	chr10:63395125:A:G	3.44112e-14	37.6454	12.257	1.58484e-07	-1.86205	-1.78827
63395171	chr10:63395171:C:T	2.14548e-34	-6.21526e-10	3.37825	7.24283e-06	-6.21526e-10	0.171791
63395216	chr10:63395216:T:C	1.37389e-36	-6.21526e-10	-1.67263	2.05537e-06	-6.21526e-10	-1.08776
63395451	chr10:63395451:C:A	7.14251e-30	3.40018	10.3911	5.89821e-07	-0.446705	-1.88945
63395872	chr10:63395872:C:T	3.01869e-36	-6.21526e-10	-0.885459	1.55827e-06	-6.21526e-10	-1.36465
63395974	chr10:63395974:G:A	5.38176e-36	0.109203	-0.41647	2.0084e-07	-2.35628	-1.05718
63396065	chr10:63396065:T:C	7.04374e-37	-2.34073	-1.06993e-09	9.68406e-07	-1.84032	-1.06993e-09
63396097	chr10:63396097:A:G	6.14267e-36	0.1756	-0.350622	1.93438e-07	-2.34647	-1.10455
63396797	chr10:63396797:A:G	3.65718e-36	-0.69359	-1.06993e-09	7.22771e-07	-2.13288	-1.06993e-09
63396934	chr10:63396934:T:G	1.46882e-36	-6.21526e-10	-1.60582	2.31562e-06	-6.21526e-10	-0.968543
63397052	chr10:63397052:ACT:A	4.78147e-31	12.9246	-1.83717	1.25025e-07	-2.1963	-1.69116
63397205	chr10:63397205:G:T	3.918e-31	12.6991	-1.81092	1.16447e-07	-2.22289	-1.73564
63397340	chr10:63397340:G:A	3.64364e-35	-6.21526e-10	1.60528	3.9653e-06	-6.21526e-10	-0.430638
63397477	chr10:63397477:T:C	4.31373e-36	-0.52848	-1.06993e-09	5.58388e-07	-2.39092	-1.06993e-09
63397590	chr10:63397590:G:A	1.48283e-36	-6.21526e-10	-1.59633	1.02805e-06	-6.21526e-10	-1.78056
63397694	chr10:63397694:AG:A	6.47392e-36	0.174119	-0.29662	1.85288e-07	-2.34679	-1.14728
63397948	chr10:63397948:A:C	4.37577e-31	12.7368	-1.7381	1.08439e-07	-2.21894	-1.81085
63398646	chr10:63398646:T:A	1.00865e-36	-1.98166	-1.06993e-09	5.59426e-07	-2.38906	-1.06993e-09
63398989	chr10:63398989:C:G	3.62246e-35	-6.21526e-10	1.59946	3.9504e-06	-6.21526e-10	-0.434403
63398991	chr10:63398991:C:T	1.15696e-30	3.39541	8.57561	6.0599e-07	-0.452813	-1.8563
63399012	chr10:63399012:AAAG:A	5.51978e-14	38.045	12.3299	1.57487e-07	-1.86146	-1.79517
63399783	chr10:63399783:T:A	8.54471e-36	-6.21526e-10	0.155031	9.58771e-07	-6.21526e-10	-1.85032
63399820	chr10:63399820:T:C	2.09332e-36	0.329667	-1.5812	1.31372e-06	0.352003	-1.88736
63400399	chr10:63400399:G:GGT	1.66264e-36	-6.21526e-10	-1.48187	9.23141e-07	-6.21526e-10	-1.88819
63400561	chr10:63400561:T:C	3.84963e-14	37.6558	12.3587	1.56278e-07	-1.86598	-1.79837
63400878	chr10:63400878:G:T	2.96048e-36	-6.21526e-10	-0.904929	1.53971e-06	-6.21526e-10	-1.37663
63400990	chr10:63400990:CTGGATTTA:C	6.61945e-36	-6.21526e-10	-0.10027	1.02652e-06	-6.21526e-10	-1.78205
63401095	chr10:63401095:G:A	1.1925e-36	-1.81423	-1.06993e-09	5.83148e-07	-2.34754	-1.06993e-09
63401098	chr10:63401098:A:G	2.01617e-36	0.216886	-1.50597	1.4711e-06	0.467464	-1.88967
63401790	chr10:63401790:T:G	1.74332e-36	0.12183	-1.55632	1.63516e-06	0.572541	-1.88902
63402026	chr10:63402026:C:T	5.08097e-31	12.9496	-1.80143	1.17393e-07	-2.1988	-1.75165
63402240	chr10:63402240:T:A	1.80453e-14	36.9636	12.2933	1.71501e-07	-1.78043	-1.79096
63403417	chr10:63403417:TAAGA:T	5.39186e-36	-6.21526e-10	-0.305392	2.48289e-05	-6.21526e-10	1.40379
63403559	chr10:63403559:C:T	3.02296e-36	-6.21526e-10	-0.884046	1.55991e-06	-6.21526e-10	-1.36359
63403785	chr10:63403785:A:G	5.29196e-36	-0.224526	-0.0995668	1.64257e-07	-2.39484	-1.21971
63404203	chr10:63404203:A:G	1.75361e-34	-6.21526e-10	3.17656	3.74396e-05	-6.21526e-10	1.81451
63404210	chr10:63404210:C:T	4.21964e-35	-6.21526e-10	1.75205	1.032e-05	-6.21526e-10	0.525864
63404253	chr10:63404253:A:G	2.43483e-36	-6.21526e-10	-1.1004	1.14755e-06	-6.21526e-10	-1.67059
63404628	chr10:63404628:A:G	5.18399e-36	-6.21526e-10	-0.344708	2.35976e-05	-6.21526e-10	1.35292
63404755	chr10:63404755:A:G	1.04541e-29	3.44781	10.7244	5.32085e-07	-0.550147	-1.88903
63405424	chr10:63405424:G:A	7.52475e-15	37.5636	10.8186	1.51379e-07	-1.84318	-1.85301
63405749	chr10:63405749:T:C	1.36712e-36	-6.21526e-10	-1.67758	9.31847e-07	-6.21526e-10	-1.87881
63405979	chr10:63405979:A:T	6.75165e-37	-2.38308	-1.06993e-09	7.98264e-07	-2.03354	-1.06993e-09
63406002	chr10:63406002:T:C	4.34287e-31	12.8089	-1.81775	1.19903e-07	-2.20301	-1.72629
63406134	chr10:63406134:T:G	5.13679e-36	-6.21526e-10	-0.353854	2.3295e-05	-6.21526e-10	1.34002
63406910	chr10:63406910:T:C	2.59336e-36	0.847608	-1.88493	9.02357e-08	-2.40681	-1.80674
63407246	chr10:63407246:T:C	8.69266e-37	-2.13039	-1.06993e-09	9.16516e-07	-1.8954	-1.06993e-09
63408005	chr10:63408005:G:A	2.34327e-36	-6.21526e-10	-1.13874	1.27609e-06	-6.21526e-10	-1.56442
63408456	chr10:63408456:T:G	5.86761e-36	-6.21526e-10	-0.220834	1.57217e-06	-6.21526e-10	-1.35576
63408655	chr10:63408655:G:A	4.67183e-36	-6.21526e-10	-0.44873	1.63075e-06	-6.21526e-10	-1.31918
63408783	chr10:63408783:C:T	3.92091e-36	-0.623959	-1.06993e-09	6.71801e-07	-2.20601	-1.06993e-09
63408937	chr10:63408937:T:G	1.20828e-36	-6.21526e-10	-1.80109	1.45354e-06	-6.21526e-10	-1.43422
63409722	chr10:63409722:C:T	4.06749e-35	-6.21526e-10	1.71533	4.26511e-06	-6.21526e-10	-0.357753
63411395	chr10:63411395:G:T	8.90163e-31	3.38319	8.32569	6.22543e-07	-0.442133	-1.84003
63412158	chr10:63412158:G:T	2.99504e-36	-0.40578	-0.487545	1.78394e-07	-2.40215	-1.12983
63412212	chr10:63412212:G:A	9.81189e-30	3.46564	10.6432	5.66167e-07	-0.487488	-1.8896
63412987	chr10:63412987:A:T	3.16562e-14	37.9834	11.8355	1.6768e-07	-1.85106	-1.74286
63413039	chr10:63413039:AAAC:A	1.8272e-14	37.9521	11.3173	1.73244e-07	-1.85097	-1.71031
63413613	chr10:63413613:G:A	5.66953e-31	13.0916	-1.83381	1.25922e-07	-2.17612	-1.70419
63413727	chr10:63413727:AT:A	4.76588e-35	1.87378	-1.06993e-09	6.00234e-07	-2.31866	-1.06993e-09
63413987	chr10:63413987:T:TG	2.16129e-35	-6.21526e-10	1.08301	3.48384e-06	-6.21526e-10	-0.560086
63414157	chr10:63414157:T:G	2.6645e-35	-6.21526e-10	1.29232	1.56101e-06	-6.21526e-10	-1.36288
63414160	chr10:63414160:G:T	1.11039e-36	-6.21526e-10	-1.88557	1.03079e-06	-6.21526e-10	-1.7779
63414645	chr10:63414645:T:C	2.99466e-36	-0.248213	-0.645238	2.09334e-07	-2.3902	-0.981846
63414667	chr10:63414667:C:T	3.03641e-36	-6.21526e-10	-0.879606	1.56488e-06	-6.21526e-10	-1.36041
63414781	chr10:63414781:C:T	3.02464e-36	-6.21526e-10	-0.883491	1.56053e-06	-6.21526e-10	-1.36319
63414940	chr10:63414940:A:G	2.79783e-34	-6.21526e-10	3.64373	8.48456e-06	-6.21526e-10	0.330028
63415226	chr10:63415226:C:T	1.03203e-36	-1.95876	-1.06993e-09	6.45247e-07	-2.24634	-1.06993e-09
63415765	chr10:63415765:A:G	3.37432e-36	-6.21526e-10	-0.774088	1.77463e-06	-6.21526e-10	-1.23463
63415815	chr10:63415815:G:C	3.0231e-36	-6.21526e-10	-0.883998	1.56003e-06	-6.21526e-10	-1.36351
63417260	chr10:63417260:C:T	3.0231e-36	-6.21526e-10	-0.883998	1.56003e-06	-6.21526e-10	-1.36351
63417401	chr10:63417401:T:C	1.21244e-36	-6.21526e-10	-1.79764	9.9913e-07	-6.21526e-10	-1.80909
63417429	chr10:63417429:T:C	1.27662e-36	-6.21526e-10	-1.74607	1.77243e-06	-6.21526e-10	-1.23587
63418006	chr10:63418006:G:A	2.002e-14	37.4953	11.8654	1.73621e-07	-1.81186	-1.74724
63418711	chr10:63418711:A:T	3.95549e-36	-0.615178	-1.06993e-09	5.93875e-07	-2.32931	-1.06993e-09
63419026	chr10:63419026:A:G	2.81877e-36	-6.21526e-10	-0.953983	1.44989e-06	-6.21526e-10	-1.43674
63419392	chr10:63419392:A:C	2.37251e-14	37.8992	11.6314	1.72874e-07	-1.84295	-1.72046
63419654	chr10:63419654:G:A	5.79942e-30	3.30128	10.2817	5.78193e-07	-0.467724	-1.88834
63419660	chr10:63419660:A:T	2.94955e-34	-6.21526e-10	3.69654	8.74305e-06	-6.21526e-10	0.360038
63420131	chr10:63420131:T:A	3.71568e-36	-6.21526e-10	-0.677721	1.78321e-06	-6.21526e-10	-1.2298
63420336	chr10:63420336:T:G	4.02465e-36	-6.21526e-10	-0.597844	1.2905e-06	-6.21526e-10	-1.55319
63420851	chr10:63420851:ACAACAAAGTACAAAACAAACAAAAT:A	2.98059e-36	-0.223554	-0.674606	2.19996e-07	-2.38812	-0.934246
63420928	chr10:63420928:T:C	4.41442e-36	-6.21526e-10	-0.505405	1.86142e-05	-6.21526e-10	1.1157
63421016	chr10:63421016:C:A	6.55451e-31	3.29627	8.10653	6.68696e-07	-0.389928	-1.82072
63421125	chr10:63421125:G:A	2.52115e-14	37.701	11.8903	1.72465e-07	-1.8168	-1.74898
63421191	chr10:63421191:G:A	2.49656e-36	-6.21526e-10	-1.07537	1.37523e-06	-6.21526e-10	-1.4896
63421247	chr10:63421247:T:C	3.19033e-36	-6.21526e-10	-0.830157	1.62893e-06	-6.21526e-10	-1.3203
63421266	chr10:63421266:G:A	2.27253e-36	-6.21526e-10	-1.16939	9.22407e-07	-6.21526e-10	-1.88899
63421791	chr10:63421791:T:C	1.27938e-36	-6.21526e-10	-1.74391	1.76969e-06	-6.21526e-10	-1.23742
63422496	chr10:63422496:T:G	1.62318e-14	37.4719	11.6791	1.72412e-07	-1.83824	-1.72785
63422595	chr10:63422595:T:A	7.73914e-37	-1.19057	-1.05601	5.39043e-07	-2.3971	-0.0290804
63423229	chr10:63423229:TG:T	1.11178e-36	-6.21526e-10	-1.88432	1.17294e-06	-6.21526e-10	-1.6487
63423336	chr10:63423336:C:T	3.83305e-35	-6.21526e-10	1.65596	4.10784e-06	-6.21526e-10	-0.395322
63423474	chr10:63423474:C:G	2.11785e-36	-6.21526e-10	-1.23988	9.39134e-07	-6.21526e-10	-1.87102
63423977	chr10:63423977:A:T	1.95979e-36	-6.21526e-10	-1.31744	9.56992e-07	-6.21526e-10	-1.85218
63424042	chr10:63424042:T:C	1.25202e-36	-6.21526e-10	-1.76553	9.21863e-07	-6.21526e-10	-1.88958
63424275	chr10:63424275:C:T	1.3288e-36	-6.21526e-10	-1.706	1.13003e-06	-6.21526e-10	-1.68598
63424957	chr10:63424957:T:C	8.97822e-15	36.8168	11.742	1.85891e-07	-1.75645	-1.73436
63425460	chr10:63425460:C:CAT	1.52706e-36	-0.0602912	-1.50665	1.83512e-06	0.68849	-1.8896
63425541	chr10:63425541:G:T	5.4854e-36	-6.21526e-10	-0.288193	1.81197e-06	-6.21526e-10	-1.21381
63426034	chr10:63426034:C:T	3.60426e-30	2.98626	10.1211	7.02216e-07	-0.275676	-1.88606
63426153	chr10:63426153:T:C	4.8994e-35	1.90142	-1.06993e-09	6.0387e-07	-2.31262	-1.06993e-09
63426264	chr10:63426264:T:C	7.36171e-37	-1.13961	-1.15697	4.74216e-07	-2.39188	-0.162428
63426475	chr10:63426475:A:G	2.57242e-37	-1.92	-1.42801	8.72233e-08	-2.40881	-1.83869
63426544	chr10:63426544:G:A	1.44471e-36	-6.21526e-10	-1.62237	9.31979e-07	-6.21526e-10	-1.87867
63426705	chr10:63426705:A:G	2.41481e-36	-1.64944	0.540772	8.32171e-08	-2.40677	-1.88775
63427170	chr10:63427170:A:AT	6.86189e-37	-1.15665	-1.21024	4.35716e-07	-2.39377	-0.24521
63427205	chr10:63427205:C:T	2.90171e-36	-6.21526e-10	-0.92498	1.46743e-06	-6.21526e-10	-1.42471
63427548	chr10:63427548:T:C	6.23761e-36	-6.21526e-10	-0.159685	9.8748e-07	-6.21526e-10	-1.82082
63427583	chr10:63427583:T:A	7.19285e-36	-6.21526e-10	-0.0171951	2.04299e-06	-6.21526e-10	-1.09381
63428309	chr10:63428309:G:A	1.73317e-36	0.069435	-1.50976	1.58475e-06	0.541909	-1.8897
63428530	chr10:63428530:T:C	1.78869e-36	0.104391	-1.51319	1.52791e-06	0.505442	-1.88976
63428558	chr10:63428558:T:C	1.64492e-14	37.6153	11.549	1.72147e-07	-1.85491	-1.71271
63428643	chr10:63428643:C:T	4.72919e-31	12.9193	-1.84293	1.26059e-07	-2.19665	-1.68257
63429003	chr10:63429003:G:A	2.26247e-36	-6.21526e-10	-1.17383	1.0342e-06	-6.21526e-10	-1.77459
63429106	chr10:63429106:G:A	2.66471e-36	-6.21526e-10	-1.01019	9.41867e-07	-6.21526e-10	-1.86811
63429143	chr10:63429143:C:G	5.40336e-31	3.17187	8.0378	6.71619e-07	-0.389337	-1.81695
63429213	chr10:63429213:A:G	4.68341e-30	3.23024	10.139	6.0942e-07	-0.417066	-1.8864
63429366	chr10:63429366:T:C	1.80783e-36	0.107195	-1.50535	1.52233e-06	0.501585	-1.88956
63430567	chr10:63430567:G:A	1.1978e-14	37.3226	11.5245	1.78506e-07	-1.81894	-1.71241
63430619	chr10:63430619:G:A	8.07356e-31	-6.21526e-10	11.6112	6.60288e-06	-6.21526e-10	0.0792855
63430752	chr10:63430752:T:G	1.9493e-36	-1.32281	-1.06993e-09	5.61774e-07	-2.38488	-1.06993e-09
63431772	chr10:63431772:G:A	1.1352e-36	-6.21526e-10	-1.86347	9.75562e-07	-6.21526e-10	-1.83296
63431885	chr10:63431885:G:T	5.14353e-19	27.0096	11.7818	2.16615e-07	-1.5338	-1.80405
63432440	chr10:63432440:TTG:T	3.21928e-35	-6.21526e-10	1.48146	3.67501e-06	-6.21526e-10	-0.506664
63432528	chr10:63432528:G:A	1.78447e-14	37.4744	11.7713	1.70845e-07	-1.83723	-1.73799
63432557	chr10:63432557:G:A	1.18088e-36	-6.21526e-10	-1.82403	1.34021e-06	-6.21526e-10	-1.51539
63432657	chr10:63432657:C:A	4.48997e-36	0.0886791	-0.577116	2.31135e-07	-2.35867	-0.914309
63432671	chr10:63432671:T:C	5.27389e-30	3.32167	10.1663	5.75307e-07	-0.474256	-1.88682
63432779	chr10:63432779:A:C	4.80943e-31	12.9138	-1.82058	1.20635e-07	-2.19838	-1.72483
63432972	chr10:63432972:T:C	4.17846e-35	1.74225	-1.06993e-09	1.07473e-06	-1.73615	-1.06993e-09
63433181	chr10:63433181:T:C	7.8048e-31	3.39487	8.18252	5.8236e-07	-0.521782	-1.82711
63433489	chr10:63433489:C:T	4.32426e-35	1.77654	-1.06993e-09	5.92265e-07	-2.33202	-1.06993e-09
63433582	chr10:63433582:TTTTC:T	1.28026e-37	-2.3837	-1.66211	4.39926e-07	-1.32595	-1.30342
63434369	chr10:63434369:C:A	3.79421e-30	3.41018	9.74852	5.51392e-07	-0.526306	-1.87722
63434640	chr10:63434640:G:T	2.01057e-36	-6.21526e-10	-1.29186	9.23631e-07	-6.21526e-10	-1.88766
63434731	chr10:63434731:A:C	1.82862e-36	0.0632008	-1.44992	1.59282e-06	0.547013	-1.88973
63434971	chr10:63434971:C:T	4.11875e-36	-6.21526e-10	-0.574732	1.67079e-05	-6.21526e-10	1.00766
63434989	chr10:63434989:G:C	3.02417e-36	-6.21526e-10	-0.883645	1.56027e-06	-6.21526e-10	-1.36336
63435771	chr10:63435771:C:T	2.31109e-34	-6.21526e-10	3.45261	7.47063e-06	-6.21526e-10	0.202759
63435900	chr10:63435900:A:G	2.65693e-36	-0.206563	-0.806546	2.47933e-07	-2.38646	-0.816358
63436583	chr10:63436583:A:G	3.0231e-36	-6.21526e-10	-0.883998	1.56003e-06	-6.21526e-10	-1.36351
63437178	chr10:63437178:AAATG:A	2.91037e-36	-6.21526e-10	-0.922	1.51257e-06	-6.21526e-10	-1.39441
63437247	chr10:63437247:C:T	3.12551e-35	-6.21526e-10	1.4519	3.60995e-06	-6.21526e-10	-0.524526
63437549	chr10:63437549:A:C	1.74287e-36	0.00686418	-1.44161	1.70274e-06	0.610153	-1.88614
63437790	chr10:63437790:T:C	4.35399e-36	-6.21526e-10	-0.519189	1.82066e-05	-6.21526e-10	1.09356
63438455	chr10:63438455:T:A	1.74265e-35	-6.21526e-10	0.867708	3.02115e-06	-6.21526e-10	-0.702583
63440815	chr10:63440815:C:T	4.5555e-31	12.8624	-1.82342	1.20804e-07	-2.20367	-1.71814
63440830	chr10:63440830:T:G	2.18782e-36	-0.395469	-0.811908	2.10185e-07	-2.40112	-0.966866
63441316	chr10:63441316:G:A	5.36265e-31	13.0284	-1.82634	1.23773e-07	-2.18403	-1.71349
63441651	chr10:63441651:C:T	2.83526e-36	-6.21526e-10	-0.948147	9.44804e-07	-6.21526e-10	-1.865
63441652	chr10:63441652:A:T	8.92712e-35	2.5014	-1.06993e-09	1.45929e-06	-1.43027	-1.06993e-09
63442166	chr10:63442166:T:C	4.08338e-31	12.7414	-1.8118	1.16611e-07	-2.21947	-1.73766
63442344	chr10:63442344:G:C	2.02891e-35	-6.21526e-10	1.0198	2.17466e-06	-6.21526e-10	-1.03135
63442625	chr10:63442625:C:T	1.73803e-36	-1.43753	-1.06993e-09	5.49879e-07	-2.40628	-1.06993e-09
63442956	chr10:63442956:T:C	1.06929e-36	-1.92329	-1.06993e-09	6.091e-07	-2.30399	-1.06993e-09
63443265	chr10:63443265:G:A	3.48363e-36	-0.742207	-1.06993e-09	6.03183e-07	-2.31376	-1.06993e-09
63443731	chr10:63443731:T:G	3.6306e-35	-6.21526e-10	1.6017	3.97074e-06	-6.21526e-10	-0.429268
63443778	chr10:63443778:T:C	3.57624e-35	-6.21526e-10	1.58662	3.93221e-06	-6.21526e-10	-0.439019
63444048	chr10:63444048:A:G	3.39087e-15	36.9112	10.6739	1.61395e-07	-1.84668	-1.78545
63444816	chr10:63444816:T:C	2.23135e-35	-6.21526e-10	1.11491	2.28246e-06	-6.21526e-10	-0.982968
63444846	chr10:63444846:C:T	3.02489e-36	-6.21526e-10	-0.883407	1.56082e-06	-6.21526e-10	-1.36301
63445106	chr10:63445106:ATCTGTAG:A	1.50626e-35	-6.21526e-10	0.721934	2.74708e-06	-6.21526e-10	-0.79768
63445580	chr10:63445580:G:A	2.59981e-36	-6.21526e-10	-1.03484	1.39485e-06	-6.21526e-10	-1.47543
63446168	chr10:63446168:G:A	1.98402e-37	-2.34921	-1.25853	1.65989e-05	0.598631	0.402487
63446863	chr10:63446863:G:A	5.30251e-35	1.98048	-1.06993e-09	6.09966e-07	-2.30257	-1.06993e-09
63447098	chr10:63447098:T:C	3.74379e-36	-6.21526e-10	-0.670184	1.4739e-05	-6.21526e-10	0.882277
63447258	chr10:63447258:C:T	1.57601e-14	37.5982	11.5233	1.72666e-07	-1.85216	-1.71246
63447840	chr10:63447840:C:G	2.27099e-35	-6.21526e-10	1.13252	2.29883e-06	-6.21526e-10	-0.975822
63448154	chr10:63448154:T:A	1.9451e-36	0.0550047	-1.37997	1.46523e-06	0.447252	-1.87346
63448556	chr10:63448556:C:T	1.11032e-36	-6.21526e-10	-1.88564	1.1851e-06	-6.21526e-10	-1.63839
63448561	chr10:63448561:T:C	1.63471e-36	-0.00374071	-1.49507	1.73538e-06	0.632304	-1.8893
63448918	chr10:63448918:C:A	6.93721e-36	-6.21526e-10	-0.0533822	1.62759e-06	-6.21526e-10	-1.32112
63449079	chr10:63449079:T:A	5.60373e-36	-0.26685	-1.06993e-09	6.77356e-07	-2.19778	-1.06993e-09
63449081	chr10:63449081:C:T	3.76397e-36	-6.21526e-10	-0.664807	1.47729e-05	-6.21526e-10	0.884574
63449112	chr10:63449112:G:A	3.85888e-36	-0.639906	-1.06993e-09	6.15774e-07	-2.2931	-1.06993e-09
63449448	chr10:63449448:C:T	2.99158e-36	-6.21526e-10	-0.894482	1.54817e-06	-6.21526e-10	-1.37115
63449471	chr10:63449471:T:C	3.10303e-36	0.00894613	-0.866848	2.4434e-07	-2.36734	-0.850075
63449810	chr10:63449810:T:C	5.79142e-36	-6.21526e-10	-0.233905	9.74705e-07	-6.21526e-10	-1.83384
63449849	chr10:63449849:T:C	1.11592e-14	37.3368	11.4395	1.79819e-07	-1.8223	-1.70173
63450382	chr10:63450382:A:G	1.70337e-35	-6.21526e-10	0.84491	2.98013e-06	-6.21526e-10	-0.716254
63450534	chr10:63450534:G:C	1.85271e-36	0.119537	-1.49317	1.49967e-06	0.48625	-1.88922
63450792	chr10:63450792:T:C	1.14245e-28	18.4227	-1.85916	1.44034e-07	-2.20053	-1.5454
63451175	chr10:63451175:A:G	1.2028e-14	37.4985	11.3528	1.7817e-07	-1.8413	-1.69194
63451821	chr10:63451821:C:T	3.31979e-36	-0.0466891	-0.743693	2.17461e-07	-2.37371	-0.960242
63452020	chr10:63452020:C:T	4.79273e-31	12.9151	-1.82537	1.21859e-07	-2.19811	-1.715
63452480	chr10:63452480:C:T	3.20694e-36	-0.0461407	-0.778823	2.24239e-07	-2.37425	-0.929015
63452927	chr10:63452927:C:T	3.48463e-36	0.0578433	-0.799762	2.3171e-07	-2.36038	-0.910104
63453190	chr10:63453190:G:A	7.11372e-36	-0.0282572	-1.06993e-09	6.31453e-07	-2.26795	-1.06993e-09
63453577	chr10:63453577:A:G	2.14e-34	-6.21526e-10	3.37569	7.26132e-06	-6.21526e-10	0.174342
63453817	chr10:63453817:C:T	4.79458e-31	12.9152	-1.82509	1.21819e-07	-2.19795	-1.71549
63453912	chr10:63453912:T:G	4.98863e-36	-0.38312	-1.06993e-09	1.5487e-06	-1.37081	-1.06993e-09
63454056	chr10:63454056:T:C	1.75324e-36	0.0582519	-1.48707	1.5999e-06	0.550689	-1.88897
63454438	chr10:63454438:T:G	8.98834e-35	4.39769	-1.88946	1.19801e-07	-2.25362	-1.67653
63454811	chr10:63454811:A:G	5.50986e-31	13.0493	-1.82012	1.22578e-07	-2.18181	-1.72542
63454940	chr10:63454940:A:G	3.7817e-36	0.0484122	-0.708521	2.1404e-07	-2.36176	-0.988055
63454956	chr10:63454956:AG:A	3.79325e-36	-6.21526e-10	-0.657059	1.81745e-06	-6.21526e-10	-1.21078
63454989	chr10:63454989:C:T	1.11581e-14	37.2592	11.517	1.79308e-07	-1.81465	-1.71222
63455191	chr10:63455191:A:G	2.25321e-34	-6.21526e-10	3.42724	7.4995e-06	-6.21526e-10	0.206616
63455260	chr10:63455260:T:C	1.58908e-35	-6.21526e-10	0.77546	2.85151e-06	-6.21526e-10	-0.760371
63455478	chr10:63455478:T:C	3.93329e-31	3.33628	7.55584	6.34814e-07	-0.491084	-1.77156
63458084	chr10:63458084:A:G	3.84722e-36	0.0914465	-0.734379	2.20131e-07	-2.35549	-0.966263
63458485	chr10:63458485:A:T	2.61298e-33	5.87796	-1.06993e-09	1.59764e-06	-1.33969	-1.06993e-09
63458633	chr10:63458633:A:C	2.26608e-36	-0.205316	-0.966913	2.40213e-07	-2.38428	-0.850166
63458754	chr10:63458754:C:T	1.12604e-36	-1.87158	-1.06993e-09	5.96487e-07	-2.32492	-1.06993e-09
63458834	chr10:63458834:C:G	6.21711e-31	-6.21526e-10	11.3499	5.92545e-06	-6.21526e-10	-0.0289632
63459037	chr10:63459037:G:A	3.37744e-31	12.6013	-1.86154	1.25208e-07	-2.23276	-1.65324
63459533	chr10:63459533:G:A	4.6022e-36	-0.463748	-1.06993e-09	5.4853e-07	-2.40873	-1.06993e-09
63459834	chr10:63459834:T:C	3.78353e-30	3.29781	9.85807	5.856e-07	-0.462733	-1.8806
63460170	chr10:63460170:C:G	2.95818e-30	3.3892	9.5206	5.59259e-07	-0.515544	-1.87382
63460349	chr10:63460349:T:G	4.0063e-35	1.70017	-1.06993e-09	5.85848e-07	-2.34292	-1.06993e-09
63460580	chr10:63460580:A:G	3.44227e-35	-6.21526e-10	1.54843	8.83132e-06	-6.21526e-10	0.370084
63460585	chr10:63460585:T:C	2.97939e-35	-6.21526e-10	1.40402	1.6351e-06	-6.21526e-10	-1.31652
63460641	chr10:63460641:C:T	1.98054e-34	-6.21526e-10	3.29826	7.50711e-06	-6.21526e-10	0.207631
63460721	chr10:63460721:A:C	4.02643e-35	1.70518	-1.06993e-09	5.86326e-07	-2.3421	-1.06993e-09
63460829	chr10:63460829:A:G	2.03158e-35	-6.21526e-10	1.02112	2.16885e-06	-6.21526e-10	-1.03402
63460951	chr10:63460951:T:C	7.28064e-35	2.29752	-1.06993e-09	6.92527e-06	0.126956	-1.06993e-09
63461224	chr10:63461224:A:T	7.24836e-37	-2.31209	-1.06993e-09	8.99846e-07	-1.91375	-1.06993e-09
63462222	chr10:63462222:G:A	9.89445e-37	-2.00089	-1.06993e-09	5.5875e-07	-2.39027	-1.06993e-09
63462329	chr10:63462329:T:C	8.19211e-31	-6.21526e-10	11.6258	6.58287e-06	-6.21526e-10	0.0762507
63462413	chr10:63462413:T:G	4.19562e-36	-6.21526e-10	-0.556241	1.71414e-06	-6.21526e-10	-1.26931
63462982	chr10:63462982:T:C	1.13316e-36	-6.21526e-10	-1.86528	9.7058e-07	-6.21526e-10	-1.83808
63463066	chr10:63463066:T:C	3.72906e-36	-6.21526e-10	-0.674127	1.40172e-06	-6.21526e-10	-1.47052
63463551	chr10:63463551:G:C	3.15303e-36	-0.841917	-1.06993e-09	6.78649e-07	-2.19587	-1.06993e-09
63463683	chr10:63463683:C:T	1.17584e-36	-6.21526e-10	-1.8283	1.37704e-06	-6.21526e-10	-1.48828
63464219	chr10:63464219:TTC:T	4.33991e-35	1.78016	-1.06993e-09	5.9176e-07	-2.33287	-1.06993e-09
63464545	chr10:63464545:C:G	3.96939e-36	-6.21526e-10	-0.61167	1.58534e-05	-6.21526e-10	0.955163
63464591	chr10:63464591:C:T	7.66652e-31	11.5595	-1.06993e-09	9.3479e-05	2.72952	-1.06993e-09
63464750	chr10:63464750:C:G	1.80694e-36	0.0866835	-1.48533	1.54286e-06	0.514246	-1.88883
63464868	chr10:63464868:C:T	2.38719e-33	5.78759	-1.06993e-09	1.6167e-06	-1.32783	-1.06993e-09
63464972	chr10:63464972:C:T	6.16316e-36	-6.21526e-10	-0.171692	1.98643e-06	-6.21526e-10	-1.12188
63465371	chr10:63465371:A:G	3.12179e-35	-6.21526e-10	1.45071	3.62537e-06	-6.21526e-10	-0.520264
63465690	chr10:63465690:C:T	4.1829e-31	12.7736	-1.81999	1.18921e-07	-2.21263	-1.72488
63466171	chr10:63466171:A:G	2.45482e-37	-1.97585	-1.41897	8.72479e-08	-2.40462	-1.8426
63466433	chr10:63466433:C:G	3.53856e-35	1.57602	-1.06993e-09	5.77033e-07	-2.35808	-1.06993e-09
63467260	chr10:63467260:GCACTTT:G	1.16106e-30	-6.21526e-10	11.9746	7.07896e-06	-6.21526e-10	0.148907
63467379	chr10:63467379:A:G	7.73239e-37	-1.11185	-1.1356	4.86449e-07	-2.38812	-0.140721
63467666	chr10:63467666:T:A	1.94314e-36	-6.21526e-10	-1.32598	1.10872e-06	-6.21526e-10	-1.70501
63468063	chr10:63468063:C:T	3.07853e-36	-6.21526e-10	-0.86583	1.22934e-06	-6.21526e-10	-1.60175
63468096	chr10:63468096:C:T	2.55407e-36	-1.05259	-1.06993e-09	5.51698e-07	-2.40297	-1.06993e-09
63468364	chr10:63468364:T:A	9.08336e-36	0.216161	-1.06993e-09	5.48367e-07	-2.40903	-1.06993e-09
63469011	chr10:63469011:TATAAA:T	4.34023e-36	-6.21526e-10	-0.522354	1.80636e-05	-6.21526e-10	1.08568
63469565	chr10:63469565:G:A	3.02172e-36	-6.21526e-10	-0.884454	1.55944e-06	-6.21526e-10	-1.36389
63469731	chr10:63469731:TATTA:T	5.55811e-36	-6.21526e-10	-0.275024	9.69083e-07	-6.21526e-10	-1.83963
63469760	chr10:63469760:G:A	6.65037e-37	-2.3982	-1.06993e-09	9.12326e-07	-1.89998	-1.06993e-09
63469895	chr10:63469895:G:A	2.29081e-34	-6.21526e-10	3.44379	7.59617e-06	-6.21526e-10	0.219424
63470178	chr10:63470178:T:C	6.65336e-37	-2.39775	-1.06993e-09	9.15042e-07	-1.89701	-1.06993e-09
63472219	chr10:63472219:TTAA:T	1.39728e-36	-6.21526e-10	-1.65576	3.16366e-06	-6.21526e-10	-0.65649
63472768	chr10:63472768:T:G	3.0231e-36	-6.21526e-10	-0.883998	1.56003e-06	-6.21526e-10	-1.36351
63472779	chr10:63472779:A:G	8.04023e-15	37.1894	11.259	1.85815e-07	-1.80926	-1.68197
63473214	chr10:63473214:T:G	4.07716e-36	-0.584882	-1.06993e-09	5.62012e-07	-2.38445	-1.06993e-09
63473492	chr10:63473492:C:T	3.75794e-36	-0.666411	-1.06993e-09	6.14573e-07	-2.29505	-1.06993e-09
63473575	chr10:63473575:G:T	2.15338e-30	3.16385	9.42842	6.35184e-07	-0.391871	-1.87019
63473820	chr10:63473820:A:T	3.01663e-36	-6.21526e-10	-0.886143	1.55586e-06	-6.21526e-10	-1.36619
63473985	chr10:63473985:G:A	1.31956e-34	-6.21526e-10	2.89219	6.07896e-06	-6.21526e-10	-0.00338634
63474182	chr10:63474182:T:C	2.05028e-36	0.227272	-1.49958	1.43812e-06	0.393543	-1.83842
63474305	chr10:63474305:C:T	3.0231e-36	-6.21526e-10	-0.883998	1.56003e-06	-6.21526e-10	-1.36351
63474579	chr10:63474579:T:C	8.99868e-29	18.19	-1.86515	1.43266e-07	-2.22255	-1.52872
63474752	chr10:63474752:A:G	1.03271e-28	18.3258	-1.86319	1.44174e-07	-2.20923	-1.53573
63474793	chr10:63474793:A:T	3.66203e-35	1.61032	-1.06993e-09	5.79101e-07	-2.3545	-1.06993e-09
63475014	chr10:63475014:G:GAAAT	6.59962e-37	-2.40586	-1.06993e-09	2.28382e-06	-0.982373	-1.06993e-09
63475204	chr10:63475204:C:T	3.97539e-36	-6.21526e-10	-0.61016	1.59777e-05	-6.21526e-10	0.962972
63475326	chr10:63475326:C:G	7.74776e-36	-6.21526e-10	0.0571219	1.7843e-06	-6.21526e-10	-1.22919
63475933	chr10:63475933:T:C	1.59416e-36	-1.52393	-1.06993e-09	8.79182e-07	-1.93698	-1.06993e-09
63476069	chr10:63476069:G:T	1.20433e-14	37.4688	11.3837	1.77763e-07	-1.83855	-1.69698
63476228	chr10:63476228:C:T	2.56e-36	-0.20179	-0.848486	2.05194e-07	-2.38939	-1.00263
63476516	chr10:63476516:A:G	3.70742e-36	-6.21526e-10	-0.679946	1.78664e-06	-6.21526e-10	-1.22788
63476663	chr10:63476663:A:G	2.13056e-34	-6.21526e-10	3.37127	7.24324e-06	-6.21526e-10	0.171848
63477134	chr10:63477134:A:G	3.47249e-35	1.55718	-1.06993e-09	5.76041e-07	-2.3598	-1.06993e-09
63477228	chr10:63477228:C:T	4.45317e-36	-6.21526e-10	-0.496666	1.55736e-06	-6.21526e-10	-1.36523
63477397	chr10:63477397:GAT:G	3.22434e-35	-6.21526e-10	1.48303	3.68415e-06	-6.21526e-10	-0.504181
63479017	chr10:63479017:A:T	2.09793e-36	0.258994	-1.50833	1.29911e-06	0.339723	-1.88626
63479417	chr10:63479417:T:A	1.00137e-14	37.44	11.228	1.81082e-07	-1.83853	-1.67849
63479738	chr10:63479738:A:C	1.10565e-36	-6.21526e-10	-1.88985	1.44362e-06	-6.21526e-10	-1.44106
63479787	chr10:63479787:T:C	2.06175e-36	0.259197	-1.52592	1.30468e-06	0.342249	-1.88451
63479884	chr10:63479884:T:G	2.21928e-34	-6.21526e-10	3.41207	7.42473e-06	-6.21526e-10	0.196596
63479968	chr10:63479968:T:C	4.00982e-36	0.0377213	-0.639256	2.18571e-07	-2.36449	-0.964376
63480019	chr10:63480019:G:A	2.11921e-36	-6.21526e-10	-1.23924	9.27544e-07	-6.21526e-10	-1.88344
63480503	chr10:63480503:C:T	3.72652e-35	1.62778	-1.06993e-09	5.80369e-07	-2.35231	-1.06993e-09
63481981	chr10:63481981:A:G	1.88078e-36	0.174386	-1.53298	1.53435e-06	0.444383	-1.8245
63482050	chr10:63482050:C:A	3.61336e-30	3.38001	9.72985	5.56588e-07	-0.517434	-1.87672
63482457	chr10:63482457:G:A	1.10567e-36	-6.21526e-10	-1.88983	1.15421e-06	-6.21526e-10	-1.6648
63482725	chr10:63482725:T:C	1.39013e-36	-6.21526e-10	-1.66088	9.45752e-07	-6.21526e-10	-1.864
63483842	chr10:63483842:A:T	4.14134e-30	3.28103	9.96521	5.86256e-07	-0.458876	-1.88334
63484730	chr10:63484730:T:C	1.15414e-36	-6.21526e-10	-1.84692	1.12257e-06	-6.21526e-10	-1.6926
63484732	chr10:63484732:A:G	3.07156e-36	-6.21526e-10	-0.868097	9.36344e-07	-6.21526e-10	-1.87399
63485734	chr10:63485734:G:A	6.39037e-35	2.1671	-1.06993e-09	6.30623e-06	0.0333178	-1.06993e-09
63485742	chr10:63485742:T:C	4.34332e-35	1.78094	-1.06993e-09	5.91647e-07	-2.33306	-1.06993e-09
63486364	chr10:63486364:A:G	2.477e-36	-6.21526e-10	-1.08324	8.26876e-06	-6.21526e-10	0.304264
63486515	chr10:63486515:G:C	2.85716e-36	-6.21526e-10	-0.940452	1.49795e-06	-6.21526e-10	-1.40413
63486687	chr10:63486687:T:G	2.8205e-30	3.02257	9.83957	6.64778e-07	-0.336144	-1.88038
63487016	chr10:63487016:A:G	4.69533e-35	1.85887	-1.06993e-09	5.98659e-07	-2.32128	-1.06993e-09
63487451	chr10:63487451:T:C	1.03236e-35	-6.21526e-10	0.344148	3.27357e-06	-6.21526e-10	-0.62234
63487593	chr10:63487593:A:G	2.51566e-36	-1.59933	0.531581	8.35962e-08	-2.40244	-1.88754
63487707	chr10:63487707:G:A	2.81844e-36	-0.352759	-0.601338	1.57131e-07	-2.39601	-1.26289
63487849	chr10:63487849:A:C	1.41283e-14	37.6175	11.3947	1.74084e-07	-1.85854	-1.6979
63487856	chr10:63487856:T:C	3.28007e-36	-6.21526e-10	-0.802419	1.27324e-06	-6.21526e-10	-1.56665
63488747	chr10:63488747:A:G	4.94476e-31	12.9465	-1.82557	1.21848e-07	-2.19303	-1.72017
63488812	chr10:63488812:T:C	4.12552e-30	3.33131	9.91111	5.70805e-07	-0.486991	-1.88194
63490163	chr10:63490163:G:C	4.00615e-36	-0.602451	-1.06993e-09	5.51088e-07	-2.40408	-1.06993e-09
63490323	chr10:63490323:C:A	4.554e-37	-0.953056	-1.82381	4.32233e-07	-2.37884	-0.268172
63490613	chr10:63490613:A:G	3.17594e-31	12.5212	-1.84299	1.24914e-07	-2.18377	-1.70457
63490770	chr10:63490770:T:C	3.99779e-36	-6.21526e-10	-0.60454	1.61103e-05	-6.21526e-10	0.971238
63490873	chr10:63490873:AAGGAGGC:A	6.54734e-35	2.19136	-1.06993e-09	1.29839e-06	-1.5471	-1.06993e-09
63490944	chr10:63490944:A:T	3.38694e-36	-6.21526e-10	-0.770355	9.21636e-07	-6.21526e-10	-1.88983
63491048	chr10:63491048:G:A	1.17746e-14	37.6446	11.1854	1.76319e-07	-1.86643	-1.67725
63491217	chr10:63491217:C:T	3.40385e-30	3.23657	9.81357	6.04283e-07	-0.432214	-1.87972
63491360	chr10:63491360:T:C	3.81802e-36	-6.21526e-10	-0.65055	1.50714e-05	-6.21526e-10	0.904577
63492273	chr10:63492273:C:T	3.81247e-36	-6.21526e-10	-0.652004	1.50408e-05	-6.21526e-10	0.902546
63492389	chr10:63492389:G:A	4.86268e-35	1.89389	-1.06993e-09	6.018e-07	-2.31605	-1.06993e-09
63492535	chr10:63492535:G:A	5.24193e-35	1.96899	-1.06993e-09	6.08597e-07	-2.30482	-1.06993e-09
63493061	chr10:63493061:G:A	9.48812e-37	-2.04283	-1.06993e-09	6.69583e-06	0.0932646	-1.06993e-09
63493468	chr10:63493468:G:C	6.90921e-37	-1.20068	-1.15934	4.65502e-07	-2.39803	-0.174826
63493638	chr10:63493638:A:G	1.32227e-36	-6.21526e-10	-1.71093	1.135e-06	-6.21526e-10	-1.68159
63493679	chr10:63493679:G:C	1.61541e-36	0.0268675	-1.53756	1.61915e-06	0.563465	-1.88978
63493900	chr10:63493900:T:C	3.99313e-36	-6.21526e-10	-0.605707	1.48772e-06	-6.21526e-10	-1.41098
63493940	chr10:63493940:C:T	3.82899e-30	3.22552	9.94231	5.99917e-07	-0.436234	-1.88295
63494109	chr10:63494109:G:A	1.29831e-36	-1.72922	-1.06993e-09	5.63111e-07	-2.3825	-1.06993e-09
63494130	chr10:63494130:G:A	2.03872e-36	0.545816	-1.82378	2.89461e-07	-2.0433	-1.00466
63494235	chr10:63494235:C:T	3.87921e-36	-6.21526e-10	-0.634651	1.54358e-05	-6.21526e-10	0.928467
63494524	chr10:63494524:AT:A	3.02901e-36	-6.21526e-10	-0.882047	1.5184e-06	-6.21526e-10	-1.39056
63494750	chr10:63494750:C:T	4.76481e-31	12.9163	-1.83237	1.23214e-07	-2.19561	-1.70645
63494857	chr10:63494857:A:G	1.08697e-36	-1.90689	-1.06993e-09	5.87576e-07	-2.33997	-1.06993e-09
63494987	chr10:63494987:C:T	2.49405e-37	-2.35054	-1.02842	0.000101454	1.80208	1.00931
63495549	chr10:63495549:A:G	4.19422e-36	-6.21526e-10	-0.556574	1.98516e-06	-6.21526e-10	-1.12252
63495677	chr10:63495677:A:C	3.34141e-36	-6.21526e-10	-0.78389	1.69801e-06	-6.21526e-10	-1.27876
63495690	chr10:63495690:G:A	4.93877e-36	0.140657	-0.533824	2.23196e-07	-2.34976	-0.958169
63496822	chr10:63496822:T:C	1.10567e-36	-6.21526e-10	-1.88983	1.15679e-06	-6.21526e-10	-1.66257
63497161	chr10:63497161:T:C	4.20412e-36	-6.21526e-10	-0.554218	1.98854e-06	-6.21526e-10	-1.12082
63497237	chr10:63497237:C:T	3.18754e-35	-6.21526e-10	1.47155	3.65258e-06	-6.21526e-10	-0.512786
63497326	chr10:63497326:A:G	2.54285e-36	-6.21526e-10	-1.057	9.7062e-07	-6.21526e-10	-1.83804
63497633	chr10:63497633:T:C	2.47259e-36	0.212966	-1.29798	1.43787e-06	0.375652	-1.82071
63497680	chr10:63497680:G:T	1.90755e-36	-6.21526e-10	-1.34447	9.65978e-07	-6.21526e-10	-1.84283
63498058	chr10:63498058:C:T	1.11526e-36	-6.21526e-10	-1.8812	1.00725e-06	-6.21526e-10	-1.80099
63498126	chr10:63498126:T:A	1.22245e-36	-1.78943	-1.06993e-09	7.44261e-07	-2.10358	-1.06993e-09
63498548	chr10:63498548:A:G	2.0079e-36	-6.21526e-10	-1.29319	9.23557e-07	-6.21526e-10	-1.88774
63500073	chr10:63500073:G:A	2.61559e-33	5.87896	-1.06993e-09	1.11332e-06	-1.70087	-1.06993e-09
63500187	chr10:63500187:C:T	3.67211e-36	-6.21526e-10	-0.689515	1.41782e-05	-6.21526e-10	0.843488
63500401	chr10:63500401:C:T	5.13306e-31	12.9878	-1.8295	1.23393e-07	-2.19126	-1.70934
63500457	chr10:63500457:G:A	1.12412e-36	-6.21526e-10	-1.87328	1.17079e-06	-6.21526e-10	-1.65054
63500491	chr10:63500491:TG:T	4.80915e-36	-6.21526e-10	-0.419762	1.06562e-06	-6.21526e-10	-1.74467
63500661	chr10:63500661:G:A	3.4089e-36	-6.21526e-10	-0.763894	1.72368e-06	-6.21526e-10	-1.26376
63500745	chr10:63500745:A:ATGG	1.11049e-36	-6.21526e-10	-1.88548	1.21385e-06	-6.21526e-10	-1.61442
63500900	chr10:63500900:TA:T	1.34264e-34	-6.21526e-10	2.90953	2.94621e-05	-6.21526e-10	1.57488
63501416	chr10:63501416:CT:C	9.53804e-16	37.7551	8.56165	2.11787e-07	-1.88523	-1.47517
63501461	chr10:63501461:A:C	3.40461e-36	-6.21526e-10	-0.765153	1.72206e-06	-6.21526e-10	-1.2647
63501594	chr10:63501594:A:G	3.65669e-30	3.28692	9.83486	5.85264e-07	-0.463807	-1.88011
63501605	chr10:63501605:A:G	5.67805e-30	3.37502	10.1868	5.50601e-07	-0.517386	-1.88758
63502395	chr10:63502395:T:C	3.68089e-35	1.61546	-1.06993e-09	9.64617e-07	-1.84424	-1.06993e-09
63502479	chr10:63502479:C:A	3.22434e-35	-6.21526e-10	1.48303	3.68415e-06	-6.21526e-10	-0.504181
63502816	chr10:63502816:A:G	7.70945e-37	-1.1016	-1.14882	4.79413e-07	-2.38656	-0.15685
63502925	chr10:63502925:A:G	5.01924e-31	12.9779	-1.84199	1.29616e-07	-2.15534	-1.69606
63503108	chr10:63503108:A:G	5.37098e-31	3.31188	7.89178	6.18381e-07	-0.482243	-1.80663
63504046	chr10:63504046:T:C	2.54202e-35	-6.21526e-10	1.24526	2.03085e-06	-6.21526e-10	-1.09977
63504134	chr10:63504134:T:C	1.38597e-36	-6.21526e-10	-1.66388	9.21944e-07	-6.21526e-10	-1.88949
63504366	chr10:63504366:T:C	1.0111e-14	37.1062	11.5714	1.80352e-07	-1.80001	-1.72106
63504413	chr10:63504413:G:C	3.70013e-35	1.62067	-1.06993e-09	5.79457e-07	-2.35388	-1.06993e-09
63504506	chr10:63504506:C:T	1.21852e-14	37.2664	11.5978	1.76581e-07	-1.81826	-1.72394
63504540	chr10:63504540:C:A	1.63886e-36	0.32759	-1.82387	3.14169e-07	-1.96093	-1.00511
63504647	chr10:63504647:G:A	1.34327e-34	-6.21526e-10	2.90999	2.94833e-05	-6.21526e-10	1.5756
63505260	chr10:63505260:T:C	3.40895e-36	-6.21526e-10	-0.763879	9.25987e-07	-6.21526e-10	-1.88512
63505348	chr10:63505348:A:T	1.19941e-14	37.2914	11.5571	1.75782e-07	-1.82659	-1.72014
63505880	chr10:63505880:G:C	6.58013e-37	-2.40881	-1.06993e-09	2.10054e-06	-1.06603	-1.06993e-09
63505924	chr10:63505924:G:A	2.03487e-37	-2.033	-1.54944	8.86293e-08	-2.40807	-1.82344
63505945	chr10:63505945:CA:C	4.55809e-15	36.8928	10.9881	1.56195e-07	-1.84922	-1.81565
63506095	chr10:63506095:C:T	2.34779e-36	0.144444	-1.28125	1.55184e-06	0.447255	-1.81603
63506995	chr10:63506995:G:T	2.7701e-34	-6.21526e-10	3.63377	8.67847e-06	-6.21526e-10	0.352624
63508363	chr10:63508363:T:C	3.12586e-36	-6.21526e-10	-0.850572	1.6166e-06	-6.21526e-10	-1.32789
63508819	chr10:63508819:G:C	2.27474e-34	5.32514	-1.88838	1.50626e-07	-2.03593	-1.66525
63508867	chr10:63508867:G:T	3.40945e-36	-6.21526e-10	-0.76373	1.72395e-06	-6.21526e-10	-1.2636
63509012	chr10:63509012:T:C	1.16091e-36	-6.21526e-10	-1.84108	1.28024e-06	-6.21526e-10	-1.56117
63509429	chr10:63509429:A:C	1.21076e-36	-6.21526e-10	-1.79903	1.00105e-06	-6.21526e-10	-1.80718
63509433	chr10:63509433:A:G	4.58466e-36	-6.21526e-10	-0.467566	1.64231e-06	-6.21526e-10	-1.31211
63510488	chr10:63510488:C:T	8.22893e-37	-1.26541	-0.9198	6.46706e-07	-2.40324	0.159154
63510637	chr10:63510637:G:A	3.43647e-35	-6.21526e-10	1.54675	3.83591e-06	-6.21526e-10	-0.463813
63510686	chr10:63510686:T:C	1.82294e-35	-6.21526e-10	0.912755	3.10308e-06	-6.21526e-10	-0.675826
63511248	chr10:63511248:C:T	2.18794e-34	-6.21526e-10	3.39785	7.38265e-06	-6.21526e-10	0.190913
63511658	chr10:63511658:T:C	3.5656e-36	-0.718949	-1.06993e-09	6.06838e-07	-2.30771	-1.06993e-09
63512110	chr10:63512110:T:C	7.52065e-31	11.5403	-1.06993e-09	9.24435e-05	2.71838	-1.06993e-09
63512301	chr10:63512301:A:G	1.12361e-36	-1.87374	-1.06993e-09	5.87934e-07	-2.33936	-1.06993e-09
63512427	chr10:63512427:T:C	1.49103e-36	-1.59082	-1.06993e-09	6.4354e-07	-2.24899	-1.06993e-09
63512459	chr10:63512459:T:C	3.40945e-36	-6.21526e-10	-0.76373	1.72395e-06	-6.21526e-10	-1.2636
63512705	chr10:63512705:G:A	3.41644e-36	-0.179182	-0.582502	2.0419e-07	-2.38324	-1.01368
63513458	chr10:63513458:T:C	2.85411e-35	-6.21526e-10	1.36106	6.75737e-06	-6.21526e-10	0.102414
63513578	chr10:63513578:A:G	2.3748e-37	-1.83042	-1.59753	9.36779e-08	-2.407	-1.76911
63513635	chr10:63513635:G:A	5.94856e-30	3.51134	10.097	5.1185e-07	-0.590492	-1.88745
63514022	chr10:63514022:A:G	1.21316e-14	37.2018	11.658	1.76867e-07	-1.80984	-1.73074
63514500	chr10:63514500:C:G	5.34197e-30	3.36491	10.1359	5.5657e-07	-0.507195	-1.88699
63514919	chr10:63514919:T:C	2.58891e-36	0.20716	-1.2462	1.47058e-06	0.383229	-1.80579
63515067	chr10:63515067:C:T	2.01333e-36	-6.21526e-10	-1.29049	9.23705e-07	-6.21526e-10	-1.88758
63515079	chr10:63515079:G:A	4.24614e-31	12.7806	-1.81197	1.17246e-07	-2.21491	-1.73678
63515119	chr10:63515119:A:T	3.69374e-36	-6.21526e-10	-0.683641	1.4397e-05	-6.21526e-10	0.858802
63515167	chr10:63515167:A:G	1.11928e-14	37.1211	11.6582	1.78588e-07	-1.8001	-1.7308
63515454	chr10:63515454:T:C	9.22206e-37	-2.07127	-1.06993e-09	1.11668e-06	-1.69786	-1.06993e-09
63515852	chr10:63515852:A:C	4.1886e-36	-6.21526e-10	-0.557915	1.98331e-06	-6.21526e-10	-1.12345
63515916	chr10:63515916:T:G	1.69577e-36	-6.21526e-10	-1.46214	9.2294e-07	-6.21526e-10	-1.88841
63516001	chr10:63516001:CTCCTGCTATCAAGAATATAATACCTTTA:C	9.73807e-35	2.58835	-1.06993e-09	6.43434e-06	0.053429	-1.06993e-09
63516750	chr10:63516750:T:G	1.82228e-36	0.147476	-1.53767	1.44197e-06	0.447539	-1.88975
63517179	chr10:63517179:T:G	3.4126e-36	-6.21526e-10	-0.762808	1.72518e-06	-6.21526e-10	-1.26289
63517266	chr10:63517266:G:A	1.37242e-14	37.3952	11.5879	1.67602e-07	-1.86858	-1.7258
63517496	chr10:63517496:A:G	5.11606e-36	-0.357898	-1.06993e-09	7.10536e-07	-2.14996	-1.06993e-09
63517603	chr10:63517603:A:G	3.40945e-36	-6.21526e-10	-0.76373	1.72395e-06	-6.21526e-10	-1.2636
63517676	chr10:63517676:C:T	5.23617e-30	3.41689	10.0639	5.40437e-07	-0.537676	-1.88592
63518521	chr10:63518521:A:G	7.69298e-37	-1.08918	-1.16338	4.70934e-07	-2.38514	-0.176118
63519004	chr10:63519004:G:T	4.24074e-31	12.8047	-1.83734	1.25569e-07	-2.17738	-1.70574
63519028	chr10:63519028:A:C	4.77446e-31	3.26299	7.82293	6.40387e-07	-0.453813	-1.80009
63519138	chr10:63519138:T:C	8.31688e-31	3.35025	8.29068	5.91442e-07	-0.50394	-1.82947
63519660	chr10:63519660:G:A	3.87281e-36	-6.21526e-10	-0.636302	1.53635e-05	-6.21526e-10	0.923772
63520108	chr10:63520108:T:A	3.79057e-36	-6.21526e-10	-0.657767	1.4875e-05	-6.21526e-10	0.891462
63520148	chr10:63520148:C:G	7.57808e-37	-1.11848	-1.14913	4.75904e-07	-2.38877	-0.161987
63520404	chr10:63520404:T:C	5.47463e-30	3.49727	10.0281	5.16799e-07	-0.583098	-1.88522
63520475	chr10:63520475:T:C	3.46899e-36	-6.21526e-10	-0.74642	1.73875e-06	-6.21526e-10	-1.25506
63521058	chr10:63521058:G:A	2.41281e-36	-0.330319	-0.779171	2.30995e-07	-2.39639	-0.877185
63521234	chr10:63521234:C:A	1.66871e-14	37.6714	11.5073	1.64134e-07	-1.89919	-1.7161
63521844	chr10:63521844:TGCGGC:T	4.14445e-35	-6.21526e-10	1.73407	4.34361e-06	-6.21526e-10	-0.339515
63522349	chr10:63522349:C:CT	3.40373e-36	-6.21526e-10	-0.76541	1.72179e-06	-6.21526e-10	-1.26486
63522865	chr10:63522865:G:A	4.00468e-36	-6.21526e-10	-0.602817	1.61524e-05	-6.21526e-10	0.973845
63523161	chr10:63523161:G:A	1.17315e-36	-6.21526e-10	-1.83059	9.4646e-07	-6.21526e-10	-1.86325
63523996	chr10:63523996:A:C	3.128e-36	-0.0428364	-0.807051	2.75862e-07	-2.36799	-0.728089
63524016	chr10:63524016:C:T	4.2024e-35	1.74796	-1.06993e-09	5.88948e-07	-2.33764	-1.06993e-09
63524272	chr10:63524272:C:T	1.22267e-31	3.23828	6.48539	7.40359e-07	-0.471264	-1.63758
63524309	chr10:63524309:C:A	2.66169e-35	-6.21526e-10	1.29126	6.3948e-06	-6.21526e-10	0.0472641
63524459	chr10:63524459:A:G	4.94028e-36	-6.21526e-10	-0.392861	1.66179e-06	-6.21526e-10	-1.30032
63524843	chr10:63524843:T:C	2.05174e-31	3.50863	6.7327	5.37683e-07	-0.718394	-1.71031
63525725	chr10:63525725:T:C	3.39236e-36	-6.21526e-10	-0.768757	9.25765e-07	-6.21526e-10	-1.88536
63526027	chr10:63526027:T:A	5.49613e-36	-6.21526e-10	-0.286238	9.77939e-07	-6.21526e-10	-1.83053
63526395	chr10:63526395:T:C	3.90182e-36	-6.21526e-10	-0.62884	1.55227e-05	-6.21526e-10	0.934085
63526897	chr10:63526897:T:C	1.10698e-36	-6.21526e-10	-1.88864	1.39831e-06	-6.21526e-10	-1.47295
63526907	chr10:63526907:T:C	2.92714e-14	38.8438	10.8968	1.42732e-07	-2.06515	-1.68986
63527193	chr10:63527193:A:G	7.57132e-37	-2.2685	-1.06993e-09	6.46553e-07	-2.24432	-1.06993e-09
63527582	chr10:63527582:GA:G	4.62939e-35	1.84473	-1.06993e-09	5.97204e-07	-2.32372	-1.06993e-09
63527789	chr10:63527789:C:T	2.71907e-36	-0.0397181	-0.950275	3.09383e-07	-2.36733	-0.614065
63528103	chr10:63528103:G:C	4.0393e-36	-6.21526e-10	-0.594212	1.63606e-05	-6.21526e-10	0.986657
63528283	chr10:63528283:T:TC	3.43067e-36	-6.21526e-10	-0.757527	1.73178e-06	-6.21526e-10	-1.25907
63528934	chr10:63528934:C:T	2.91278e-35	-6.21526e-10	1.38141	3.45222e-06	-6.21526e-10	-0.569202
63528963	chr10:63528963:T:G	1.76901e-35	-6.21526e-10	0.882725	3.0471e-06	-6.21526e-10	-0.694029
63529285	chr10:63529285:G:A	2.36663e-36	-6.21526e-10	-1.12882	1.13166e-06	-6.21526e-10	-1.68453
63529420	chr10:63529420:A:G	2.60055e-36	-0.103278	-0.931282	2.99699e-07	-2.37567	-0.637532
63529854	chr10:63529854:A:G	2.97183e-36	0.393177	-1.29428	9.77068e-07	0.026571	-1.85799
63530070	chr10:63530070:C:T	2.27055e-36	-6.21526e-10	-1.17026	9.49423e-07	-6.21526e-10	-1.86012
63530178	chr10:63530178:A:AC	7.78467e-35	0.586015	1.77844	2.27948e-06	-0.115529	-0.868743
63530494	chr10:63530494:AT:A	9.44445e-19	28.3554	11.0437	1.57499e-07	-1.87529	-1.78127
63530930	chr10:63530930:A:G	1.12765e-36	-6.21526e-10	-1.87015	1.11973e-06	-6.21526e-10	-1.69513
63531549	chr10:63531549:G:A	4.07232e-36	-6.21526e-10	-0.58607	1.47814e-06	-6.21526e-10	-1.41744
63531947	chr10:63531947:C:A	4.3234e-35	1.77634	-1.06993e-09	5.91806e-07	-2.3328	-1.06993e-09
63532176	chr10:63532176:T:A	6.84407e-35	0.526625	1.70906	2.31767e-06	-0.0613125	-0.906346
63532283	chr10:63532283:C:G	2.60786e-36	0.307332	-1.33908	1.04869e-06	0.106977	-1.86765
63532454	chr10:63532454:A:T	1.13559e-34	-6.21526e-10	2.74204	4.93175e-06	-6.21526e-10	-0.212526
63532547	chr10:63532547:A:G	1.11399e-36	-6.21526e-10	-1.88233	1.12388e-06	-6.21526e-10	-1.69144
63533667	chr10:63533667:A:G	3.2245e-36	-6.21526e-10	-0.819504	1.12084e-05	-6.21526e-10	0.608442
63533910	chr10:63533910:G:A	3.93363e-37	-1.17287	-1.75044	5.47599e-07	-2.40429	-0.00614546
63533959	chr10:63533959:C:T	1.90362e-36	0.229132	-1.57566	1.09715e-06	0.173907	-1.88942
63534100	chr10:63534100:T:C	1.29674e-14	37.9933	10.9331	1.52239e-07	-1.99468	-1.69584
63534164	chr10:63534164:T:G	4.05201e-15	37.8569	9.90635	1.68227e-07	-1.98233	-1.60834
63534328	chr10:63534328:G:A	4.66668e-35	-6.21526e-10	1.85275	3.27402e-06	-6.21526e-10	-0.622202
63534382	chr10:63534382:C:T	3.22289e-36	-6.21526e-10	-0.820005	1.1397e-05	-6.21526e-10	0.625127
63534464	chr10:63534464:G:T	4.51982e-35	-6.21526e-10	1.82077	3.20929e-06	-6.21526e-10	-0.64217
63534517	chr10:63534517:T:C	1.96369e-36	-0.446903	-0.868553	2.48805e-07	-2.40453	-0.79477
63534833	chr10:63534833:C:T	1.12902e-36	-1.86894	-1.06993e-09	5.79387e-07	-2.35401	-1.06993e-09
63534939	chr10:63534939:A:T	1.13984e-36	-1.85939	-1.06993e-09	5.77754e-07	-2.35683	-1.06993e-09
63535018	chr10:63535018:G:T	4.48635e-35	1.81334	-1.06993e-09	5.94712e-07	-2.3279	-1.06993e-09
63535350	chr10:63535350:A:G	1.71942e-28	17.5042	-0.531794	4.99844e-07	-2.10014	-0.401542
63535797	chr10:63535797:A:T	7.09959e-36	-6.21526e-10	-0.0302453	1.05417e-06	-6.21526e-10	-1.75547
63535841	chr10:63535841:G:A	4.54827e-35	-6.21526e-10	1.82705	3.22197e-06	-6.21526e-10	-0.638228
63536125	chr10:63536125:A:G	2.4981e-36	-0.296081	-0.77867	2.31678e-07	-2.39452	-0.876107
63537023	chr10:63537023:A:T	2.86107e-35	1.3635	-1.06993e-09	5.60113e-07	-2.38784	-1.06993e-09
63537609	chr10:63537609:T:G	3.06161e-36	0.229224	-1.10057	6.39299e-07	-2.12997	-0.125633
63538886	chr10:63538886:G:A	1.29759e-36	-6.21526e-10	-1.72977	1.15401e-06	-6.21526e-10	-1.66498
63539990	chr10:63539990:C:T	2.62459e-37	-1.8325	-1.49544	8.92628e-08	-2.40809	-1.8163
63539992	chr10:63539992:C:T	3.81037e-36	-6.21526e-10	-0.652555	1.42016e-06	-6.21526e-10	-1.45745
63540224	chr10:63540224:C:G	1.32186e-36	-6.21526e-10	-1.71124	9.28377e-07	-6.21526e-10	-1.88254
63540310	chr10:63540310:CAT:C	1.00341e-35	0.315707	-1.06993e-09	5.6381e-07	-2.38126	-1.06993e-09
63540377	chr10:63540377:T:C	7.22188e-35	-6.21526e-10	2.28942	3.798e-06	-6.21526e-10	-0.473745
63540790	chr10:63540790:C:T	5.33725e-36	-0.315573	-1.06993e-09	6.69006e-07	-2.21018	-1.06993e-09
63540814	chr10:63540814:G:A	2.74422e-37	-1.82186	-1.4615	8.81459e-08	-2.40748	-1.8295
63541045	chr10:63541045:T:A	3.7008e-36	0.318406	-1.00014	1.22166e-06	0.0833313	-1.69134
63541400	chr10:63541400:C:T	8.10412e-35	-6.21526e-10	2.40467	4.06288e-06	-6.21526e-10	-0.406329
63541537	chr10:63541537:A:G	2.33526e-36	-0.260543	-0.881616	2.49413e-07	-2.3906	-0.806269
63541565	chr10:63541565:A:G	3.39267e-36	0.252587	-1.02125	1.28968e-06	0.146337	-1.70016
63541965	chr10:63541965:T:C	5.02026e-15	37.2467	10.7308	1.39103e-07	-1.94611	-1.83466
63542699	chr10:63542699:A:G	2.78237e-36	-0.10173	-0.865249	2.84438e-07	-2.37503	-0.690435
63542939	chr10:63542939:C:T	9.15407e-29	16.8692	-0.52721	4.63572e-07	-2.18549	-0.391526
63543162	chr10:63543162:A:G	9.45879e-34	4.86183	-1.06993e-09	9.04305e-07	-1.90881	-1.06993e-09
63543327	chr10:63543327:G:A	7.02721e-36	0.383289	-0.423782	1.29318e-06	0.0299557	-1.58107
63543410	chr10:63543410:C:T	5.88015e-31	11.2942	-1.06993e-09	7.67621e-05	2.53249	-1.06993e-09
63543683	chr10:63543683:G:A	9.97588e-36	-6.21526e-10	0.309888	2.79734e-06	-6.21526e-10	-0.779551
63545055	chr10:63545055:C:G	2.5715e-37	-1.74779	-1.60059	9.42414e-08	-2.40084	-1.76927
63545365	chr10:63545365:T:G	8.36138e-31	13.3124	-1.66614	1.10189e-07	-2.16492	-1.84886
63545437	chr10:63545437:C:T	1.78099e-28	17.7073	-0.699754	6.14702e-07	-2.09036	-0.204481
63545521	chr10:63545521:C:T	1.55324e-28	17.4741	-0.603399	5.33948e-07	-2.11973	-0.31595
63546357	chr10:63546357:T:G	3.82307e-35	-6.21526e-10	1.65336	2.9297e-06	-6.21526e-10	-0.733319
63547417	chr10:63547417:T:C	6.26128e-35	-6.21526e-10	2.14669	3.51294e-06	-6.21526e-10	-0.551768
63547893	chr10:63547893:A:G	3.2649e-36	0.279514	-1.08657	1.22309e-06	0.122765	-1.72961
63548163	chr10:63548163:A:G	1.06622e-36	-1.92616	-1.06993e-09	6.0654e-07	-2.3082	-1.06993e-09
63548445	chr10:63548445:G:A	2.32743e-35	-6.21526e-10	1.15707	3.54224e-06	-6.21526e-10	-0.543461
63548990	chr10:63548990:A:T	7.9188e-16	36.8986	9.23207	1.53789e-07	-1.91647	-1.76392
63549397	chr10:63549397:A:G	3.16385e-35	3.35349	-1.88939	1.40684e-07	-2.40744	-1.36202
63549474	chr10:63549474:A:AG	4.20756e-35	1.74919	-1.06993e-09	5.89883e-07	-2.33605	-1.06993e-09
63550017	chr10:63550017:G:T	8.19163e-36	0.584921	-0.472091	1.03965e-06	-0.172319	-1.59702
63550107	chr10:63550107:G:A	4.07467e-31	12.6809	-1.75342	1.09856e-07	-2.22058	-1.79623
63550345	chr10:63550345:G:A	2.72756e-37	-2.32979	-0.95967	0.000119796	1.84096	1.13661
63550394	chr10:63550394:C:A	1.1452e-28	17.2914	-0.725415	6.09174e-07	-2.12903	-0.174844
63550799	chr10:63550799:C:A	3.43371e-35	-6.21526e-10	1.54594	2.75903e-06	-6.21526e-10	-0.793339
63551387	chr10:63551387:T:C	1.1066e-36	-6.21526e-10	-1.88899	1.38738e-06	-6.21526e-10	-1.4808
63552405	chr10:63552405:C:T	3.86103e-34	3.96582	-1.06993e-09	8.84157e-06	0.371244	-1.06993e-09
63552796	chr10:63552796:G:A	1.11014e-36	-6.21526e-10	-1.8858	1.08288e-06	-6.21526e-10	-1.7286
63553199	chr10:63553199:A:T	2.74861e-36	-6.21526e-10	-0.979186	9.2263e-07	-6.21526e-10	-1.88875
63553824	chr10:63553824:G:A	4.47215e-35	1.81017	-1.06993e-09	5.94165e-07	-2.32882	-1.06993e-09
63554034	chr10:63554034:A:G	1.9429e-35	-6.21526e-10	0.976483	3.17132e-06	-6.21526e-10	-0.654072
63554059	chr10:63554059:A:G	4.43291e-24	25.8316	1.2982	1.78902e-07	-2.37106	-1.15808
63554294	chr10:63554294:A:G	3.92352e-36	-6.21526e-10	-0.623294	1.65473e-06	-6.21526e-10	-1.30458
63554514	chr10:63554514:C:G	1.02371e-33	1.95697	2.98393	2.44696e-07	-2.34714	-0.868822
63554858	chr10:63554858:T:A	4.469e-35	1.80947	-1.06993e-09	5.93941e-07	-2.3292	-1.06993e-09
63555211	chr10:63555211:A:G	2.60516e-24	25.3184	1.27987	1.82925e-07	-2.35259	-1.1543
63555471	chr10:63555471:A:G	6.53771e-24	25.781	1.73735	1.49982e-07	-2.36836	-1.3371
63555637	chr10:63555637:G:C	1.34756e-35	0.531788	0.0788131	3.50168e-07	-1.60999	-1.24757
63555673	chr10:63555673:T:C	3.85109e-16	35.5802	9.82955	9.16989e-08	-2.38465	-1.81282
63556019	chr10:63556019:C:A	3.1261e-37	-1.77511	-1.37797	8.56168e-08	-2.40321	-1.86288
63556040	chr10:63556040:G:T	2.39459e-24	25.4572	1.05675	1.98433e-07	-2.35944	-1.06609
63557054	chr10:63557054:A:G	2.11745e-36	-6.21526e-10	-1.24007	9.28756e-07	-6.21526e-10	-1.88213
63557296	chr10:63557296:A:T	1.83473e-24	25.3227	0.924959	2.18777e-07	-2.35231	-0.975612
63557415	chr10:63557415:C:T	1.93741e-35	-6.21526e-10	0.973656	3.16658e-06	-6.21526e-10	-0.655569
63558498	chr10:63558498:G:A	1.03505e-36	-1.95583	-1.06993e-09	6.47099e-07	-2.24348	-1.06993e-09
63558538	chr10:63558538:G:A	1.79135e-36	-6.21526e-10	-1.40731	9.22671e-07	-6.21526e-10	-1.8887
63559006	chr10:63559006:G:T	3.43436e-23	24.6651	4.51208	1.05224e-07	-2.31849	-1.74139
63559561	chr10:63559561:G:A	8.72705e-29	17.0429	-0.748651	5.81139e-07	-2.15712	-0.193865
63559723	chr10:63559723:T:C	4.12511e-35	1.7294	-1.06993e-09	5.87707e-07	-2.33975	-1.06993e-09
63559918	chr10:63559918:T:C	3.59449e-24	26.1373	0.782837	2.2484e-07	-2.38064	-0.919949
63560246	chr10:63560246:A:T	6.29406e-16	35.9939	9.90717	9.05947e-08	-2.39159	-1.81799
63560319	chr10:63560319:T:C	3.39618e-36	0.408579	-1.17621	2.15533e-07	-1.54921	-1.79365
63560690	chr10:63560690:C:A	1.55717e-35	0.621563	0.133609	3.45528e-07	-1.65675	-1.21415
63560970	chr10:63560970:G:A	1.74443e-35	0.683321	0.185411	3.4466e-07	-1.68784	-1.18558
63561291	chr10:63561291:C:A	1.73132e-35	0.641221	0.219963	3.59245e-07	-1.6673	-1.16467
63561387	chr10:63561387:C:A	3.49151e-24	25.9196	0.971506	2.09347e-07	-2.37387	-0.998106
63561487	chr10:63561487:A:T	6.16917e-31	12.9935	-1.65126	1.0611e-07	-2.19322	-1.85828
63561578	chr10:63561578:A:G	4.11226e-35	-6.21526e-10	1.72628	5.16705e-06	-6.21526e-10	-0.165918
63561704	chr10:63561704:C:T	4.62093e-24	26.1468	1.02452	1.89468e-07	-2.40014	-1.07161
63562414	chr10:63562414:T:C	1.23917e-35	-6.21526e-10	0.526747	3.69557e-06	-6.21526e-10	-0.501084
63562493	chr10:63562493:G:A	6.03828e-36	-6.21526e-10	-0.192162	1.8499e-06	-6.21526e-10	-1.19309
63563186	chr10:63563186:T:G	6.67138e-37	-2.39504	-1.06993e-09	6.83545e-07	-2.18868	-1.06993e-09
63563505	chr10:63563505:G:A	2.05344e-24	25.6852	0.675091	2.19926e-07	-2.39595	-0.926736
63563540	chr10:63563540:T:A	6.65659e-36	-6.21526e-10	-0.0946753	2.91846e-06	-6.21526e-10	-0.737166
63564097	chr10:63564097:G:A	1.08491e-36	-1.90878	-1.06993e-09	7.85247e-07	-2.04998	-1.06993e-09
63564747	chr10:63564747:G:T	3.05224e-36	-1.86229	0.987884	8.31523e-08	-2.4086	-1.8867
63565076	chr10:63565076:G:A	6.69157e-36	-6.21526e-10	-0.0894335	2.93318e-06	-6.21526e-10	-0.732132
63565124	chr10:63565124:G:A	1.28277e-36	-6.21526e-10	-1.74126	9.22128e-07	-6.21526e-10	-1.88929
63565718	chr10:63565718:G:A	7.64134e-16	36.0952	9.99982	8.64532e-08	-2.40842	-1.84795
63565964	chr10:63565964:A:C	6.47915e-36	-6.21526e-10	-0.121692	2.84295e-06	-6.21526e-10	-0.76338
63566030	chr10:63566030:A:G	1.94814e-36	-6.21526e-10	-1.32341	9.78612e-07	-6.21526e-10	-1.82984
63566245	chr10:63566245:A:G	6.77364e-36	-6.21526e-10	-0.0772435	4.30558e-06	-6.21526e-10	-0.348308
63567180	chr10:63567180:C:G	3.39281e-37	-1.76501	-1.3062	8.56774e-08	-2.38448	-1.88091
63567231	chr10:63567231:AATT:A	8.33131e-16	36.2048	9.97666	8.65337e-08	-2.40894	-1.8465
63567324	chr10:63567324:C:T	9.12069e-29	17.0899	-0.751528	5.58254e-07	-2.13171	-0.259451
63567470	chr10:63567470:G:A	4.1145e-35	1.72682	-1.06993e-09	5.88189e-07	-2.33893	-1.06993e-09
63568112	chr10:63568112:CTAAT:C	1.54035e-36	-0.273468	-1.2848	4.05958e-07	-2.38	-0.32973
63568361	chr10:63568361:G:A	1.18161e-36	-6.21526e-10	-1.82341	1.24119e-06	-6.21526e-10	-1.59215
63568686	chr10:63568686:G:A	6.33004e-29	16.5691	-0.595938	5.16989e-07	-2.37703	-0.0909246
63568758	chr10:63568758:C:T	2.93037e-24	25.9149	0.800929	2.04767e-07	-2.39893	-0.995177
63568779	chr10:63568779:C:G	6.74367e-16	37.1101	8.85991	9.55089e-08	-2.40577	-1.75099
63568980	chr10:63568980:T:A	4.09388e-24	26.2417	0.808561	2.01774e-07	-2.40441	-1.00441
63569105	chr10:63569105:A:G	5.90072e-36	-6.21526e-10	-0.215207	2.70464e-06	-6.21526e-10	-0.813251
63569401	chr10:63569401:G:A	6.96242e-36	-6.21526e-10	-0.0497548	3.02736e-06	-6.21526e-10	-0.700528
63569582	chr10:63569582:C:T	6.68627e-31	13.0057	-1.58295	1.04413e-07	-2.18982	-1.8778
63569758	chr10:63569758:A:G	2.89807e-24	25.9071	0.797648	2.0383e-07	-2.39897	-0.999714
63570435	chr10:63570435:T:A	4.01809e-24	26.1718	0.85971	1.96027e-07	-2.40351	-1.03421
63570448	chr10:63570448:T:C	4.16533e-24	26.2122	0.855346	1.96246e-07	-2.4041	-1.0325
63570645	chr10:63570645:A:G	2.73918e-35	0.947559	0.372404	3.15401e-07	-1.9024	-1.05973
63571537	chr10:63571537:C:T	5.88257e-36	-6.21526e-10	-0.218288	9.24267e-07	-6.21526e-10	-1.88698
63571751	chr10:63571751:G:C	4.21e-24	26.1863	0.891865	1.97702e-07	-2.40397	-1.02525
63572099	chr10:63572099:A:G	2.11731e-24	25.7786	0.612269	2.2827e-07	-2.39885	-0.886601
63572415	chr10:63572415:C:A	6.68766e-36	-6.21526e-10	-0.0900183	2.93194e-06	-6.21526e-10	-0.732556
63572541	chr10:63572541:AACTG:A	3.59459e-36	-6.21526e-10	-0.710853	1.28514e-06	-6.21526e-10	-1.55736
63573098	chr10:63573098:C:T	6.58837e-37	-2.40756	-1.06993e-09	2.00712e-06	-1.11152	-1.06993e-09
63574678	chr10:63574678:G:A	2.75862e-36	-6.21526e-10	-0.975553	1.27688e-06	-6.21526e-10	-1.5638
63575241	chr10:63575241:G:A	1.97147e-35	-6.21526e-10	0.991082	1.79619e-06	-6.21526e-10	-1.22255
63575367	chr10:63575367:A:G	5.97174e-36	-6.21526e-10	-0.203244	2.00525e-06	-6.21526e-10	-1.11245
63575555	chr10:63575555:T:C	3.15947e-25	24.4236	0.0649251	1.53522e-07	-2.39647	-1.28566
63576425	chr10:63576425:A:G	1.21348e-25	23.6739	-0.142235	1.73144e-07	-2.37718	-1.18467
63576447	chr10:63576447:T:C	2.05395e-18	33.2793	6.89673	8.43318e-08	-2.40081	-1.8804
63576613	chr10:63576613:G:A	1.34763e-25	23.6813	-0.0447756	1.63243e-07	-2.3774	-1.24334
63577381	chr10:63577381:T:C	1.47823e-25	23.8427	-0.113748	1.68892e-07	-2.38318	-1.20354
63578397	chr10:63578397:C:T	5.4707e-36	-6.21526e-10	-0.290875	2.53044e-06	-6.21526e-10	-0.879828
63578514	chr10:63578514:A:G	3.32854e-34	-6.21526e-10	3.81742	1.63903e-06	-6.21526e-10	-1.31411
63578544	chr10:63578544:A:G	1.63138e-25	23.6198	0.207829	1.46164e-07	-2.37252	-1.35872
63578594	chr10:63578594:G:A	1.10669e-36	-6.21526e-10	-1.88891	1.20044e-06	-6.21526e-10	-1.62553
63579157	chr10:63579157:G:A	6.78557e-37	-2.37807	-1.06993e-09	6.48469e-07	-2.24136	-1.06993e-09
63579968	chr10:63579968:A:G	1.4153e-36	-6.21526e-10	-1.64294	9.22534e-07	-6.21526e-10	-1.88885
63580123	chr10:63580123:G:A	9.9511e-36	0.981461	-0.67406	1.90015e-07	-1.89784	-1.57103
63580413	chr10:63580413:A:G	1.27246e-35	-6.21526e-10	0.553255	9.62857e-07	-6.21526e-10	-1.84607
63580627	chr10:63580627:A:G	5.95896e-34	1.68048	2.7193	2.18708e-07	-2.36815	-0.960094
63580860	chr10:63580860:A:G	1.72082e-36	-6.21526e-10	-1.44748	1.04199e-06	-6.21526e-10	-1.76709
63581137	chr10:63581137:G:A	1.92916e-25	24.0189	-0.0236693	1.6006e-07	-2.38976	-1.25066
63581505	chr10:63581505:C:T	3.0541e-31	-6.21526e-10	10.6391	4.95114e-06	-6.21526e-10	-0.208603
63583371	chr10:63583371:T:C	7.82024e-36	1.24855	-1.18211	1.41068e-07	-1.9756	-1.79113
63584549	chr10:63584549:G:A	4.09373e-36	-6.21526e-10	-0.580826	1.47759e-06	-6.21526e-10	-1.41781
63584689	chr10:63584689:G:A	7.04272e-35	2.2643	-1.06993e-09	6.53413e-07	-2.23377	-1.06993e-09
63584889	chr10:63584889:T:C	1.88063e-37	-1.9991	-1.66215	9.0334e-08	-2.33343	-1.87903
63585469	chr10:63585469:A:G	1.47679e-35	-6.21526e-10	0.702174	2.74492e-06	-6.21526e-10	-0.798468
63586091	chr10:63586091:A:G	3.65679e-31	12.4291	-1.60989	1.02269e-07	-2.21713	-1.87125
63586748	chr10:63586748:T:C	3.43091e-37	-1.17943	-1.88061	1.13489e-07	-2.40652	-1.57775
63586749	chr10:63586749:C:G	5.2971e-30	12.0865	1.40588	9.51214e-08	-2.30676	-1.85406
63587129	chr10:63587129:C:T	2.78479e-35	3.22506	-1.88858	1.37206e-07	-2.37187	-1.42262
63587345	chr10:63587345:G:A	2.34059e-32	9.88537	-1.81491	1.3669e-07	-1.99447	-1.80379
63588231	chr10:63588231:G:A	1.58348e-36	-6.21526e-10	-1.53066	9.59551e-07	-6.21526e-10	-1.84951
63588700	chr10:63588700:A:G	1.94349e-35	-6.21526e-10	0.976788	9.22332e-07	-6.21526e-10	-1.88907
63588973	chr10:63588973:A:G	3.85249e-37	-1.10899	-1.83515	1.00078e-07	-2.4021	-1.70792
63589246	chr10:63589246:C:G	1.50301e-35	-6.21526e-10	0.71977	2.75868e-06	-6.21526e-10	-0.79347
63589309	chr10:63589309:G:A	1.9309e-34	3.27287	-1.06993e-09	6.14904e-07	-2.29451	-1.06993e-09
63589312	chr10:63589312:AC:A	6.15624e-30	12.4987	1.14399	1.01856e-07	-2.27117	-1.82124
63589453	chr10:63589453:A:G	1.1374e-36	-6.21526e-10	-1.86154	1.21803e-06	-6.21526e-10	-1.61099
63589616	chr10:63589616:C:T	6.53689e-35	2.18976	-1.06993e-09	6.46691e-07	-2.24411	-1.06993e-09
63590037	chr10:63590037:C:T	6.82224e-36	0.925098	-0.995193	1.63672e-07	-1.90682	-1.7113
63590354	chr10:63590354:A:G	5.35863e-35	-6.21526e-10	1.99101	3.27042e-06	-6.21526e-10	-0.623303
63590585	chr10:63590585:A:G	1.62564e-36	-6.21526e-10	-1.50438	9.22304e-07	-6.21526e-10	-1.8891
63590623	chr10:63590623:A:G	4.28637e-18	34.022	6.88969	8.3647e-08	-2.4089	-1.88047
63591002	chr10:63591002:A:G	3.77201e-37	-1.08266	-1.8826	1.1577e-07	-2.39994	-1.56443
63591774	chr10:63591774:A:T	3.85542e-37	-1.10626	-1.83712	1.00593e-07	-2.40189	-1.703
63591821	chr10:63591821:G:A	4.28376e-29	12.7488	2.83389	9.71496e-08	-2.25591	-1.88381
63592534	chr10:63592534:G:A	7.08526e-35	2.27032	-1.06993e-09	6.54901e-07	-2.23149	-1.06993e-09
63592898	chr10:63592898:A:G	7.71669e-37	-2.24948	-1.06993e-09	6.31316e-07	-2.26817	-1.06993e-09
63593084	chr10:63593084:C:T	1.41418e-36	-6.21526e-10	-1.64373	9.22013e-07	-6.21526e-10	-1.88942
63593418	chr10:63593418:C:G	4.78361e-36	-6.21526e-10	-0.425087	1.77649e-06	-6.21526e-10	-1.23358
63593555	chr10:63593555:C:G	4.77512e-37	-0.846199	-1.88325	1.22327e-07	-2.36248	-1.5468
63593814	chr10:63593814:G:A	3.80078e-36	-6.21526e-10	-0.655075	1.55966e-06	-6.21526e-10	-1.36375
63593995	chr10:63593995:A:T	1.07703e-18	34.6924	4.83802	9.03441e-08	-2.40699	-1.80536
63594320	chr10:63594320:A:G	1.66479e-29	12.3055	2.33196	9.32495e-08	-2.29109	-1.88961
63595702	chr10:63595702:G:A	3.33765e-36	-0.785016	-1.06993e-09	5.92169e-07	-2.33218	-1.06993e-09
63596349	chr10:63596349:C:T	3.57729e-28	15.6482	2.05681	1.14405e-07	-2.20219	-1.77403
63596549	chr10:63596549:A:G	5.19623e-36	1.15798	-1.50032	1.33975e-07	-1.93588	-1.88244
63596861	chr10:63596861:T:G	1.25792e-36	-6.21526e-10	-1.76082	1.34939e-06	-6.21526e-10	-1.50857
63597011	chr10:63597011:G:A	2.58649e-35	-6.21526e-10	1.26261	2.93012e-06	-6.21526e-10	-0.733176
63597038	chr10:63597038:G:A	3.03364e-29	12.5903	2.64724	9.38425e-08	-2.2868	-1.88756
63597129	chr10:63597129:G:A	3.45327e-28	15.594	2.07573	1.13323e-07	-2.20823	-1.7775
63597177	chr10:63597177:A:G	3.884e-36	-6.21526e-10	-0.633417	1.58663e-06	-6.21526e-10	-1.34661
63597678	chr10:63597678:G:A	2.36029e-19	34.5455	3.46696	9.67735e-08	-2.40726	-1.73635
63597781	chr10:63597781:C:T	3.99237e-34	5.58524	-1.58596	1.00679e-07	-2.27156	-1.83248
63598513	chr10:63598513:G:A	7.73218e-36	-6.21526e-10	0.0551083	4.27173e-06	-6.21526e-10	-0.356203
63598703	chr10:63598703:G:A	4.22915e-28	15.8352	2.03725	1.17641e-07	-2.17585	-1.77249
63599493	chr10:63599493:G:A	5.9213e-35	2.09086	-1.06993e-09	6.34478e-07	-2.26317	-1.06993e-09
63599862	chr10:63599862:G:T	1.57149e-36	-6.21526e-10	-1.53826	9.25277e-07	-6.21526e-10	-1.88588
63599941	chr10:63599941:C:T	5.15166e-36	1.1752	-1.52616	1.33435e-07	-1.94394	-1.87842
63600046	chr10:63600046:A:G	3.62954e-36	-6.21526e-10	-0.701177	1.51819e-06	-6.21526e-10	-1.3907
63600224	chr10:63600224:A:G	5.7027e-37	-0.664884	-1.88704	1.23045e-07	-2.32614	-1.57728
63600329	chr10:63600329:C:T	3.31787e-31	12.3166	-1.59467	9.90713e-08	-2.24577	-1.87436
63600984	chr10:63600984:C:T	6.22849e-37	-0.57744	-1.88629	1.26765e-07	-2.30705	-1.56659
63601603	chr10:63601603:G:A	5.5587e-37	-0.690106	-1.8874	1.21948e-07	-2.3305	-1.58189
63601885	chr10:63601885:C:T	1.16081e-36	-6.21526e-10	-1.84116	1.27864e-06	-6.21526e-10	-1.56242
63602614	chr10:63602614:C:A	1.22375e-36	-6.21526e-10	-1.78836	1.34708e-06	-6.21526e-10	-1.51028
63603288	chr10:63603288:G:A	1.4033e-35	0.651131	-1.06993e-09	6.22442e-07	-2.28232	-1.06993e-09
63603406	chr10:63603406:C:T	3.35545e-31	12.253	-1.51981	1.38041e-07	-2.37461	-1.41381
63604482	chr10:63604482:C:T	1.11146e-36	-6.21526e-10	-1.88461	1.17625e-06	-6.21526e-10	-1.64589
63604487	chr10:63604487:A:G	4.65755e-32	10.5249	-1.76632	8.93043e-08	-2.34335	-1.88058
63604712	chr10:63604712:A:G	6.22201e-36	-6.21526e-10	-0.16219	2.65235e-06	-6.21526e-10	-0.832775
63604779	chr10:63604779:T:G	1.03203e-31	10.3753	-0.821079	8.67016e-08	-2.36493	-1.88858
63604828	chr10:63604828:C:A	6.22201e-36	-6.21526e-10	-0.16219	2.65235e-06	-6.21526e-10	-0.832775
63605012	chr10:63605012:C:T	2.16115e-32	9.83013	-1.83943	8.95886e-08	-2.38004	-1.84071
63605209	chr10:63605209:A:C	1.68044e-35	-6.21526e-10	0.831358	1.5834e-06	-6.21526e-10	-1.34865
63605625	chr10:63605625:C:T	8.54485e-24	23.5906	4.19543	9.05694e-08	-2.36065	-1.84921
63605773	chr10:63605773:G:C	3.8105e-36	-0.652523	-1.06993e-09	1.06018e-06	-1.74978	-1.06993e-09
63606219	chr10:63606219:T:TAAG	7.45296e-28	14.3368	4.10216	9.37497e-08	-2.3918	-1.78355
63606275	chr10:63606275:CTT:C	1.17667e-36	-1.82759	-1.06993e-09	5.60452e-07	-2.38723	-1.06993e-09
63606509	chr10:63606509:C:A	1.71085e-36	-6.21526e-10	-1.45329	9.22793e-07	-6.21526e-10	-1.88857
63606704	chr10:63606704:T:C	3.95848e-36	-0.614423	-1.06993e-09	8.71368e-07	-1.94591	-1.06993e-09
63606894	chr10:63606894:T:C	4.11358e-36	-0.575989	-1.06993e-09	8.87545e-07	-1.92752	-1.06993e-09
63607136	chr10:63607136:T:A	1.41369e-28	17.4373	-0.660657	8.69952e-08	-2.36767	-1.88246
63607245	chr10:63607245:G:T	2.95166e-37	-1.49638	-1.71412	1.48102e-07	-2.40541	-1.31267
63607789	chr10:63607789:C:G	2.18807e-36	-6.21526e-10	-1.20726	1.07249e-06	-6.21526e-10	-1.73824
63608901	chr10:63608901:A:G	1.42103e-36	-0.0465115	-1.59239	2.13967e-07	-2.23005	-1.1201
63609321	chr10:63609321:G:T	3.07928e-37	-1.72561	-1.44256	2.00569e-07	-2.40646	-1.00836
63609604	chr10:63609604:T:C	1.10742e-36	-6.21526e-10	-1.88824	9.49473e-07	-6.21526e-10	-1.86007
63610281	chr10:63610281:A:G	2.76734e-36	-6.21526e-10	-0.972396	1.21824e-06	-6.21526e-10	-1.61081
63611256	chr10:63611256:TAAG:T	5.24531e-35	-6.21526e-10	1.96964	1.36232e-05	-6.21526e-10	0.803552
63611382	chr10:63611382:A:G	1.72487e-36	-1.44513	-1.06993e-09	6.02631e-07	-2.31467	-1.06993e-09
63611707	chr10:63611707:A:C	8.1164e-37	-2.19898	-1.06993e-09	5.94225e-07	-2.32872	-1.06993e-09
63611829	chr10:63611829:C:G	5.38285e-37	-1.46138	-1.14827	2.29552e-07	-2.40093	-0.87892
63612784	chr10:63612784:C:A	1.46308e-36	-6.21526e-10	-1.60974	9.25725e-07	-6.21526e-10	-1.8854
63613158	chr10:63613158:T:C	1.00511e-36	-1.65557	-0.329617	4.70241e-07	-2.40932	-0.153407
63613299	chr10:63613299:T:C	2.19187e-35	-6.21526e-10	1.09706	9.62529e-07	-6.21526e-10	-1.84641
63614317	chr10:63614317:A:G	3.80858e-31	11.4834	-0.623532	1.24293e-07	-2.31712	-1.57622
63614349	chr10:63614349:C:T	1.72374e-33	7.15001	-1.68803	8.35985e-08	-2.40012	-1.88983
63614665	chr10:63614665:C:T	1.11703e-36	-6.21526e-10	-1.87961	1.07745e-06	-6.21526e-10	-1.73363
63615521	chr10:63615521:A:G	9.97769e-37	-1.71023	-0.28229	5.51171e-07	-2.40829	0.00435476
63615948	chr10:63615948:C:A	1.5486e-36	-6.21526e-10	-1.55293	9.35184e-07	-6.21526e-10	-1.87523
63616101	chr10:63616101:G:T	4.83137e-37	-1.59896	-1.11878	2.30747e-07	-2.40898	-0.865673
63616102	chr10:63616102:C:T	4.77709e-37	-1.61074	-1.1183	2.30801e-07	-2.40921	-0.865211
63616132	chr10:63616132:G:GGT	3.15464e-36	-0.841409	-1.06993e-09	7.85608e-07	-2.04952	-1.06993e-09
63616175	chr10:63616175:C:T	1.29845e-36	-6.21526e-10	-1.72911	9.76808e-07	-6.21526e-10	-1.83169
63616274	chr10:63616274:G:A	3.14719e-36	-0.843771	-1.06993e-09	7.84713e-07	-2.05066	-1.06993e-09
63616635	chr10:63616635:G:A	3.15961e-31	11.3882	-0.715099	1.29512e-07	-2.32496	-1.52724
63616713	chr10:63616713:G:A	1.33798e-33	6.90012	-1.69149	8.30764e-08	-2.40644	-1.88978
63616783	chr10:63616783:T:A	2.41153e-36	-6.21526e-10	-1.11002	9.22042e-07	-6.21526e-10	-1.88938
63617580	chr10:63617580:T:G	9.17596e-37	-2.07628	-1.06993e-09	5.97873e-07	-2.3226	-1.06993e-09
63617927	chr10:63617927:C:T	6.88796e-36	-6.21526e-10	-0.0605076	9.73433e-07	-6.21526e-10	-1.83515
63618537	chr10:63618537:A:G	5.68267e-36	-6.21526e-10	-0.252861	2.15651e-06	-6.21526e-10	-1.03973
63618845	chr10:63618845:G:A	1.23747e-36	-6.21526e-10	-1.77722	1.64447e-06	-6.21526e-10	-1.3108
63618935	chr10:63618935:C:T	5.01458e-37	-1.6244	-1.05612	2.50323e-07	-2.40937	-0.783852
63618946	chr10:63618946:A:G	3.28999e-36	-6.21526e-10	-0.799397	1.58497e-06	-6.21526e-10	-1.34765
63619046	chr10:63619046:G:C	2.08191e-35	-6.21526e-10	1.04559	3.2079e-06	-6.21526e-10	-0.642602
63619286	chr10:63619286:G:A	4.36727e-36	-2.04106	1.52491	2.29858e-06	-2.34789	1.37196
63619544	chr10:63619544:G:A	1.75143e-33	7.17061	-1.6927	8.36838e-08	-2.39918	-1.88975
63620087	chr10:63620087:C:T	8.61413e-37	-2.13946	-1.06993e-09	5.75234e-07	-2.3612	-1.06993e-09
63620213	chr10:63620213:G:A	4.65099e-37	-1.69078	-1.06501	2.45793e-07	-2.40837	-0.803114
63620915	chr10:63620915:C:T	1.45318e-36	-6.21526e-10	-1.61653	9.51293e-07	-6.21526e-10	-1.85815
63620991	chr10:63620991:T:G	2.2791e-36	0.710806	-1.87731	2.46112e-07	-1.56196	-1.64823
63621980	chr10:63621980:A:G	8.8005e-27	18.0491	2.85866	8.75767e-08	-2.365	-1.87846
63622174	chr10:63622174:T:G	3.7492e-36	-0.66874	-1.06993e-09	8.50234e-07	-1.97046	-1.06993e-09
63622568	chr10:63622568:C:T	2.1405e-26	18.6283	3.16829	8.90705e-08	-2.33828	-1.88827
63622947	chr10:63622947:C:T	3.92124e-36	-0.623873	-1.06993e-09	8.67135e-07	-1.95078	-1.06993e-09
63622958	chr10:63622958:G:A	5.66954e-35	-6.21526e-10	2.04741	6.27451e-06	-6.21526e-10	0.0282751
63623072	chr10:63623072:T:C	4.99458e-37	-1.52561	-1.1589	2.23982e-07	-2.40559	-0.898826
63623362	chr10:63623362:A:G	1.56251e-36	-6.21526e-10	-1.54399	2.59825e-06	-6.21526e-10	-0.853384
63623761	chr10:63623761:G:A	3.40421e-36	-0.765271	-1.06993e-09	7.63518e-07	-2.07804	-1.06993e-09
63623763	chr10:63623763:G:A	3.0954e-36	-0.860366	-1.06993e-09	9.24869e-07	-1.88632	-1.06993e-09
63623773	chr10:63623773:G:A	3.74773e-37	-1.62779	-1.34393	1.6217e-07	-2.40882	-1.21852
63623838	chr10:63623838:A:G	2.38916e-36	-6.21526e-10	-1.11934	9.21982e-07	-6.21526e-10	-1.88945
63623953	chr10:63623953:A:G	1.11133e-36	-6.21526e-10	-1.88473	1.10133e-06	-6.21526e-10	-1.7117
63624475	chr10:63624475:AT:A	1.43822e-35	0.357589	0.318117	2.2053e-06	-1.81948	0.802127
63624495	chr10:63624495:C:T	1.12387e-36	-6.21526e-10	-1.87351	1.37989e-06	-6.21526e-10	-1.48622
63624684	chr10:63624684:T:C	4.47667e-37	-1.51502	-1.27897	1.95917e-07	-2.40527	-1.03301
63624727	chr10:63624727:A:G	2.35798e-36	0.0445767	-1.17705	2.75197e-07	-2.19937	-0.89912
63624783	chr10:63624783:A:G	4.14468e-37	-1.55907	-1.31197	1.87925e-07	-2.40773	-1.0722
63624807	chr10:63624807:A:G	1.3513e-26	18.193	3.14366	8.7374e-08	-2.35754	-1.88824
63624861	chr10:63624861:C:T	2.88622e-36	-6.21526e-10	-0.930334	1.22323e-06	-6.21526e-10	-1.60673
63625493	chr10:63625493:G:A	3.75307e-36	-0.667708	-1.06993e-09	8.45662e-07	-1.97586	-1.06993e-09
63625597	chr10:63625597:T:A	1.35305e-36	-6.21526e-10	-1.68792	9.60665e-07	-6.21526e-10	-1.84835
63625791	chr10:63625791:A:G	4.7957e-35	-6.21526e-10	1.88002	5.58247e-06	-6.21526e-10	-0.0885887
63625946	chr10:63625946:T:C	3.29217e-36	-6.21526e-10	-0.798735	1.58568e-06	-6.21526e-10	-1.34721
63626516	chr10:63626516:A:T	9.02023e-37	-1.68314	-0.410258	4.78304e-07	-2.40918	-0.136554
63626884	chr10:63626884:G:A	5.92801e-35	-6.21526e-10	2.09199	1.47287e-05	-6.21526e-10	0.881577
63627023	chr10:63627023:T:C	2.0776e-36	-6.21526e-10	-1.25907	1.16612e-06	-6.21526e-10	-1.65454
63627249	chr10:63627249:A:G	1.61276e-35	0.790249	-1.06993e-09	8.4764e-07	-1.97352	-1.06993e-09
63627394	chr10:63627394:A:G	4.35009e-33	7.99588	-1.60822	8.68872e-08	-2.36268	-1.88869
63627454	chr10:63627454:G:A	3.02028e-36	-6.21526e-10	-0.884932	1.31922e-06	-6.21526e-10	-1.53118
63627884	chr10:63627884:C:G	8.26922e-36	-6.21526e-10	0.122258	2.94454e-06	-6.21526e-10	-0.728266
63627957	chr10:63627957:A:G	4.53848e-36	-6.21526e-10	-0.477691	1.97974e-06	-6.21526e-10	-1.12525
63628217	chr10:63628217:T:C	1.49596e-35	-6.21526e-10	0.715069	4.5338e-06	-6.21526e-10	-0.296661
63629449	chr10:63629449:G:C	8.09515e-33	8.45103	-1.4423	8.99997e-08	-2.32778	-1.88839
63630123	chr10:63630123:T:G	1.97707e-36	-0.135125	-1.17354	2.90104e-07	-2.25078	-0.794954
63630513	chr10:63630513:C:T	1.0439e-35	-6.21526e-10	0.355271	9.36442e-07	-6.21526e-10	-1.87389
63630874	chr10:63630874:T:C	5.37887e-30	13.1681	0.339642	1.0737e-07	-2.40788	-1.63182
63631066	chr10:63631066:G:A	3.04609e-31	-6.21526e-10	10.6365	1.31258e-05	-6.21526e-10	0.766362
63631353	chr10:63631353:C:T	3.913e-36	-0.625977	-1.06993e-09	8.71802e-07	-1.94541	-1.06993e-09
63631679	chr10:63631679:GC:G	7.07141e-37	-2.33681	-1.06993e-09	7.82591e-07	-2.05337	-1.06993e-09
63632046	chr10:63632046:A:G	2.91977e-36	-2.00106	1.08228	1.41036e-06	-2.39161	0.927236
63632093	chr10:63632093:C:T	9.72849e-35	3.68609	-1.09873	1.1191e-07	-2.30519	-1.69309
63632270	chr10:63632270:A:G	1.13211e-34	3.8302	-1.09124	1.14662e-07	-2.28572	-1.68827
63632296	chr10:63632296:T:C	1.33076e-31	8.15641	1.65198	8.67918e-08	-2.37917	-1.87329
63632500	chr10:63632500:C:T	2.32241e-34	3.37752	0.079969	9.54523e-08	-2.34408	-1.81327
63632720	chr10:63632720:A:G	1.07261e-34	3.85418	-1.1692	1.10797e-07	-2.28183	-1.72644
63632987	chr10:63632987:CAA:C	1.34515e-36	-6.21526e-10	-1.69378	1.9953e-06	-6.21526e-10	-1.11743
63633074	chr10:63633074:C:T	3.9344e-36	-0.620525	-1.06993e-09	8.74108e-07	-1.94277	-1.06993e-09
63633455	chr10:63633455:G:C	3.91619e-36	-0.625162	-1.06993e-09	8.72976e-07	-1.94407	-1.06993e-09
63633853	chr10:63633853:A:G	2.71976e-32	7.45351	0.767094	9.61446e-08	-2.40083	-1.74929
63633977	chr10:63633977:C:T	3.95963e-36	-0.61413	-1.06993e-09	8.77995e-07	-1.93834	-1.06993e-09
63634000	chr10:63634000:C:T	3.38423e-35	-6.21526e-10	1.53143	5.80696e-06	-6.21526e-10	-0.0491636
63634267	chr10:63634267:C:G	1.37831e-36	-6.21526e-10	-1.66942	9.27657e-07	-6.21526e-10	-1.88331
63634690	chr10:63634690:G:A	1.198e-34	3.68914	-0.893604	1.38472e-07	-2.30129	-1.48402
63634693	chr10:63634693:A:G	1.48157e-35	2.03301	-1.32761	9.61505e-08	-2.40445	-1.74561
63635317	chr10:63635317:G:GTC	9.1589e-34	6.28412	-1.4545	8.37535e-08	-2.39845	-1.88964
63635373	chr10:63635373:A:C	1.18791e-27	16.9401	1.96508	8.51567e-08	-2.4067	-1.86478
63636229	chr10:63636229:C:A	6.76289e-37	-2.38142	-1.06993e-09	8.98364e-07	-1.9154	-1.06993e-09
63636244	chr10:63636244:G:A	2.46078e-33	5.82956	-0.0116056	1.05656e-07	-2.26124	-1.79454
63636266	chr10:63636266:G:A	2.65387e-33	5.77909	0.114406	1.08259e-07	-2.2677	-1.76375
63636289	chr10:63636289:C:T	1.61247e-37	-2.05718	-1.75792	1.29336e-07	-2.36761	-1.48595
63636804	chr10:63636804:T:C	6.86369e-28	16.4782	1.87847	8.54744e-08	-2.40933	-1.85843
63636942	chr10:63636942:G:T	6.58891e-36	-6.21526e-10	-0.104895	1.04925e-06	-6.21526e-10	-1.76014
63637123	chr10:63637123:T:A	1.59272e-37	-2.07509	-1.75234	1.31465e-07	-2.36167	-1.47557
63637172	chr10:63637172:A:G	5.94582e-36	-6.21526e-10	-0.207595	1.04159e-06	-6.21526e-10	-1.76747
63637695	chr10:63637695:A:G	6.30103e-36	-6.21526e-10	-0.149568	2.31819e-06	-6.21526e-10	-0.967432
63637918	chr10:63637918:A:G	1.08033e-36	-1.82859	-0.0844288	5.33599e-07	-2.40911	-0.0272215
63638031	chr10:63638031:C:G	1.17772e-36	-6.21526e-10	-1.8267	9.64807e-07	-6.21526e-10	-1.84405
63638416	chr10:63638416:C:T	3.77511e-36	-0.661854	-1.06993e-09	6.65178e-07	-2.21592	-1.06993e-09
63638560	chr10:63638560:A:C	1.42448e-34	3.56969	-0.600991	1.42674e-07	-2.24557	-1.50985
63638625	chr10:63638625:G:C	1.4539e-36	-1.61604	-1.06993e-09	5.51846e-07	-2.40271	-1.06993e-09
63638706	chr10:63638706:A:G	1.40832e-34	3.48318	-0.525898	1.47569e-07	-2.26008	-1.4616
63639056	chr10:63639056:T:A	1.25296e-36	-6.21526e-10	-1.76477	9.24364e-07	-6.21526e-10	-1.88687
63639087	chr10:63639087:GA:G	1.78923e-33	5.37999	0.119271	1.0326e-07	-2.31608	-1.76265
63639282	chr10:63639282:T:A	3.22998e-36	-0.817808	-1.06993e-09	6.32348e-07	-2.26654	-1.06993e-09
63639292	chr10:63639292:CTGTT:C	3.1813e-36	-0.832991	-1.06993e-09	6.29459e-07	-2.27112	-1.06993e-09
63639473	chr10:63639473:A:G	1.53129e-36	-6.21526e-10	-1.56417	1.11146e-06	-6.21526e-10	-1.70255
63639579	chr10:63639579:G:A	9.56091e-35	-6.21526e-10	2.56999	3.55807e-06	-6.21526e-10	-0.539003
63639618	chr10:63639618:T:A	1.26871e-37	-2.17242	-1.88245	1.00432e-07	-2.31374	-1.79276
63640091	chr10:63640091:T:C	1.70969e-35	1.83539	-0.986774	8.43068e-08	-2.40831	-1.87321
63640775	chr10:63640775:C:T	1.58098e-36	-6.21526e-10	-1.53224	1.01664e-06	-6.21526e-10	-1.79172
63641111	chr10:63641111:C:T	8.47491e-37	-2.15576	-1.06993e-09	5.50157e-07	-2.40577	-1.06993e-09
63641452	chr10:63641452:G:T	1.6696e-36	-6.21526e-10	-1.4777	9.3882e-07	-6.21526e-10	-1.87135
63641558	chr10:63641558:T:C	2.40607e-36	-6.21526e-10	-1.11229	1.14072e-06	-6.21526e-10	-1.67656
63642261	chr10:63642261:T:C	4.28554e-35	3.09535	-1.3278	1.09546e-07	-2.13114	-1.88848
63642797	chr10:63642797:C:G	2.03899e-36	-6.21526e-10	-1.27783	1.03819e-06	-6.21526e-10	-1.77075
63642826	chr10:63642826:A:G	2.02228e-37	-2.27544	-1.3132	1.46985e-07	-2.40071	-1.32493
63643614	chr10:63643614:G:C	2.19283e-36	0.666253	-1.87134	1.21345e-07	-2.33861	-1.57872
63643639	chr10:63643639:C:A	1.92859e-37	-2.31384	-1.32223	1.47452e-07	-2.39118	-1.3313
63643802	chr10:63643802:G:C	5.29598e-36	-6.21526e-10	-0.323335	1.73826e-06	-6.21526e-10	-1.25534
63643946	chr10:63643946:C:T	8.53296e-36	-6.21526e-10	0.153654	1.05515e-06	-6.21526e-10	-1.75454
63644295	chr10:63644295:A:G	3.18019e-34	-6.21526e-10	3.77183	7.23597e-06	-6.21526e-10	0.170844
63644551	chr10:63644551:A:G	1.20784e-36	-1.80145	-1.06993e-09	5.48304e-07	-2.40914	-1.06993e-09
63644975	chr10:63644975:A:G	6.70515e-37	-2.38999	-1.06993e-09	5.8939e-07	-2.33689	-1.06993e-09
63645361	chr10:63645361:C:T	8.65362e-36	2.05383	-1.88613	1.42811e-07	-1.87118	-1.88327
63645491	chr10:63645491:T:C	3.99279e-35	-6.21526e-10	1.69679	6.13412e-06	-6.21526e-10	0.00564562
63645855	chr10:63645855:T:C	6.65884e-37	-2.39692	-1.06993e-09	6.08884e-07	-2.30435	-1.06993e-09
63645983	chr10:63645983:G:A	1.35226e-36	-6.21526e-10	-1.6885	9.26998e-07	-6.21526e-10	-1.88402
63646329	chr10:63646329:A:T	1.55275e-35	0.752334	-1.06993e-09	9.95032e-07	-1.8132	-1.06993e-09
63646401	chr10:63646401:A:C	2.14605e-36	0.564926	-1.79158	1.15383e-07	-2.28725	-1.68048
63646727	chr10:63646727:A:G	8.16519e-36	0.109598	-1.06993e-09	7.62006e-07	-2.08002	-1.06993e-09
63646841	chr10:63646841:A:T	4.00246e-37	-2.34867	-0.557288	7.13569e-07	-2.3749	0.229205
63647359	chr10:63647359:T:A	2.08797e-36	-6.21526e-10	-1.25409	1.06251e-06	-6.21526e-10	-1.74758
63647856	chr10:63647856:T:C	1.32147e-36	0.088823	-1.80036	9.83955e-08	-2.35911	-1.76787
63647888	chr10:63647888:T:TTTCC	1.32817e-36	-1.70648	-1.06993e-09	5.59302e-07	-2.38929	-1.06993e-09
63648119	chr10:63648119:GCT:G	1.17028e-36	-1.83304	-1.06993e-09	5.50392e-07	-2.40535	-1.06993e-09
63648218	chr10:63648218:C:G	1.53664e-36	-1.56068	-1.06993e-09	5.71449e-07	-2.3678	-1.06993e-09
63648325	chr10:63648325:G:A	1.10665e-34	4.605	-1.88878	2.18812e-07	-1.84813	-1.47963
63648343	chr10:63648343:T:C	3.88823e-37	-2.37624	-0.55867	1.48679e-07	-2.28018	-1.43401
63648407	chr10:63648407:C:T	7.95287e-35	4.14095	-1.75512	1.71289e-07	-1.72283	-1.84979
63648954	chr10:63648954:T:G	9.42058e-37	-2.04997	-1.06993e-09	1.87998e-06	-1.17696	-1.06993e-09
63649216	chr10:63649216:T:C	1.3851e-35	2.28858	-1.6505	1.92646e-07	-1.70686	-1.74826
63649422	chr10:63649422:A:G	4.61945e-37	-1.73137	-1.03122	4.08457e-07	-2.37745	-0.326144
63649445	chr10:63649445:G:A	5.76952e-36	1.43098	-1.66867	1.36363e-07	-2.03944	-1.76122
63649563	chr10:63649563:T:C	1.58401e-35	-2.38279	3.15505	4.89163e-06	-2.08311	1.86242
63650225	chr10:63650225:A:G	2.54718e-36	-2.40567	1.35038	1.75629e-06	-2.27549	1.03047
63650542	chr10:63650542:T:C	1.15721e-36	-6.21526e-10	-1.84427	1.23618e-06	-6.21526e-10	-1.5962
63650593	chr10:63650593:G:C	2.17898e-35	-2.34317	3.43433	6.72255e-06	-1.9933	2.09055
63650645	chr10:63650645:T:G	2.49662e-34	1.6678	1.86202	2.38522e-06	-2.06342	1.12449
63650679	chr10:63650679:T:C	6.39846e-36	1.53583	-1.67005	1.39624e-07	-2.01502	-1.762
63650793	chr10:63650793:G:A	2.0695e-36	-6.21526e-10	-1.26298	9.99807e-07	-6.21526e-10	-1.80841
63651311	chr10:63651311:T:G	2.69355e-34	1.71448	1.89127	2.40203e-06	-2.04951	1.11761
63651611	chr10:63651611:C:T	2.17049e-36	-2.35059	1.13527	3.87024e-07	-2.25955	-0.497937
63651633	chr10:63651633:C:G	2.87128e-34	1.90825	1.7614	2.25772e-06	-1.98899	0.995126
63651677	chr10:63651677:G:T	2.42813e-34	1.61225	1.88976	2.32885e-06	-2.07929	1.11644
63652145	chr10:63652145:C:T	2.97821e-36	-6.21526e-10	-0.89896	1.19599e-06	-6.21526e-10	-1.62925
63652976	chr10:63652976:A:ACACACACACACT	1.13282e-36	-6.21526e-10	-1.86557	9.27008e-07	-6.21526e-10	-1.88401
63653080	chr10:63653080:T:C	6.64239e-37	-2.33552	-0.0638759	1.66309e-07	-2.24043	-1.3617
63653147	chr10:63653147:T:G	2.53921e-37	-1.84982	-1.5112	1.10453e-07	-2.13646	-1.87493
63653180	chr10:63653180:T:G	1.10593e-36	-6.21526e-10	-1.8896	9.31287e-07	-6.21526e-10	-1.87941
63653221	chr10:63653221:G:T	1.77612e-36	-6.21526e-10	-1.41585	1.76011e-06	-6.21526e-10	-1.24285
63653289	chr10:63653289:A:G	2.35558e-35	1.86432	-0.695233	3.28303e-07	-1.84578	-1.07625
63653361	chr10:63653361:A:C	1.49562e-36	-6.21526e-10	-1.58774	1.338e-06	-6.21526e-10	-1.51704
63653557	chr10:63653557:G:T	1.13955e-36	-6.21526e-10	-1.85965	1.12778e-06	-6.21526e-10	-1.68797
63653597	chr10:63653597:T:C	2.41886e-35	-6.21526e-10	1.1956	8.33605e-06	-6.21526e-10	0.312369
63654330	chr10:63654330:C:T	3.81133e-35	3.15902	-1.50874	3.61381e-07	-1.96262	-0.863425
63654530	chr10:63654530:A:G	7.2052e-36	1.61431	-1.62979	1.47641e-07	-1.98869	-1.7325
63654636	chr10:63654636:C:T	7.65454e-37	-2.25757	-1.06993e-09	8.4342e-07	-1.97851	-1.06993e-09
63654910	chr10:63654910:C:T	1.74147e-36	-2.38859	0.953032	3.25273e-07	-2.32604	-0.605276
63654971	chr10:63654971:G:A	2.98232e-36	-6.21526e-10	-0.897579	2.55275e-06	-6.21526e-10	-0.871051
63655060	chr10:63655060:T:C	1.80874e-36	-1.39765	-1.06993e-09	6.0291e-07	-2.31421	-1.06993e-09
63655590	chr10:63655590:A:G	1.6636e-36	-6.21526e-10	-1.4813	1.61477e-06	-6.21526e-10	-1.32903
63655714	chr10:63655714:C:T	6.83996e-37	-2.37008	-1.06993e-09	7.24853e-07	-2.13001	-1.06993e-09
63655849	chr10:63655849:C:A	1.12024e-36	-6.21526e-10	-1.87674	1.10653e-06	-6.21526e-10	-1.70699
63655980	chr10:63655980:C:T	1.16169e-36	-6.21526e-10	-1.84041	9.6074e-07	-6.21526e-10	-1.84827
63656172	chr10:63656172:A:G	7.07466e-36	1.6114	-1.64516	1.45965e-07	-1.98801	-1.7446
63657068	chr10:63657068:A:T	2.04108e-36	-1.2768	-1.06993e-09	6.75031e-07	-2.20122	-1.06993e-09
63657195	chr10:63657195:A:G	2.04495e-35	-2.34822	3.3759	6.33208e-06	-2.00578	2.04318
63657311	chr10:63657311:C:T	3.22855e-35	3.28753	-1.80319	1.53137e-07	-1.98514	-1.6995
63657480	chr10:63657480:T:A	7.34022e-36	1.63999	-1.6369	1.48252e-07	-1.97884	-1.73822
63657760	chr10:63657760:T:C	1.01564e-36	-2.37671	0.401949	4.51398e-07	-2.33918	-0.264447
63658557	chr10:63658557:C:T	2.03443e-35	2.73471	-1.71219	1.76686e-07	-1.73828	-1.80332
63658606	chr10:63658606:G:T	3.67668e-36	-2.39546	1.70719	2.33172e-06	-2.14046	1.17885
63658732	chr10:63658732:G:A	2.32503e-36	-6.21526e-10	-1.14655	1.15871e-06	-6.21526e-10	-1.66091
63658872	chr10:63658872:T:C	1.56423e-35	-6.21526e-10	0.759699	5.48362e-06	-6.21526e-10	-0.106454
63658983	chr10:63658983:C:T	1.95802e-37	-1.74812	-1.87282	1.05302e-07	-2.40894	-1.6502
63659210	chr10:63659210:T:C	1.49505e-36	-6.21526e-10	-1.58813	1.33741e-06	-6.21526e-10	-1.51749
63659241	chr10:63659241:A:G	1.57899e-35	-6.21526e-10	0.769091	5.52611e-06	-6.21526e-10	-0.0987356
63659450	chr10:63659450:G:A	3.1592e-36	-6.21526e-10	-0.839962	2.70975e-06	-6.21526e-10	-0.811362
63659614	chr10:63659614:A:G	2.02029e-35	-2.34446	3.36	6.29427e-06	-1.99777	2.02919
63660192	chr10:63660192:T:C	7.55613e-36	1.65478	-1.6227	1.50827e-07	-1.97266	-1.72718
63660209	chr10:63660209:G:A	1.2293e-36	-6.21526e-10	-1.78383	9.37139e-07	-6.21526e-10	-1.87314
63660392	chr10:63660392:G:A	9.47556e-37	-2.39682	0.352671	4.14998e-07	-2.37083	-0.316871
63660488	chr10:63660488:AAAAAG:A	1.73749e-36	-6.21526e-10	-1.43784	9.4038e-07	-6.21526e-10	-1.86969
63660491	chr10:63660491:AAG:A	5.54331e-36	-0.27769	-1.06993e-09	2.8837e-06	-0.749146	-1.06993e-09
63660829	chr10:63660829:T:C	3.16326e-36	-6.21526e-10	-0.838681	2.71353e-06	-6.21526e-10	-0.809971
63660845	chr10:63660845:CT:C	3.02836e-36	-6.21526e-10	-0.882261	2.59666e-06	-6.21526e-10	-0.853995
63660885	chr10:63660885:T:C	7.38311e-36	1.66302	-1.65411	1.47456e-07	-1.97122	-1.75123
63661146	chr10:63661146:A:G	3.08949e-36	-6.21526e-10	-0.862277	2.64951e-06	-6.21526e-10	-0.833845
63661467	chr10:63661467:A:G	1.16725e-36	-6.21526e-10	-1.83563	1.26285e-06	-6.21526e-10	-1.57485
63661542	chr10:63661542:G:A	3.18981e-36	-6.21526e-10	-0.83032	2.73586e-06	-6.21526e-10	-0.801774
63661723	chr10:63661723:G:A	1.05221e-36	-1.93939	-1.06993e-09	5.48566e-07	-2.40867	-1.06993e-09
63661780	chr10:63661780:T:C	1.14399e-36	-2.00056	0.144801	5.32871e-07	-2.38723	-0.0504684
63661819	chr10:63661819:T:C	1.96595e-36	-6.21526e-10	-1.31431	1.20685e-06	-6.21526e-10	-1.62021
63661944	chr10:63661944:G:A	7.69592e-36	1.68117	-1.63076	1.51012e-07	-1.96516	-1.73346
63662084	chr10:63662084:A:G	2.82016e-37	-2.36055	-0.895524	1.14109e-07	-2.28474	-1.69408
63662738	chr10:63662738:C:A	5.17613e-36	1.31271	-1.65894	1.31935e-07	-2.07829	-1.75538
63662864	chr10:63662864:T:C	2.1979e-35	2.98505	-1.88524	1.32769e-07	-2.02579	-1.80157
63663273	chr10:63663273:C:T	1.10572e-36	-6.21526e-10	-1.88979	1.0213e-06	-6.21526e-10	-1.78715
63663380	chr10:63663380:T:TACTC	6.69839e-37	-2.31452	-0.076484	1.70573e-07	-2.21094	-1.36587
63663384	chr10:63663384:C:T	1.40565e-36	-1.64978	-1.06993e-09	5.48165e-07	-2.4094	-1.06993e-09
63663493	chr10:63663493:A:G	1.91184e-35	-2.35109	3.31146	5.94455e-06	-2.01412	1.98838
63664045	chr10:63664045:C:T	4.25112e-35	3.14131	-1.38182	4.14933e-07	-1.95952	-0.728342
63664221	chr10:63664221:C:T	2.63907e-36	-6.21526e-10	-1.01986	1.12996e-06	-6.21526e-10	-1.68604
63664800	chr10:63664800:G:A	1.24625e-36	-6.21526e-10	-1.77014	1.17023e-06	-6.21526e-10	-1.65102
63664899	chr10:63664899:A:G	2.02523e-35	1.86039	-0.842405	2.98239e-07	-1.85613	-1.16195
63664998	chr10:63664998:G:A	5.33738e-36	-2.32324	2.00769	3.5617e-06	-1.97245	1.43447
63664999	chr10:63664999:G:A	2.3593e-35	-2.21913	3.3898	7.99832e-06	-1.77468	2.04569
63665234	chr10:63665234:C:T	2.03281e-36	-1.28087	-1.06993e-09	5.537e-07	-2.39935	-1.06993e-09
63665431	chr10:63665431:A:G	1.25615e-36	-6.21526e-10	-1.76223	9.26539e-07	-6.21526e-10	-1.88452
63665599	chr10:63665599:T:C	1.20346e-36	-6.21526e-10	-1.80508	9.46383e-07	-6.21526e-10	-1.86333
63665911	chr10:63665911:AC:A	7.44457e-37	-2.28538	-1.06993e-09	5.78347e-07	-2.3558	-1.06993e-09
63665936	chr10:63665936:C:T	1.61598e-36	-6.21526e-10	-1.51034	1.5557e-06	-6.21526e-10	-1.3663
63666417	chr10:63666417:G:A	6.41133e-37	-2.35915	-0.0756523	2.89876e-07	-2.31252	-0.734
63666834	chr10:63666834:T:C	5.54944e-36	-6.21526e-10	-0.276586	5.11979e-06	-6.21526e-10	-0.175107
63667025	chr10:63667025:G:A	1.83926e-36	-1.38092	-1.06993e-09	6.8143e-07	-2.19178	-1.06993e-09
63667039	chr10:63667039:G:C	1.11698e-36	-6.21526e-10	-1.87965	1.06125e-06	-6.21526e-10	-1.74877
63667265	chr10:63667265:C:T	2.11549e-36	-6.21526e-10	-1.241	1.03214e-06	-6.21526e-10	-1.77659
63667929	chr10:63667929:A:G	2.48374e-36	-6.21526e-10	-1.08052	1.10018e-06	-6.21526e-10	-1.71275
63668413	chr10:63668413:TTTC:T	1.49578e-36	-6.21526e-10	-1.58763	1.45306e-06	-6.21526e-10	-1.43455
63668543	chr10:63668543:T:G	1.78086e-37	-2.09411	-1.62167	1.87252e-07	-2.34709	-1.13643
63668600	chr10:63668600:C:T	6.92272e-36	-6.21526e-10	-0.0554732	1.51857e-06	-6.21526e-10	-1.39045
63668645	chr10:63668645:T:C	7.10324e-36	1.64206	-1.67179	1.43366e-07	-1.98637	-1.76421
63668769	chr10:63668769:C:G	7.23561e-36	1.66742	-1.67869	1.43825e-07	-1.97795	-1.76943
63669127	chr10:63669127:C:T	1.52324e-36	-6.21526e-10	-1.56944	9.40222e-07	-6.21526e-10	-1.86986
63669130	chr10:63669130:G:C	1.18068e-36	-6.21526e-10	-1.82419	1.11789e-06	-6.21526e-10	-1.69678
63669681	chr10:63669681:A:G	1.74445e-36	-1.43384	-1.06993e-09	5.96502e-07	-2.32489	-1.06993e-09
63669705	chr10:63669705:T:C	2.80799e-37	-2.30704	-0.953357	1.50836e-07	-2.24886	-1.45093
63669721	chr10:63669721:T:C	4.79432e-36	-6.21526e-10	-0.42285	4.56117e-06	-6.21526e-10	-0.290642
63669967	chr10:63669967:C:A	7.15135e-36	1.6557	-1.67869	1.43373e-07	-1.98109	-1.76943
63671056	chr10:63671056:C:T	1.61917e-37	-2.14648	-1.66447	1.80072e-07	-2.32306	-1.19956
63671082	chr10:63671082:T:G	1.85906e-36	-6.21526e-10	-1.37021	1.27857e-06	-6.21526e-10	-1.56248
63671189	chr10:63671189:C:T	4.89059e-36	-6.21526e-10	-0.402969	4.63744e-06	-6.21526e-10	-0.274058
63671335	chr10:63671335:A:G	1.36059e-36	-6.21526e-10	-1.68237	1.20364e-06	-6.21526e-10	-1.62287
63671542	chr10:63671542:A:C	2.72877e-37	-2.30959	-0.979431	1.47724e-07	-2.25194	-1.46869
63671638	chr10:63671638:C:G	1.2184e-36	-6.21526e-10	-1.79274	9.53423e-07	-6.21526e-10	-1.85592
63672006	chr10:63672006:A:C	1.76769e-35	1.96103	-1.07905	2.55453e-07	-1.81867	-1.35427
63672083	chr10:63672083:A:G	2.81235e-37	-2.30693	-0.951916	1.51084e-07	-2.24838	-1.44976
63672394	chr10:63672394:G:A	3.04582e-37	-2.37045	-0.808641	1.13828e-07	-2.30668	-1.6746
63672559	chr10:63672559:T:C	5.01551e-36	1.5018	-1.87955	1.28358e-07	-2.02312	-1.83804
63672628	chr10:63672628:C:T	3.38932e-37	-2.35033	-0.721906	1.23026e-07	-2.26873	-1.63485
63672984	chr10:63672984:C:T	2.42663e-37	-2.31191	-1.09446	1.38012e-07	-2.2537	-1.53493
63673302	chr10:63673302:C:T	1.33047e-36	-6.21526e-10	-1.70475	9.22514e-07	-6.21526e-10	-1.88887
63673322	chr10:63673322:A:G	7.34902e-36	1.88541	-1.88112	1.50661e-07	-1.85872	-1.84222
63673431	chr10:63673431:C:T	6.94295e-37	-2.35514	-1.06993e-09	5.90007e-07	-2.33584	-1.06993e-09
63673436	chr10:63673436:C:T	7.54722e-36	1.91165	-1.88075	1.52456e-07	-1.84773	-1.84137
63673521	chr10:63673521:T:C	6.94863e-36	1.83094	-1.88268	1.47173e-07	-1.87818	-1.84619
63673700	chr10:63673700:C:T	6.15802e-36	1.70559	-1.87812	1.42115e-07	-1.91886	-1.84048
63673772	chr10:63673772:G:A	1.97329e-36	-1.31058	-1.06993e-09	6.21166e-07	-2.28438	-1.06993e-09
63674293	chr10:63674293:T:C	2.41191e-37	-2.30033	-1.11212	1.37867e-07	-2.24105	-1.54864
63674405	chr10:63674405:G:A	2.65897e-36	-6.21526e-10	-1.01234	1.25315e-06	-6.21526e-10	-1.58256
63674641	chr10:63674641:T:A	2.39406e-36	-6.21526e-10	-1.11729	1.08486e-06	-6.21526e-10	-1.72677
63674844	chr10:63674844:T:G	6.03965e-37	-2.35141	-0.143107	2.82454e-07	-2.30114	-0.771316
63675001	chr10:63675001:G:A	5.83499e-36	1.45921	-1.68562	1.352e-07	-2.03688	-1.77234
63675049	chr10:63675049:G:A	1.77274e-36	-1.41776	-1.06993e-09	5.98949e-07	-2.3208	-1.06993e-09
63675358	chr10:63675358:T:C	5.00478e-36	-6.21526e-10	-0.379889	4.77157e-06	-6.21526e-10	-0.245545
63675637	chr10:63675637:G:C	2.19774e-36	-6.21526e-10	-1.20285	1.04256e-06	-6.21526e-10	-1.76654
63675697	chr10:63675697:T:TC	1.10645e-36	-6.21526e-10	-1.88913	9.41842e-07	-6.21526e-10	-1.86814
63675906	chr10:63675906:T:C	2.21128e-36	-6.21526e-10	-1.19671	1.04538e-06	-6.21526e-10	-1.76384
63676658	chr10:63676658:A:G	1.10991e-36	-6.21526e-10	-1.886	1.04013e-06	-6.21526e-10	-1.76888
63676673	chr10:63676673:A:G	1.82274e-36	-6.21526e-10	-1.38994	1.2593e-06	-6.21526e-10	-1.57766
63676694	chr10:63676694:G:A	1.11021e-36	-6.21526e-10	-1.88573	1.07143e-06	-6.21526e-10	-1.73922
63677008	chr10:63677008:A:G	4.53666e-35	2.9019	-1.0774	4.68712e-07	-1.41161	-1.15437
63677267	chr10:63677267:G:A	1.42878e-36	-6.21526e-10	-1.63346	1.50211e-06	-6.21526e-10	-1.40135
63677303	chr10:63677303:G:A	8.51029e-37	-2.33472	0.183126	3.54825e-07	-2.27898	-0.565371
63677395	chr10:63677395:T:G	1.68587e-36	-1.468	-1.06993e-09	5.91047e-07	-2.33408	-1.06993e-09
63678029	chr10:63678029:C:T	1.1071e-36	-6.21526e-10	-1.88854	1.09885e-06	-6.21526e-10	-1.71395
63678237	chr10:63678237:C:T	8.44931e-35	2.98023	-0.533844	5.92732e-07	-1.99122	-0.340018
63678259	chr10:63678259:T:C	6.31375e-37	-2.33989	-0.11025	2.93258e-07	-2.28547	-0.749457
63678399	chr10:63678399:A:T	7.90049e-37	-2.33572	0.109773	3.38922e-07	-2.28023	-0.609981
63678482	chr10:63678482:A:G	6.11855e-37	-2.34381	-0.137737	2.85549e-07	-2.29054	-0.771023
63679057	chr10:63679057:C:A	8.47497e-37	-2.32703	0.171282	3.53574e-07	-2.26868	-0.579204
63679137	chr10:63679137:T:C	3.15803e-35	3.10687	-1.64462	2.54769e-07	-1.99226	-1.18336
63679188	chr10:63679188:G:A	2.52156e-35	-2.20822	3.4454	8.53936e-06	-1.75796	2.09443
63679194	chr10:63679194:A:G	8.92578e-36	-2.32979	2.52845	5.34896e-06	-1.9892	1.85788
63679243	chr10:63679243:G:A	1.07638e-35	-2.31803	2.70393	6.7707e-06	-1.95488	2.05926
63679383	chr10:63679383:A:G	6.02592e-37	-2.21401	-0.282791	4.01403e-07	-2.19201	-0.528997
63679827	chr10:63679827:A:G	1.23038e-36	-6.21526e-10	-1.78296	9.21939e-07	-6.21526e-10	-1.8895
63680025	chr10:63680025:C:T	1.62859e-36	-1.50257	-1.06993e-09	5.8438e-07	-2.34542	-1.06993e-09
63680272	chr10:63680272:A:T	1.11138e-36	-6.21526e-10	-1.88468	1.00097e-06	-6.21526e-10	-1.80725
63680334	chr10:63680334:G:T	5.31906e-35	3.15031	-1.16671	4.55104e-07	-1.95582	-0.639629
63680449	chr10:63680449:A:G	1.13743e-36	-6.21526e-10	-1.86151	9.57224e-07	-6.21526e-10	-1.85194
63680526	chr10:63680526:C:T	2.42948e-36	-6.21526e-10	-1.1026	1.18839e-06	-6.21526e-10	-1.63562
63680544	chr10:63680544:C:T	2.01689e-36	-2.31516	1.02644	3.48119e-07	-2.2493	-0.614133
63680706	chr10:63680706:G:T	8.6524e-37	-2.37461	0.239584	2.25465e-07	-2.3033	-0.994514
63680871	chr10:63680871:C:A	2.0131e-35	2.13727	-1.12528	2.78485e-07	-1.76749	-1.31912
63681097	chr10:63681097:A:C	1.28191e-36	-6.21526e-10	-1.74193	9.27145e-07	-6.21526e-10	-1.88387
63681191	chr10:63681191:G:A	6.08773e-36	-6.21526e-10	-0.184008	2.69611e-06	-6.21526e-10	-0.816411
63681276	chr10:63681276:T:C	4.23312e-36	-6.21526e-10	-0.547343	1.15247e-06	-6.21526e-10	-1.66631
63681310	chr10:63681310:A:G	1.94209e-35	2.14338	-1.16731	2.67535e-07	-1.76265	-1.36408
63681451	chr10:63681451:C:G	6.7248e-37	-2.38706	-1.06993e-09	5.88768e-07	-2.33794	-1.06993e-09
63681817	chr10:63681817:C:A	2.14097e-36	-6.21526e-10	-1.22902	1.08488e-06	-6.21526e-10	-1.72675
63681993	chr10:63681993:A:G	4.12312e-36	-6.21526e-10	-0.573673	1.14275e-06	-6.21526e-10	-1.67478
63682023	chr10:63682023:T:G	6.79347e-36	-0.0743196	-1.06993e-09	1.62506e-06	-1.32268	-1.06993e-09
63682593	chr10:63682593:C:T	6.96776e-36	1.61179	-1.66078	1.42419e-07	-2.00244	-1.75476
63682994	chr10:63682994:G:A	7.98091e-37	-2.21581	-1.06993e-09	1.00069e-06	-1.80753	-1.06993e-09
63683574	chr10:63683574:G:T	5.24492e-37	-2.29066	-0.344943	2.71694e-07	-2.22782	-0.883481
63683688	chr10:63683688:A:G	1.1943e-35	-6.21526e-10	0.489867	4.73958e-06	-6.21526e-10	-0.252271
63683907	chr10:63683907:G:A	5.15056e-37	-2.28702	-0.366741	2.69427e-07	-2.22337	-0.89631
63683994	chr10:63683994:A:G	3.37244e-35	2.8902	-1.36226	3.3682e-07	-2.01979	-0.876635
63684555	chr10:63684555:G:C	4.34869e-36	-6.21526e-10	-0.520408	1.72168e-06	-6.21526e-10	-1.26492
63684652	chr10:63684652:TAAAG:T	2.74529e-35	2.78867	-1.46648	2.25169e-07	-2.37544	-0.923691
63684864	chr10:63684864:G:A	4.95606e-35	-6.21526e-10	1.91291	5.11403e-06	-6.21526e-10	-0.176233
63684998	chr10:63684998:C:T	1.2731e-36	-6.21526e-10	-1.74883	9.24875e-07	-6.21526e-10	-1.88632
63685106	chr10:63685106:A:G	1.49205e-36	-6.21526e-10	-1.59013	9.29247e-07	-6.21526e-10	-1.8816
63685219	chr10:63685219:TCTC:T	4.92993e-37	-2.30221	-0.395332	1.41491e-07	-2.18736	-1.57638
63685390	chr10:63685390:A:G	1.30692e-37	-2.15008	-1.87511	1.34074e-07	-2.31665	-1.50093
63685735	chr10:63685735:C:T	3.96043e-36	-6.21526e-10	-0.61393	1.50475e-06	-6.21526e-10	-1.39959
63685736	chr10:63685736:G:A	4.89353e-37	-2.27762	-0.427338	2.59127e-07	-2.21159	-0.947073
63686161	chr10:63686161:A:G	4.83308e-37	-2.29282	-0.424558	2.55137e-07	-2.23077	-0.943403
63686446	chr10:63686446:C:T	1.1115e-36	-6.21526e-10	-1.88457	1.01787e-06	-6.21526e-10	-1.79051
63686453	chr10:63686453:T:C	1.81809e-36	-6.21526e-10	-1.3925	9.49072e-07	-6.21526e-10	-1.86049
63686742	chr10:63686742:C:T	4.99193e-37	-2.24035	-0.44469	2.67584e-07	-2.16857	-0.957974
63686825	chr10:63686825:G:C	1.37512e-36	-6.21526e-10	-1.67174	1.30943e-06	-6.21526e-10	-1.53863
63686890	chr10:63686890:G:A	3.24363e-36	-6.21526e-10	-0.813589	1.65841e-06	-6.21526e-10	-1.30236
63687538	chr10:63687538:C:T	5.16008e-37	-2.28849	-0.363422	1.45902e-07	-2.17118	-1.56186
63687760	chr10:63687760:G:A	1.15601e-35	1.80275	-1.34548	1.40403e-07	-2.32498	-1.44647
63688015	chr10:63688015:A:G	1.26676e-35	1.91546	-1.36669	1.40131e-07	-2.30851	-1.46488
63688083	chr10:63688083:T:C	3.50937e-35	-6.21526e-10	1.56774	2.26321e-06	-6.21526e-10	-0.991438
63688230	chr10:63688230:C:A	9.26431e-36	1.41178	-1.17589	1.15894e-07	-2.39044	-1.57286
63688420	chr10:63688420:G:A	9.5944e-36	-2.26561	2.5365	6.34671e-06	-1.83991	1.87963
63688453	chr10:63688453:G:A	4.57727e-35	2.59861	-0.765203	3.80361e-07	-2.38736	-0.387499
63688466	chr10:63688466:G:T	1.43668e-36	-6.21526e-10	-1.62794	1.28035e-06	-6.21526e-10	-1.56109
63688670	chr10:63688670:T:A	6.076e-36	-6.21526e-10	-0.185935	5.81711e-06	-6.21526e-10	-0.0474169
63689322	chr10:63689322:G:A	8.312e-37	-2.17517	-1.06993e-09	6.71797e-07	-2.20602	-1.06993e-09
63689439	chr10:63689439:A:T	1.27596e-36	-6.21526e-10	-1.74658	9.27367e-07	-6.21526e-10	-1.88363
63689526	chr10:63689526:C:T	2.57043e-36	-1.04621	-1.06993e-09	5.58122e-07	-2.3914	-1.06993e-09
63690092	chr10:63690092:G:A	1.70127e-36	-1.45891	-1.06993e-09	5.94019e-07	-2.32906	-1.06993e-09
63690250	chr10:63690250:T:G	1.24801e-35	1.91876	-1.38491	1.37972e-07	-2.3082	-1.48072
63691157	chr10:63691157:A:T	2.72089e-36	0.858965	-1.84829	1.24364e-07	-2.10088	-1.79188
63691189	chr10:63691189:A:G	1.71898e-36	-6.21526e-10	-1.44855	9.37122e-07	-6.21526e-10	-1.87316
63691314	chr10:63691314:A:G	2.6121e-35	2.73682	-1.46436	2.22535e-07	-2.37914	-0.931748
63691365	chr10:63691365:C:T	9.6894e-36	1.45501	-1.17426	1.16339e-07	-2.38601	-1.57346
63691544	chr10:63691544:A:C	7.15707e-36	-6.21526e-10	-0.0221812	6.86101e-06	-6.21526e-10	0.117634
63692177	chr10:63692177:C:T	2.46159e-36	-6.21526e-10	-1.08948	1.19751e-06	-6.21526e-10	-1.62798
63692185	chr10:63692185:C:T	2.42146e-36	-6.21526e-10	-1.10591	1.18669e-06	-6.21526e-10	-1.63705
63692685	chr10:63692685:G:C	9.07201e-36	-6.21526e-10	0.214911	4.64501e-06	-6.21526e-10	-0.272427
63692786	chr10:63692786:A:G	1.63522e-35	1.96392	-1.15984	1.56328e-07	-2.29769	-1.36633
63692967	chr10:63692967:A:G	1.13384e-36	-6.21526e-10	-1.86467	9.89777e-07	-6.21526e-10	-1.8185
63693505	chr10:63693505:A:G	1.37483e-35	1.86268	-1.23204	1.43365e-07	-2.313	-1.43758
63693694	chr10:63693694:A:C	1.41778e-35	1.87571	-1.21432	1.45601e-07	-2.31009	-1.42502
63693839	chr10:63693839:C:A	2.55262e-35	2.76322	-1.5138	2.11995e-07	-2.37782	-0.981588
63693887	chr10:63693887:A:G	5.49436e-36	1.51204	-1.7986	8.56486e-08	-2.38038	-1.88534
63694322	chr10:63694322:A:G	1.11749e-36	-6.21526e-10	-1.8792	1.27682e-06	-6.21526e-10	-1.56384
63695177	chr10:63695177:G:A	1.98214e-37	-1.92611	-1.68258	1.03198e-07	-2.19104	-1.88829
63695205	chr10:63695205:T:C	3.95328e-36	-6.21526e-10	-0.615736	1.74613e-06	-6.21526e-10	-1.25082
63695552	chr10:63695552:A:G	3.51225e-35	-2.13181	3.70037	1.70774e-05	-1.61126	2.64079
63696134	chr10:63696134:C:T	1.57406e-36	-6.21526e-10	-1.53662	1.17803e-06	-6.21526e-10	-1.64438
63696337	chr10:63696337:G:A	1.10988e-36	-6.21526e-10	-1.88603	1.00709e-06	-6.21526e-10	-1.80115
63696533	chr10:63696533:C:T	9.91681e-35	-6.21526e-10	2.60653	7.151e-06	-6.21526e-10	0.159032
63696779	chr10:63696779:C:T	1.17736e-37	-2.26801	-1.86158	1.36503e-07	-2.2206	-1.57903
63697683	chr10:63697683:C:T	1.21616e-35	2.0094	-1.5014	2.08255e-07	-2.4066	-0.970612
63697691	chr10:63697691:C:T	1.8315e-36	-6.21526e-10	-1.38514	1.36374e-06	-6.21526e-10	-1.49799
63697909	chr10:63697909:C:T	5.92076e-36	1.56205	-1.77387	8.70798e-08	-2.37446	-1.87469
63698090	chr10:63698090:C:T	1.11234e-36	-6.21526e-10	-1.88382	9.74743e-07	-6.21526e-10	-1.8338
63698218	chr10:63698218:G:GA	1.11369e-36	-6.21526e-10	-1.8826	9.49538e-07	-6.21526e-10	-1.86
63698488	chr10:63698488:T:C	1.42013e-37	-2.21354	-1.72859	9.0292e-08	-2.33376	-1.87916
63698587	chr10:63698587:G:A	5.38865e-36	-6.21526e-10	-0.305986	2.10883e-06	-6.21526e-10	-1.06209
63699621	chr10:63699621:A:C	1.50223e-37	-2.20086	-1.68506	9.1576e-08	-2.31002	-1.88879
63699991	chr10:63699991:C:A	4.88071e-37	-1.48272	-1.22486	1.10324e-07	-2.35438	-1.65817
63700052	chr10:63700052:A:C	1.44081e-36	-6.21526e-10	-1.62508	9.28116e-07	-6.21526e-10	-1.88282
63700480	chr10:63700480:G:C	1.44939e-36	-6.21526e-10	-1.61914	1.18184e-06	-6.21526e-10	-1.64115
63701246	chr10:63701246:T:C	4.49096e-37	-1.48348	-1.30732	1.03396e-07	-2.35611	-1.7213
63701401	chr10:63701401:C:T	6.54561e-36	-6.21526e-10	-0.111488	2.03611e-06	-6.21526e-10	-1.09718
63701612	chr10:63701612:C:T	2.58924e-36	-6.21526e-10	-1.03892	1.22263e-06	-6.21526e-10	-1.60722
63701685	chr10:63701685:G:GT	5.1502e-37	-1.3982	-1.25563	1.08642e-07	-2.33433	-1.69359
63701880	chr10:63701880:T:C	4.21733e-36	1.1733	-1.72438	8.89075e-08	-2.33857	-1.88981
63702033	chr10:63702033:G:A	1.01887e-35	2.2014	-1.87041	1.21199e-07	-2.36057	-1.55797
63702409	chr10:63702409:C:T	1.23094e-36	-6.21526e-10	-1.7825	9.2438e-07	-6.21526e-10	-1.88685
63702435	chr10:63702435:G:A	8.02723e-37	-2.21003	-1.06993e-09	6.55208e-07	-2.23102	-1.06993e-09
63702609	chr10:63702609:T:A	1.3396e-36	-6.21526e-10	-1.69791	9.27741e-07	-6.21526e-10	-1.88322
63702761	chr10:63702761:T:A	1.32006e-36	-6.21526e-10	-1.7126	9.21633e-07	-6.21526e-10	-1.88983
63703314	chr10:63703314:C:T	7.8905e-37	-2.22721	-1.06993e-09	6.35661e-07	-2.26131	-1.06993e-09
63703454	chr10:63703454:C:T	1.78154e-36	-6.21526e-10	-1.4128	9.25555e-07	-6.21526e-10	-1.88558
63704266	chr10:63704266:C:G	1.29212e-35	-2.33154	2.90013	2.71155e-06	-2.09074	1.28004
63704531	chr10:63704531:C:T	1.2415e-36	-6.21526e-10	-1.77396	9.675e-07	-6.21526e-10	-1.84126
63704608	chr10:63704608:T:C	4.68274e-37	-1.39311	-1.35587	1.03534e-07	-2.33181	-1.74427
63705848	chr10:63705848:A:C	4.57298e-37	-1.42225	-1.35045	1.02988e-07	-2.3397	-1.74167
63706252	chr10:63706252:G:C	1.64726e-36	-6.21526e-10	-1.49117	1.08898e-06	-6.21526e-10	-1.72298
63706361	chr10:63706361:C:T	7.22272e-37	-2.31564	-1.06993e-09	6.40783e-07	-2.25328	-1.06993e-09
63706426	chr10:63706426:A:G	1.10846e-36	-6.21526e-10	-1.88731	9.43518e-07	-6.21526e-10	-1.86636
63706616	chr10:63706616:C:T	1.43101e-36	-6.21526e-10	-1.6319	9.21747e-07	-6.21526e-10	-1.8897
63706863	chr10:63706863:A:G	5.92643e-37	-1.54024	-0.973202	1.19792e-07	-2.36972	-1.5605
63706957	chr10:63706957:C:T	1.22753e-36	-6.21526e-10	-1.78528	9.21633e-07	-6.21526e-10	-1.88983
63707322	chr10:63707322:A:G	1.25354e-37	-2.4094	-1.6575	8.51884e-08	-2.40804	-1.86307
63707818	chr10:63707818:G:T	4.91073e-37	-1.59943	-1.10201	1.13396e-07	-2.37917	-1.60592
63707975	chr10:63707975:A:G	6.74878e-37	-2.3835	-1.06993e-09	9.93118e-07	-1.81513	-1.06993e-09
63708251	chr10:63708251:A:T	1.36954e-36	-6.21526e-10	-1.67581	1.46954e-06	-6.21526e-10	-1.42327
63708266	chr10:63708266:T:C	1.33463e-36	-6.21526e-10	-1.70163	1.10106e-06	-6.21526e-10	-1.71195
63708343	chr10:63708343:G:A	4.18735e-37	-1.55845	-1.30235	1.04155e-07	-2.37002	-1.70008
63708516	chr10:63708516:C:T	2.29362e-36	-6.21526e-10	-1.16015	9.27164e-07	-6.21526e-10	-1.88384
63708724	chr10:63708724:G:A	1.21792e-36	-6.21526e-10	-1.79314	9.21866e-07	-6.21526e-10	-1.88958
63708734	chr10:63708734:G:A	8.49834e-36	-6.21526e-10	0.149589	2.6321e-06	-6.21526e-10	-0.840437
63708886	chr10:63708886:C:T	1.17749e-36	-1.8269	-1.06993e-09	5.49773e-07	-2.40647	-1.06993e-09
63708900	chr10:63708900:C:T	1.34392e-36	-6.21526e-10	-1.69469	1.42891e-06	-6.21526e-10	-1.45131
63708989	chr10:63708989:C:T	1.33624e-36	-6.21526e-10	-1.70042	1.10236e-06	-6.21526e-10	-1.71077
63709315	chr10:63709315:C:T	1.21109e-36	-1.79877	-1.06993e-09	5.51057e-07	-2.40414	-1.06993e-09
63709339	chr10:63709339:G:T	1.36378e-35	2.49827	-1.8757	1.24081e-07	-2.3098	-1.58524
63709413	chr10:63709413:CAG:C	7.01679e-37	-2.34456	-1.06993e-09	6.1856e-07	-2.28858	-1.06993e-09
63709613	chr10:63709613:G:A	1.58114e-36	-6.21526e-10	-1.53214	9.22596e-07	-6.21526e-10	-1.88878
63709620	chr10:63709620:C:T	1.17755e-36	-6.21526e-10	-1.82685	9.28057e-07	-6.21526e-10	-1.88288
63709809	chr10:63709809:G:A	1.15277e-36	-6.21526e-10	-1.84811	9.72467e-07	-6.21526e-10	-1.83614
63709980	chr10:63709980:G:A	1.62952e-36	-6.21526e-10	-1.502	1.02486e-06	-6.21526e-10	-1.78366
63709982	chr10:63709982:A:G	4.20432e-37	-1.61254	-1.24421	1.06574e-07	-2.38093	-1.66621
63709983	chr10:63709983:G:A	1.31064e-36	-6.21526e-10	-1.71977	9.33892e-07	-6.21526e-10	-1.87661
63710013	chr10:63710013:A:C	7.04521e-37	-1.69807	-0.642448	1.46848e-07	-2.3964	-1.33018
63710033	chr10:63710033:C:T	7.12695e-37	-2.32898	-1.06993e-09	6.30107e-07	-2.27009	-1.06993e-09
63710526	chr10:63710526:G:A	1.12542e-36	-6.21526e-10	-1.87213	1.02065e-06	-6.21526e-10	-1.78778
63710927	chr10:63710927:C:T	1.45434e-36	-6.21526e-10	-1.61573	9.2162e-07	-6.21526e-10	-1.88984
63711152	chr10:63711152:T:C	4.6594e-37	-1.48987	-1.26411	1.08143e-07	-2.35454	-1.67799
63711243	chr10:63711243:G:C	6.75619e-37	-1.29666	-1.08574	9.63524e-08	-2.32872	-1.81924
63711316	chr10:63711316:A:G	7.06022e-37	-2.33839	-1.06993e-09	6.21336e-07	-2.2841	-1.06993e-09
63711518	chr10:63711518:C:T	1.47781e-36	-6.21526e-10	-1.59972	9.32253e-07	-6.21526e-10	-1.87837
63711685	chr10:63711685:C:A	1.33505e-36	-6.21526e-10	-1.70131	1.10142e-06	-6.21526e-10	-1.71162
63712202	chr10:63712202:G:A	1.43604e-37	-2.206	-1.72498	9.17757e-08	-2.31333	-1.8833
63712236	chr10:63712236:C:T	2.65833e-35	-6.21526e-10	1.29	9.24605e-06	-6.21526e-10	0.415976
63712670	chr10:63712670:C:T	8.30407e-36	-6.21526e-10	0.126464	2.04963e-06	-6.21526e-10	-1.09056
63712711	chr10:63712711:A:C	3.9867e-37	-1.44708	-1.46283	9.40416e-08	-2.34846	-1.82377
63713079	chr10:63713079:G:A	1.29181e-36	-6.21526e-10	-1.73424	1.06676e-06	-6.21526e-10	-1.74359
63713137	chr10:63713137:T:C	1.18701e-36	-1.81884	-1.06993e-09	5.5009e-07	-2.40589	-1.06993e-09
63713418	chr10:63713418:C:G	1.14891e-36	-6.21526e-10	-1.85147	9.68459e-07	-6.21526e-10	-1.84027
63713755	chr10:63713755:G:A	1.37781e-36	-6.21526e-10	-1.66979	1.13574e-06	-6.21526e-10	-1.68094
63714070	chr10:63714070:G:A	6.75907e-37	-2.38198	-1.06993e-09	1.31726e-06	-1.53266	-1.06993e-09
63714517	chr10:63714517:T:C	1.1273e-36	-1.87046	-1.06993e-09	5.48509e-07	-2.40877	-1.06993e-09
63714668	chr10:63714668:GTCT:G	1.12146e-36	-6.21526e-10	-1.87565	9.27081e-07	-6.21526e-10	-1.88393
63714788	chr10:63714788:A:G	2.54532e-36	-6.21526e-10	-1.05602	1.45408e-06	-6.21526e-10	-1.43385
63715152	chr10:63715152:A:G	2.67508e-35	2.69896	-1.40267	1.00083e-07	-2.23356	-1.87642
63715384	chr10:63715384:C:T	1.60552e-35	-6.21526e-10	0.785751	6.24554e-06	-6.21526e-10	0.0236469
63715385	chr10:63715385:G:A	1.15308e-36	-6.21526e-10	-1.84785	9.88156e-07	-6.21526e-10	-1.82014
63715454	chr10:63715454:TA:T	2.31666e-36	-6.21526e-10	-1.15016	1.07912e-06	-6.21526e-10	-1.73207
63715583	chr10:63715583:A:T	1.43981e-36	-6.21526e-10	-1.62577	9.2162e-07	-6.21526e-10	-1.88984
63716359	chr10:63716359:A:G	1.14471e-36	-6.21526e-10	-1.85513	1.06084e-06	-6.21526e-10	-1.74916
63716898	chr10:63716898:A:G	1.41875e-35	-6.21526e-10	0.662077	1.86514e-06	-6.21526e-10	-1.18489
63717144	chr10:63717144:C:T	1.11754e-36	-6.21526e-10	-1.87915	1.32403e-06	-6.21526e-10	-1.52754
63717312	chr10:63717312:C:T	4.5187e-36	-6.21526e-10	-0.482059	2.39594e-06	-6.21526e-10	-0.934446
63717725	chr10:63717725:A:G	1.90202e-36	-6.21526e-10	-1.34737	1.85023e-06	-6.21526e-10	-1.19291
63717989	chr10:63717989:A:G	1.12963e-36	-6.21526e-10	-1.86839	9.93201e-07	-6.21526e-10	-1.81504
63718130	chr10:63718130:C:T	7.3553e-37	-2.29745	-1.06993e-09	6.91845e-07	-2.17661	-1.06993e-09
63718132	chr10:63718132:C:T	6.236e-37	-2.38741	-0.0751178	2.01205e-07	-2.33866	-1.07299
63718834	chr10:63718834:G:A	1.34766e-37	-2.38468	-1.60982	1.69486e-07	-2.36921	-1.21399
63718880	chr10:63718880:C:T	5.25307e-37	-2.29779	-0.336269	5.4771e-07	-2.4094	-0.000827117
63718902	chr10:63718902:A:T	1.16014e-36	-6.21526e-10	-1.84174	9.62353e-07	-6.21526e-10	-1.84659
63719013	chr10:63719013:G:A	2.28841e-36	-2.4079	1.24547	2.94394e-07	-2.0946	-0.936456
63719430	chr10:63719430:TTGATTCTGC:T	8.03385e-36	-6.21526e-10	0.0933817	1.88201e-06	-6.21526e-10	-1.17588
63719655	chr10:63719655:A:C	1.56059e-36	-2.39306	0.847839	1.66176e-06	-0.766408	-0.533937
63719863	chr10:63719863:T:C	2.06227e-36	-6.21526e-10	-1.26648	1.12299e-06	-6.21526e-10	-1.69223
63719968	chr10:63719968:CCT:C	1.59476e-36	-0.105041	-1.41852	2.24954e-07	-1.96041	-1.33967
63720130	chr10:63720130:G:A	1.26915e-37	-2.34002	-1.71449	1.04826e-07	-2.17618	-1.88749
63720229	chr10:63720229:ACCTGCCGTATCTATGGCAAT:A	2.37946e-36	-6.21526e-10	-1.12341	1.19178e-06	-6.21526e-10	-1.63277
63720251	chr10:63720251:T:G	2.45725e-36	-6.21526e-10	-1.09124	1.21476e-06	-6.21526e-10	-1.61367
63720507	chr10:63720507:G:A	1.18908e-37	-2.39394	-1.72574	1.38051e-07	-2.35617	-1.43219
63720718	chr10:63720718:G:T	5.53365e-36	-2.24949	1.97006	2.40674e-06	-2.31381	1.38386
63721680	chr10:63721680:C:T	2.24632e-36	-6.21526e-10	-1.18099	1.18172e-06	-6.21526e-10	-1.64125
63721822	chr10:63721822:C:T	1.15183e-36	-6.21526e-10	-1.84893	9.3161e-07	-6.21526e-10	-1.87906
63722001	chr10:63722001:A:G	1.18622e-37	-2.40171	-1.72039	1.37688e-07	-2.36775	-1.42324
63722940	chr10:63722940:C:T	5.17638e-36	-6.21526e-10	-0.346176	1.69306e-06	-6.21526e-10	-1.28168
63723111	chr10:63723111:G:C	1.33782e-36	-6.21526e-10	-1.69924	9.57431e-07	-6.21526e-10	-1.85172
63723116	chr10:63723116:TGCCACTGCACTCTA:T	1.94844e-36	-6.21526e-10	-1.32325	9.21789e-07	-6.21526e-10	-1.88966
63723146	chr10:63723146:C:T	1.13334e-36	-6.21526e-10	-1.86511	1.23415e-06	-6.21526e-10	-1.59784
63723173	chr10:63723173:A:G	4.65052e-36	-6.21526e-10	-0.453304	1.46346e-06	-6.21526e-10	-1.42742
63723422	chr10:63723422:G:T	2.52259e-37	-2.40713	-0.960451	2.34778e-07	-2.22684	-1.0305
63723502	chr10:63723502:G:A	2.31142e-37	-2.23799	-1.21702	3.28958e-07	-2.27201	-0.648036
63723637	chr10:63723637:A:G	9.99386e-37	-2.38628	0.395381	4.91831e-07	-2.39015	-0.127689
63723657	chr10:63723657:G:A	7.00582e-36	-6.21526e-10	-0.0435414	1.74666e-06	-6.21526e-10	-1.25051
63723670	chr10:63723670:C:CAGCTGAGAGCT	2.19578e-36	-6.21526e-10	-1.20375	1.16596e-06	-6.21526e-10	-1.65468
63723852	chr10:63723852:A:G	1.32608e-36	-6.21526e-10	-1.70806	9.31762e-07	-6.21526e-10	-1.8789
63723891	chr10:63723891:A:G	1.15885e-36	-6.21526e-10	-1.84286	9.61311e-07	-6.21526e-10	-1.84768
63723958	chr10:63723958:C:T	1.16251e-36	-6.21526e-10	-1.8397	9.64201e-07	-6.21526e-10	-1.84468
63724448	chr10:63724448:A:G	1.11043e-36	-6.21526e-10	-1.88554	9.27998e-07	-6.21526e-10	-1.88295
63724723	chr10:63724723:A:C	1.4024e-37	-2.3654	-1.58928	1.20246e-07	-2.22928	-1.69715
63724741	chr10:63724741:G:A	5.06827e-36	-6.21526e-10	-0.367282	1.67081e-06	-6.21526e-10	-1.29491
63724932	chr10:63724932:C:T	5.63847e-36	-6.21526e-10	-0.26067	2.00529e-06	-6.21526e-10	-1.11243
63725009	chr10:63725009:AC:A	1.22328e-35	-6.21526e-10	0.513835	5.98998e-06	-6.21526e-10	-0.018132
63725085	chr10:63725085:C:T	4.0799e-36	-6.21526e-10	-0.584209	2.34604e-06	-6.21526e-10	-0.955491
63725112	chr10:63725112:C:T	4.36702e-37	-2.4094	-0.409382	1.74976e-07	-2.22173	-1.32959
63725189	chr10:63725189:T:A	1.40171e-37	-2.33191	-1.62326	1.05337e-07	-2.1702	-1.88862
63725344	chr10:63725344:GA:G	1.10569e-36	-6.21526e-10	-1.88981	9.30007e-07	-6.21526e-10	-1.88078
63725476	chr10:63725476:C:T	1.93105e-36	-6.21526e-10	-1.33222	9.22652e-07	-6.21526e-10	-1.88872
63725588	chr10:63725588:C:T	1.2552e-36	-6.21526e-10	-1.76298	1.15679e-06	-6.21526e-10	-1.66257
63725817	chr10:63725817:A:T	1.03618e-37	-2.37702	-1.8803	7.09216e-07	-0.429247	-1.72257
63726172	chr10:63726172:G:A	1.12286e-35	-6.21526e-10	0.428179	2.61496e-06	-6.21526e-10	-0.846971
63726215	chr10:63726215:C:T	1.16056e-36	-6.21526e-10	-1.84138	9.62684e-07	-6.21526e-10	-1.84625
63726303	chr10:63726303:G:A	1.48454e-36	-6.21526e-10	-1.59518	1.08977e-06	-6.21526e-10	-1.72226
63726372	chr10:63726372:G:A	6.36033e-36	-6.21526e-10	-0.140202	1.79609e-06	-6.21526e-10	-1.22261
63726971	chr10:63726971:GA:G	4.95449e-36	-6.21526e-10	-0.389989	1.53926e-06	-6.21526e-10	-1.37692
63727086	chr10:63727086:C:T	1.11089e-36	-6.21526e-10	-1.88512	1.01657e-06	-6.21526e-10	-1.79178
63727590	chr10:63727590:C:T	5.29416e-36	-6.21526e-10	-0.323677	3.54192e-06	-6.21526e-10	-0.543551
63727593	chr10:63727593:G:A	1.25589e-37	-2.32379	-1.74123	1.31922e-07	-2.16035	-1.67342
63727661	chr10:63727661:G:A	1.10564e-36	-6.21526e-10	-1.88985	9.22146e-07	-6.21526e-10	-1.88927
63727672	chr10:63727672:G:A	1.33341e-35	-6.21526e-10	0.600043	2.94606e-06	-6.21526e-10	-0.727753
63728050	chr10:63728050:T:C	1.26744e-37	-2.31017	-1.7457	1.34783e-07	-2.13509	-1.67722
63728104	chr10:63728104:G:A	1.50117e-37	-2.3218	-1.56483	1.06817e-07	-2.16271	-1.88215
63728698	chr10:63728698:C:T	2.60937e-36	-6.21526e-10	-1.03117	1.28973e-06	-6.21526e-10	-1.55379
63729039	chr10:63729039:A:C	1.47955e-36	-6.21526e-10	-1.59855	9.38033e-07	-6.21526e-10	-1.87219
63729101	chr10:63729101:T:C	1.46919e-37	-2.36609	-1.54207	9.81987e-08	-2.24373	-1.88526
63729131	chr10:63729131:T:G	1.23631e-37	-2.37196	-1.70878	1.23769e-07	-2.2535	-1.64406
63729539	chr10:63729539:G:A	5.41057e-36	-6.21526e-10	-0.301927	1.74329e-06	-6.21526e-10	-1.25245
63729577	chr10:63729577:G:T	2.50501e-37	-2.40209	-0.972487	2.25569e-07	-2.25687	-1.04048
63729580	chr10:63729580:C:T	9.92367e-37	-1.99794	-1.06993e-09	7.48193e-07	-2.09832	-1.06993e-09
63729629	chr10:63729629:G:A	4.31803e-37	-2.40799	-0.422079	1.40126e-07	-2.19483	-1.5786
63730063	chr10:63730063:A:T	3.65727e-36	-6.21526e-10	-0.693565	1.2956e-06	-6.21526e-10	-1.54925
63730440	chr10:63730440:C:A	2.67956e-37	-2.38794	-0.919273	1.14716e-07	-2.22489	-1.74863
63730639	chr10:63730639:T:C	1.31667e-37	-2.37631	-1.64145	9.78106e-08	-2.26272	-1.87022
63730912	chr10:63730912:A:G	6.06334e-36	-6.21526e-10	-0.188021	1.83596e-06	-6.21526e-10	-1.20065
63730997	chr10:63730997:C:T	8.4593e-37	-2.1576	-1.06993e-09	5.88701e-07	-2.33806	-1.06993e-09
63731324	chr10:63731324:A:G	6.2422e-36	-6.21526e-10	-0.15895	1.61426e-06	-6.21526e-10	-1.32934
63731431	chr10:63731431:C:T	1.05576e-37	-2.35868	-1.87993	6.08539e-07	-0.584043	-1.72087
63731731	chr10:63731731:G:A	2.58308e-36	-6.21526e-10	-1.0413	1.24641e-06	-6.21526e-10	-1.58796
63731973	chr10:63731973:A:G	3.77525e-37	-2.40738	-0.557019	1.40255e-07	-2.26558	-1.50693
63732245	chr10:63732245:A:T	3.0201e-37	-2.37492	-0.812664	1.23881e-07	-2.19015	-1.7065
63732292	chr10:63732292:C:T	3.51967e-36	-0.731914	-1.06993e-09	1.20735e-06	-1.6198	-1.06993e-09
63732300	chr10:63732300:A:G	5.16755e-36	-6.21526e-10	-0.347883	1.69128e-06	-6.21526e-10	-1.28273
63732634	chr10:63732634:T:G	2.75259e-36	-6.21526e-10	-0.97774	9.56173e-07	-6.21526e-10	-1.85304
63732713	chr10:63732713:T:C	2.40649e-37	-2.40846	-1.00624	2.43445e-07	-2.14794	-1.07315
63732785	chr10:63732785:T:C	5.13639e-36	-6.21526e-10	-0.353931	1.68483e-06	-6.21526e-10	-1.28656
63732831	chr10:63732831:C:T	2.64084e-36	-6.21526e-10	-1.01919	1.30025e-06	-6.21526e-10	-1.54566
63733066	chr10:63733066:A:C	1.10567e-36	-6.21526e-10	-1.88983	1.04354e-06	-6.21526e-10	-1.7656
63733072	chr10:63733072:G:A	1.11558e-36	-6.21526e-10	-1.88091	9.33151e-07	-6.21526e-10	-1.87741
63733079	chr10:63733079:C:T	3.17532e-37	-2.36553	-0.771924	1.28759e-07	-2.16772	-1.69031
63733760	chr10:63733760:TAGATCTATATCTAC:T	2.46073e-37	-2.35269	-1.03972	1.21866e-07	-2.13786	-1.77519
63733997	chr10:63733997:G:A	2.44237e-37	-2.40491	-0.994992	2.23729e-07	-2.24645	-1.05909
63734121	chr10:63734121:GA:G	2.14837e-37	-1.74875	-1.77941	6.00222e-07	-1.27961	-1.03906
63734126	chr10:63734126:CAAAT:C	2.1638e-37	-1.74061	-1.78039	5.92079e-07	-1.29054	-1.04179
63734442	chr10:63734442:A:G	1.04996e-37	-2.36003	-1.88408	6.02215e-07	-0.575816	-1.73954
63734592	chr10:63734592:G:A	1.05255e-37	-2.35546	-1.88619	5.78681e-07	-0.60336	-1.75186
63735875	chr10:63735875:A:G	1.2779e-36	-6.21526e-10	-1.74506	9.52369e-07	-6.21526e-10	-1.85702
63735886	chr10:63735886:C:T	4.62964e-37	-2.40384	-0.356547	1.4668e-07	-2.28453	-1.44319
63736457	chr10:63736457:A:G	1.14521e-36	-1.85469	-1.06993e-09	9.98993e-07	-1.80923	-1.06993e-09
63736589	chr10:63736589:C:G	4.19756e-37	-2.40209	-0.456277	1.37878e-07	-2.29242	-1.49719
63736784	chr10:63736784:T:C	6.28712e-37	-2.38271	-0.0716543	1.57233e-07	-2.19447	-1.46377
63736896	chr10:63736896:G:T	2.65588e-36	-6.21526e-10	-1.01351	1.30502e-06	-6.21526e-10	-1.542
63737005	chr10:63737005:G:A	3.63928e-36	-6.21526e-10	-0.698496	1.2911e-06	-6.21526e-10	-1.55272
63737027	chr10:63737027:C:T	1.46499e-36	-6.21526e-10	-1.60843	9.76433e-07	-6.21526e-10	-1.83207
63737154	chr10:63737154:G:T	3.1477e-36	-6.21526e-10	-0.843609	1.30802e-06	-6.21526e-10	-1.53971
63737184	chr10:63737184:T:C	5.63134e-36	-0.261935	-1.06993e-09	1.49781e-06	-1.40421	-1.06993e-09
63737502	chr10:63737502:A:G	1.55863e-35	-6.21526e-10	0.756108	9.10525e-06	-6.21526e-10	0.400631
63737503	chr10:63737503:G:A	3.33354e-36	-6.21526e-10	-0.786246	1.23321e-06	-6.21526e-10	-1.5986
63737506	chr10:63737506:C:T	2.73164e-37	-2.04435	-1.24362	3.08917e-07	-2.35549	-0.627416
63737903	chr10:63737903:C:T	7.89726e-36	-6.21526e-10	0.0762331	2.45352e-06	-6.21526e-10	-0.910695
63738019	chr10:63738019:A:G	1.96502e-36	0.511515	-1.8263	2.39132e-07	-1.40258	-1.83638
63738077	chr10:63738077:T:C	2.59014e-37	-1.45488	-1.88627	8.67852e-08	-2.40939	-1.84316
63738123	chr10:63738123:A:G	1.78337e-36	-6.21526e-10	-1.41178	1.35379e-06	-6.21526e-10	-1.50532
63738456	chr10:63738456:T:C	1.40872e-36	-6.21526e-10	-1.6476	1.42773e-06	-6.21526e-10	-1.45213
63738656	chr10:63738656:GC:G	5.83897e-37	-0.704877	-1.82344	1.49807e-07	-1.8176	-1.88902
63738786	chr10:63738786:A:T	1.45124e-36	-6.21526e-10	-1.61787	1.48918e-06	-6.21526e-10	-1.41
63738923	chr10:63738923:A:G	1.69197e-37	-2.26889	-1.49808	1.23761e-07	-2.30602	-1.5916
63739598	chr10:63739598:T:C	3.87167e-36	-6.21526e-10	-0.636596	1.39023e-06	-6.21526e-10	-1.47875
63739780	chr10:63739780:TGACTGTTACA:T	1.17656e-35	-6.21526e-10	0.474895	2.10004e-06	-6.21526e-10	-1.06626
63739809	chr10:63739809:G:C	6.93176e-37	-2.35675	-1.06993e-09	7.7701e-07	-2.06052	-1.06993e-09
63739862	chr10:63739862:A:G	2.02369e-37	-1.71352	-1.87443	1.03574e-07	-2.18584	-1.88984
63740099	chr10:63740099:T:C	2.31289e-36	0.737318	-1.8891	2.22182e-07	-1.42481	-1.88767
63740199	chr10:63740199:G:A	1.82122e-36	-1.06908	-0.321693	6.05617e-07	-2.07458	-0.235149
63740398	chr10:63740398:A:G	3.50255e-36	-6.21526e-10	-0.736791	1.32142e-06	-6.21526e-10	-1.52951
63741210	chr10:63741210:C:G	2.08255e-37	-1.69656	-1.86272	1.04607e-07	-2.17625	-1.88952
63741485	chr10:63741485:C:T	7.30153e-37	-2.30478	-1.06993e-09	6.6074e-07	-2.22262	-1.06993e-09
63741794	chr10:63741794:C:G	2.20599e-36	-6.21526e-10	-1.19911	1.04933e-06	-6.21526e-10	-1.76007
63741939	chr10:63741939:G:A	7.31504e-37	-1.30134	-1.00159	1.71316e-07	-1.87008	-1.70238
63742261	chr10:63742261:C:G	2.42583e-36	0.781722	-1.88583	2.29247e-07	-1.39901	-1.88217
63742404	chr10:63742404:T:A	1.37718e-36	-1.58382	-0.0864246	3.84083e-07	-2.12283	-0.64229
63742622	chr10:63742622:G:C	2.21152e-36	0.692821	-1.88943	2.17888e-07	-1.46067	-1.87132
63742670	chr10:63742670:T:A	1.04192e-36	-1.96949	0.0202719	1.6289e-07	-2.37451	-1.24839
63743139	chr10:63743139:G:A	1.18232e-37	-2.25347	-1.87192	1.18739e-07	-2.28419	-1.65485
63743513	chr10:63743513:A:G	2.84037e-36	-6.21526e-10	-0.946349	1.18662e-06	-6.21526e-10	-1.63711
63743669	chr10:63743669:G:A	2.50016e-36	0.815473	-1.8894	2.34208e-07	-1.38891	-1.87086
63743768	chr10:63743768:T:C	8.92114e-37	-1.25311	-0.851332	1.22569e-07	-2.23304	-1.67426
63744065	chr10:63744065:A:C	1.92566e-37	-1.76659	-1.871	1.00476e-07	-2.21628	-1.88978
63744089	chr10:63744089:A:G	1.10713e-36	-6.21526e-10	-1.88851	9.23606e-07	-6.21526e-10	-1.88769
63744224	chr10:63744224:A:T	1.77117e-36	-1.54014	0.1215	4.51905e-07	-2.08983	-0.512673
63745087	chr10:63745087:A:G	2.00595e-36	-1.56679	0.27263	5.03318e-07	-2.10587	-0.388879
63745299	chr10:63745299:T:A	1.59829e-36	-6.21526e-10	-1.52135	1.06395e-06	-6.21526e-10	-1.74623
63745460	chr10:63745460:C:T	2.05039e-36	-6.21526e-10	-1.27225	9.33512e-07	-6.21526e-10	-1.87702
63745852	chr10:63745852:G:A	1.66224e-37	-2.09343	-1.69127	1.02206e-07	-2.283	-1.80598
63745855	chr10:63745855:A:G	1.42684e-36	-1.89172	0.256902	2.04956e-07	-2.35048	-1.0427
63745973	chr10:63745973:C:A	1.68244e-36	-1.53389	0.0638501	4.41881e-07	-2.08671	-0.538225
63746076	chr10:63746076:G:A	2.18257e-37	-1.65379	-1.85858	1.07115e-07	-2.15309	-1.88898
63746124	chr10:63746124:G:A	1.182e-37	-2.26173	-1.86393	1.21264e-07	-2.29114	-1.62686
63746159	chr10:63746159:A:G	1.16052e-36	-6.21526e-10	-1.84141	1.02177e-06	-6.21526e-10	-1.78669
63746269	chr10:63746269:C:T	9.23649e-37	-1.26114	-0.808563	1.9366e-07	-1.84386	-1.60601
63746317	chr10:63746317:G:A	2.21524e-36	-6.21526e-10	-1.19492	1.05196e-06	-6.21526e-10	-1.75757
63746473	chr10:63746473:G:A	1.64036e-37	-2.31533	-1.48263	1.29282e-07	-2.33002	-1.52396
63746721	chr10:63746721:C:T	1.77867e-36	-6.21526e-10	-1.41442	1.03606e-06	-6.21526e-10	-1.7728
63746836	chr10:63746836:G:A	2.29847e-37	-1.59997	-1.86065	1.10389e-07	-2.12265	-1.88932
63747078	chr10:63747078:T:C	2.00685e-36	-1.15092	-0.142793	6.93475e-07	-2.11713	-0.0571262
63747251	chr10:63747251:T:C	1.73372e-37	-1.90116	-1.84144	9.42125e-08	-2.3236	-1.84682
63747270	chr10:63747270:G:A	2.21585e-37	-1.6315	-1.86573	1.08398e-07	-2.14101	-1.88915
63747401	chr10:63747401:G:C	1.37996e-36	-6.21526e-10	-1.66823	9.62454e-07	-6.21526e-10	-1.84649
63747513	chr10:63747513:C:A	1.19758e-37	-2.24026	-1.8723	1.20122e-07	-2.27198	-1.65549
63747664	chr10:63747664:A:G	1.22363e-37	-2.27274	-1.81831	9.33297e-08	-2.29406	-1.88578
63747749	chr10:63747749:A:C	1.29849e-36	-6.21526e-10	-1.72908	9.27714e-07	-6.21526e-10	-1.88325
63747764	chr10:63747764:A:T	1.14609e-36	-6.21526e-10	-1.85393	1.00236e-06	-6.21526e-10	-1.80586
63747812	chr10:63747812:T:C	2.63233e-36	0.845255	-1.86767	2.32838e-07	-1.37637	-1.88926
63747921	chr10:63747921:A:G	7.11554e-37	-1.65923	-0.671356	2.08244e-07	-2.4073	-0.96997
63748666	chr10:63748666:C:T	1.33891e-37	-2.33189	-1.66911	1.07258e-07	-2.34809	-1.69265
63748737	chr10:63748737:G:A	2.35565e-37	-1.55432	-1.88173	1.14839e-07	-2.09758	-1.87487
63748865	chr10:63748865:T:A	1.36642e-37	-2.31242	-1.66826	1.09348e-07	-2.32989	-1.69155
63749008	chr10:63749008:T:G	1.94498e-37	-2.32752	-1.30009	1.41565e-07	-2.34338	-1.41984
63749240	chr10:63749240:C:T	6.90042e-37	-2.36129	-1.06993e-09	5.86026e-07	-2.34261	-1.06993e-09
63749293	chr10:63749293:T:G	1.30141e-37	-2.33158	-1.69784	1.04298e-07	-2.34779	-1.72094
63751001	chr10:63751001:C:T	3.9407e-36	-6.21526e-10	-0.618923	3.04655e-06	-6.21526e-10	-0.694211
63751823	chr10:63751823:A:G	1.47687e-35	-6.21526e-10	0.702227	2.46846e-06	-6.21526e-10	-0.904624
63752368	chr10:63752368:G:C	1.30328e-36	-6.21526e-10	-1.7254	9.92906e-07	-6.21526e-10	-1.81534
63752579	chr10:63752579:C:G	8.76179e-37	-1.19522	-0.927247	1.15283e-07	-2.21222	-1.75637
63752795	chr10:63752795:G:A	1.54861e-37	-2.28661	-1.5689	9.18713e-08	-2.30845	-1.88714
63752975	chr10:63752975:T:C	1.49541e-36	-6.21526e-10	-1.58788	1.02368e-06	-6.21526e-10	-1.78482
63753367	chr10:63753367:A:G	1.24008e-36	-6.21526e-10	-1.77511	9.61332e-07	-6.21526e-10	-1.84766
63753601	chr10:63753601:T:C	1.31106e-36	-6.21526e-10	-1.71945	1.02602e-06	-6.21526e-10	-1.78254
63753685	chr10:63753685:G:C	1.6163e-37	-2.27595	-1.53678	9.31991e-08	-2.29745	-1.88379
63754186	chr10:63754186:T:C	1.16788e-36	-6.21526e-10	-1.83509	1.02421e-06	-6.21526e-10	-1.7843
63754595	chr10:63754595:C:T	2.03626e-36	-6.21526e-10	-1.27917	9.83573e-07	-6.21526e-10	-1.82478
63754644	chr10:63754644:C:T	1.79452e-36	-1.28254	-0.123011	1.35354e-07	-2.40928	-1.3988
63754734	chr10:63754734:A:G	2.17696e-36	-6.21526e-10	-1.21235	1.04401e-06	-6.21526e-10	-1.76515
63755103	chr10:63755103:C:T	1.58437e-36	-6.21526e-10	-1.5301	9.99488e-07	-6.21526e-10	-1.80873
63755892	chr10:63755892:A:G	3.51457e-36	0.736161	-1.46953	3.22859e-07	-1.4122	-1.52656
63755968	chr10:63755968:G:A	1.22288e-36	-6.21526e-10	-1.78907	1.06153e-06	-6.21526e-10	-1.74851
63756092	chr10:63756092:A:C	6.63496e-37	-2.40052	-1.06993e-09	5.48571e-07	-2.40866	-1.06993e-09
63756136	chr10:63756136:T:G	2.92286e-36	-6.21526e-10	-0.91772	1.19267e-06	-6.21526e-10	-1.63203
63756389	chr10:63756389:A:G	1.10271e-36	-1.56202	-0.330488	2.74017e-07	-2.09864	-1.00415
63756416	chr10:63756416:T:C	2.30321e-37	-1.5872	-1.87136	1.11467e-07	-2.1124	-1.88984
63756505	chr10:63756505:TACAG:T	1.73395e-35	-6.21526e-10	0.862704	2.39805e-06	-6.21526e-10	-0.933565
63756978	chr10:63756978:G:A	7.07582e-37	-2.33618	-1.06993e-09	6.95595e-07	-2.17121	-1.06993e-09
63757110	chr10:63757110:A:G	1.30103e-36	-6.21526e-10	-1.72713	1.01965e-06	-6.21526e-10	-1.78876
63757128	chr10:63757128:G:A	1.37141e-36	0.192874	-1.86732	2.03222e-07	-1.7402	-1.66148
63757249	chr10:63757249:G:A	1.50084e-36	0.283394	-1.86765	2.12516e-07	-1.69308	-1.66388
63757444	chr10:63757444:A:C	1.47428e-36	0.265636	-1.86775	2.10665e-07	-1.70259	-1.66312
63757601	chr10:63757601:CCTTA:C	1.88801e-37	-2.32482	-1.33252	1.39925e-07	-2.33796	-1.43691
63757931	chr10:63757931:A:G	3.4417e-36	0.944985	-1.6993	3.30957e-07	-1.28134	-1.63265
63757995	chr10:63757995:G:T	1.4719e-36	0.26475	-1.86848	2.10614e-07	-1.70021	-1.66573
63758030	chr10:63758030:T:C	1.43437e-36	-1.48503	-0.144525	3.22902e-07	-2.05851	-0.880116
63758182	chr10:63758182:A:T	1.94707e-36	-6.21526e-10	-1.32396	9.70456e-07	-6.21526e-10	-1.83821
63758212	chr10:63758212:T:C	1.24704e-36	-6.21526e-10	-1.76951	9.64952e-07	-6.21526e-10	-1.8439
63758635	chr10:63758635:G:A	2.31612e-36	-6.21526e-10	-1.15039	1.07204e-06	-6.21526e-10	-1.73865
63758731	chr10:63758731:G:A	1.26719e-37	-2.26972	-1.78635	9.30587e-08	-2.29306	-1.88968
63758762	chr10:63758762:G:A	1.09704e-36	-0.0223926	-1.87527	1.7773e-07	-1.84442	-1.69129
63759002	chr10:63759002:TCAAA:T	1.38298e-35	-6.21526e-10	0.636546	2.29248e-06	-6.21526e-10	-0.978588
63759030	chr10:63759030:T:C	7.94138e-37	-1.80433	-0.416449	1.37128e-07	-2.32747	-1.46759
63759144	chr10:63759144:G:A	3.00813e-36	-6.21526e-10	-0.888963	1.09835e-06	-6.21526e-10	-1.71441
63759796	chr10:63759796:T:G	1.83049e-37	-1.84305	-1.84523	9.73151e-08	-2.25489	-1.88313
63759906	chr10:63759906:A:G	1.42349e-37	-2.21558	-1.72417	1.17925e-07	-2.20929	-1.73664
63759994	chr10:63759994:A:G	4.81131e-37	-0.855559	-1.86634	1.55244e-07	-1.79718	-1.87379
63760651	chr10:63760651:C:T	1.62548e-37	-1.91891	-1.88815	1.00972e-07	-2.21397	-1.88716
63760740	chr10:63760740:A:G	3.5926e-35	-6.21526e-10	1.59118	4.99716e-06	-6.21526e-10	-0.199351
63760788	chr10:63760788:A:G	2.11934e-36	-6.21526e-10	-1.23918	1.19266e-06	-6.21526e-10	-1.63203
63760867	chr10:63760867:C:T	3.14238e-36	-6.21526e-10	-0.845302	2.63086e-06	-6.21526e-10	-0.840911
63760963	chr10:63760963:A:G	1.11303e-36	-6.21526e-10	-1.8832	9.29355e-07	-6.21526e-10	-1.88148
63761399	chr10:63761399:T:C	2.97707e-36	-6.21526e-10	-0.899341	1.2293e-06	-6.21526e-10	-1.60177
63761422	chr10:63761422:T:C	2.99726e-36	-6.21526e-10	-0.892582	1.1867e-06	-6.21526e-10	-1.63705
63761672	chr10:63761672:G:A	1.72602e-36	-1.44446	-1.06993e-09	6.73271e-07	-2.20383	-1.06993e-09
63763152	chr10:63763152:C:T	2.56524e-36	0.422936	-1.47117	2.6825e-07	-1.27812	-1.84594
63763347	chr10:63763347:C:T	1.56508e-36	0.169918	-1.71226	2.94982e-07	-1.36932	-1.65974
63763356	chr10:63763356:A:C	1.36731e-36	-6.21526e-10	-1.67744	9.72871e-07	-6.21526e-10	-1.83572
63763591	chr10:63763591:T:C	6.91351e-37	-2.35939	-1.06993e-09	5.53564e-07	-2.3996	-1.06993e-09
63763606	chr10:63763606:G:T	2.38828e-36	0.395606	-1.51531	2.59948e-07	-1.29566	-1.85983
63764194	chr10:63764194:C:T	1.44851e-36	-6.21526e-10	-1.61975	1.11008e-06	-6.21526e-10	-1.70378
63764320	chr10:63764320:A:G	1.10508e-35	-6.21526e-10	0.412221	2.09253e-06	-6.21526e-10	-1.06985
63764363	chr10:63764363:G:C	1.72256e-36	0.406603	-1.85307	2.84779e-07	-1.21386	-1.85041
63764597	chr10:63764597:C:T	2.61713e-36	0.573415	-1.60162	3.79078e-07	-0.893703	-1.88453
63764825	chr10:63764825:A:T	2.63469e-36	0.576903	-1.59842	3.80688e-07	-0.889898	-1.8841
63764917	chr10:63764917:A:T	6.56208e-36	-6.21526e-10	-0.108975	5.26745e-06	-6.21526e-10	-0.146675
63764919	chr10:63764919:G:A	6.49586e-36	-6.21526e-10	-0.119118	2.88092e-06	-6.21526e-10	-0.750111
63764976	chr10:63764976:C:T	1.23171e-36	-1.78188	-1.06993e-09	6.79856e-07	-2.19409	-1.06993e-09
63764987	chr10:63764987:A:G	2.14035e-36	-6.21526e-10	-1.22931	1.16941e-06	-6.21526e-10	-1.65172
63765108	chr10:63765108:A:G	1.11426e-36	-6.21526e-10	-1.88209	9.57182e-07	-6.21526e-10	-1.85198
63765221	chr10:63765221:C:T	5.86855e-36	-6.21526e-10	-0.220675	4.1158e-06	-6.21526e-10	-0.393386
63765273	chr10:63765273:A:G	1.59991e-36	-6.21526e-10	-1.52034	9.75459e-07	-6.21526e-10	-1.83307
63765367	chr10:63765367:G:T	2.78254e-36	-6.21526e-10	-0.966918	1.25875e-06	-6.21526e-10	-1.5781
63765477	chr10:63765477:G:T	1.43371e-37	-2.37818	-1.55443	1.2134e-07	-2.21472	-1.70265
63765528	chr10:63765528:T:C	5.49057e-37	-0.760517	-1.82932	2.39846e-07	-1.45914	-1.77684
63765576	chr10:63765576:T:C	1.18587e-36	-1.8198	-1.06993e-09	6.97147e-07	-2.16898	-1.06993e-09
63765577	chr10:63765577:T:C	1.35621e-36	-6.21526e-10	-1.68559	9.69788e-07	-6.21526e-10	-1.8389
63766114	chr10:63766114:T:C	2.71641e-37	-1.45532	-1.83824	1.27234e-07	-2.01139	-1.85856
63766210	chr10:63766210:G:A	5.97356e-36	-6.21526e-10	-0.202939	4.79598e-06	-6.21526e-10	-0.240441
63766434	chr10:63766434:A:G	1.71745e-36	0.298818	-1.74826	3.31606e-07	-1.21587	-1.69616
63766690	chr10:63766690:A:G	1.69271e-37	-1.94577	-1.82077	8.38519e-08	-2.40396	-1.88296
63766762	chr10:63766762:T:C	1.97759e-36	-6.21526e-10	-1.3084	1.14748e-06	-6.21526e-10	-1.67066
63766824	chr10:63766824:C:T	6.73983e-37	-2.38483	-1.06993e-09	5.52214e-07	-2.40204	-1.06993e-09
63767135	chr10:63767135:G:A	1.87891e-36	0.379387	-1.73898	3.53437e-07	-1.16142	-1.68685
63767197	chr10:63767197:T:A	6.80938e-37	-2.37457	-1.06993e-09	5.50806e-07	-2.40459	-1.06993e-09
63768149	chr10:63768149:T:C	2.45379e-37	-1.54066	-1.85458	1.39472e-07	-1.97293	-1.80518
63768197	chr10:63768197:G:A	3.99574e-36	-6.21526e-10	-0.605053	2.54142e-06	-6.21526e-10	-0.875497
63768447	chr10:63768447:G:A	4.70349e-37	-0.887851	-1.85671	1.89554e-07	-1.58404	-1.88726
63768825	chr10:63768825:A:G	1.12667e-36	-6.21526e-10	-1.87101	9.2484e-07	-6.21526e-10	-1.88636
63769002	chr10:63769002:C:T	3.44609e-35	-6.21526e-10	1.54954	2.04327e-05	-6.21526e-10	1.20892
63769047	chr10:63769047:G:A	1.1259e-36	-6.21526e-10	-1.8717	9.24536e-07	-6.21526e-10	-1.88668
63769573	chr10:63769573:A:G	1.71837e-36	-6.21526e-10	-1.4489	1.2642e-06	-6.21526e-10	-1.57378
63769626	chr10:63769626:G:C	3.78922e-36	-6.21526e-10	-0.658122	4.65524e-06	-6.21526e-10	-0.270226
63769997	chr10:63769997:G:A	7.45223e-35	-6.21526e-10	2.32082	4.10336e-05	-6.21526e-10	1.90617
63770354	chr10:63770354:G:A	2.45866e-36	-6.21526e-10	-1.09066	1.20461e-06	-6.21526e-10	-1.62207
63770393	chr10:63770393:T:C	1.48409e-37	-2.02002	-1.87804	1.10573e-07	-2.12413	-1.88616
63770441	chr10:63770441:A:G	3.93082e-36	-6.21526e-10	-0.621435	5.15088e-06	-6.21526e-10	-0.169054
63770594	chr10:63770594:G:C	1.46983e-36	-6.21526e-10	-1.60513	1.71706e-06	-6.21526e-10	-1.26761
63770596	chr10:63770596:C:T	8.32931e-35	-6.21526e-10	2.43208	4.61146e-05	-6.21526e-10	2.02291
63770612	chr10:63770612:G:A	8.52422e-35	-6.21526e-10	2.45521	4.69456e-05	-6.21526e-10	2.04077
63770624	chr10:63770624:A:AATCT	3.75365e-36	-6.21526e-10	-0.667554	4.71376e-06	-6.21526e-10	-0.257735
63771418	chr10:63771418:T:C	2.19923e-37	-1.69782	-1.80694	9.29779e-08	-2.36014	-1.82348
63771547	chr10:63771547:C:G	1.80548e-36	-6.21526e-10	-1.39946	1.54442e-06	-6.21526e-10	-1.37357
63771554	chr10:63771554:C:A	6.36291e-36	-6.21526e-10	-0.139797	2.80409e-06	-6.21526e-10	-0.77714
63771993	chr10:63771993:C:A	2.26648e-37	-1.67954	-1.79511	9.45036e-08	-2.35402	-1.81332
63773513	chr10:63773513:C:T	1.34454e-37	-2.10724	-1.88958	1.05166e-07	-2.19462	-1.86582
63773639	chr10:63773639:C:G	4.48061e-36	-6.21526e-10	-0.490523	1.35206e-06	-6.21526e-10	-1.50659
63773826	chr10:63773826:C:G	2.3106e-37	-1.59864	-1.85672	1.33849e-07	-2.00978	-1.80948
63773963	chr10:63773963:A:T	8.44263e-35	-6.21526e-10	2.4456	4.65212e-05	-6.21526e-10	2.03169
63774177	chr10:63774177:C:T	1.69914e-36	-6.21526e-10	-1.46016	1.21209e-06	-6.21526e-10	-1.61587
63774335	chr10:63774335:G:C	1.93551e-37	-1.82042	-1.81207	1.12057e-07	-2.14297	-1.854
63774531	chr10:63774531:T:A	1.83943e-36	-6.21526e-10	-1.38083	1.57732e-06	-6.21526e-10	-1.35249
63774737	chr10:63774737:T:C	1.99059e-36	-6.21526e-10	-1.30185	9.68057e-07	-6.21526e-10	-1.84068
63774771	chr10:63774771:C:T	3.59261e-36	-6.21526e-10	-0.711404	1.21438e-06	-6.21526e-10	-1.61399
63774986	chr10:63774986:G:A	1.74238e-36	-6.21526e-10	-1.43503	1.2397e-06	-6.21526e-10	-1.59335
63775093	chr10:63775093:C:T	6.7442e-37	-2.38418	-1.06993e-09	7.60489e-07	-2.08201	-1.06993e-09
63775144	chr10:63775144:C:T	4.46472e-36	-6.21526e-10	-0.494076	1.34951e-06	-6.21526e-10	-1.50848
63775476	chr10:63775476:C:T	4.48182e-36	-6.21526e-10	-0.490253	1.35223e-06	-6.21526e-10	-1.50647
63776303	chr10:63776303:C:T	1.86743e-36	-6.21526e-10	-1.36572	1.60261e-06	-6.21526e-10	-1.33659
63776496	chr10:63776496:C:T	7.66148e-35	-6.21526e-10	2.34851	4.30161e-05	-6.21526e-10	1.95335
63777041	chr10:63777041:A:G	1.19877e-36	-1.80899	-1.06993e-09	6.94253e-07	-2.17314	-1.06993e-09
63777102	chr10:63777102:G:A	3.22965e-36	-6.21526e-10	-0.817908	1.67802e-06	-6.21526e-10	-1.29061
63777112	chr10:63777112:T:G	7.68873e-35	-6.21526e-10	2.35206	4.31611e-05	-6.21526e-10	1.95672
63777341	chr10:63777341:T:G	2.22378e-37	-1.67256	-1.8211	1.19854e-07	-2.05774	-1.87195
63777635	chr10:63777635:T:C	1.26225e-36	-1.75738	-1.06993e-09	5.59368e-07	-2.38917	-1.06993e-09
63777720	chr10:63777720:G:A	5.66887e-36	-6.21526e-10	-0.255292	2.61935e-06	-6.21526e-10	-0.845293
63777728	chr10:63777728:G:T	2.13676e-37	-2.31664	-1.21694	1.3532e-07	-2.30526	-1.50307
63777799	chr10:63777799:C:T	2.21699e-36	-6.21526e-10	-1.19413	1.23186e-06	-6.21526e-10	-1.59969
63778133	chr10:63778133:CA:C	2.72915e-37	-1.45499	-1.83389	2.25143e-07	-1.40982	-1.88942
63778189	chr10:63778189:T:C	1.13221e-36	-6.21526e-10	-1.86611	9.70032e-07	-6.21526e-10	-1.83865
63778228	chr10:63778228:G:A	1.72733e-37	-1.94053	-1.80577	1.11744e-07	-2.1537	-1.84607
63778366	chr10:63778366:T:C	1.85951e-37	-1.87525	-1.7973	1.09477e-07	-2.1764	-1.84386
63779251	chr10:63779251:T:C	1.79022e-37	-1.90246	-1.80806	1.06647e-07	-2.19565	-1.8508
63779306	chr10:63779306:C:CAT	4.90673e-37	-0.826306	-1.87595	1.97424e-07	-1.54114	-1.88949
63779635	chr10:63779635:C:G	1.10756e-36	-6.21526e-10	-1.88812	9.21911e-07	-6.21526e-10	-1.88953
63780129	chr10:63780129:G:A	1.35434e-36	-6.21526e-10	-1.68697	9.95402e-07	-6.21526e-10	-1.81283
63780311	chr10:63780311:G:A	7.0354e-37	-2.34191	-1.06993e-09	5.48182e-07	-2.40937	-1.06993e-09
63780768	chr10:63780768:A:G	4.50453e-37	-1.88234	-0.905445	2.10596e-07	-2.19104	-1.175
63781193	chr10:63781193:A:T	2.14735e-36	-6.21526e-10	-1.22605	1.10458e-06	-6.21526e-10	-1.70875
63781388	chr10:63781388:T:C	1.14427e-36	-1.85551	-1.06993e-09	5.51614e-07	-2.40313	-1.06993e-09
63781493	chr10:63781493:G:GT	1.75724e-36	-6.21526e-10	-1.42654	1.50302e-06	-6.21526e-10	-1.40074
63781502	chr10:63781502:A:T	1.26895e-36	-6.21526e-10	-1.7521	9.42769e-07	-6.21526e-10	-1.86715
63781537	chr10:63781537:T:G	1.26895e-36	-6.21526e-10	-1.7521	9.42769e-07	-6.21526e-10	-1.86715
63781578	chr10:63781578:G:A	1.47716e-36	-1.60016	-1.06993e-09	6.30593e-07	-2.26932	-1.06993e-09
63781969	chr10:63781969:A:C	1.48862e-36	-6.21526e-10	-1.59243	1.06465e-06	-6.21526e-10	-1.74557
63782561	chr10:63782561:T:C	7.76043e-36	0.058756	-1.06993e-09	3.09187e-06	-0.679444	-1.06993e-09
63782635	chr10:63782635:C:T	1.71605e-36	-6.21526e-10	-1.45026	1.00321e-06	-6.21526e-10	-1.80502
63782726	chr10:63782726:G:A	5.33067e-36	-6.21526e-10	-0.316806	3.89259e-06	-6.21526e-10	-0.449147
63782943	chr10:63782943:A:AC	1.11752e-36	-6.21526e-10	-1.87917	9.28202e-07	-6.21526e-10	-1.88273
63783570	chr10:63783570:A:G	1.37844e-36	-6.21526e-10	-1.66933	1.0606e-06	-6.21526e-10	-1.74939
63783710	chr10:63783710:T:C	2.32367e-36	-6.21526e-10	-1.14713	1.30452e-06	-6.21526e-10	-1.54239
63783756	chr10:63783756:T:C	1.16972e-36	-6.21526e-10	-1.83352	1.55051e-06	-6.21526e-10	-1.36964
63783919	chr10:63783919:C:T	1.83445e-36	-6.21526e-10	-1.38354	1.17892e-06	-6.21526e-10	-1.64362
63783950	chr10:63783950:A:G	4.5641e-35	-6.21526e-10	1.83052	2.7141e-05	-6.21526e-10	1.49282
63784630	chr10:63784630:G:T	1.61545e-36	-1.51067	-1.06993e-09	7.03308e-07	-2.16018	-1.06993e-09
63784700	chr10:63784700:G:A	4.5641e-35	-6.21526e-10	1.83052	2.7141e-05	-6.21526e-10	1.49282
63784869	chr10:63784869:G:A	1.1103e-36	-6.21526e-10	-1.88565	1.07606e-06	-6.21526e-10	-1.73492
63785107	chr10:63785107:G:A	1.81571e-37	-1.88356	-1.81283	1.08113e-07	-2.17976	-1.85304
63785387	chr10:63785387:G:A	8.43302e-35	-6.21526e-10	2.44446	4.67736e-05	-6.21526e-10	2.0371
63785507	chr10:63785507:G:A	4.08629e-36	-6.21526e-10	-0.582644	5.34542e-06	-6.21526e-10	-0.131981
63785526	chr10:63785526:C:T	1.76662e-36	-6.21526e-10	-1.42122	1.01551e-06	-6.21526e-10	-1.79283
63785613	chr10:63785613:G:A	5.17028e-37	-0.764793	-1.88515	2.07889e-07	-1.49496	-1.88401
63785614	chr10:63785614:T:C	1.12324e-36	-6.21526e-10	-1.87406	9.51637e-07	-6.21526e-10	-1.85779
63785854	chr10:63785854:CT:C	1.15476e-36	-6.21526e-10	-1.84639	9.45742e-07	-6.21526e-10	-1.86401
63785998	chr10:63785998:G:A	1.2886e-36	-6.21526e-10	-1.73672	9.45797e-07	-6.21526e-10	-1.86395
63786004	chr10:63786004:T:C	1.36562e-36	-6.21526e-10	-1.67867	1.05232e-06	-6.21526e-10	-1.75722
63786099	chr10:63786099:TG:T	1.81112e-37	-1.92736	-1.77156	1.08579e-07	-2.20806	-1.82044
63786147	chr10:63786147:T:G	2.34885e-37	-1.84848	-1.59046	1.01534e-07	-2.39235	-1.70324
63786208	chr10:63786208:G:A	1.27794e-36	-6.21526e-10	-1.74503	1.19341e-06	-6.21526e-10	-1.6314
63786504	chr10:63786504:A:G	1.10566e-37	-2.34236	-1.85006	9.6607e-08	-2.33186	-1.81346
63786670	chr10:63786670:A:T	1.21567e-36	-0.200351	-1.59464	3.24406e-07	-1.05934	-1.87464
63786839	chr10:63786839:C:T	2.9193e-35	-6.21526e-10	1.38365	1.30183e-05	-6.21526e-10	0.758138
63786865	chr10:63786865:C:T	1.33845e-36	-6.21526e-10	-1.69877	9.96603e-07	-6.21526e-10	-1.81162
63786923	chr10:63786923:G:A	1.95831e-36	-6.21526e-10	-1.3182	1.1386e-06	-6.21526e-10	-1.67842
63787094	chr10:63787094:G:T	1.65147e-36	-6.21526e-10	-1.48862	9.81237e-07	-6.21526e-10	-1.82716
63787139	chr10:63787139:C:T	1.5815e-36	-6.21526e-10	-1.53191	9.69474e-07	-6.21526e-10	-1.83922
63787198	chr10:63787198:G:A	2.23961e-37	-2.33569	-1.15088	1.45039e-07	-2.28682	-1.45215
63787576	chr10:63787576:G:C	2.09852e-36	-6.21526e-10	-1.24905	1.82417e-06	-6.21526e-10	-1.2071
63787671	chr10:63787671:C:T	5.57003e-37	-0.6917	-1.88377	2.19379e-07	-1.44032	-1.88486
63787880	chr10:63787880:A:T	1.59678e-35	-6.21526e-10	0.780293	7.89933e-06	-6.21526e-10	0.258557
63788243	chr10:63788243:G:A	2.60209e-35	-6.21526e-10	1.26862	1.14613e-05	-6.21526e-10	0.630753
63788345	chr10:63788345:G:A	1.96573e-36	-6.21526e-10	-1.31442	1.70411e-06	-6.21526e-10	-1.27518
63788646	chr10:63788646:G:T	1.60782e-36	-6.21526e-10	-1.5154	9.74904e-07	-6.21526e-10	-1.83364
63788677	chr10:63788677:G:A	1.20991e-36	-6.21526e-10	-1.79974	1.25673e-06	-6.21526e-10	-1.57971
63789024	chr10:63789024:T:A	1.09431e-35	-6.21526e-10	0.402426	2.66951e-06	-6.21526e-10	-0.826327
63789047	chr10:63789047:A:G	1.27618e-36	-6.21526e-10	-1.74641	1.62017e-06	-6.21526e-10	-1.32569
63789097	chr10:63789097:A:C	1.61876e-36	-6.21526e-10	-1.50862	9.75011e-07	-6.21526e-10	-1.83353
63789113	chr10:63789113:G:A	1.82223e-36	-6.21526e-10	-1.39022	1.09173e-06	-6.21526e-10	-1.72046
63789497	chr10:63789497:C:T	1.57877e-37	-1.94863	-1.88759	1.00113e-07	-2.2218	-1.88788
63789582	chr10:63789582:C:A	1.99472e-35	-6.21526e-10	1.00281	9.28486e-06	-6.21526e-10	0.420165
63789810	chr10:63789810:G:T	6.66672e-37	-2.39574	-1.06993e-09	6.7459e-07	-2.20187	-1.06993e-09
63789857	chr10:63789857:G:A	1.59912e-36	-6.21526e-10	-1.52083	9.7334e-07	-6.21526e-10	-1.83524
63790079	chr10:63790079:G:A	2.58341e-37	-2.40309	-0.940669	1.39947e-07	-2.15642	-1.61829
63790193	chr10:63790193:A:T	1.58173e-36	-6.21526e-10	-1.53177	1.09923e-06	-6.21526e-10	-1.71361
63790344	chr10:63790344:A:G	1.08677e-36	-1.90707	-1.06993e-09	5.69967e-07	-2.3704	-1.06993e-09
63790450	chr10:63790450:A:G	1.28456e-36	-6.21526e-10	-1.73986	9.44677e-07	-6.21526e-10	-1.86513
63790926	chr10:63790926:A:G	2.47167e-37	-2.40399	-0.983984	1.37054e-07	-2.1487	-1.6469
63790932	chr10:63790932:A:G	1.15675e-36	-6.21526e-10	-1.84467	1.15126e-06	-6.21526e-10	-1.66736
63791245	chr10:63791245:C:A	5.33432e-37	-0.733043	-1.88566	2.13727e-07	-1.46873	-1.88255
63791361	chr10:63791361:T:C	1.60088e-37	-1.94083	-1.88148	1.00363e-07	-2.21738	-1.88981
63791705	chr10:63791705:ATAACT:A	1.55464e-36	-6.21526e-10	-1.54904	9.63387e-07	-6.21526e-10	-1.84552
63792109	chr10:63792109:A:T	2.95164e-35	-6.21526e-10	1.39466	1.31412e-05	-6.21526e-10	0.767533
63792301	chr10:63792301:C:A	1.63148e-36	-6.21526e-10	-1.50079	9.81005e-07	-6.21526e-10	-1.8274
63792961	chr10:63792961:T:G	1.6705e-36	-6.21526e-10	-1.47716	9.86123e-07	-6.21526e-10	-1.82219
63793124	chr10:63793124:C:T	3.61643e-36	-6.21526e-10	-0.704796	4.66705e-06	-6.21526e-10	-0.267693
63793310	chr10:63793310:G:A	5.43077e-37	-0.714816	-1.88597	2.15626e-07	-1.45961	-1.88282
63793396	chr10:63793396:T:C	3.33465e-36	-6.21526e-10	-0.785914	4.23817e-06	-6.21526e-10	-0.364089
63793712	chr10:63793712:A:G	1.69482e-36	-6.21526e-10	-1.4627	9.91542e-07	-6.21526e-10	-1.81671
63793877	chr10:63793877:C:G	2.93208e-37	-1.36406	-1.8531	2.46327e-07	-1.32042	-1.8889
63794303	chr10:63794303:G:A	1.71643e-36	-6.21526e-10	-1.45003	9.96687e-07	-6.21526e-10	-1.81154
63794463	chr10:63794463:G:T	1.61437e-36	-6.21526e-10	-1.51134	9.7704e-07	-6.21526e-10	-1.83145
63794520	chr10:63794520:G:A	3.60975e-35	-6.21526e-10	1.59594	2.25279e-05	-6.21526e-10	1.30653
63795134	chr10:63795134:T:C	1.55097e-36	-6.21526e-10	-1.5514	9.57995e-07	-6.21526e-10	-1.85113
63795139	chr10:63795139:T:C	1.64756e-35	-6.21526e-10	0.8116	8.10697e-06	-6.21526e-10	0.284504
63795250	chr10:63795250:A:G	1.50902e-36	-6.21526e-10	-1.57882	9.49559e-07	-6.21526e-10	-1.85998
63795272	chr10:63795272:G:A	1.87312e-36	-6.21526e-10	-1.36268	1.06243e-06	-6.21526e-10	-1.74766
63795617	chr10:63795617:A:T	1.71169e-36	-6.21526e-10	-1.4528	9.8315e-07	-6.21526e-10	-1.82521
63796413	chr10:63796413:T:G	3.83366e-37	-1.06082	-1.88823	1.06493e-07	-2.17251	-1.87539
63797144	chr10:63797144:G:A	1.93072e-37	-2.34782	-1.28716	1.32923e-07	-2.27041	-1.5558
63797207	chr10:63797207:C:T	2.34292e-37	-2.39189	-1.04958	1.27222e-07	-2.19662	-1.67342
63797321	chr10:63797321:G:A	1.89272e-36	-6.21526e-10	-1.35226	1.06679e-06	-6.21526e-10	-1.74356
63797344	chr10:63797344:C:T	1.93844e-37	-2.33668	-1.2943	1.30157e-07	-2.28634	-1.56089
63797453	chr10:63797453:A:G	1.39175e-36	-6.21526e-10	-1.65972	9.32825e-07	-6.21526e-10	-1.87776
63797574	chr10:63797574:G:A	1.3429e-36	-6.21526e-10	-1.69545	9.27714e-07	-6.21526e-10	-1.88325
63797636	chr10:63797636:T:A	1.39807e-36	-1.65519	-1.06993e-09	7.40309e-07	-2.10891	-1.06993e-09
63797706	chr10:63797706:GA:G	4.89709e-36	-6.21526e-10	-0.401641	3.23171e-06	-6.21526e-10	-0.635208
63798388	chr10:63798388:A:G	1.56592e-37	-1.95587	-1.88852	1.02183e-07	-2.22984	-1.85937
63798491	chr10:63798491:C:A	1.17815e-36	0.060395	-1.88673	2.36134e-07	-1.36574	-1.88584
63798687	chr10:63798687:AC:A	1.01278e-37	-2.39831	-1.88186	1.46006e-07	-1.93081	-1.80152
63798911	chr10:63798911:A:T	1.11162e-36	-6.21526e-10	-1.88446	1.25251e-06	-6.21526e-10	-1.58307
63799136	chr10:63799136:C:T	1.66261e-37	-1.91459	-1.86989	1.59566e-07	-1.7647	-1.87882
63799226	chr10:63799226:A:G	1.76008e-37	-1.83986	-1.88764	1.10772e-07	-2.1527	-1.8558
63799574	chr10:63799574:TA:T	6.69971e-36	1.24598	-1.3342	9.99062e-07	-0.551113	-1.25805
63799743	chr10:63799743:T:C	5.12344e-37	-0.943102	-1.71594	2.69737e-07	-1.25137	-1.86715
63799993	chr10:63799993:A:G	2.61937e-37	-1.44708	-1.88285	1.7244e-07	-1.73822	-1.8277
63800355	chr10:63800355:C:T	9.79652e-37	-2.01084	-1.06993e-09	5.60788e-07	-2.38663	-1.06993e-09
63800389	chr10:63800389:T:C	3.93267e-35	-6.21526e-10	1.68162	2.43383e-05	-6.21526e-10	1.38383
63800468	chr10:63800468:C:T	1.18124e-36	-6.21526e-10	-1.82372	9.21637e-07	-6.21526e-10	-1.88982
63800472	chr10:63800472:A:G	2.22628e-37	-1.6167	-1.87584	1.53528e-07	-1.87309	-1.809
63800608	chr10:63800608:C:T	7.3186e-36	-6.21526e-10	0.000136284	1.69541e-06	-6.21526e-10	-1.28029
63801065	chr10:63801065:T:C	1.20792e-36	-6.21526e-10	-1.80138	1.2432e-06	-6.21526e-10	-1.59053
63801068	chr10:63801068:G:T	2.19604e-36	-6.21526e-10	-1.20363	1.98929e-06	-6.21526e-10	-1.12044
63801082	chr10:63801082:T:C	1.79796e-36	-6.21526e-10	-1.40363	1.09246e-06	-6.21526e-10	-1.71979
63801844	chr10:63801844:C:T	1.13822e-36	-0.0227729	-1.83804	5.70628e-07	-0.664973	-1.70427
63802217	chr10:63802217:G:A	1.88605e-36	-6.21526e-10	-1.3558	1.11762e-06	-6.21526e-10	-1.69702
63802475	chr10:63802475:C:T	1.92301e-36	-6.21526e-10	-1.33639	1.38461e-06	-6.21526e-10	-1.4828
63802573	chr10:63802573:G:A	1.57833e-36	-6.21526e-10	-1.53392	1.01665e-06	-6.21526e-10	-1.79171
63802715	chr10:63802715:G:A	1.06695e-35	2.20052	-1.82341	2.78651e-06	0.914716	-1.69815
63802776	chr10:63802776:T:G	2.22875e-36	0.180167	-1.36901	5.74752e-07	-1.11365	-1.24838
63802845	chr10:63802845:A:T	1.89885e-37	-2.30875	-1.34287	1.40957e-07	-2.17571	-1.59181
63803446	chr10:63803446:A:G	2.21525e-37	-1.62313	-1.87437	1.52763e-07	-1.87921	-1.80788
63803692	chr10:63803692:G:T	1.06449e-34	-6.21526e-10	2.67738	1.13603e-05	-6.21526e-10	0.621907
63803819	chr10:63803819:A:G	2.49011e-37	-1.62058	-1.75997	1.47985e-07	-1.87715	-1.84171
63803904	chr10:63803904:AC:A	1.55621e-36	-6.21526e-10	-1.54803	9.59148e-07	-6.21526e-10	-1.84993
63803962	chr10:63803962:C:A	1.17823e-36	-6.21526e-10	-1.82627	9.21613e-07	-6.21526e-10	-1.88985
63804133	chr10:63804133:C:T	1.42517e-36	-6.21526e-10	-1.63599	1.01143e-06	-6.21526e-10	-1.79685
63804248	chr10:63804248:A:G	9.28489e-35	-6.21526e-10	2.54069	1.02691e-05	-6.21526e-10	0.520914
63804270	chr10:63804270:GACAA:G	4.78588e-36	1.14844	-1.57306	3.12177e-06	1.21052	-1.88034
63804762	chr10:63804762:C:A	2.32337e-37	-1.58906	-1.86079	1.61471e-07	-1.85076	-1.78089
63804783	chr10:63804783:A:T	4.62854e-36	1.14042	-1.59846	3.08692e-06	1.20326	-1.88431
63804962	chr10:63804962:CAT:C	1.42151e-34	-6.21526e-10	2.9666	1.3753e-05	-6.21526e-10	0.813035
63805010	chr10:63805010:T:C	2.25103e-37	-1.63875	-1.84273	1.60389e-07	-1.89037	-1.748
63805075	chr10:63805075:T:C	6.34106e-35	1.90755	0.251803	3.79959e-06	0.663663	-1.13699
63805165	chr10:63805165:A:G	2.31166e-37	-1.66817	-1.78673	1.40362e-07	-1.91469	-1.85707
63805266	chr10:63805266:CTT:C	2.75481e-36	0.228104	-1.20504	6.68334e-07	-1.10291	-1.10827
63805559	chr10:63805559:A:G	8.08565e-37	-2.20278	-1.06993e-09	5.86467e-07	-2.34186	-1.06993e-09
63805688	chr10:63805688:T:G	1.90897e-37	-2.02338	-1.62292	2.24554e-07	-1.65871	-1.64315
63805713	chr10:63805713:C:T	6.19385e-36	0.380915	-0.54764	9.14778e-07	-0.365864	-1.53143
63805823	chr10:63805823:C:T	1.52591e-36	0.22552	-1.79321	8.87048e-07	-0.502323	-1.42575
63806133	chr10:63806133:G:A	3.44783e-36	-6.21526e-10	-0.752537	3.44827e-06	-6.21526e-10	-0.570347
63806278	chr10:63806278:C:T	3.24673e-37	-2.29724	-0.817976	4.29415e-07	-1.19432	-1.45923
63806437	chr10:63806437:G:A	2.15067e-37	-1.64378	-1.88331	1.50459e-07	-1.89939	-1.80289
63807301	chr10:63807301:G:A	6.40586e-36	0.387193	-0.520262	9.22354e-07	-0.360577	-1.52847
63807748	chr10:63807748:C:A	3.80341e-36	0.895216	-1.5496	2.42573e-06	0.956184	-1.87827
63808011	chr10:63808011:A:G	1.72739e-36	-6.21526e-10	-1.44367	1.08e-06	-6.21526e-10	-1.73126
63808201	chr10:63808201:T:C	2.01439e-37	-2.00969	-1.58287	2.3851e-07	-1.63752	-1.60404
63808301	chr10:63808301:G:C	1.85115e-36	-6.21526e-10	-1.37447	1.22461e-06	-6.21526e-10	-1.6056
63808494	chr10:63808494:G:T	3.29529e-37	-2.30153	-0.798843	4.26479e-07	-1.21125	-1.44916
63808571	chr10:63808571:C:T	1.62823e-36	0.320501	-1.82329	8.67732e-07	-0.451437	-1.49866
63809272	chr10:63809272:A:G	3.58496e-36	-0.713536	-1.06993e-09	5.88999e-07	-2.33755	-1.06993e-09
63809515	chr10:63809515:C:T	2.07129e-37	-1.88227	-1.68242	2.51285e-07	-1.4508	-1.73859
63809688	chr10:63809688:TA:T	3.10025e-35	-6.21526e-10	1.44379	4.63826e-06	-6.21526e-10	-0.273881
63810138	chr10:63810138:C:G	1.13856e-35	-6.21526e-10	0.442065	1.37235e-05	-6.21526e-10	0.810889
63810188	chr10:63810188:A:G	2.09234e-37	-1.89609	-1.65849	2.51464e-07	-1.46982	-1.71886
63810214	chr10:63810214:G:T	2.42927e-36	-0.986621	-0.116072	4.20815e-07	-2.21546	-0.458321
63810400	chr10:63810400:T:A	2.18047e-36	-0.974369	-0.236373	3.79339e-07	-2.21069	-0.566852
63810533	chr10:63810533:T:C	6.61172e-36	0.605085	-0.706524	1.07824e-06	-0.837103	-0.895788
63810587	chr10:63810587:T:C	4.05074e-35	-1.37066	3.08186	8.45561e-06	-1.99079	2.3174
63810630	chr10:63810630:T:C	2.1616e-37	-1.63254	-1.88947	1.45643e-07	-1.88891	-1.84591
63810780	chr10:63810780:T:A	2.44543e-37	-1.6938	-1.70485	2.35009e-07	-1.51209	-1.74426
63810819	chr10:63810819:C:T	4.67659e-37	-2.38547	-0.364828	4.73787e-07	-2.05347	-0.50175
63812197	chr10:63812197:TCC:T	6.47582e-36	0.723003	-0.84521	1.03987e-06	-0.747042	-1.02208
63812598	chr10:63812598:T:C	5.90854e-35	-6.21526e-10	2.0887	9.39902e-06	-6.21526e-10	0.432385
63812606	chr10:63812606:CTGT:C	2.04136e-37	-1.89219	-1.68706	2.46779e-07	-1.46482	-1.74266
63812679	chr10:63812679:A:G	1.54999e-36	0.267333	-1.81936	8.42853e-07	-0.492781	-1.4864
63812741	chr10:63812741:T:C	1.5986e-36	0.290918	-1.81207	8.73177e-07	-0.473666	-1.47017
63812863	chr10:63812863:C:T	2.20298e-36	-6.21526e-10	-1.20047	1.23198e-06	-6.21526e-10	-1.5996
63813383	chr10:63813383:C:T	6.62141e-36	0.404445	-0.504419	9.08746e-07	-0.988989	-0.91492
63813883	chr10:63813883:G:A	1.77926e-36	-6.21526e-10	-1.41408	1.10045e-06	-6.21526e-10	-1.7125
63813889	chr10:63813889:A:G	1.47744e-34	-6.21526e-10	3.0052	1.45398e-05	-6.21526e-10	0.868669
63814087	chr10:63814087:A:G	4.43981e-35	-6.21526e-10	1.80291	2.70932e-05	-6.21526e-10	1.49106
63814105	chr10:63814105:T:C	2.05364e-37	-1.89931	-1.67395	2.4523e-07	-1.48207	-1.73171
63814283	chr10:63814283:G:T	1.61648e-34	-6.21526e-10	3.09514	1.55504e-05	-6.21526e-10	0.935865
63814584	chr10:63814584:T:A	2.21026e-37	-1.61019	-1.88956	1.47303e-07	-1.87642	-1.84706
63814896	chr10:63814896:G:A	1.55637e-34	-6.21526e-10	3.05724	1.51138e-05	-6.21526e-10	0.907388
63815116	chr10:63815116:T:C	2.98892e-37	-2.30722	-0.890734	3.96401e-07	-1.22607	-1.50748
63815240	chr10:63815240:T:C	2.62604e-37	-1.59646	-1.73093	1.5326e-07	-1.86089	-1.82295
63815533	chr10:63815533:AC:A	1.55433e-36	-6.21526e-10	-1.54924	1.00734e-06	-6.21526e-10	-1.80091
63815665	chr10:63815665:T:A	1.48094e-34	-6.21526e-10	3.00756	1.45565e-05	-6.21526e-10	0.869819
63815867	chr10:63815867:G:A	4.11979e-37	-2.40567	-0.471397	4.26212e-07	-1.7063	-0.95474
63815883	chr10:63815883:C:T	3.0841e-36	0.414976	-1.279	7.06009e-07	-1.00704	-1.14931
63815922	chr10:63815922:T:C	2.04755e-37	-1.88932	-1.6869	2.45605e-07	-1.46925	-1.743
63816052	chr10:63816052:A:G	2.05579e-37	-1.87385	-1.69836	2.48127e-07	-1.44898	-1.75306
63816562	chr10:63816562:A:C	2.03922e-37	-1.86726	-1.71304	2.47074e-07	-1.44079	-1.7655
63816722	chr10:63816722:A:C	6.38887e-35	-6.21526e-10	2.16686	7.3762e-06	-6.21526e-10	0.190039
63816834	chr10:63816834:A:G	5.29452e-35	-6.21526e-10	1.97897	8.75562e-06	-6.21526e-10	0.361476
63816889	chr10:63816889:T:C	1.97719e-37	-2.31483	-1.29636	1.5615e-07	-2.16785	-1.49731
63816901	chr10:63816901:T:A	2.10833e-36	-6.21526e-10	-1.24438	1.19615e-06	-6.21526e-10	-1.62912
63816916	chr10:63816916:T:C	1.94756e-37	-1.87944	-1.74685	2.36714e-07	-1.45638	-1.79275
63817034	chr10:63817034:T:C	1.35316e-36	-6.21526e-10	-1.68784	9.28435e-07	-6.21526e-10	-1.88248
63817188	chr10:63817188:C:T	4.84804e-36	-6.21526e-10	-0.411707	4.88367e-06	-6.21526e-10	-0.222324
63817203	chr10:63817203:G:A	2.03611e-37	-1.85523	-1.72659	2.48449e-07	-1.42564	-1.7751
63817255	chr10:63817255:A:T	4.08421e-37	-2.40468	-0.481055	4.27944e-07	-1.69582	-0.961167
63817406	chr10:63817406:T:C	5.29452e-35	-6.21526e-10	1.97897	8.75562e-06	-6.21526e-10	0.361476
63817645	chr10:63817645:T:C	1.16693e-36	-6.21526e-10	-1.8359	1.21616e-06	-6.21526e-10	-1.61252
63817684	chr10:63817684:C:T	5.63577e-35	-6.21526e-10	2.04144	9.18345e-06	-6.21526e-10	0.409183
63817709	chr10:63817709:C:T	2.16658e-37	-1.6299	-1.88982	1.44087e-07	-1.89331	-1.85225
63817808	chr10:63817808:G:A	3.27065e-37	-2.02693	-1.08095	1.52578e-07	-2.31374	-1.37456
63817976	chr10:63817976:A:G	2.06217e-37	-1.86015	-1.70896	2.51034e-07	-1.43006	-1.76033
63818174	chr10:63818174:A:AT	2.40653e-37	-1.59276	-1.82193	1.52465e-07	-1.85425	-1.83479
63818554	chr10:63818554:T:C	3.87567e-37	-2.40875	-0.529401	3.82957e-07	-1.76652	-1.00154
63818618	chr10:63818618:T:TC	2.11003e-37	-1.83961	-1.70656	2.58197e-07	-1.40413	-1.75812
63818726	chr10:63818726:C:T	1.16182e-36	-6.21526e-10	-1.8403	9.25079e-07	-6.21526e-10	-1.8861
63819006	chr10:63819006:A:G	1.8145e-36	-6.21526e-10	-1.39447	1.1139e-06	-6.21526e-10	-1.70035
63819393	chr10:63819393:A:G	5.02e-36	-6.21526e-10	-0.376852	1.29364e-06	-6.21526e-10	-1.55076
63819504	chr10:63819504:C:T	3.58968e-36	0.409014	-1.12123	8.06975e-07	-1.00267	-1.02001
63819701	chr10:63819701:G:A	6.07983e-35	-6.21526e-10	2.11728	7.12203e-06	-6.21526e-10	0.154973
63819767	chr10:63819767:C:T	8.93222e-37	-0.26941	-1.83379	4.49232e-07	-0.908001	-1.70043
63820021	chr10:63820021:G:T	2.73138e-37	-1.91448	-1.37358	2.69245e-07	-1.50383	-1.61652
63820040	chr10:63820040:T:A	1.74407e-36	-6.21526e-10	-1.43406	1.08562e-06	-6.21526e-10	-1.72607
63820082	chr10:63820082:G:T	1.37612e-34	-6.21526e-10	2.93416	1.39819e-05	-6.21526e-10	0.829547
63820116	chr10:63820116:C:T	6.83193e-37	-2.37126	-1.06993e-09	7.34276e-07	-2.11709	-1.06993e-09
63820301	chr10:63820301:T:C	5.22983e-35	-6.21526e-10	1.96668	8.68274e-06	-6.21526e-10	0.353117
63820398	chr10:63820398:C:T	3.40745e-37	-2.06191	-1.00499	1.38803e-07	-2.33415	-1.44877
63820741	chr10:63820741:G:A	1.37612e-34	-6.21526e-10	2.93416	1.39819e-05	-6.21526e-10	0.829547
63820821	chr10:63820821:T:A	5.01947e-36	-6.21526e-10	-0.376958	5.04498e-06	-6.21526e-10	-0.189827
63820835	chr10:63820835:T:C	1.80442e-37	-1.92135	-1.78128	2.26859e-07	-1.52319	-1.76845
63820837	chr10:63820837:A:T	2.66353e-37	-1.96702	-1.34619	2.32918e-07	-1.58453	-1.68076
63821313	chr10:63821313:A:T	1.77781e-37	-1.94581	-1.77168	2.21297e-07	-1.55786	-1.75861
63821363	chr10:63821363:C:T	6.84819e-37	-2.36888	-1.06993e-09	6.20675e-07	-2.28517	-1.06993e-09
63821384	chr10:63821384:C:T	1.16237e-36	-6.21526e-10	-1.83982	1.20958e-06	-6.21526e-10	-1.61795
63821392	chr10:63821392:C:T	8.40893e-37	-0.35346	-1.81011	4.41663e-07	-0.969386	-1.65604
63821634	chr10:63821634:T:G	2.50974e-37	-1.56324	-1.80945	1.58031e-07	-1.82977	-1.82342
63821649	chr10:63821649:G:A	2.50304e-36	-6.21526e-10	-1.07278	1.0748e-06	-6.21526e-10	-1.73608
63821650	chr10:63821650:A:G	2.69798e-36	-6.21526e-10	-0.997779	1.12466e-06	-6.21526e-10	-1.69074
63821692	chr10:63821692:C:T	3.64951e-37	-2.40725	-0.591021	3.78879e-07	-1.72692	-1.05184
63821694	chr10:63821694:A:G	2.11661e-36	-6.21526e-10	-1.24047	1.20083e-06	-6.21526e-10	-1.62521
63822040	chr10:63822040:G:T	5.92614e-37	-1.90563	-0.607863	1.5669e-07	-2.40913	-1.25257
63822127	chr10:63822127:C:T	1.12988e-35	-6.21526e-10	0.434411	2.01157e-06	-6.21526e-10	-1.1093
63822206	chr10:63822206:A:G	5.29783e-36	-6.21526e-10	-0.322986	2.13774e-06	-6.21526e-10	-1.04847
63822256	chr10:63822256:A:G	1.7894e-37	-1.92553	-1.78546	2.24041e-07	-1.52979	-1.77436
63822625	chr10:63822625:G:T	5.22983e-35	-6.21526e-10	1.96668	8.68274e-06	-6.21526e-10	0.353117
63822890	chr10:63822890:C:T	2.57367e-36	-6.21526e-10	-1.04495	1.10061e-06	-6.21526e-10	-1.71236
63822939	chr10:63822939:A:T	1.78714e-37	-1.92436	-1.78789	2.24175e-07	-1.52645	-1.7771
63823182	chr10:63823182:A:G	6.07946e-37	-2.3093	-0.178654	3.68352e-07	-2.23163	-0.575302
63823470	chr10:63823470:A:G	3.36595e-37	-2.08469	-0.994463	1.38653e-07	-2.34484	-1.43916
63823471	chr10:63823471:T:C	8.44122e-37	-0.334393	-1.82535	4.36187e-07	-0.955011	-1.68289
63823765	chr10:63823765:A:G	1.2682e-36	-6.21526e-10	-1.75268	9.67053e-07	-6.21526e-10	-1.84172
63823773	chr10:63823773:G:T	1.94835e-36	-6.21526e-10	-1.3233	1.40938e-06	-6.21526e-10	-1.46507
63823818	chr10:63823818:A:G	1.74323e-37	-1.9357	-1.80143	2.17677e-07	-1.54215	-1.79081
63823890	chr10:63823890:A:G	1.75801e-37	-1.9487	-1.77998	2.18633e-07	-1.56012	-1.76846
63823933	chr10:63823933:T:C	1.3434e-36	-6.21526e-10	-1.69508	1.35945e-06	-6.21526e-10	-1.50114
63824064	chr10:63824064:G:A	3.48602e-37	-2.40113	-0.642974	3.88452e-07	-1.6594	-1.0944
63824119	chr10:63824119:A:G	1.73722e-37	-1.9578	-1.78277	2.15286e-07	-1.57216	-1.77185
63824125	chr10:63824125:G:A	3.21331e-37	-2.10475	-1.02082	1.35011e-07	-2.35259	-1.45803
63824715	chr10:63824715:C:T	2.25997e-37	-2.32877	-1.14875	1.73792e-07	-2.149	-1.40912
63824960	chr10:63824960:CCTTT:C	3.39642e-37	-2.11099	-0.959159	1.40641e-07	-2.35398	-1.41578
63825099	chr10:63825099:A:G	2.27917e-36	-6.21526e-10	-1.16647	1.02814e-06	-6.21526e-10	-1.78047
63825170	chr10:63825170:T:C	3.8147e-37	-2.05119	-0.902817	1.50338e-07	-2.32831	-1.37478
63825277	chr10:63825277:A:G	2.62539e-36	-1.02505	-1.06993e-09	9.36313e-07	-1.87403	-1.06993e-09
63826009	chr10:63826009:A:AT	1.77647e-37	-1.9447	-1.77354	2.20696e-07	-1.55665	-1.76254
63826138	chr10:63826138:G:A	1.11916e-36	-6.21526e-10	-1.87771	1.21076e-06	-6.21526e-10	-1.61697
63826401	chr10:63826401:C:G	1.71404e-37	-1.93028	-1.82374	2.13451e-07	-1.53849	-1.81407
63826592	chr10:63826592:AC:A	4.08376e-37	-2.40728	-0.478566	4.05724e-07	-1.73459	-0.975709
63826629	chr10:63826629:A:G	3.19143e-36	-6.21526e-10	-0.829812	1.56565e-06	-6.21526e-10	-1.35992
63827119	chr10:63827119:C:A	3.95997e-37	-2.04447	-0.872158	1.5393e-07	-2.3252	-1.35428
63827211	chr10:63827211:T:A	3.81082e-37	-2.00763	-0.947389	1.71173e-07	-2.30444	-1.26886
63827569	chr10:63827569:T:A	4.33623e-37	-2.40816	-0.417701	4.21198e-07	-1.75304	-0.919836
63827827	chr10:63827827:C:T	3.12262e-36	0.470868	-1.32248	7.06662e-07	-0.952866	-1.20256
63828021	chr10:63828021:G:T	2.66085e-37	-1.6614	-1.65282	2.84323e-07	-1.45572	-1.61015
63828081	chr10:63828081:C:A	2.92431e-37	-1.59847	-1.62133	2.91495e-07	-1.37598	-1.66497
63828177	chr10:63828177:T:G	2.2129e-37	-1.74444	-1.75413	2.19093e-07	-1.53836	-1.78813
63828472	chr10:63828472:C:T	1.52959e-36	-1.56528	-1.06993e-09	7.17757e-07	-2.13985	-1.06993e-09
63828697	chr10:63828697:G:A	1.78884e-36	-6.21526e-10	-1.40871	1.10402e-06	-6.21526e-10	-1.70927
63829164	chr10:63829164:C:T	5.60457e-37	-0.740769	-1.82852	4.46123e-07	-0.969193	-1.64619
63829242	chr10:63829242:A:G	1.24483e-36	-1.77128	-1.06993e-09	5.89585e-07	-2.33656	-1.06993e-09
63829648	chr10:63829648:C:T	2.36519e-37	-1.91779	-1.51422	1.17142e-07	-2.33967	-1.61293
63829716	chr10:63829716:CT:C	4.43827e-37	-1.79536	-1.00724	1.60451e-07	-2.28445	-1.35353
63829756	chr10:63829756:A:G	1.14716e-36	-6.21526e-10	-1.85299	1.16981e-06	-6.21526e-10	-1.65138
63830268	chr10:63830268:C:T	1.38089e-36	-6.21526e-10	-1.66755	1.1645e-06	-6.21526e-10	-1.65593
63830837	chr10:63830837:T:C	4.64065e-36	-6.21526e-10	-0.455428	4.65403e-06	-6.21526e-10	-0.270486
63831176	chr10:63831176:C:A	3.12082e-37	-1.36274	-1.79204	1.37816e-07	-1.9175	-1.87256
63831562	chr10:63831562:A:C	2.8153e-37	-2.314	-0.943796	3.70921e-07	-1.25328	-1.54671
63832580	chr10:63832580:G:A	1.78097e-36	-6.21526e-10	-1.41312	1.00646e-06	-6.21526e-10	-1.80178
63832622	chr10:63832622:A:G	5.31763e-37	-0.792179	-1.82966	4.26679e-07	-1.01544	-1.6445
63832893	chr10:63832893:T:C	2.15958e-37	-2.34599	-1.17696	1.85765e-07	-2.10828	-1.38322
63833233	chr10:63833233:A:G	4.55778e-36	-6.21526e-10	-0.473446	1.26967e-06	-6.21526e-10	-1.56947
63833633	chr10:63833633:A:G	1.12224e-36	-6.21526e-10	-1.87496	9.56994e-07	-6.21526e-10	-1.85218
63833708	chr10:63833708:G:A	1.50758e-36	-6.21526e-10	-1.57978	1.59085e-06	-6.21526e-10	-1.34395
63833762	chr10:63833762:T:C	2.94113e-37	-1.39422	-1.81985	1.32796e-07	-1.94366	-1.8835
63833770	chr10:63833770:C:T	2.98874e-37	-1.3676	-1.83041	1.35197e-07	-1.9227	-1.88655
63833790	chr10:63833790:G:C	3.23396e-37	-2.35147	-0.767686	1.97268e-07	-2.10124	-1.33017
63833801	chr10:63833801:G:T	8.70761e-37	-0.309671	-1.819	7.81214e-07	-0.613084	-1.44204
63833863	chr10:63833863:G:A	1.87021e-36	-0.359816	-1.00442	5.211e-07	-0.651569	-1.80846
63833906	chr10:63833906:C:T	2.0457e-37	-2.35842	-1.21871	1.85074e-07	-2.07904	-1.41618
63834021	chr10:63834021:A:G	2.19635e-36	-0.261955	-0.941529	5.81572e-07	-0.561317	-1.78892
63834062	chr10:63834062:T:C	1.65195e-34	-6.21526e-10	3.11685	1.62364e-05	-6.21526e-10	0.979034
63834666	chr10:63834666:C:T	2.79837e-36	-6.21526e-10	-0.961246	2.56332e-06	-6.21526e-10	-0.866916
63834724	chr10:63834724:G:A	2.08956e-36	-6.21526e-10	-1.25333	1.18808e-06	-6.21526e-10	-1.63588
63834941	chr10:63834941:T:C	7.62339e-36	0.0409389	-1.06993e-09	3.96658e-06	-0.430315	-1.06993e-09
63835192	chr10:63835192:C:A	1.15032e-36	-6.21526e-10	-1.85024	1.17908e-06	-6.21526e-10	-1.64349
63835313	chr10:63835313:G:A	1.44252e-35	0.678691	-1.06993e-09	4.74676e-05	2.05183	-1.06993e-09
63835915	chr10:63835915:A:AT	2.96363e-36	-6.21526e-10	-0.903868	1.49309e-06	-6.21526e-10	-1.40737
63836125	chr10:63836125:A:G	1.72727e-37	-1.91773	-1.8286	9.65034e-08	-2.26078	-1.88562
63837374	chr10:63837374:C:T	1.34673e-36	-6.21526e-10	-1.69261	9.25842e-07	-6.21526e-10	-1.88527
63837510	chr10:63837510:A:G	5.04779e-36	-6.21526e-10	-0.371332	4.94056e-06	-6.21526e-10	-0.210742
63837555	chr10:63837555:G:A	1.54821e-34	-6.21526e-10	3.05199	1.54691e-05	-6.21526e-10	0.930623
63837942	chr10:63837942:A:G	1.10288e-35	0.652429	-0.242199	1.6933e-06	-0.828453	-0.453087
63837995	chr10:63837995:C:T	9.79831e-37	-2.01066	-1.06993e-09	7.83871e-07	-2.05173	-1.06993e-09
63838358	chr10:63838358:G:A	1.2202e-36	-6.21526e-10	-1.79127	9.45512e-07	-6.21526e-10	-1.86425
63838645	chr10:63838645:C:T	8.40765e-37	-0.274048	-1.88968	5.98098e-07	-0.578126	-1.7441
63838653	chr10:63838653:C:T	2.158e-36	-6.21526e-10	-1.2211	1.21933e-06	-6.21526e-10	-1.60992
63838742	chr10:63838742:C:T	5.95081e-37	-0.692385	-1.81695	4.77482e-07	-0.931814	-1.61563
63838776	chr10:63838776:G:A	1.90449e-36	0.425787	-1.77186	3.84371e-07	-1.00171	-1.76266
63838804	chr10:63838804:C:T	1.02695e-35	-6.21526e-10	0.338892	1.21894e-05	-6.21526e-10	0.692348
63839173	chr10:63839173:C:T	1.15764e-36	-6.21526e-10	-1.8439	9.26257e-07	-6.21526e-10	-1.88482
63839194	chr10:63839194:T:G	1.10579e-36	-6.21526e-10	-1.88972	9.52743e-07	-6.21526e-10	-1.85663
63839419	chr10:63839419:A:G	1.55294e-36	-1.55014	-1.06993e-09	5.29172e-06	-0.142077	-1.06993e-09
63839722	chr10:63839722:C:A	1.10708e-36	-6.21526e-10	-1.88855	9.65706e-07	-6.21526e-10	-1.84312
63839759	chr10:63839759:A:G	1.13265e-35	-6.21526e-10	0.436866	2.33252e-06	-6.21526e-10	-0.961272
63839796	chr10:63839796:C:A	4.46984e-36	-6.21526e-10	-0.492929	6.02937e-06	-6.21526e-10	-0.0115784
63839806	chr10:63839806:C:G	3.61204e-36	-6.21526e-10	-0.706008	2.32417e-06	-6.21526e-10	-0.964857
63839877	chr10:63839877:A:G	1.68626e-36	0.263068	-1.73084	5.51683e-07	-0.536895	-1.86611
63839902	chr10:63839902:C:T	1.10805e-36	-1.88768	-1.06993e-09	5.86492e-07	-2.34182	-1.06993e-09
63839925	chr10:63839925:A:G	5.25658e-36	-6.21526e-10	-0.330802	2.17635e-06	-6.21526e-10	-1.03057
63840209	chr10:63840209:T:A	7.58488e-36	-6.21526e-10	0.0358746	3.9883e-06	-6.21526e-10	-0.424857
63840417	chr10:63840417:T:C	2.80467e-36	-0.958997	-1.06993e-09	5.65313e-07	-2.3786	-1.06993e-09
63841261	chr10:63841261:G:A	4.26391e-37	-2.01635	-0.82633	1.81677e-07	-2.12557	-1.38817
63841301	chr10:63841301:A:G	1.47735e-37	-2.04074	-1.86188	1.18525e-07	-2.08634	-1.85452
63841408	chr10:63841408:A:T	1.31471e-37	-2.33052	-1.68874	2.54784e-07	-1.57916	-1.5964
63841837	chr10:63841837:C:G	2.28183e-37	-2.2953	-1.17259	2.61491e-07	-1.65619	-1.49339
63842225	chr10:63842225:G:A	4.11148e-36	-6.21526e-10	-0.576499	1.81387e-06	-6.21526e-10	-1.21276
63842349	chr10:63842349:T:G	5.26772e-37	-0.828492	-1.80278	6.91441e-07	-0.624021	-1.55318
63843049	chr10:63843049:G:A	4.28529e-36	1.34982	-1.88491	5.12423e-07	-0.653395	-1.82343
63843587	chr10:63843587:A:T	6.2478e-36	-0.158052	-1.06993e-09	1.04473e-06	-1.76446	-1.06993e-09
63843832	chr10:63843832:G:A	4.20345e-36	-6.21526e-10	-0.554376	1.8411e-06	-6.21526e-10	-1.19786
63843911	chr10:63843911:G:A	1.21998e-36	-6.21526e-10	-1.79145	9.27031e-07	-6.21526e-10	-1.88399
63844083	chr10:63844083:C:T	5.33703e-37	-0.812284	-1.80591	7.01962e-07	-0.603082	-1.55901
63844151	chr10:63844151:C:T	1.10566e-36	-6.21526e-10	-1.88984	9.9632e-07	-6.21526e-10	-1.81191
63844155	chr10:63844155:C:T	6.58068e-37	-2.40873	-1.06993e-09	5.49142e-07	-2.40762	-1.06993e-09
63844411	chr10:63844411:T:C	3.56332e-36	-6.21526e-10	-0.719589	1.64436e-06	-6.21526e-10	-1.31087
63844725	chr10:63844725:C:T	2.46876e-37	-2.33012	-1.05903	4.09923e-07	-1.59233	-1.10768
63845462	chr10:63845462:GC:G	5.68076e-37	-0.746759	-1.80902	7.48302e-07	-0.532738	-1.56543
63845728	chr10:63845728:A:C	4.29781e-36	-6.21526e-10	-0.532178	3.32213e-06	-6.21526e-10	-0.607614
63845793	chr10:63845793:T:C	1.24182e-37	-2.34988	-1.72641	2.62026e-07	-1.50503	-1.6425
63845890	chr10:63845890:C:A	2.57503e-36	-6.21526e-10	-1.04442	1.24056e-06	-6.21526e-10	-1.59266
63845950	chr10:63845950:C:T	6.20706e-36	-0.164594	-1.06993e-09	3.38566e-06	-0.588671	-1.06993e-09
63845955	chr10:63845955:T:C	7.83658e-37	-2.23406	-1.06993e-09	6.01548e-07	-2.31647	-1.06993e-09
63846099	chr10:63846099:A:G	3.95132e-36	-6.21526e-10	-0.616232	1.76776e-06	-6.21526e-10	-1.23851
63846193	chr10:63846193:C:A	1.34885e-36	-6.21526e-10	-1.69103	9.64376e-07	-6.21526e-10	-1.84449
63846258	chr10:63846258:A:G	2.92012e-36	-6.21526e-10	-0.918659	2.65028e-06	-6.21526e-10	-0.833556
63846469	chr10:63846469:G:A	5.83402e-36	-2.26597	2.0394	3.02548e-06	-1.6798	0.978649
63846683	chr10:63846683:C:T	7.51357e-36	0.0264284	-1.06993e-09	1.21219e-06	-1.61579	-1.06993e-09
63847086	chr10:63847086:G:T	3.43124e-36	-2.2569	1.49954	1.92971e-06	-1.66235	0.511502
63847182	chr10:63847182:C:G	3.65328e-36	-6.21526e-10	-0.694658	1.67351e-06	-6.21526e-10	-1.2933
63847464	chr10:63847464:A:C	1.2482e-37	-2.34799	-1.72317	2.59526e-07	-1.51825	-1.63887
63847920	chr10:63847920:C:A	3.57845e-36	-0.78002	0.064669	1.55713e-06	-2.21252	0.847144
63847922	chr10:63847922:G:A	4.06747e-36	-2.34681	1.75955	1.97017e-06	-1.88459	0.754489
63847946	chr10:63847946:C:T	1.34492e-36	-6.21526e-10	-1.69395	9.63038e-07	-6.21526e-10	-1.84588
63848295	chr10:63848295:C:T	1.20447e-36	-6.21526e-10	-1.80424	9.22569e-07	-6.21526e-10	-1.88881
63848543	chr10:63848543:T:C	6.84019e-37	-2.37005	-1.06993e-09	6.40845e-07	-2.25319	-1.06993e-09
63848611	chr10:63848611:T:C	4.92865e-37	-0.85835	-1.83945	5.26806e-07	-0.804361	-1.64478
63848708	chr10:63848708:C:T	4.90437e-37	-0.847379	-1.85536	5.10981e-07	-0.798005	-1.68164
63849010	chr10:63849010:C:T	4.48011e-37	-0.969408	-1.82381	4.74734e-07	-0.9429	-1.61032
63849011	chr10:63849011:G:A	1.1151e-36	-6.21526e-10	-1.88134	9.26775e-07	-6.21526e-10	-1.88426
63849026	chr10:63849026:G:A	1.41961e-37	-2.08971	-1.85277	1.22276e-07	-2.13138	-1.77832
63849205	chr10:63849205:G:A	3.43204e-36	1.13272	-1.88985	3.77758e-07	-0.922805	-1.85892
63849488	chr10:63849488:T:C	1.4357e-36	0.105436	-1.73407	1.61325e-07	-1.87675	-1.7558
63849670	chr10:63849670:A:G	2.27655e-37	-2.29243	-1.17778	2.63697e-07	-1.64379	-1.49739
63849716	chr10:63849716:A:G	2.12924e-37	-2.276	-1.2611	1.37649e-07	-2.2447	-1.54657
63850277	chr10:63850277:G:A	1.26998e-36	-2.34349	0.592209	1.089e-06	-1.87787	0.15491
63850487	chr10:63850487:G:GA	1.38095e-36	-6.21526e-10	-1.66751	1.05851e-06	-6.21526e-10	-1.75136
63850693	chr10:63850693:C:T	1.10564e-36	-6.21526e-10	-1.88985	9.57362e-07	-6.21526e-10	-1.85179
63851061	chr10:63851061:G:A	5.13929e-37	-0.852169	-1.80378	6.78224e-07	-0.641069	-1.55543
63851193	chr10:63851193:A:T	1.50887e-37	-2.12664	-1.75486	1.15842e-07	-2.15948	-1.80426
63852017	chr10:63852017:A:T	4.57446e-36	-6.21526e-10	-0.469794	5.15886e-06	-6.21526e-10	-0.167504
63852124	chr10:63852124:G:A	3.5905e-36	-6.21526e-10	-0.71199	1.65295e-06	-6.21526e-10	-1.30566
63852149	chr10:63852149:T:TAC	2.20095e-37	-2.3158	-1.18818	2.46674e-07	-1.70212	-1.50578
63852324	chr10:63852324:A:G	1.22418e-37	-2.35201	-1.73858	2.60432e-07	-1.4946	-1.65904
63852585	chr10:63852585:T:G	7.00723e-37	-0.49772	-1.84821	6.20046e-07	-0.400625	-1.88556
63852788	chr10:63852788:C:T	3.68648e-36	-6.21526e-10	-0.685611	3.9028e-06	-6.21526e-10	-0.446525
63852831	chr10:63852831:T:G	5.50164e-37	-0.825224	-1.7626	7.67915e-07	-0.601395	-1.4709
63852912	chr10:63852912:A:G	6.11286e-36	-6.21526e-10	-0.179888	2.27183e-06	-6.21526e-10	-0.987633
63852914	chr10:63852914:T:C	5.64064e-36	-6.21526e-10	-0.260284	2.14615e-06	-6.21526e-10	-1.04455
63852956	chr10:63852956:C:T	2.37309e-37	-2.27221	-1.15646	2.82752e-07	-1.58999	-1.48142
63853007	chr10:63853007:A:G	1.11929e-36	-6.21526e-10	-1.87758	9.245e-07	-6.21526e-10	-1.88672
63853101	chr10:63853101:A:T	6.5793e-37	-2.40894	-1.06993e-09	7.15798e-07	-2.14258	-1.06993e-09
63853233	chr10:63853233:T:C	3.76353e-36	-6.21526e-10	-0.664925	1.76657e-06	-6.21526e-10	-1.23918
63853334	chr10:63853334:C:T	1.44669e-37	-2.08099	-1.8426	1.16666e-07	-2.12117	-1.83549
63853468	chr10:63853468:A:G	2.2386e-37	-2.27288	-1.21414	2.709e-07	-1.58992	-1.52431
63853764	chr10:63853764:G:T	5.54308e-37	-0.790582	-1.78973	7.50006e-07	-0.571226	-1.52467
63853832	chr10:63853832:A:T	4.08994e-36	1.30306	-1.88481	4.99836e-07	-0.678538	-1.82316
63853835	chr10:63853835:A:G	2.40291e-36	-6.21526e-10	-1.1136	1.26546e-06	-6.21526e-10	-1.57278
63853950	chr10:63853950:A:G	2.48148e-36	-6.21526e-10	-1.08143	1.29125e-06	-6.21526e-10	-1.55261
63854196	chr10:63854196:C:T	4.32589e-36	1.36013	-1.88579	5.18479e-07	-0.638111	-1.82697
63854273	chr10:63854273:C:T	2.34569e-37	-2.32389	-1.1164	3.82948e-07	-1.60501	-1.16307
63854612	chr10:63854612:T:C	9.02503e-37	-2.3072	0.214335	8.69113e-07	-1.76991	-0.178588
63854625	chr10:63854625:G:A	1.12617e-36	-6.21526e-10	-1.87146	9.22613e-07	-6.21526e-10	-1.88877
63854762	chr10:63854762:C:G	5.52162e-37	-0.79288	-1.79132	7.47295e-07	-0.572345	-1.52717
63854763	chr10:63854763:T:C	5.42158e-37	-0.813528	-1.78895	7.33568e-07	-0.595022	-1.52303
63854858	chr10:63854858:C:T	9.7965e-37	-2.01084	-1.06993e-09	5.69951e-07	-2.37043	-1.06993e-09
63854885	chr10:63854885:A:G	1.20525e-36	-1.80359	-1.06993e-09	7.24126e-07	-2.13101	-1.06993e-09
63854913	chr10:63854913:A:G	1.24999e-36	-6.21526e-10	-1.76714	1.69571e-06	-6.21526e-10	-1.28012
63854943	chr10:63854943:G:A	1.275e-37	-2.33335	-1.71657	2.51781e-07	-1.55736	-1.63005
63855085	chr10:63855085:A:C	6.22266e-36	-6.21526e-10	-0.162084	3.02021e-06	-6.21526e-10	-0.702894
63855165	chr10:63855165:T:G	5.36289e-37	-0.822614	-1.79075	7.23934e-07	-0.60487	-1.52641
63855442	chr10:63855442:A:G	1.11003e-36	-6.21526e-10	-1.8859	1.15513e-06	-6.21526e-10	-1.66401
63855614	chr10:63855614:T:C	1.47324e-37	-2.12729	-1.77811	1.13734e-07	-2.15971	-1.8224
63855736	chr10:63855736:A:G	1.10098e-36	-0.938221	-0.955858	1.44915e-06	-0.740556	-0.696689
63855752	chr10:63855752:A:G	4.7755e-36	1.46074	-1.88752	5.51235e-07	-0.569673	-1.83414
63855884	chr10:63855884:C:T	1.25718e-37	-2.33224	-1.73176	2.46053e-07	-1.56177	-1.64866
63856018	chr10:63856018:G:A	1.11538e-36	-6.21526e-10	-1.88109	9.26334e-07	-6.21526e-10	-1.88474
63856255	chr10:63856255:G:A	4.77983e-36	1.46082	-1.8867	5.53069e-07	-0.569807	-1.83069
63856260	chr10:63856260:T:A	3.68648e-36	-6.21526e-10	-0.685611	3.9028e-06	-6.21526e-10	-0.446525
63856337	chr10:63856337:T:C	2.17878e-37	-2.23567	-1.27844	1.30531e-07	-2.28491	-1.55945
63856958	chr10:63856958:C:T	4.11791e-37	-2.16725	-0.710276	1.66417e-07	-2.33257	-1.26891
63856985	chr10:63856985:T:G	3.79719e-36	-6.21526e-10	-0.65602	1.71686e-06	-6.21526e-10	-1.26773
63857202	chr10:63857202:A:G	1.26791e-37	-2.3309	-1.7246	2.47911e-07	-1.56497	-1.63793
63857222	chr10:63857222:C:T	1.57345e-36	-6.21526e-10	-1.53701	1.73239e-06	-6.21526e-10	-1.25872
63857397	chr10:63857397:T:C	3.75688e-36	-6.21526e-10	-0.666695	1.7039e-06	-6.21526e-10	-1.2753
63857639	chr10:63857639:C:T	1.54171e-37	-2.28648	-1.5735	1.87428e-07	-1.70251	-1.78007
63857782	chr10:63857782:T:C	1.11555e-36	-6.21526e-10	-1.88093	9.2622e-07	-6.21526e-10	-1.88486
63857788	chr10:63857788:C:T	1.78551e-37	-2.33541	-1.37775	2.21449e-07	-1.53621	-1.77957
63858044	chr10:63858044:C:T	8.52638e-37	-0.270523	-1.87918	7.95364e-07	-0.154076	-1.8831
63858048	chr10:63858048:G:A	3.92158e-36	-6.21526e-10	-0.623787	5.0662e-06	-6.21526e-10	-0.185628
63858192	chr10:63858192:G:T	4.02954e-36	-6.21526e-10	-0.59663	1.84872e-06	-6.21526e-10	-1.19373
63858255	chr10:63858255:T:C	1.632e-36	-6.21526e-10	-1.50048	1.53977e-06	-6.21526e-10	-1.37659
63858495	chr10:63858495:C:T	2.89692e-36	-6.21526e-10	-0.926633	1.32973e-06	-6.21526e-10	-1.52325
63858571	chr10:63858571:C:G	4.10463e-37	-2.16448	-0.716276	1.65573e-07	-2.33374	-1.27283
63858771	chr10:63858771:C:T	4.46304e-36	-6.21526e-10	-0.494451	2.00636e-06	-6.21526e-10	-1.1119
63859113	chr10:63859113:T:C	2.55493e-37	-2.22454	-1.13031	1.45415e-07	-2.29437	-1.44202
63859576	chr10:63859576:C:A	4.55353e-36	1.41209	-1.88647	5.35563e-07	-0.603255	-1.8294
63859811	chr10:63859811:T:C	2.65649e-37	-2.24224	-1.07362	1.54583e-07	-2.27952	-1.39572
63859825	chr10:63859825:A:G	5.48225e-37	-0.801579	-1.78977	7.46029e-07	-0.576299	-1.52491
63859978	chr10:63859978:C:T	4.63326e-36	1.43187	-1.88889	5.3527e-07	-0.591485	-1.84172
63860685	chr10:63860685:C:G	3.81234e-36	-6.21526e-10	-0.652038	1.77536e-06	-6.21526e-10	-1.23422
63860869	chr10:63860869:T:C	1.33713e-36	-6.21526e-10	-1.69976	1.35e-06	-6.21526e-10	-1.50812
63860894	chr10:63860894:A:G	7.80065e-36	1.53405	-1.47012	8.35416e-07	-0.556672	-1.43137
63860974	chr10:63860974:A:G	1.11584e-36	-6.21526e-10	-1.88067	9.2603e-07	-6.21526e-10	-1.88507
63860978	chr10:63860978:A:G	1.27556e-36	-6.21526e-10	-1.74689	9.60633e-07	-6.21526e-10	-1.84838
63861161	chr10:63861161:T:C	1.7275e-36	-6.21526e-10	-1.44361	1.09624e-06	-6.21526e-10	-1.71633
63861374	chr10:63861374:G:A	5.37045e-37	-0.843324	-1.76863	7.26784e-07	-0.635189	-1.49216
63861994	chr10:63861994:G:T	2.55339e-37	-2.2544	-1.10105	1.52969e-07	-2.27058	-1.41515
63862227	chr10:63862227:G:T	5.37325e-37	-0.806006	-1.80543	7.09676e-07	-0.594242	-1.55692
63862332	chr10:63862332:G:C	1.22776e-37	-2.33304	-1.75463	2.37891e-07	-1.56304	-1.68112
63862450	chr10:63862450:T:C	3.80537e-36	1.2342	-1.88807	4.71657e-07	-0.723266	-1.83646
63862511	chr10:63862511:G:T	5.25048e-36	-6.21526e-10	-0.331962	5.88035e-06	-6.21526e-10	-0.0366037
63862517	chr10:63862517:C:T	4.62669e-37	-0.89162	-1.86941	5.60809e-07	-0.686657	-1.69994
63862535	chr10:63862535:A:G	2.67362e-37	-2.24409	-1.06534	1.55676e-07	-2.27989	-1.38831
63862734	chr10:63862734:C:T	2.67002e-37	-2.23365	-1.07713	1.52989e-07	-2.28906	-1.39656
63862875	chr10:63862875:T:C	1.11973e-36	-6.21526e-10	-1.87719	9.26656e-07	-6.21526e-10	-1.88439
63863169	chr10:63863169:T:A	4.23118e-36	1.34021	-1.88802	5.06945e-07	-0.651511	-1.83606
63863274	chr10:63863274:T:TAC	2.46165e-37	-2.25364	-1.13839	1.48723e-07	-2.2711	-1.44279
63863306	chr10:63863306:G:A	4.50948e-36	-6.21526e-10	-0.484101	4.9344e-06	-6.21526e-10	-0.211988
63863400	chr10:63863400:C:G	5.65638e-37	-0.7239	-1.83618	7.32432e-07	-0.500248	-1.61936
63863518	chr10:63863518:G:A	5.23751e-37	-0.806396	-1.83063	6.72724e-07	-0.595512	-1.60913
63863547	chr10:63863547:T:C	2.43131e-37	-2.24565	-1.15879	1.4417e-07	-2.28846	-1.45652
63863714	chr10:63863714:T:A	2.2872e-37	-2.25957	-1.20597	2.81538e-07	-1.55787	-1.51784
63863891	chr10:63863891:G:A	1.10654e-36	-6.21526e-10	-1.88905	9.28961e-07	-6.21526e-10	-1.88191
63864324	chr10:63864324:A:T	3.11479e-37	-2.23805	-0.918656	1.7449e-07	-2.29385	-1.26026
63864381	chr10:63864381:T:C	2.46019e-36	-0.17493	-0.915112	1.18242e-06	-0.138921	-1.50174
63864540	chr10:63864540:G:C	1.1059e-36	-6.21526e-10	-1.88963	1.14674e-06	-6.21526e-10	-1.67129
63864629	chr10:63864629:G:A	3.07391e-37	-2.22394	-0.945974	1.65719e-07	-2.3052	-1.30048
63865529	chr10:63865529:C:T	1.37627e-36	-6.21526e-10	-1.67091	1.05577e-06	-6.21526e-10	-1.75395
63866069	chr10:63866069:G:GA	2.06058e-37	-2.26964	-1.30024	2.09265e-07	-1.78317	-1.58921
63866303	chr10:63866303:A:G	1.86713e-36	-6.21526e-10	-1.36588	1.69504e-06	-6.21526e-10	-1.28051
63866499	chr10:63866499:C:T	1.85035e-36	-0.0826509	-1.29226	2.64475e-07	-1.88821	-1.25002
63866764	chr10:63866764:G:C	1.44567e-36	-6.21526e-10	-1.62171	9.95428e-07	-6.21526e-10	-1.8128
63866801	chr10:63866801:T:C	2.014e-37	-2.1016	-1.49115	1.42761e-07	-2.15119	-1.60361
63866900	chr10:63866900:T:C	8.76207e-35	-6.21526e-10	2.48274	1.0643e-05	-6.21526e-10	0.556686
63867131	chr10:63867131:C:T	1.46142e-36	-6.21526e-10	-1.61087	1.00097e-06	-6.21526e-10	-1.80725
63867166	chr10:63867166:A:G	1.82051e-37	-2.18562	-1.50813	2.0877e-07	-1.6011	-1.77364
63867485	chr10:63867485:C:G	3.99267e-36	-6.21526e-10	-0.605822	5.09983e-06	-6.21526e-10	-0.179013
63867741	chr10:63867741:A:G	3.11774e-36	-6.21526e-10	-0.853174	1.6287e-06	-6.21526e-10	-1.32044
63867780	chr10:63867780:C:T	1.22859e-36	-6.21526e-10	-1.78442	1.10677e-06	-6.21526e-10	-1.70678
63867816	chr10:63867816:C:G	1.48751e-37	-2.27568	-1.62009	1.7941e-07	-1.78235	-1.74395
63868513	chr10:63868513:C:T	1.47765e-36	-6.21526e-10	-1.59983	1.01403e-06	-6.21526e-10	-1.79429
63868887	chr10:63868887:G:A	3.45134e-36	1.0473	-1.79882	5.00405e-07	-0.867016	-1.63354
63868966	chr10:63868966:T:C	1.10525e-36	-1.89021	-1.06993e-09	6.40936e-07	-2.25305	-1.06993e-09
63869189	chr10:63869189:G:A	1.69436e-37	-2.20458	-1.56099	1.95627e-07	-1.63669	-1.80307
63869393	chr10:63869393:C:G	4.43932e-37	-0.989114	-1.81325	5.88154e-07	-0.773819	-1.56517
63869406	chr10:63869406:A:G	1.61995e-37	-2.27795	-1.53252	1.92341e-07	-1.78363	-1.67308
63869447	chr10:63869447:C:T	1.71354e-37	-2.19551	-1.55879	1.99287e-07	-1.61931	-1.80192
63869456	chr10:63869456:A:T	1.15687e-36	-6.21526e-10	-1.84456	1.12177e-06	-6.21526e-10	-1.69331
63869730	chr10:63869730:T:C	1.69476e-37	-2.19832	-1.56701	1.97441e-07	-1.62448	-1.80606
63869733	chr10:63869733:T:C	1.93174e-37	-2.17042	-1.46402	2.20071e-07	-1.56866	-1.75337
63869952	chr10:63869952:T:C	1.66687e-37	-2.2117	-1.57022	1.91999e-07	-1.65067	-1.80781
63870567	chr10:63870567:T:G	4.87157e-36	-6.21526e-10	-0.406866	6.4455e-06	-6.21526e-10	0.0551618
63871686	chr10:63871686:A:G	4.32336e-36	1.25656	-1.78281	6.06382e-07	-0.702758	-1.60571
63871764	chr10:63871764:A:T	1.35073e-36	-6.21526e-10	-1.68964	9.44198e-07	-6.21526e-10	-1.86564
63871873	chr10:63871873:G:A	1.73429e-37	-2.22334	-1.51893	1.92743e-07	-1.67353	-1.78109
63872010	chr10:63872010:C:T	1.41637e-36	-6.21526e-10	-1.64219	9.85477e-07	-6.21526e-10	-1.82285
63872408	chr10:63872408:T:A	3.14882e-36	0.967373	-1.81063	4.62532e-07	-0.905184	-1.67408
63872471	chr10:63872471:C:T	1.68541e-36	-6.21526e-10	-1.46827	1.00364e-06	-6.21526e-10	-1.80459
63872514	chr10:63872514:G:A	1.83012e-37	-2.2629	-1.42559	2.02638e-07	-1.81283	-1.59173
63872617	chr10:63872617:A:T	8.48131e-37	-0.741829	-1.41317	1.14755e-06	0.151706	-1.8223
63872737	chr10:63872737:T:C	5.30982e-35	-6.21526e-10	1.98186	7.5731e-06	-6.21526e-10	0.216382
63872830	chr10:63872830:A:G	1.33638e-36	-6.21526e-10	-1.70032	9.45103e-07	-6.21526e-10	-1.86468
63872954	chr10:63872954:T:C	1.25298e-36	-6.21526e-10	-1.76476	9.26533e-07	-6.21526e-10	-1.88453
63873006	chr10:63873006:T:C	1.46569e-36	-0.854327	-0.753632	6.05669e-07	-0.739501	-1.57014
63873052	chr10:63873052:A:G	1.41172e-36	0.139799	-1.78527	2.60701e-06	1.0058	-1.85582
63873157	chr10:63873157:G:C	4.90613e-37	-0.984729	-1.71765	7.98951e-07	-0.774936	-1.25774
63873222	chr10:63873222:T:C	1.43329e-36	-6.21526e-10	-1.63031	9.61217e-07	-6.21526e-10	-1.84778
63873277	chr10:63873277:T:G	1.32274e-37	-2.30773	-1.70543	1.6163e-07	-1.74477	-1.8859
63873286	chr10:63873286:C:T	7.77895e-36	-6.21526e-10	0.0611388	9.5346e-06	-6.21526e-10	0.446707
63873831	chr10:63873831:T:C	9.62266e-37	-2.02875	-1.06993e-09	5.67597e-07	-2.37456	-1.06993e-09
63874083	chr10:63874083:G:T	1.49646e-37	-2.16592	-1.72385	2.06299e-07	-1.54227	-1.84437
63874140	chr10:63874140:A:C	1.19232e-37	-2.30449	-1.81247	1.08652e-07	-2.15157	-1.87625
63874271	chr10:63874271:T:C	2.15151e-36	-0.0242492	-1.19986	1.28368e-06	-0.307328	-1.25116
63874352	chr10:63874352:A:G	9.41661e-37	-0.36222	-1.68817	2.04898e-06	0.58805	-1.67893
63874932	chr10:63874932:A:G	1.27705e-36	-6.21526e-10	-1.74573	1.35849e-06	-6.21526e-10	-1.50184
63875525	chr10:63875525:T:C	1.31069e-36	-6.21526e-10	-1.71973	1.41796e-06	-6.21526e-10	-1.459
63876532	chr10:63876532:A:G	1.96786e-36	-6.21526e-10	-1.31334	1.19598e-06	-6.21526e-10	-1.62925
63876560	chr10:63876560:CTT:C	7.96827e-36	-6.21526e-10	0.0851855	9.76796e-06	-6.21526e-10	0.470887
63876922	chr10:63876922:T:TA	3.80283e-37	-2.18696	-0.770163	4.97466e-07	-1.40532	-1.10113
63877165	chr10:63877165:C:G	1.54677e-36	-6.21526e-10	-1.55412	1.0208e-06	-6.21526e-10	-1.78763
63877549	chr10:63877549:C:G	1.8986e-36	-6.21526e-10	-1.34916	1.16789e-06	-6.21526e-10	-1.65302
63877627	chr10:63877627:A:C	1.40451e-37	-2.29123	-1.66194	1.26825e-07	-2.12527	-1.74789
63877920	chr10:63877920:C:T	1.39361e-37	-2.29939	-1.66158	1.25256e-07	-2.13802	-1.7476
63878156	chr10:63878156:G:A	1.09171e-36	-1.90254	-1.06993e-09	6.89493e-07	-2.18002	-1.06993e-09
63878194	chr10:63878194:A:T	1.49936e-36	-6.21526e-10	-1.58524	1.00281e-06	-6.21526e-10	-1.80541
63878656	chr10:63878656:T:C	1.27172e-36	-6.21526e-10	-1.74991	1.727e-06	-6.21526e-10	-1.26183
63878808	chr10:63878808:A:G	8.22403e-37	-2.18581	-1.06993e-09	6.06546e-07	-2.3082	-1.06993e-09
63878814	chr10:63878814:T:G	2.85059e-36	-0.0671832	-0.875574	2.48687e-06	0.177416	-1.07461
63879334	chr10:63879334:C:T	1.86589e-37	-2.14748	-1.52165	1.72225e-07	-1.78526	-1.78191
63879592	chr10:63879592:G:T	5.78426e-36	-6.21526e-10	-0.235141	7.58105e-06	-6.21526e-10	0.217431
63879814	chr10:63879814:T:G	1.62981e-36	-6.21526e-10	-1.50182	1.01547e-06	-6.21526e-10	-1.79287
63880008	chr10:63880008:G:C	1.84645e-37	-2.18616	-1.49345	1.85456e-07	-1.7276	-1.76556
63880352	chr10:63880352:G:A	1.73411e-36	-6.21526e-10	-1.43979	9.9077e-07	-6.21526e-10	-1.81749
63880737	chr10:63880737:C:T	2.34881e-36	-0.107943	-1.02843	2.09574e-06	0.134953	-1.20327
63881190	chr10:63881190:G:A	1.91324e-37	-1.96342	-1.68065	1.59078e-07	-1.92987	-1.71671
63881319	chr10:63881319:T:C	1.35999e-36	-6.21526e-10	-1.68281	9.21785e-07	-6.21526e-10	-1.88966
63881728	chr10:63881728:C:G	7.52288e-37	-2.27492	-1.06993e-09	5.53348e-07	-2.39999	-1.06993e-09
63881880	chr10:63881880:C:A	1.62329e-37	-2.2459	-1.56251	2.03689e-07	-1.60063	-1.79875
63882353	chr10:63882353:T:C	7.96851e-36	-6.21526e-10	0.0852153	9.76959e-06	-6.21526e-10	0.471054
63882877	chr10:63882877:G:C	2.26473e-37	-2.11574	-1.35967	2.88831e-07	-1.34339	-1.70675
63882894	chr10:63882894:C:T	1.82369e-36	-1.38942	-1.06993e-09	7.23726e-06	0.171023	-1.06993e-09
63882971	chr10:63882971:C:T	4.22452e-36	0.845033	-1.39441	1.01092e-05	1.93351	-1.42828
63883225	chr10:63883225:T:G	1.62328e-36	-6.21526e-10	-1.50584	1.0475e-06	-6.21526e-10	-1.76181
63883313	chr10:63883313:A:C	1.2255e-36	-6.21526e-10	-1.78693	9.46298e-07	-6.21526e-10	-1.86342
63883825	chr10:63883825:A:G	1.74867e-37	-2.18719	-1.54682	1.81783e-07	-1.72664	-1.78653
63884046	chr10:63884046:A:T	9.69984e-35	-6.21526e-10	2.58441	8.63512e-06	-6.21526e-10	0.347617
63884159	chr10:63884159:G:A	1.19474e-36	-6.21526e-10	-1.81236	9.24559e-07	-6.21526e-10	-1.88666
63884160	chr10:63884160:C:T	1.20333e-36	-6.21526e-10	-1.80519	9.26035e-07	-6.21526e-10	-1.88506
63884251	chr10:63884251:C:T	6.41412e-36	-6.21526e-10	-0.131781	7.62124e-06	-6.21526e-10	0.222719
63884327	chr10:63884327:T:C	1.89258e-34	2.15886	1.09397	5.35422e-06	-0.199486	0.0691507
63884827	chr10:63884827:G:A	1.12837e-35	0.983918	-0.55084	4.87512e-07	-1.3955	-1.13116
63884911	chr10:63884911:G:A	3.62257e-36	0.0370457	-0.740143	2.72285e-06	-0.257783	-0.548758
63885043	chr10:63885043:G:A	8.88267e-37	-2.10876	-1.06993e-09	5.93693e-07	-2.32961	-1.06993e-09
63885309	chr10:63885309:G:T	2.33533e-36	-0.0335049	-1.10863	2.23127e-06	0.214458	-1.22011
63885344	chr10:63885344:C:T	1.01135e-36	-1.979	-1.06993e-09	5.75548e-07	-2.36065	-1.06993e-09
63885824	chr10:63885824:G:C	1.48918e-36	-6.21526e-10	-1.59206	9.39482e-07	-6.21526e-10	-1.87065
63885851	chr10:63885851:T:A	3.00212e-36	0.135663	-1.02663	1.57618e-06	-0.178778	-1.17444
63886090	chr10:63886090:G:A	1.50524e-36	-6.21526e-10	-1.58133	9.42028e-07	-6.21526e-10	-1.86794
63886113	chr10:63886113:C:T	1.39442e-36	-6.21526e-10	-1.6578	9.82296e-07	-6.21526e-10	-1.82608
63886152	chr10:63886152:C:T	2.5915e-36	-0.0639045	-0.974141	1.31071e-06	-0.368366	-1.16928
63886263	chr10:63886263:C:T	1.16499e-36	-6.21526e-10	-1.83757	9.3395e-07	-6.21526e-10	-1.87655
63886351	chr10:63886351:GGAAACTCT:G	4.25368e-35	-6.21526e-10	1.76009	5.63272e-06	-6.21526e-10	-0.0796283
63886447	chr10:63886447:C:T	2.14084e-36	-6.21526e-10	-1.22908	1.37631e-06	-6.21526e-10	-1.48881
63886971	chr10:63886971:C:T	4.9948e-37	-1.67769	-1.00678	1.48251e-07	-2.32967	-1.38739
63887020	chr10:63887020:C:A	3.39474e-36	-0.0936597	-0.674396	2.5822e-06	-0.385634	-0.473944
63887063	chr10:63887063:A:G	2.98666e-37	-1.92252	-1.27619	2.06749e-07	-2.33443	-1.05004
63887392	chr10:63887392:C:G	3.2363e-37	-1.90389	-1.21455	2.24177e-07	-2.32714	-0.976404
63887459	chr10:63887459:T:C	1.28919e-37	-2.3192	-1.71965	1.18768e-07	-2.18015	-1.75865
63887612	chr10:63887612:A:G	3.28915e-37	-1.88769	-1.21455	2.25642e-07	-2.32062	-0.976404
63887739	chr10:63887739:C:T	7.10028e-37	-2.33273	-1.06993e-09	5.6705e-07	-2.37553	-1.06993e-09
63887867	chr10:63887867:G:GT	1.38591e-36	-6.21526e-10	-1.66392	1.3025e-06	-6.21526e-10	-1.54393
63888154	chr10:63888154:A:G	3.21245e-37	-1.90331	-1.22252	2.22185e-07	-2.32679	-0.985679
63888230	chr10:63888230:G:A	1.20418e-36	-6.21526e-10	-1.80448	9.26508e-07	-6.21526e-10	-1.88455
63888555	chr10:63888555:T:C	1.20462e-36	-6.21526e-10	-1.80411	9.26578e-07	-6.21526e-10	-1.88448
63889242	chr10:63889242:C:T	1.57351e-37	-1.9822	-1.85736	8.69804e-08	-2.36892	-1.88137
63889726	chr10:63889726:G:A	1.89126e-36	-6.21526e-10	-1.35304	1.25664e-06	-6.21526e-10	-1.57978
63890104	chr10:63890104:G:A	1.83519e-36	-6.21526e-10	-1.38313	1.22879e-06	-6.21526e-10	-1.60219
63890396	chr10:63890396:G:T	1.58861e-37	-2.2313	-1.5987	1.88966e-07	-1.65954	-1.81487
63890490	chr10:63890490:G:A	1.36239e-36	-6.21526e-10	-1.68104	1.27353e-06	-6.21526e-10	-1.56643
63890771	chr10:63890771:A:C	1.48204e-36	-6.21526e-10	-1.59686	9.38938e-07	-6.21526e-10	-1.87123
63891019	chr10:63891019:C:T	1.29651e-37	-2.32023	-1.71297	1.2098e-07	-2.16625	-1.7541
63891179	chr10:63891179:T:G	4.83324e-37	-2.22791	-0.489438	5.79899e-07	-1.50228	-0.850844
63891344	chr10:63891344:T:A	1.12554e-36	-6.21526e-10	-1.87202	1.04414e-06	-6.21526e-10	-1.76502
63891476	chr10:63891476:G:T	2.06777e-36	-6.21526e-10	-1.26381	1.09208e-06	-6.21526e-10	-1.72014
63891499	chr10:63891499:G:A	1.11902e-36	-6.21526e-10	-1.87783	1.02918e-06	-6.21526e-10	-1.77946
63891550	chr10:63891550:C:A	6.52202e-34	2.80844	1.68163	1.87088e-05	0.573052	0.547719
63891619	chr10:63891619:C:T	2.6441e-37	-1.98757	-1.33296	2.02892e-07	-2.35881	-1.04449
63892103	chr10:63892103:T:C	2.24517e-36	-6.21526e-10	-1.1815	1.62906e-06	-6.21526e-10	-1.32021
63892303	chr10:63892303:A:G	1.29599e-36	-6.21526e-10	-1.73101	1.19252e-06	-6.21526e-10	-1.63215
63892557	chr10:63892557:G:T	1.82135e-36	-6.21526e-10	-1.3907	1.13724e-06	-6.21526e-10	-1.67962
63892883	chr10:63892883:A:G	1.47261e-37	-2.30533	-1.6005	1.34043e-07	-2.14313	-1.67468
63893257	chr10:63893257:T:C	1.10956e-36	-6.21526e-10	-1.88632	1.00822e-06	-6.21526e-10	-1.80003
63893281	chr10:63893281:T:C	2.84778e-36	-6.21526e-10	-0.943744	2.16804e-06	-6.21526e-10	-1.0344
63893302	chr10:63893302:T:C	1.60175e-37	-2.01869	-1.80308	1.40183e-07	-1.98238	-1.79065
63893315	chr10:63893315:T:G	6.95404e-37	-2.21241	-0.141137	8.73528e-07	-1.48237	-0.461069
63893455	chr10:63893455:A:G	3.46468e-36	-6.21526e-10	-0.747661	2.22223e-06	-6.21526e-10	-1.00971
63893482	chr10:63893482:A:G	2.16636e-36	-6.21526e-10	-1.21724	1.11909e-06	-6.21526e-10	-1.69571
63893551	chr10:63893551:T:C	5.43928e-36	-6.21526e-10	-0.296635	6.98076e-06	-6.21526e-10	0.134937
63893669	chr10:63893669:G:A	7.63989e-36	0.0431004	-1.06993e-09	1.81614e-05	1.09108	-1.06993e-09
63893686	chr10:63893686:C:A	1.6111e-36	-6.21526e-10	-1.51336	1.08425e-06	-6.21526e-10	-1.72733
63893767	chr10:63893767:G:A	6.26457e-36	0.911121	-1.06649	4.67566e-06	0.918787	-1.18464
63893903	chr10:63893903:C:T	1.29794e-36	-6.21526e-10	-1.7295	1.00949e-06	-6.21526e-10	-1.79878
63894450	chr10:63894450:G:A	6.78601e-36	0.987318	-1.06274	5.06521e-06	0.995297	-1.18112
63894526	chr10:63894526:C:T	6.95607e-36	-6.21526e-10	-0.0506677	8.30086e-06	-6.21526e-10	0.308139
63894794	chr10:63894794:A:G	7.32924e-37	-1.69254	-0.608452	2.44891e-07	-2.31874	-0.896422
63895000	chr10:63895000:G:C	1.10957e-36	-6.21526e-10	-1.88631	1.00823e-06	-6.21526e-10	-1.80003
63895011	chr10:63895011:T:G	6.98143e-36	0.992184	-1.03921	5.21873e-06	1.0033	-1.15927
63895336	chr10:63895336:A:G	2.79065e-37	-1.94079	-1.3258	1.80309e-07	-2.3394	-1.1819
63895433	chr10:63895433:T:C	1.10587e-36	-6.21526e-10	-1.88965	9.82223e-07	-6.21526e-10	-1.82616
63895548	chr10:63895548:G:A	6.98064e-36	-6.21526e-10	-0.0471416	8.33196e-06	-6.21526e-10	0.311878
63895755	chr10:63895755:A:T	1.39309e-36	-6.21526e-10	-1.65876	9.93037e-07	-6.21526e-10	-1.81521
63895840	chr10:63895840:T:C	5.60001e-36	-6.21526e-10	-0.267514	7.26401e-06	-6.21526e-10	0.174712
63896211	chr10:63896211:G:A	1.136e-36	-6.21526e-10	-1.86277	9.50409e-07	-6.21526e-10	-1.85908
63896926	chr10:63896926:A:G	1.24691e-36	-6.21526e-10	-1.76962	1.05227e-06	-6.21526e-10	-1.75727
63896986	chr10:63896986:G:A	1.11845e-36	-6.21526e-10	-1.87834	1.02535e-06	-6.21526e-10	-1.78318
63897141	chr10:63897141:A:G	7.56644e-37	-2.26914	-1.06993e-09	8.47296e-07	-1.97393	-1.06993e-09
63897216	chr10:63897216:C:T	1.54728e-37	-2.27765	-1.57872	1.43919e-07	-2.08899	-1.65774
63897397	chr10:63897397:C:T	1.2502e-36	-6.21526e-10	-1.76698	9.36919e-07	-6.21526e-10	-1.87338
63897511	chr10:63897511:A:C	6.98064e-36	-6.21526e-10	-0.0471416	8.33196e-06	-6.21526e-10	0.311878
63897677	chr10:63897677:G:A	1.754e-37	-2.20006	-1.53091	1.87736e-07	-1.71559	-1.76534
63897774	chr10:63897774:A:G	1.20454e-36	-6.21526e-10	-1.80419	9.772e-07	-6.21526e-10	-1.83128
63898179	chr10:63898179:T:A	2.64663e-37	-1.99326	-1.32632	1.7672e-07	-2.35904	-1.18237
63898515	chr10:63898515:T:C	2.38575e-37	-2.25084	-1.17251	2.57425e-07	-1.61159	-1.55365
63898601	chr10:63898601:A:G	1.92991e-36	-6.21526e-10	-1.33281	1.43441e-06	-6.21526e-10	-1.44747
63898721	chr10:63898721:C:A	1.71043e-37	-2.01815	-1.73797	9.82504e-08	-2.36238	-1.76607
63898895	chr10:63898895:A:G	3.84054e-36	-6.21526e-10	-0.644669	3.85888e-06	-6.21526e-10	-0.457843
63898984	chr10:63898984:T:C	4.78835e-37	-2.12199	-0.604692	2.92875e-07	-2.36932	-0.666911
63899426	chr10:63899426:G:A	1.22944e-36	-6.21526e-10	-1.78372	1.36917e-06	-6.21526e-10	-1.49402
63899782	chr10:63899782:T:A	4.02974e-34	2.27401	1.73458	2.09806e-05	0.210486	1.02489
63899897	chr10:63899897:A:G	9.08932e-37	-1.51373	-0.572032	1.73714e-07	-2.33443	-1.22413
63900023	chr10:63900023:T:C	8.80535e-37	-1.53546	-0.582049	1.71501e-07	-2.34052	-1.23086
63900199	chr10:63900199:G:T	9.67404e-37	-1.47629	-0.547128	1.78782e-07	-2.32341	-1.20639
63900216	chr10:63900216:A:G	9.53383e-37	-1.48614	-0.55188	1.77917e-07	-2.3261	-1.20856
63900233	chr10:63900233:T:C	1.71334e-37	-2.02764	-1.72679	1.52768e-07	-1.98266	-1.70439
63900638	chr10:63900638:G:A	8.96367e-37	-1.52522	-0.574462	1.72765e-07	-2.33788	-1.22617
63900717	chr10:63900717:G:A	2.67983e-36	-6.21526e-10	-1.00453	1.40781e-06	-6.21526e-10	-1.46618
63900869	chr10:63900869:T:C	9.05932e-37	-1.51582	-0.573252	1.73566e-07	-2.33489	-1.22453
63901166	chr10:63901166:C:T	9.10918e-37	-1.50091	-0.582678	1.73206e-07	-2.33073	-1.23076
63901222	chr10:63901222:A:G	9.0344e-37	-1.52173	-0.5701	1.73653e-07	-2.33663	-1.22228
63901400	chr10:63901400:T:C	9.24732e-37	-1.51084	-0.557693	1.75681e-07	-2.33359	-1.21372
63901812	chr10:63901812:G:A	1.37555e-36	-6.21526e-10	-1.67143	9.86027e-07	-6.21526e-10	-1.82229
63902257	chr10:63902257:T:G	2.67176e-36	-6.21526e-10	-1.00755	1.4108e-06	-6.21526e-10	-1.46406
63902391	chr10:63902391:A:G	9.4574e-37	-1.52973	-0.516343	1.8073e-07	-2.33914	-1.17983
63902438	chr10:63902438:G:A	1.24325e-36	-6.21526e-10	-1.77256	9.35407e-07	-6.21526e-10	-1.87499
63902544	chr10:63902544:C:T	4.77483e-36	1.1166	-1.54353	3.79448e-06	1.12005	-1.59473
63902570	chr10:63902570:G:A	8.81182e-37	-2.11677	-1.06993e-09	5.56494e-07	-2.39432	-1.06993e-09
63902821	chr10:63902821:C:T	2.06865e-37	-1.95981	-1.60617	1.39526e-07	-2.35236	-1.42537
63903029	chr10:63903029:C:A	2.50403e-37	-1.99082	-1.38414	1.65674e-07	-2.3584	-1.24756
63903120	chr10:63903120:T:C	2.59635e-37	-2.24877	-1.08999	2.731e-07	-1.60345	-1.50269
63903320	chr10:63903320:G:A	1.8321e-36	-6.21526e-10	-1.38482	1.14367e-06	-6.21526e-10	-1.67398
63903417	chr10:63903417:A:T	2.55446e-37	-1.99267	-1.36236	1.69478e-07	-2.35881	-1.22445
63903788	chr10:63903788:A:G	9.39903e-37	-1.53414	-0.518118	1.8062e-07	-2.34026	-1.17931
63904055	chr10:63904055:G:T	6.25647e-34	2.41193	2.03657	2.17421e-05	0.278628	0.992402
63904139	chr10:63904139:C:T	3.36252e-36	-6.21526e-10	-0.777592	3.32178e-06	-6.21526e-10	-0.607719
63904143	chr10:63904143:C:T	7.75299e-37	-2.25818	0.0133941	9.22702e-07	-1.58841	-0.300259
63904287	chr10:63904287:A:G	8.91434e-37	-1.55173	-0.553481	1.75035e-07	-2.34499	-1.206
63904725	chr10:63904725:C:T	1.12576e-36	-6.21526e-10	-1.87182	1.04418e-06	-6.21526e-10	-1.76499
63904762	chr10:63904762:G:A	8.76992e-37	-1.5286	-0.592941	1.70849e-07	-2.33906	-1.23614
63904962	chr10:63904962:G:A	1.86599e-35	-6.21526e-10	0.936095	3.24428e-06	-6.21526e-10	-0.631326
63905228	chr10:63905228:AT:A	1.67867e-36	-6.21526e-10	-1.47228	1.05371e-06	-6.21526e-10	-1.75591
63905409	chr10:63905409:C:T	2.26467e-37	-2.26483	-1.21061	2.61842e-07	-1.56942	-1.57881
63905464	chr10:63905464:C:T	1.1279e-36	-6.21526e-10	-1.86992	1.12268e-06	-6.21526e-10	-1.6925
63905790	chr10:63905790:C:T	8.67861e-37	-1.55743	-0.574571	1.71847e-07	-2.34663	-1.22274
63905928	chr10:63905928:G:A	1.33028e-36	-6.21526e-10	-1.70489	1.01709e-06	-6.21526e-10	-1.79127
63906139	chr10:63906139:A:T	1.60437e-36	-6.21526e-10	-1.51755	9.58136e-07	-6.21526e-10	-1.85099
63906149	chr10:63906149:C:T	1.60967e-36	-6.21526e-10	-1.51425	9.59304e-07	-6.21526e-10	-1.84977
63906154	chr10:63906154:G:T	1.1133e-36	-6.21526e-10	-1.88296	1.02013e-06	-6.21526e-10	-1.78829
63906201	chr10:63906201:A:C	1.2417e-36	-6.21526e-10	-1.7738	9.34993e-07	-6.21526e-10	-1.87544
63906213	chr10:63906213:G:A	8.37547e-37	-1.57419	-0.593373	1.6879e-07	-2.35121	-1.23612
63906425	chr10:63906425:C:T	4.65083e-36	0.981721	-1.43496	3.67423e-06	0.984856	-1.49173
63906962	chr10:63906962:C:T	8.34075e-37	-1.56448	-0.607238	1.67528e-07	-2.34863	-1.24619
63907024	chr10:63907024:G:A	2.08187e-37	-1.953	-1.6066	1.40026e-07	-2.34986	-1.42429
63907181	chr10:63907181:C:T	8.33467e-37	-1.50636	-0.666078	1.63482e-07	-2.33248	-1.2868
63907480	chr10:63907480:G:C	2.62678e-37	-2.23405	-1.09306	2.64543e-07	-1.63563	-1.50234
63907493	chr10:63907493:A:G	2.66866e-37	-2.23932	-1.07197	2.71576e-07	-1.6245	-1.48723
63908028	chr10:63908028:C:G	1.01685e-36	-1.3767	-0.596869	2.43858e-07	-2.31026	-0.909128
63908105	chr10:63908105:C:G	1.7143e-37	-2.01636	-1.73751	1.5389e-07	-1.96336	-1.71638
63908404	chr10:63908404:G:A	2.63546e-37	-2.2511	-1.07271	2.7818e-07	-1.59842	-1.48929
63908423	chr10:63908423:GTTAAGTACTTCTTT:G	1.16506e-36	-6.21526e-10	-1.83751	1.04323e-06	-6.21526e-10	-1.7659
63908641	chr10:63908641:A:G	2.95131e-37	-1.92897	-1.28165	1.84052e-07	-2.33496	-1.1658
63908650	chr10:63908650:A:G	5.3927e-36	-0.305237	-1.06993e-09	9.6179e-07	-1.84718	-1.06993e-09
63908864	chr10:63908864:G:C	7.72862e-37	-2.26114	0.0132031	9.17427e-07	-1.59564	-0.298767
63908937	chr10:63908937:T:C	3.99991e-37	-1.41893	-1.48767	1.37282e-07	-2.30603	-1.48791
63908987	chr10:63908987:T:C	1.1205e-36	-6.21526e-10	-1.87651	1.02979e-06	-6.21526e-10	-1.77886
63908994	chr10:63908994:C:T	2.51665e-37	-2.02603	-1.34391	1.71176e-07	-2.37037	-1.20291
63909147	chr10:63909147:G:A	4.17108e-37	-1.38326	-1.48143	1.39841e-07	-2.29311	-1.48236
63909183	chr10:63909183:G:A	4.07328e-37	-1.40376	-1.48466	1.38264e-07	-2.30123	-1.48558
63909309	chr10:63909309:A:G	4.24052e-37	-1.40922	-1.43896	1.44554e-07	-2.30235	-1.43997
63909453	chr10:63909453:C:G	2.41384e-37	-2.23912	-1.17253	2.54287e-07	-1.62633	-1.55118
63909623	chr10:63909623:T:C	1.29663e-36	-6.21526e-10	-1.73052	1.00873e-06	-6.21526e-10	-1.79953
63909655	chr10:63909655:A:G	3.91896e-37	-1.44236	-1.48468	1.36691e-07	-2.31279	-1.48546
63909723	chr10:63909723:GTTATT:G	4.12081e-37	-1.40372	-1.4731	1.39906e-07	-2.30062	-1.47438
63910057	chr10:63910057:A:G	1.33593e-36	-6.21526e-10	-1.70066	1.01992e-06	-6.21526e-10	-1.7885
63910426	chr10:63910426:G:C	5.3279e-36	1.28019	-1.59751	4.20341e-06	1.2774	-1.64973
63910617	chr10:63910617:G:T	2.36232e-37	-2.1224	-1.31083	1.66369e-07	-2.39041	-1.21135
63910627	chr10:63910627:TA:T	1.83658e-36	-6.21526e-10	-1.38238	1.14568e-06	-6.21526e-10	-1.67223
63910633	chr10:63910633:A:G	2.55268e-37	-2.08224	-1.27348	1.75087e-07	-2.37956	-1.17113
63910775	chr10:63910775:G:A	2.32653e-37	-2.12178	-1.32671	1.66335e-07	-2.39168	-1.21029
63911035	chr10:63911035:A:G	2.03588e-37	-2.17051	-1.41143	1.531e-07	-2.39646	-1.28843
63911073	chr10:63911073:G:C	2.25035e-37	-2.06545	-1.41634	1.56471e-07	-2.36762	-1.29548
63911128	chr10:63911128:G:A	2.5551e-37	-1.95993	-1.39484	1.68482e-07	-2.32223	-1.26691
63911349	chr10:63911349:T:A	1.12829e-37	-2.28494	-1.88722	1.53989e-07	-1.98015	-1.69894
63911540	chr10:63911540:A:T	4.12907e-37	-2.30816	-0.566657	4.45558e-07	-1.46557	-1.15108
63911657	chr10:63911657:A:T	2.56268e-36	-6.21526e-10	-1.04923	2.56331e-06	-6.21526e-10	-0.866922
63911961	chr10:63911961:G:A	4.1865e-36	-6.21526e-10	-0.558417	4.87862e-06	-6.21526e-10	-0.223358
63912155	chr10:63912155:G:T	2.69705e-37	-2.01072	-1.28999	1.94077e-07	-2.36822	-1.0795
63912180	chr10:63912180:C:T	1.17077e-36	-6.21526e-10	-1.83262	9.22026e-07	-6.21526e-10	-1.8894
63912206	chr10:63912206:TG:T	2.60142e-37	-2.00633	-1.33049	1.85719e-07	-2.36678	-1.12496
63912482	chr10:63912482:C:T	2.67646e-37	-2.01429	-1.29408	1.9341e-07	-2.36917	-1.08199
63912546	chr10:63912546:G:A	7.37263e-36	1.63032	-1.62283	1.25196e-06	-0.074252	-1.50926
63912555	chr10:63912555:T:C	1.13921e-36	-6.21526e-10	-1.85995	9.23471e-07	-6.21526e-10	-1.88784
63912661	chr10:63912661:A:G	1.18402e-36	-6.21526e-10	-1.82137	1.2673e-06	-6.21526e-10	-1.57133
63912712	chr10:63912712:G:A	6.56272e-36	1.49262	-1.6015	1.15859e-06	-0.176219	-1.4848
63912722	chr10:63912722:G:T	2.05383e-36	-6.21526e-10	-1.27057	1.06021e-06	-6.21526e-10	-1.74975
63912773	chr10:63912773:C:T	5.35865e-36	1.21682	-1.52839	1.7806e-06	-0.289218	-0.942052
63913031	chr10:63913031:T:C	2.66832e-37	-2.00401	-1.30741	1.90597e-07	-2.36609	-1.09973
63913076	chr10:63913076:T:C	2.64273e-37	-2.02519	-1.29587	1.9212e-07	-2.37265	-1.0852
63913410	chr10:63913410:C:T	2.60958e-37	-2.01043	-1.32325	1.87222e-07	-2.36795	-1.11574
63913447	chr10:63913447:T:G	1.4996e-36	-6.21526e-10	-1.58508	9.21937e-07	-6.21526e-10	-1.8895
63913661	chr10:63913661:G:A	2.61984e-37	-2.00765	-1.32211	1.87564e-07	-2.36703	-1.11482
63913785	chr10:63913785:G:A	2.69479e-37	-1.98279	-1.31876	1.89964e-07	-2.35865	-1.11049
63914059	chr10:63914059:G:A	1.12246e-36	-6.21526e-10	-1.87476	9.6158e-07	-6.21526e-10	-1.8474
63914063	chr10:63914063:T:A	1.34611e-37	-2.13623	-1.85942	8.68465e-08	-2.40178	-1.85006
63914264	chr10:63914264:ATGAGT:A	2.69303e-36	-6.21526e-10	-0.999616	1.48586e-06	-6.21526e-10	-1.41223
63914472	chr10:63914472:T:C	2.61313e-37	-2.01114	-1.32118	1.87583e-07	-2.36817	-1.11359
63914480	chr10:63914480:G:A	2.65187e-37	-2.0135	-1.3041	1.9124e-07	-2.36893	-1.09352
63914649	chr10:63914649:A:AT	2.59044e-37	-2.00256	-1.33848	1.84353e-07	-2.36526	-1.13387
63914691	chr10:63914691:A:G	2.58489e-37	-1.98948	-1.35371	1.8188e-07	-2.36092	-1.15171
63914715	chr10:63914715:A:G	2.53435e-37	-1.99938	-1.36355	1.79293e-07	-2.36402	-1.16293
63914992	chr10:63914992:C:T	6.79908e-36	-0.073495	-1.06993e-09	1.58283e-05	0.953578	-1.06993e-09
63915007	chr10:63915007:G:A	2.62773e-37	-2.00883	-1.31791	1.88416e-07	-2.36728	-1.11004
63915130	chr10:63915130:C:G	3.65014e-36	-6.21526e-10	-0.695516	4.19401e-06	-6.21526e-10	-0.374563
63915195	chr10:63915195:A:G	2.49482e-37	-2.01653	-1.36212	1.78117e-07	-2.37036	-1.16318
63915659	chr10:63915659:A:G	7.05242e-36	0.879834	-0.916745	7.52274e-06	0.845382	-0.635672
63915835	chr10:63915835:A:T	2.5027e-37	-2.25444	-1.12106	2.7884e-07	-1.61051	-1.47483
63916014	chr10:63916014:G:A	2.7375e-36	-6.21526e-10	-0.983235	2.70261e-06	-6.21526e-10	-0.814001
63916934	chr10:63916934:T:C	9.51757e-35	-6.21526e-10	2.56544	1.14313e-05	-6.21526e-10	0.628131
63917035	chr10:63917035:T:C	2.97557e-37	-2.23936	-0.963076	2.99683e-07	-1.64603	-1.36722
63917416	chr10:63917416:G:A	1.50164e-37	-2.0235	-1.86281	9.81711e-08	-2.37465	-1.75462
63917437	chr10:63917437:C:T	5.41622e-36	-6.21526e-10	-0.300884	2.47666e-06	-6.21526e-10	-0.90131
63917722	chr10:63917722:G:A	1.52464e-37	-2.12053	-1.75058	8.39181e-08	-2.39632	-1.88981
63917746	chr10:63917746:C:T	4.69476e-36	1.17526	-1.6191	1.48673e-06	-0.308954	-1.10268
63917874	chr10:63917874:C:T	2.15551e-37	-1.83731	-1.68753	1.44311e-07	-2.10661	-1.6374
63917915	chr10:63917915:GA:G	1.45673e-37	-2.04344	-1.87324	1.48305e-07	-2.20555	-1.51115
63917968	chr10:63917968:C:T	4.47097e-36	-6.21526e-10	-0.492678	4.30768e-06	-6.21526e-10	-0.34782
63918120	chr10:63918120:C:T	1.57726e-36	0.174572	-1.70917	2.43079e-07	-1.79838	-1.42421
63918167	chr10:63918167:G:A	2.9525e-37	-1.74481	-1.46541	1.38433e-07	-2.0295	-1.75609
63919091	chr10:63919091:G:T	3.20048e-37	-2.27406	-0.85551	2.63228e-07	-2.00008	-1.14288
63919565	chr10:63919565:A:G	8.38852e-36	-6.21526e-10	0.136582	3.62251e-06	-6.21526e-10	-0.521055
63919922	chr10:63919922:T:A	8.09745e-37	-1.43282	-0.768501	1.73892e-07	-2.06599	-1.49155
63920191	chr10:63920191:A:AG	9.25659e-37	-1.42686	-0.640675	1.92339e-07	-2.06066	-1.39605
63920227	chr10:63920227:G:A	1.95916e-37	-1.74425	-1.8761	7.71547e-07	-0.224293	-1.84329
63920724	chr10:63920724:A:G	9.15531e-37	-1.48823	-0.590306	1.87568e-07	-2.09891	-1.38293
63920883	chr10:63920883:T:TA	1.92055e-37	-2.14156	-1.4987	1.5857e-07	-1.88142	-1.76836
63921055	chr10:63921055:G:A	8.99735e-36	-6.21526e-10	0.206648	3.24058e-06	-6.21526e-10	-0.632467
63921198	chr10:63921198:G:A	1.19411e-36	-1.13976	-0.673114	1.45508e-06	-1.10214	-0.331019
63921220	chr10:63921220:C:T	8.69365e-37	-1.57362	-0.556649	1.83009e-07	-2.1505	-1.35594
63921382	chr10:63921382:A:G	1.0893e-37	-2.37515	-1.83218	1.37903e-07	-1.91727	-1.87216
63922884	chr10:63922884:G:A	1.92073e-36	0.175843	-1.51342	5.31353e-07	-1.02152	-1.41903
63922929	chr10:63922929:C:T	1.95435e-37	-1.85132	-1.77149	1.14332e-07	-2.31522	-1.66165
63923630	chr10:63923630:A:G	1.13695e-36	-6.21526e-10	-1.86193	1.01367e-06	-6.21526e-10	-1.79464
63923846	chr10:63923846:C:G	1.14865e-36	-6.21526e-10	-1.8517	9.90249e-07	-6.21526e-10	-1.81802
63924294	chr10:63924294:G:A	1.15648e-36	-6.21526e-10	-1.8449	1.07123e-06	-6.21526e-10	-1.73941
63924712	chr10:63924712:C:T	1.71416e-36	-0.70484	-0.746522	1.31607e-06	-0.946849	-0.586722
63924935	chr10:63924935:GA:G	2.33282e-37	-2.03824	-1.40755	1.95347e-07	-1.7282	-1.713
63925627	chr10:63925627:A:G	2.21435e-36	-6.21526e-10	-1.19532	2.44413e-06	-6.21526e-10	-0.914531
63925923	chr10:63925923:G:A	1.90164e-36	-0.71233	-0.635236	1.47141e-06	-0.955075	-0.466926
63925976	chr10:63925976:G:A	1.13033e-36	-6.21526e-10	-1.86777	1.06139e-06	-6.21526e-10	-1.74864
63926583	chr10:63926583:G:A	1.60631e-37	-1.99843	-1.82049	1.07126e-07	-2.31637	-1.7256
63926597	chr10:63926597:G:A	1.54807e-37	-2.03882	-1.81704	1.06745e-07	-2.33526	-1.71028
63926938	chr10:63926938:C:T	1.11971e-37	-2.37864	-1.80115	8.77587e-08	-2.36829	-1.8731
63927175	chr10:63927175:A:T	1.6694e-37	-1.97578	-1.80463	1.1198e-07	-2.30591	-1.69174
63927234	chr10:63927234:A:G	1.10669e-36	-6.21526e-10	-1.88891	9.24269e-07	-6.21526e-10	-1.88697
63927382	chr10:63927382:G:A	1.56748e-36	-6.21526e-10	-1.54082	9.23434e-07	-6.21526e-10	-1.88788
63927439	chr10:63927439:C:T	6.10965e-36	-6.21526e-10	-0.180412	2.76417e-06	-6.21526e-10	-0.791481
63927608	chr10:63927608:C:T	2.37471e-37	-1.97139	-1.4566	2.07782e-07	-1.6424	-1.73709
63927609	chr10:63927609:G:A	1.69392e-37	-1.94819	-1.81764	1.10338e-07	-2.29283	-1.7196
63927894	chr10:63927894:T:A	2.27207e-37	-1.85449	-1.61769	1.62603e-07	-2.24219	-1.38248
63928132	chr10:63928132:G:A	1.14817e-36	-6.21526e-10	-1.85211	9.28015e-07	-6.21526e-10	-1.88293
63928286	chr10:63928286:T:C	1.33719e-36	-6.21526e-10	-1.69971	1.25524e-06	-6.21526e-10	-1.58089
63928542	chr10:63928542:C:T	2.16709e-36	-6.21526e-10	-1.21689	2.27183e-06	-6.21526e-10	-0.987635
63928693	chr10:63928693:T:C	1.68083e-37	-1.96779	-1.80579	1.11098e-07	-2.30272	-1.70284
63928816	chr10:63928816:A:G	1.66861e-37	-2.00114	-1.77974	1.1491e-07	-2.31853	-1.6533
63929155	chr10:63929155:T:G	2.10537e-36	0.232973	-1.47877	5.85611e-07	-0.962855	-1.38046
63929765	chr10:63929765:C:T	1.95992e-36	-6.21526e-10	-1.31738	1.53363e-06	-6.21526e-10	-1.38058
63929853	chr10:63929853:G:T	1.57667e-36	-1.53497	-1.06993e-09	1.36025e-06	-1.50055	-1.06993e-09
63929965	chr10:63929965:C:T	1.65232e-37	-1.96315	-1.82754	1.07534e-07	-2.30009	-1.73808
63930293	chr10:63930293:G:A	1.32066e-36	-6.21526e-10	-1.71215	1.23447e-06	-6.21526e-10	-1.59758
63931049	chr10:63931049:T:C	1.39001e-36	-6.21526e-10	-1.66097	1.24115e-06	-6.21526e-10	-1.59219
63931088	chr10:63931088:G:A	8.57323e-37	-2.31692	0.172695	1.06638e-06	-1.37804	-0.365914
63931149	chr10:63931149:T:C	3.74987e-35	-6.21526e-10	1.63402	6.21884e-06	-6.21526e-10	0.0193622
63931225	chr10:63931225:C:G	1.47018e-37	-2.0443	-1.86318	9.59251e-08	-2.33947	-1.81293
63931268	chr10:63931268:C:A	8.62286e-37	-2.32736	0.188905	1.04379e-06	-1.41338	-0.351975
63931518	chr10:63931518:C:T	1.32063e-36	-1.71218	-1.06993e-09	6.76798e-07	-2.1986	-1.06993e-09
63931760	chr10:63931760:A:C	1.28634e-36	-6.21526e-10	-1.73848	1.18607e-06	-6.21526e-10	-1.63757
63931922	chr10:63931922:A:G	2.99857e-36	-6.21526e-10	-0.892147	3.39264e-06	-6.21526e-10	-0.586613
63932057	chr10:63932057:A:G	1.36323e-36	-6.21526e-10	-1.68043	1.21559e-06	-6.21526e-10	-1.61299
63932168	chr10:63932168:G:A	2.57104e-37	-2.18232	-1.16624	1.35423e-07	-2.2446	-1.56297
63932286	chr10:63932286:C:T	1.33179e-36	-6.21526e-10	-1.70376	1.18045e-06	-6.21526e-10	-1.64232
63932962	chr10:63932962:A:T	3.13175e-36	-6.21526e-10	-0.848691	3.55802e-06	-6.21526e-10	-0.539016
63933919	chr10:63933919:T:A	1.22504e-37	-2.28242	-1.80747	2.9642e-07	-1.13445	-1.88974
63934447	chr10:63934447:A:G	3.03831e-37	-2.04356	-1.13801	1.26285e-07	-2.33435	-1.54309
63934843	chr10:63934843:G:GTT	2.47889e-37	-2.16418	-1.22087	1.27015e-07	-2.261	-1.61067
63935683	chr10:63935683:C:T	2.46603e-37	-2.17834	-1.21192	1.29332e-07	-2.24924	-1.60435
63936237	chr10:63936237:A:G	1.10887e-36	-6.21526e-10	-1.88694	1.03278e-06	-6.21526e-10	-1.77597
63936323	chr10:63936323:G:A	1.84343e-36	0.0383026	-1.41696	6.3755e-07	-1.07505	-1.1833
63936505	chr10:63936505:C:T	1.12021e-36	-6.21526e-10	-1.87677	1.03395e-06	-6.21526e-10	-1.77483
63936862	chr10:63936862:A:G	2.73117e-37	-2.14954	-1.1386	1.34226e-07	-2.27118	-1.54526
63937515	chr10:63937515:T:C	1.39146e-36	-6.21526e-10	-1.65993	1.24263e-06	-6.21526e-10	-1.59099
63938108	chr10:63938108:A:G	7.00455e-37	-2.34631	-1.06993e-09	5.62012e-07	-2.38445	-1.06993e-09
63938296	chr10:63938296:T:A	1.38957e-36	-6.21526e-10	-1.66129	9.94939e-07	-6.21526e-10	-1.81329
63938386	chr10:63938386:A:G	3.88795e-35	-6.21526e-10	1.67019	6.41284e-06	-6.21526e-10	0.050081
63938737	chr10:63938737:T:C	1.11048e-36	-6.21526e-10	-1.88549	1.00181e-06	-6.21526e-10	-1.80641
63938847	chr10:63938847:CT:C	2.79928e-37	-2.08071	-1.18279	1.27693e-07	-2.31581	-1.55054
63938979	chr10:63938979:C:CA	1.17997e-35	2.24253	-1.76474	4.69246e-07	-0.676699	-1.88815
63939028	chr10:63939028:C:T	1.17756e-36	-6.21526e-10	-1.82684	1.10677e-06	-6.21526e-10	-1.70677
63939180	chr10:63939180:C:T	2.3112e-36	-6.21526e-10	-1.15251	1.3205e-06	-6.21526e-10	-1.53021
63939416	chr10:63939416:G:A	2.37206e-37	-2.19173	-1.23737	1.31495e-07	-2.2403	-1.59671
63939476	chr10:63939476:C:T	1.17945e-36	-6.21526e-10	-1.82524	1.02374e-06	-6.21526e-10	-1.78476
63939510	chr10:63939510:A:G	2.26047e-36	0.333784	-1.50849	6.06254e-07	-0.894442	-1.41423
63939551	chr10:63939551:G:C	1.15118e-36	-6.21526e-10	-1.8495	9.68607e-07	-6.21526e-10	-1.84012
63939579	chr10:63939579:T:C	3.30164e-36	-0.795862	-1.06993e-09	1.10108e-06	-1.71193	-1.06993e-09
63940407	chr10:63940407:A:T	1.20385e-36	-2.32565	0.520886	2.01928e-06	-1.36457	0.259084
63940656	chr10:63940656:A:G	1.16565e-36	-6.21526e-10	-1.837	9.82403e-07	-6.21526e-10	-1.82597
63940795	chr10:63940795:T:G	1.64728e-36	-0.632466	-0.858692	1.28688e-06	-0.901999	-0.654
63940827	chr10:63940827:T:C	1.12866e-36	-6.21526e-10	-1.86925	1.05362e-06	-6.21526e-10	-1.75599
63940950	chr10:63940950:A:G	1.10837e-36	-6.21526e-10	-1.8874	9.28128e-07	-6.21526e-10	-1.88281
63941005	chr10:63941005:C:G	1.108e-36	-6.21526e-10	-1.88773	9.2829e-07	-6.21526e-10	-1.88263
63941062	chr10:63941062:A:G	2.34821e-36	0.310256	-1.44688	6.39486e-07	-0.907967	-1.34734
63941118	chr10:63941118:A:G	1.42081e-37	-2.19076	-1.75088	9.01382e-08	-2.35473	-1.8599
63941191	chr10:63941191:C:T	3.88554e-35	-6.21526e-10	1.66956	6.40988e-06	-6.21526e-10	0.0496202
63941959	chr10:63941959:G:A	5.59875e-36	-6.21526e-10	-0.267739	7.65737e-06	-6.21526e-10	0.227448
63942200	chr10:63942200:A:G	3.73896e-37	-2.12324	-0.850817	3.48754e-07	-1.72958	-1.13203
63942240	chr10:63942240:T:C	1.34608e-37	-2.39193	-1.60374	1.0682e-07	-2.35008	-1.69475
63942545	chr10:63942545:C:T	1.43538e-37	-2.38258	-1.54886	1.11365e-07	-2.3641	-1.63906
63942873	chr10:63942873:A:G	1.56522e-37	-2.02125	-1.8236	1.03911e-07	-2.33021	-1.74223
63942999	chr10:63942999:T:C	1.16819e-37	-2.38898	-1.74843	9.28429e-08	-2.35418	-1.83088
63943075	chr10:63943075:A:G	1.43891e-37	-2.38257	-1.54641	1.11645e-07	-2.36415	-1.63651
63943151	chr10:63943151:C:T	3.72492e-36	-6.21526e-10	-0.675237	1.88436e-06	-6.21526e-10	-1.17463
63943531	chr10:63943531:C:G	1.52042e-37	-2.12542	-1.74847	8.86373e-08	-2.3718	-1.85963
63943557	chr10:63943557:C:T	1.74222e-36	-6.21526e-10	-1.43512	1.79835e-06	-6.21526e-10	-1.22135
63943704	chr10:63943704:G:T	1.42801e-37	-2.38113	-1.55545	1.10457e-07	-2.36677	-1.64458
63943868	chr10:63943868:C:A	1.13662e-36	-2.32618	0.463956	1.35437e-06	-1.41249	-0.0923889
63943974	chr10:63943974:C:T	1.53483e-37	-2.05627	-1.80818	1.05286e-07	-2.34044	-1.71885
63944250	chr10:63944250:G:T	1.78845e-37	-2.36562	-1.3459	1.32226e-07	-2.3838	-1.44766
63944295	chr10:63944295:T:C	7.77245e-37	-2.24228	-1.06993e-09	5.52931e-07	-2.40074	-1.06993e-09
63944357	chr10:63944357:A:G	1.98309e-36	-0.465724	-0.839901	1.55735e-06	-0.721161	-0.644074
63944421	chr10:63944421:G:T	1.74705e-37	-2.36964	-1.3653	1.32319e-07	-2.38051	-1.45025
63944495	chr10:63944495:A:C	1.57375e-37	-2.38417	-1.45524	1.22255e-07	-2.36539	-1.54448
63944883	chr10:63944883:C:T	7.14975e-37	-0.437989	-1.8878	1.4393e-07	-1.89306	-1.85359
63944922	chr10:63944922:A:G	1.58475e-36	-0.626939	-0.902917	1.28413e-06	-0.854688	-0.703454
63945131	chr10:63945131:T:A	3.88537e-35	-6.21526e-10	1.66952	6.24634e-06	-6.21526e-10	0.0237757
63945188	chr10:63945188:G:A	2.69459e-37	-2.10636	-1.19526	2.08094e-07	-2.23428	-1.14371
63945226	chr10:63945226:T:C	2.73461e-37	-2.08158	-1.2053	2.10126e-07	-2.21526	-1.15301
63945386	chr10:63945386:G:A	1.17752e-36	-6.21526e-10	-1.82687	1.18589e-06	-6.21526e-10	-1.63773
63945463	chr10:63945463:C:T	3.23055e-37	-2.34168	-0.77853	1.43038e-07	-2.39898	-1.35389
63945590	chr10:63945590:C:T	4.36335e-37	-2.34232	-0.477307	1.82207e-07	-2.39961	-1.11122
63945606	chr10:63945606:C:T	1.34829e-37	-2.13664	-1.85739	9.33402e-08	-2.37555	-1.80418
63946051	chr10:63946051:G:A	1.73152e-37	-2.39271	-1.35116	1.35907e-07	-2.35172	-1.45229
63946052	chr10:63946052:T:G	1.87976e-37	-2.37576	-1.28596	1.4095e-07	-2.37498	-1.39259
63946333	chr10:63946333:C:G	1.5982e-37	-2.38463	-1.43936	1.22726e-07	-2.36231	-1.54372
63946585	chr10:63946585:A:C	1.75558e-37	-2.36329	-1.36677	1.29547e-07	-2.38551	-1.46642
63947149	chr10:63947149:T:C	1.3884e-37	-2.12206	-1.84266	9.89149e-08	-2.34896	-1.77276
63947182	chr10:63947182:C:T	1.64726e-36	-0.615512	-0.87566	1.33652e-06	-0.844072	-0.674082
63947200	chr10:63947200:G:A	1.12324e-37	-2.37211	-1.80454	8.76564e-08	-2.37582	-1.86673
63947257	chr10:63947257:A:G	1.76678e-37	-2.36402	-1.35969	1.30463e-07	-2.38494	-1.45995
63947411	chr10:63947411:C:T	1.67961e-37	-2.3789	-1.3954	1.26321e-07	-2.37198	-1.50517
63947460	chr10:63947460:C:G	1.66088e-37	-2.38441	-1.40111	1.26522e-07	-2.3655	-1.51006
63947857	chr10:63947857:T:C	7.90302e-36	-6.21526e-10	0.0769634	2.97249e-06	-6.21526e-10	-0.718819
63947897	chr10:63947897:C:T	9.3567e-36	-6.21526e-10	0.245811	1.74682e-06	-6.21526e-10	-1.25043
63947942	chr10:63947942:A:G	1.83125e-37	-2.36953	-1.31834	1.35475e-07	-2.38056	-1.42663
63948000	chr10:63948000:G:A	1.88366e-36	-1.35707	-1.06993e-09	1.18691e-06	-1.63687	-1.06993e-09
63948013	chr10:63948013:CAGTT:C	3.12078e-37	-2.35546	-0.799325	1.41252e-07	-2.39262	-1.37281
63948240	chr10:63948240:G:T	1.17752e-37	-2.35693	-1.77253	8.81042e-08	-2.3878	-1.84966
63948241	chr10:63948241:G:T	1.1665e-37	-2.35623	-1.78263	8.7542e-08	-2.3882	-1.85565
63948389	chr10:63948389:C:T	1.10873e-36	-6.21526e-10	-1.88706	9.28631e-07	-6.21526e-10	-1.88226
63948438	chr10:63948438:A:T	1.66235e-37	-2.37056	-1.41407	1.23353e-07	-2.3792	-1.52173
63948604	chr10:63948604:C:A	1.76708e-37	-2.37158	-1.35196	1.32092e-07	-2.37887	-1.45361
63948840	chr10:63948840:G:A	1.7414e-37	-2.38234	-1.35584	1.33124e-07	-2.36759	-1.4571
63949475	chr10:63949475:T:A	1.15414e-37	-2.35121	-1.7983	8.66088e-08	-2.39113	-1.86344
63949638	chr10:63949638:C:G	1.57444e-36	-0.0768092	-1.45957	5.74567e-07	-1.14935	-1.21301
63949806	chr10:63949806:C:T	6.38557e-36	-6.21526e-10	-0.136242	1.43435e-06	-6.21526e-10	-1.44751
63950154	chr10:63950154:C:T	1.81616e-37	-2.37023	-1.32591	1.35088e-07	-2.38007	-1.42998
63950184	chr10:63950184:A:T	1.30735e-37	-2.16661	-1.85826	9.25403e-08	-2.38482	-1.80351
63950233	chr10:63950233:G:A	5.44589e-36	-6.21526e-10	-0.295421	2.21971e-06	-6.21526e-10	-1.01084
63950587	chr10:63950587:G:A	1.65813e-37	-2.39246	-1.39472	1.2886e-07	-2.35291	-1.50434
63950589	chr10:63950589:T:C	1.10803e-36	-6.21526e-10	-1.8877	9.27675e-07	-6.21526e-10	-1.88329
63950611	chr10:63950611:G:A	1.7574e-37	-2.38042	-1.34862	1.33612e-07	-2.3703	-1.45074
63950720	chr10:63950720:C:T	2.08509e-36	-6.21526e-10	-1.25547	2.15689e-06	-6.21526e-10	-1.03955
63950722	chr10:63950722:A:T	1.75483e-36	-6.21526e-10	-1.42791	1.66902e-06	-6.21526e-10	-1.29598
63950730	chr10:63950730:C:T	1.41005e-36	0.241498	-1.88816	6.92701e-05	4.29238	-1.86258
63950790	chr10:63950790:C:T	1.12036e-36	-6.21526e-10	-1.87663	1.03507e-06	-6.21526e-10	-1.77375
63950904	chr10:63950904:C:T	1.10661e-36	-6.21526e-10	-1.88898	9.82574e-07	-6.21526e-10	-1.8258
63951191	chr10:63951191:T:G	4.63188e-37	-2.14353	-0.61637	3.83445e-07	-1.74535	-1.02143
63951246	chr10:63951246:C:T	1.13404e-36	-6.21526e-10	-1.8645	1.0305e-06	-6.21526e-10	-1.77817
63951464	chr10:63951464:G:A	1.67394e-37	-2.38261	-1.39508	1.26966e-07	-2.36755	-1.5045
63951571	chr10:63951571:A:T	1.65642e-37	-2.38944	-1.39877	1.27754e-07	-2.35808	-1.50779
63951772	chr10:63951772:C:T	1.47452e-36	-6.21526e-10	-1.60195	1.30634e-06	-6.21526e-10	-1.54099
63951773	chr10:63951773:G:A	1.68175e-37	-2.39635	-1.37669	1.34862e-07	-2.34308	-1.46865
63951878	chr10:63951878:C:T	1.20736e-36	-6.21526e-10	-1.80184	1.44827e-06	-6.21526e-10	-1.43785
63952086	chr10:63952086:G:A	1.2772e-36	-6.21526e-10	-1.74561	1.07249e-06	-6.21526e-10	-1.73824
63952285	chr10:63952285:T:G	1.34106e-37	-2.25815	-1.74126	9.58575e-08	-2.29678	-1.85633
63952371	chr10:63952371:G:A	1.63874e-37	-2.36195	-1.43699	1.22014e-07	-2.38617	-1.52567
63952635	chr10:63952635:G:T	4.97264e-37	-2.12882	-0.560095	4.11082e-07	-1.72137	-0.975809
63952696	chr10:63952696:C:T	1.14831e-35	0.450594	-1.06993e-09	1.14377e-06	-1.67389	-1.06993e-09
63952697	chr10:63952697:G:A	1.96445e-37	-2.36822	-1.24944	1.52105e-07	-2.3621	-1.32931
63952853	chr10:63952853:A:G	1.16444e-36	-2.2984	0.460362	2.11181e-06	-1.2695	0.208822
63952941	chr10:63952941:G:A	1.77377e-37	-2.36133	-1.35843	1.30254e-07	-2.38704	-1.45945
63953055	chr10:63953055:G:A	1.75936e-37	-2.37348	-1.35444	1.32061e-07	-2.37719	-1.45552
63953154	chr10:63953154:T:C	2.02504e-36	-6.21526e-10	-1.28469	2.08722e-06	-6.21526e-10	-1.07239
63953431	chr10:63953431:G:A	1.12826e-36	-2.29682	0.427217	2.05265e-06	-1.2666	0.177507
63953574	chr10:63953574:G:A	1.32172e-37	-2.15673	-1.8572	9.30313e-08	-2.3816	-1.80144
63953685	chr10:63953685:G:T	1.98197e-36	-0.436872	-0.86932	1.59531e-06	-0.674661	-0.666492
63953902	chr10:63953902:C:G	1.30086e-37	-2.17773	-1.85211	9.3144e-08	-2.38817	-1.79366
63954023	chr10:63954023:T:G	1.13901e-36	-6.21526e-10	-1.86012	1.04068e-06	-6.21526e-10	-1.76835
63954082	chr10:63954082:A:G	5.19432e-37	-2.12228	-0.523018	4.28069e-07	-1.71226	-0.944433
63954188	chr10:63954188:G:A	4.10656e-35	-6.21526e-10	1.72489	6.47731e-06	-6.21526e-10	0.0600845
63954308	chr10:63954308:A:T	1.80061e-37	-2.36763	-1.33711	1.33422e-07	-2.38232	-1.44014
63954363	chr10:63954363:C:T	1.10842e-36	-6.21526e-10	-1.88734	9.282e-07	-6.21526e-10	-1.88273
63954450	chr10:63954450:A:G	1.24029e-36	-2.31606	0.541126	2.14393e-06	-1.32791	0.282328
63954674	chr10:63954674:A:G	1.11587e-36	-6.21526e-10	-1.88065	1.10068e-06	-6.21526e-10	-1.71229
63954842	chr10:63954842:G:T	2.84406e-36	-6.21526e-10	-0.945049	2.64333e-06	-6.21526e-10	-0.836181
63955190	chr10:63955190:A:G	1.35249e-37	-2.26494	-1.72598	9.72109e-08	-2.28997	-1.84912
63955782	chr10:63955782:A:G	6.96931e-37	-2.35135	-1.06993e-09	7.45268e-07	-2.10223	-1.06993e-09
63956793	chr10:63956793:T:C	1.21552e-36	-6.21526e-10	-1.79511	1.10767e-06	-6.21526e-10	-1.70597
63957674	chr10:63957674:C:T	1.82706e-37	-2.37576	-1.31439	1.37165e-07	-2.37505	-1.41974
63958603	chr10:63958603:T:A	1.32287e-37	-2.1513	-1.86176	9.26713e-08	-2.37996	-1.80696
63958905	chr10:63958905:A:C	1.15417e-36	-6.21526e-10	-1.8469	1.04114e-06	-6.21526e-10	-1.7679
63958919	chr10:63958919:A:G	1.15778e-36	-2.33062	0.486844	1.36044e-06	-1.42702	-0.0733922
63959052	chr10:63959052:C:T	1.75427e-37	-2.37238	-1.35844	1.3136e-07	-2.37825	-1.45979
63959137	chr10:63959137:G:A	1.10985e-36	-6.21526e-10	-1.88605	1.00286e-06	-6.21526e-10	-1.80537
63959208	chr10:63959208:G:A	1.40591e-36	-0.191299	-1.4583	5.39789e-07	-1.2214	-1.20339
63959240	chr10:63959240:G:C	1.70208e-37	-2.29954	-1.46148	1.3171e-07	-2.10154	-1.73383
63959620	chr10:63959620:C:T	2.13818e-37	-2.28411	-1.2488	1.74533e-07	-2.36184	-1.19202
63959646	chr10:63959646:A:G	4.85791e-37	-2.22728	-0.484984	6.94447e-07	-2.36067	0.187806
63959758	chr10:63959758:C:T	1.1086e-36	-6.21526e-10	-1.88718	9.28445e-07	-6.21526e-10	-1.88246
63959838	chr10:63959838:T:C	2.17677e-37	-2.39511	-1.11992	1.63525e-07	-2.34705	-1.27196
63959866	chr10:63959866:T:C	2.4903e-36	0.0677063	-1.14559	8.57782e-07	-1.05414	-0.907481
63959885	chr10:63959885:G:T	2.00513e-36	-0.422437	-0.872137	1.61475e-06	-0.659682	-0.669357
63959987	chr10:63959987:A:G	2.07445e-36	-6.21526e-10	-1.26059	2.14416e-06	-6.21526e-10	-1.04547
63960032	chr10:63960032:C:G	1.19604e-36	-6.21526e-10	-1.81126	1.12485e-06	-6.21526e-10	-1.69057
63960148	chr10:63960148:A:G	5.63993e-37	-2.13841	-0.424584	4.51947e-07	-1.73775	-0.864661
63960215	chr10:63960215:A:T	2.04343e-36	-0.437964	-0.837687	1.64936e-06	-0.676179	-0.631656
63960683	chr10:63960683:G:A	2.54547e-36	-6.21526e-10	-1.05597	2.82695e-06	-6.21526e-10	-0.769023
63960684	chr10:63960684:C:T	1.19596e-36	-6.21526e-10	-1.81133	1.01638e-06	-6.21526e-10	-1.79198
63960753	chr10:63960753:T:C	2.56874e-36	-6.21526e-10	-1.04687	1.43595e-06	-6.21526e-10	-1.44639
63960922	chr10:63960922:T:C	2.51467e-37	-2.39584	-0.974886	2.81135e-07	-1.62467	-1.45247
63960964	chr10:63960964:G:A	1.11735e-36	-6.21526e-10	-1.87932	1.02679e-06	-6.21526e-10	-1.78178
63961086	chr10:63961086:C:T	5.80439e-37	-2.19466	-0.339597	4.43483e-07	-1.82597	-0.795346
63961753	chr10:63961753:G:A	7.64285e-37	-2.2591	-1.06993e-09	6.48616e-07	-2.24113	-1.06993e-09
63962196	chr10:63962196:C:A	1.13687e-36	-6.21526e-10	-1.862	9.39444e-07	-6.21526e-10	-1.87069
63962338	chr10:63962338:G:A	1.74669e-37	-2.38657	-1.34858	1.34478e-07	-2.36204	-1.45254
63963070	chr10:63963070:A:G	1.81523e-37	-2.37499	-1.32166	1.35974e-07	-2.37569	-1.42782
63963080	chr10:63963080:G:T	1.8606e-37	-2.37249	-1.29948	1.38274e-07	-2.37815	-1.40859
63963354	chr10:63963354:A:G	1.1507e-36	-6.21526e-10	-1.84991	1.05957e-06	-6.21526e-10	-1.75036
63963385	chr10:63963385:T:A	1.3009e-36	-2.30886	0.581635	2.3811e-06	-1.30501	0.364349
63963446	chr10:63963446:A:G	6.47986e-36	-0.121583	-1.06993e-09	6.95264e-07	-2.17168	-1.06993e-09
63963706	chr10:63963706:G:A	1.84617e-37	-2.3819	-1.29786	1.39847e-07	-2.36832	-1.4071
63963935	chr10:63963935:T:C	1.15402e-36	-6.21526e-10	-1.84703	9.76097e-07	-6.21526e-10	-1.83241
63963999	chr10:63963999:T:C	1.2371e-36	-6.21526e-10	-1.77751	1.3156e-06	-6.21526e-10	-1.53393
63964052	chr10:63964052:C:CTCTT	1.69627e-37	-2.39357	-1.37087	1.31796e-07	-2.35027	-1.48445
63964295	chr10:63964295:G:T	2.93685e-37	-2.36752	-0.848014	1.38581e-07	-2.38479	-1.39973
63964353	chr10:63964353:T:C	1.83571e-37	-2.38342	-1.30202	1.39965e-07	-2.36621	-1.40837
63964515	chr10:63964515:A:G	1.26107e-37	-2.20077	-1.86014	9.15996e-08	-2.39457	-1.80398
63964997	chr10:63964997:TTATC:T	1.04355e-37	-2.40939	-1.84085	3.08208e-07	-1.12931	-1.85589
63965354	chr10:63965354:G:A	1.8653e-37	-2.37863	-1.29081	1.40648e-07	-2.37114	-1.39858
63965547	chr10:63965547:A:G	1.1814e-36	-6.21526e-10	-1.82359	1.00295e-06	-6.21526e-10	-1.80527
63965574	chr10:63965574:C:T	1.81876e-37	-2.38005	-1.31466	1.37873e-07	-2.36949	-1.42016
63966697	chr10:63966697:T:C	2.02699e-37	-2.27335	-1.31296	1.50861e-07	-2.05132	-1.6483
63966775	chr10:63966775:A:G	2.74011e-37	-2.1275	-1.15737	2.15262e-07	-2.24543	-1.09869
63967160	chr10:63967160:A:G	2.11885e-37	-2.26593	-1.27606	1.5662e-07	-2.04056	-1.62159
63967269	chr10:63967269:G:T	1.44388e-36	-2.31777	0.694821	2.57577e-06	-1.33501	0.472938
63967350	chr10:63967350:A:G	1.43041e-36	-2.33204	0.699725	2.46285e-06	-1.38453	0.477627
63967519	chr10:63967519:G:A	1.14642e-36	-6.21526e-10	-1.85364	9.67457e-07	-6.21526e-10	-1.8413
63967798	chr10:63967798:A:G	7.22741e-36	-0.0124021	-1.06993e-09	4.06281e-05	1.89624	-1.06993e-09
63968320	chr10:63968320:A:G	1.60408e-37	-2.3816	-1.43871	1.25128e-07	-2.36831	-1.51833
63968593	chr10:63968593:T:C	1.55744e-37	-2.39321	-1.45662	1.23838e-07	-2.35133	-1.54568
63968760	chr10:63968760:G:A	1.79091e-37	-2.2181	-1.49205	1.20711e-07	-2.32526	-1.59732
63969140	chr10:63969140:A:T	1.18142e-36	-6.21526e-10	-1.82357	1.00292e-06	-6.21526e-10	-1.8053
63969575	chr10:63969575:G:A	1.96948e-36	0.154779	-1.46729	5.77047e-07	-0.9858	-1.37225
63969613	chr10:63969613:A:C	1.1435e-36	-6.21526e-10	-1.85618	1.04677e-06	-6.21526e-10	-1.76252
63969629	chr10:63969629:CAT:C	6.57814e-37	-2.40912	-1.06993e-09	5.99348e-07	-2.32013	-1.06993e-09
63970187	chr10:63970187:C:T	1.06748e-37	-2.4081	-1.81947	1.01043e-07	-2.31683	-1.7836
63970248	chr10:63970248:G:A	2.0005e-36	-1.29689	-1.06993e-09	8.15626e-06	0.290566	-1.06993e-09
63970313	chr10:63970313:A:G	2.61194e-37	-2.33302	-0.999752	2.29423e-07	-1.89583	-1.38458
63970397	chr10:63970397:A:G	1.0746e-36	-2.38544	0.4671	8.46291e-07	-1.92774	-0.0473727
63970458	chr10:63970458:G:T	2.81561e-37	-1.89743	-1.36026	2.70707e-07	-1.96573	-1.14921
63970516	chr10:63970516:G:A	1.84795e-37	-1.95172	-1.72707	1.31873e-07	-2.2003	-1.63384
63970892	chr10:63970892:T:C	3.56404e-36	-6.21526e-10	-0.719387	2.2747e-06	-6.21526e-10	-0.986372
63970894	chr10:63970894:A:G	1.88726e-37	-2.04534	-1.6124	9.22622e-08	-2.33563	-1.85571
63971287	chr10:63971287:G:A	1.96158e-37	-2.32127	-1.29785	1.37693e-07	-2.13042	-1.66053
63971464	chr10:63971464:C:A	5.23085e-37	-1.88174	-0.756556	4.58738e-07	-1.23676	-1.35074
63971931	chr10:63971931:A:G	1.12186e-36	-6.21526e-10	-1.8753	9.2192e-07	-6.21526e-10	-1.88952
63971993	chr10:63971993:A:T	8.38628e-35	-6.21526e-10	2.4389	2.46974e-05	-6.21526e-10	1.39848
63972010	chr10:63972010:T:A	1.10654e-36	-6.21526e-10	-1.88905	9.82119e-07	-6.21526e-10	-1.82626
63972631	chr10:63972631:A:G	1.46206e-37	-2.23787	-1.67515	1.16521e-07	-2.40769	-1.55021
63972695	chr10:63972695:T:C	5.96727e-37	-1.98025	-0.526332	2.14466e-07	-2.39228	-0.95555
63972738	chr10:63972738:T:G	1.16238e-37	-2.27281	-1.86959	2.95831e-07	-1.14846	-1.87772
63972834	chr10:63972834:C:T	1.80739e-36	-6.21526e-10	-1.3984	1.98766e-06	-6.21526e-10	-1.12126
63972978	chr10:63972978:C:T	2.72974e-36	-0.986075	-1.06993e-09	1.36213e-06	-1.49917	-1.06993e-09
63973100	chr10:63973100:T:G	1.8826e-37	-2.31874	-1.34147	1.34018e-07	-2.12542	-1.69258
63973282	chr10:63973282:G:A	1.51643e-37	-2.22095	-1.65556	1.19475e-07	-2.40558	-1.52729
63973628	chr10:63973628:C:T	9.80169e-37	-2.01031	-1.06993e-09	4.42439e-06	-0.321087	-1.06993e-09
63973658	chr10:63973658:T:C	1.48293e-37	-2.24218	-1.65666	1.19013e-07	-2.40806	-1.52869
63973673	chr10:63973673:A:G	2.15254e-36	-6.21526e-10	-1.22363	2.44091e-06	-6.21526e-10	-0.915848
63973795	chr10:63973795:G:C	1.50009e-37	-2.26929	-1.61805	1.24645e-07	-2.40939	-1.48111
63974160	chr10:63974160:C:T	1.17404e-37	-2.27368	-1.85874	2.99758e-07	-1.14406	-1.86894
63974419	chr10:63974419:C:A	1.3238e-36	-6.21526e-10	-1.70977	1.1322e-06	-6.21526e-10	-1.68406
63974485	chr10:63974485:A:G	4.76892e-37	-2.1155	-0.61525	5.56157e-07	-1.45035	-0.944577
63975268	chr10:63975268:T:A	1.92239e-37	-2.14064	-1.49866	1.00813e-07	-2.25063	-1.85207
63975561	chr10:63975561:C:A	1.95735e-36	-1.31869	-1.06993e-09	8.53423e-06	0.335865	-1.06993e-09
63976137	chr10:63976137:C:T	2.1725e-37	-2.15604	-1.36095	1.59551e-07	-2.24712	-1.39649
63976293	chr10:63976293:G:T	2.8357e-37	-2.0944	-1.15618	1.76359e-07	-2.36548	-1.17797
63976336	chr10:63976336:G:A	1.93073e-37	-1.84083	-1.79414	3.61651e-07	-1.09031	-1.73498
63976491	chr10:63976491:G:A	2.51306e-35	-6.21526e-10	1.2338	1.87915e-05	-6.21526e-10	1.12518
63976704	chr10:63976704:C:T	1.4519e-37	-2.3107	-1.60929	8.53561e-08	-2.40831	-1.86084
63976814	chr10:63976814:C:G	5.49858e-37	-1.10026	-1.48812	1.24222e-06	-0.887298	-0.704024
63976845	chr10:63976845:A:G	7.0469e-37	-2.34028	-1.06993e-09	5.55059e-07	-2.3969	-1.06993e-09
63976853	chr10:63976853:A:G	3.64593e-36	-6.21526e-10	-0.696671	2.31614e-06	-6.21526e-10	-0.968317
63976980	chr10:63976980:C:T	1.31252e-37	-2.15458	-1.86634	2.59451e-07	-1.32333	-1.83408
63977097	chr10:63977097:A:G	3.81251e-37	-1.49699	-1.45759	1.63755e-07	-2.098	-1.51961
63977132	chr10:63977132:C:T	1.76664e-36	-0.579779	-0.841425	3.6628e-06	0.587938	-1.09793
63977268	chr10:63977268:C:T	1.45077e-37	-2.11046	-1.81031	8.75191e-08	-2.36705	-1.87707
63977312	chr10:63977312:T:C	1.55503e-36	-6.21526e-10	-1.54879	1.30438e-06	-6.21526e-10	-1.54249
63977330	chr10:63977330:T:C	1.08032e-36	-0.961014	-0.95201	1.86246e-07	-1.67165	-1.81726
63977772	chr10:63977772:C:T	2.64797e-37	-1.49422	-1.82486	1.74555e-07	-1.66684	-1.8869
63978319	chr10:63978319:T:C	5.60619e-37	-2.13585	-0.433144	2.14053e-07	-2.20808	-1.14167
63978423	chr10:63978423:T:C	5.86816e-37	-2.11808	-0.405244	2.21996e-07	-2.19292	-1.12039
63978527	chr10:63978527:G:A	1.65709e-37	-1.90835	-1.87946	1.04691e-07	-2.21823	-1.84673
63978558	chr10:63978558:T:C	1.41935e-36	-6.21526e-10	-1.64008	1.68484e-06	-6.21526e-10	-1.28655
63978722	chr10:63978722:C:A	2.7603e-37	-1.64637	-1.63116	1.65929e-07	-1.79523	-1.80918
63978823	chr10:63978823:C:T	2.67551e-37	-1.67294	-1.63578	1.61705e-07	-1.81844	-1.81176
63978995	chr10:63978995:T:C	2.73296e-37	-1.7336	-1.55388	1.45914e-07	-2.09497	-1.63799
63979023	chr10:63979023:T:C	1.11314e-36	-6.21526e-10	-1.8831	9.4773e-07	-6.21526e-10	-1.86191
63979049	chr10:63979049:G:A	2.59686e-37	-1.69535	-1.64321	1.57647e-07	-1.83959	-1.81603
63979132	chr10:63979132:T:G	2.72701e-37	-1.62881	-1.66086	1.66019e-07	-1.77898	-1.82489
63979264	chr10:63979264:C:G	2.87302e-37	-1.60224	-1.63527	1.72346e-07	-1.755	-1.81147
63979395	chr10:63979395:C:G	2.78666e-37	-1.678	-1.59003	1.65054e-07	-1.82327	-1.78643
63979691	chr10:63979691:G:T	3.16671e-37	-1.61709	-1.52309	1.82278e-07	-1.76551	-1.74493
63979819	chr10:63979819:G:A	2.93619e-37	-1.64374	-1.57202	1.72121e-07	-1.79241	-1.77537
63979942	chr10:63979942:A:G	3.76281e-36	-6.21526e-10	-0.665115	2.92709e-06	-6.21526e-10	-0.73421
63980120	chr10:63980120:C:G	1.66861e-36	-6.21526e-10	-1.47829	1.14785e-06	-6.21526e-10	-1.67033
63980527	chr10:63980527:G:A	3.01567e-37	-1.6035	-1.58555	1.77301e-07	-1.75442	-1.78371
63980531	chr10:63980531:ACT:A	2.92304e-37	-1.61265	-1.6076	1.73581e-07	-1.76356	-1.79578
63980538	chr10:63980538:G:A	2.90163e-37	-1.63051	-1.59709	1.71775e-07	-1.77925	-1.79054
63980633	chr10:63980633:T:C	2.30603e-37	-1.59363	-1.86371	1.617e-07	-1.74844	-1.88178
63980655	chr10:63980655:G:A	2.8317e-37	-1.6484	-1.60359	1.68309e-07	-1.79587	-1.79431
63980665	chr10:63980665:C:G	2.93963e-37	-1.61572	-1.59887	1.74015e-07	-1.76526	-1.79157
63980690	chr10:63980690:G:A	2.99975e-37	-1.59904	-1.5953	1.77142e-07	-1.74953	-1.78949
63980815	chr10:63980815:T:TA	2.59327e-37	-1.73952	-1.60042	1.39948e-07	-2.09908	-1.67562
63980942	chr10:63980942:C:T	1.8989e-36	-6.21526e-10	-1.34901	1.1409e-06	-6.21526e-10	-1.6764
63981047	chr10:63981047:G:A	2.55612e-37	-1.62149	-1.73289	1.60583e-07	-1.76292	-1.87425
63981279	chr10:63981279:C:G	3.06602e-37	-1.59442	-1.57807	1.79557e-07	-1.74615	-1.77934
63981294	chr10:63981294:A:C	5.7173e-36	-6.21526e-10	-0.246785	4.60117e-06	-6.21526e-10	-0.28191
63981490	chr10:63981490:T:C	2.76932e-37	-1.64275	-1.63151	1.67038e-07	-1.78817	-1.80958
63981882	chr10:63981882:C:T	7.40105e-36	0.0113397	-1.06993e-09	3.50734e-05	1.74922	-1.06993e-09
63982092	chr10:63982092:C:T	2.82998e-37	-1.62108	-1.63151	1.70108e-07	-1.76996	-1.80958
63982139	chr10:63982139:C:T	2.84245e-37	-1.61669	-1.63151	1.70742e-07	-1.76624	-1.80958
63982537	chr10:63982537:A:G	1.62468e-36	-6.21526e-10	-1.50497	1.97329e-06	-6.21526e-10	-1.12852
63982961	chr10:63982961:A:T	7.18758e-37	-2.14936	-0.171154	2.62413e-07	-2.21369	-0.932369
63982974	chr10:63982974:A:G	2.75432e-37	-1.66421	-1.61548	1.65132e-07	-1.8081	-1.80113
63983535	chr10:63983535:G:T	1.21426e-36	-6.21526e-10	-1.79615	9.22697e-07	-6.21526e-10	-1.88867
63983571	chr10:63983571:AG:A	2.65718e-37	-1.71446	-1.60114	1.58764e-07	-1.85589	-1.79267
63983598	chr10:63983598:A:C	2.69355e-37	-1.7008	-1.60121	1.60721e-07	-1.8436	-1.79271
63983788	chr10:63983788:C:T	2.6913e-37	-1.70208	-1.60076	1.60376e-07	-1.84422	-1.79423
63983855	chr10:63983855:T:A	2.77592e-37	-1.6859	-1.58598	1.64423e-07	-1.82974	-1.78379
63983934	chr10:63983934:A:G	2.69628e-37	-1.68946	-1.61154	1.61482e-07	-1.83292	-1.79866
63983954	chr10:63983954:T:G	2.73782e-37	-1.68513	-1.60058	1.62673e-07	-1.83189	-1.79235
63983992	chr10:63983992:A:G	3.06981e-36	-6.21526e-10	-0.868667	1.91212e-06	-6.21526e-10	-1.16001
63984199	chr10:63984199:G:A	1.2368e-36	-6.21526e-10	-1.77776	1.0466e-06	-6.21526e-10	-1.76268
63984208	chr10:63984208:G:A	2.46714e-37	-1.70607	-1.68374	1.52858e-07	-1.84627	-1.84019
63984601	chr10:63984601:A:G	6.61755e-37	-2.40314	-1.06993e-09	8.38883e-07	-1.9839	-1.06993e-09
63984749	chr10:63984749:T:C	2.61308e-37	-1.72921	-1.60313	1.5668e-07	-1.86825	-1.79352
63984800	chr10:63984800:A:G	4.96046e-37	-2.17183	-0.519542	1.94867e-07	-2.23773	-1.20593
63985784	chr10:63985784:T:C	1.25855e-36	-0.336525	-1.4238	8.36275e-07	-0.455486	-1.53153
63985886	chr10:63985886:C:T	2.65583e-37	-1.70019	-1.61592	1.59222e-07	-1.84216	-1.80352
63986241	chr10:63986241:G:A	2.78706e-37	-1.66974	-1.59814	1.65586e-07	-1.81307	-1.79341
63986567	chr10:63986567:C:T	1.14314e-36	-6.21526e-10	-1.85651	9.21724e-07	-6.21526e-10	-1.88973
63986889	chr10:63986889:C:T	2.64954e-37	-1.70819	-1.61029	1.58469e-07	-1.84935	-1.80107
63987432	chr10:63987432:A:G	2.54115e-37	-1.75812	-1.60213	1.52136e-07	-1.89572	-1.79548
63987506	chr10:63987506:C:T	1.77086e-36	-6.21526e-10	-1.41881	1.16831e-06	-6.21526e-10	-1.65266
63987671	chr10:63987671:A:G	2.5796e-37	-1.74649	-1.59874	1.54083e-07	-1.88495	-1.79353
63987790	chr10:63987790:G:A	5.21923e-37	-2.20953	-0.430988	2.01566e-07	-2.27037	-1.13949
63987802	chr10:63987802:G:T	2.43468e-37	-1.77585	-1.6272	1.47688e-07	-1.91128	-1.80959
63987803	chr10:63987803:C:T	2.42165e-37	-1.77616	-1.63226	1.47237e-07	-1.91155	-1.81238
63988055	chr10:63988055:A:G	2.54399e-37	-1.75181	-1.60733	1.52538e-07	-1.89011	-1.79845
63988068	chr10:63988068:T:C	2.50096e-37	-1.77406	-1.60213	1.50068e-07	-1.9094	-1.79548
63988091	chr10:63988091:C:T	2.46227e-37	-1.77722	-1.61457	1.48578e-07	-1.91286	-1.802
63988441	chr10:63988441:C:T	6.52427e-36	-6.21526e-10	-0.114753	5.25676e-06	-6.21526e-10	-0.148705
63988655	chr10:63988655:C:T	2.63161e-37	-1.72904	-1.59623	1.56652e-07	-1.86986	-1.79209
63988729	chr10:63988729:G:A	1.63617e-36	-6.21526e-10	-1.49793	1.07516e-06	-6.21526e-10	-1.73575
63988762	chr10:63988762:A:G	5.05969e-37	-2.21652	-0.455045	1.96722e-07	-2.27647	-1.15772
63988782	chr10:63988782:T:C	2.53524e-37	-1.76045	-1.60213	1.51823e-07	-1.89778	-1.79548
63988834	chr10:63988834:G:A	5.29789e-36	-6.21526e-10	-0.322974	4.78295e-06	-6.21526e-10	-0.243163
63988916	chr10:63988916:G:T	2.5137e-37	-1.75034	-1.62077	1.51573e-07	-1.88879	-1.80612
63988944	chr10:63988944:C:T	1.22286e-36	0.00721985	-1.79631	1.13672e-06	0.118837	-1.79891
63989158	chr10:63989158:C:G	2.00793e-37	-1.70591	-1.88985	1.46677e-07	-1.83933	-1.88841
63989319	chr10:63989319:G:A	8.52738e-37	-2.14959	-1.06993e-09	6.84639e-07	-2.18708	-1.06993e-09
63989352	chr10:63989352:G:A	1.5483e-36	-6.21526e-10	-1.55312	1.82444e-06	-6.21526e-10	-1.20695
63989500	chr10:63989500:T:C	2.52012e-37	-1.76643	-1.60213	1.51018e-07	-1.9031	-1.79548
63989562	chr10:63989562:GA:G	6.52988e-36	-6.21526e-10	-0.113894	5.26055e-06	-6.21526e-10	-0.147984
63989623	chr10:63989623:C:T	1.15436e-36	-6.21526e-10	-1.84673	9.23522e-07	-6.21526e-10	-1.88778
63989782	chr10:63989782:C:T	2.68409e-37	-1.70978	-1.59575	1.59829e-07	-1.84984	-1.79203
63989834	chr10:63989834:G:C	7.00883e-36	-6.21526e-10	-0.0431111	5.6405e-06	-6.21526e-10	-0.0782474
63990097	chr10:63990097:C:G	1.14543e-36	-6.21526e-10	-1.8545	9.21634e-07	-6.21526e-10	-1.88983
63990483	chr10:63990483:A:C	2.56396e-37	-1.75323	-1.59809	1.53154e-07	-1.89138	-1.79316
63990539	chr10:63990539:C:T	2.07422e-37	-1.85917	-1.70411	1.36206e-07	-2.21796	-1.58385
63990765	chr10:63990765:G:T	1.10782e-36	-6.21526e-10	-1.88789	9.32849e-07	-6.21526e-10	-1.87773
63990818	chr10:63990818:T:C	2.34198e-37	-1.78083	-1.66104	1.44645e-07	-1.91588	-1.82582
63990871	chr10:63990871:G:A	1.95101e-35	-6.21526e-10	0.980648	7.5877e-06	-6.21526e-10	0.218309
63991251	chr10:63991251:A:G	7.48781e-37	-2.27959	-1.06993e-09	5.52418e-07	-2.40167	-1.06993e-09
63991495	chr10:63991495:C:T	2.49802e-37	-1.77523	-1.60213	1.49842e-07	-1.91091	-1.79548
63991717	chr10:63991717:C:T	1.5962e-36	-6.21526e-10	-1.52265	1.30342e-06	-6.21526e-10	-1.54323
63991836	chr10:63991836:A:G	2.42775e-37	-1.7376	-1.6683	1.49629e-07	-1.87872	-1.8291
63992104	chr10:63992104:G:C	2.57273e-37	-1.7024	-1.64551	1.56282e-07	-1.84475	-1.81956
63993136	chr10:63993136:C:G	1.40031e-37	-2.33386	-1.62231	1.59794e-07	-2.40932	-1.23277
63993174	chr10:63993174:C:T	2.3615e-37	-1.75916	-1.67441	1.46016e-07	-1.89723	-1.83503
63993361	chr10:63993361:TTAGCACA:T	2.50969e-37	-1.76008	-1.61263	1.51017e-07	-1.89746	-1.80112
63993650	chr10:63993650:C:G	2.59621e-37	-1.7499	-1.58892	1.54425e-07	-1.88842	-1.78785
63993711	chr10:63993711:G:C	2.17727e-36	-6.21526e-10	-1.21221	1.42022e-06	-6.21526e-10	-1.45741
63993823	chr10:63993823:C:T	2.68294e-37	-1.70396	-1.60199	1.59953e-07	-1.8457	-1.7954
63994034	chr10:63994034:A:G	2.46221e-37	-1.7715	-1.62031	1.4887e-07	-1.90746	-1.80544
63994388	chr10:63994388:T:C	4.98341e-36	-0.384168	-1.06993e-09	1.67307e-05	1.00903	-1.06993e-09
63994437	chr10:63994437:A:G	2.576e-37	-1.75477	-1.59186	1.54139e-07	-1.88886	-1.78926
63994590	chr10:63994590:C:T	2.58497e-37	-1.75344	-1.58972	1.54007e-07	-1.8907	-1.78827
63994886	chr10:63994886:G:A	2.95685e-37	-2.26037	-0.948368	1.67286e-07	-2.26253	-1.33374
63995020	chr10:63995020:G:A	5.63189e-37	-2.2224	-0.342019	2.1026e-07	-2.28235	-1.08528
63995311	chr10:63995311:A:G	5.74017e-36	-6.21526e-10	-0.242794	9.34181e-06	-6.21526e-10	0.426279
63995540	chr10:63995540:A:G	3.85044e-37	-1.68842	-1.25626	1.96099e-07	-1.84196	-1.5954
63995576	chr10:63995576:G:A	1.21294e-36	-6.21526e-10	-1.79724	9.46207e-07	-6.21526e-10	-1.86351
63995621	chr10:63995621:G:A	3.27607e-37	-1.53267	-1.57355	4.25608e-07	-0.975698	-1.68676
63996011	chr10:63996011:C:T	1.00762e-36	-2.26056	0.277866	3.86087e-07	-2.31473	-0.445186
63996116	chr10:63996116:G:T	9.27868e-37	-2.06515	-1.06993e-09	5.70644e-07	-2.36921	-1.06993e-09
63996217	chr10:63996217:G:A	3.75772e-37	-1.6642	-1.30485	1.93753e-07	-1.82095	-1.62844
63996251	chr10:63996251:G:A	1.20632e-36	-6.21526e-10	-1.80271	9.81848e-07	-6.21526e-10	-1.82654
63996652	chr10:63996652:G:A	3.44674e-37	-1.71538	-1.34006	1.80865e-07	-1.86659	-1.65163
63997053	chr10:63997053:C:T	2.68297e-37	-1.42514	-1.88081	8.11464e-07	-0.209133	-1.808
63997089	chr10:63997089:A:G	3.83555e-37	-1.62874	-1.31981	1.97809e-07	-1.78977	-1.6389
63998215	chr10:63998215:G:A	2.27935e-37	-1.64495	-1.82402	8.58942e-08	-2.40851	-1.85435
63998249	chr10:63998249:C:T	2.47878e-37	-2.05623	-1.32887	1.56383e-07	-2.07191	-1.59176
63998286	chr10:63998286:C:T	1.10769e-36	-6.21526e-10	-1.88801	9.32051e-07	-6.21526e-10	-1.87859
63998606	chr10:63998606:C:T	6.74286e-36	-6.21526e-10	-0.081798	5.4337e-06	-6.21526e-10	-0.1156
63998614	chr10:63998614:T:C	3.95115e-37	-1.66991	-1.24895	1.99124e-07	-1.82588	-1.59617
63998764	chr10:63998764:G:A	6.14427e-36	-6.21526e-10	-0.174762	2.23925e-06	-6.21526e-10	-1.00208
63998952	chr10:63998952:T:C	2.29551e-36	-6.21526e-10	-1.15933	1.45304e-06	-6.21526e-10	-1.43456
63999180	chr10:63999180:G:A	2.46058e-36	-6.21526e-10	-1.08988	1.28198e-06	-6.21526e-10	-1.55981
63999478	chr10:63999478:C:T	3.82019e-37	-1.6253	-1.32727	1.97737e-07	-1.7846	-1.64444
63999874	chr10:63999874:G:A	5.57554e-36	-6.21526e-10	-0.271894	9.08229e-06	-6.21526e-10	0.398106
64000074	chr10:64000074:A:G	3.79237e-37	-1.34766	-1.61222	5.27523e-07	-0.728314	-1.71947
64000386	chr10:64000386:A:G	1.34821e-36	-6.21526e-10	-1.6915	1.41441e-06	-6.21526e-10	-1.46151
64000465	chr10:64000465:C:A	1.10826e-36	-6.21526e-10	-1.88749	9.28897e-07	-6.21526e-10	-1.88198
64000663	chr10:64000663:T:G	3.66587e-37	-1.62475	-1.36905	1.92569e-07	-1.78547	-1.67005
64000951	chr10:64000951:C:T	4.61383e-37	-2.21446	-0.549344	1.81307e-07	-2.27574	-1.24004
64001067	chr10:64001067:T:C	3.85179e-37	-1.62674	-1.31759	1.98791e-07	-1.78569	-1.63803
64001074	chr10:64001074:A:G	1.32811e-36	0.032801	-1.73932	4.21174e-07	-0.834158	-1.83877
64001312	chr10:64001312:G:A	1.13411e-36	-6.21526e-10	-1.86443	1.00475e-06	-6.21526e-10	-1.80348
64001442	chr10:64001442:C:T	4.25981e-37	-1.55005	-1.29359	2.16251e-07	-1.71751	-1.62203
64001673	chr10:64001673:C:A	1.08037e-35	-6.21526e-10	0.389604	2.32095e-06	-6.21526e-10	-0.966245
64001691	chr10:64001691:A:G	1.11069e-37	-2.30075	-1.88713	9.73124e-08	-2.25397	-1.88408
64001877	chr10:64001877:A:C	3.81225e-37	-1.63434	-1.32031	1.96995e-07	-1.79296	-1.63983
64002015	chr10:64002015:A:G	3.70366e-36	-6.21526e-10	-0.68096	1.61606e-06	-6.21526e-10	-1.32823
64002147	chr10:64002147:A:G	1.10603e-36	-6.21526e-10	-1.88951	9.61126e-07	-6.21526e-10	-1.84787
64002199	chr10:64002199:G:A	1.31579e-37	-2.30409	-1.71434	9.1267e-08	-2.35399	-1.8482
64002429	chr10:64002429:C:A	1.98612e-36	-6.21526e-10	-1.3041	1.22379e-06	-6.21526e-10	-1.60627
64002458	chr10:64002458:A:T	3.80729e-37	-1.65219	-1.30376	1.96672e-07	-1.80794	-1.6265
64002555	chr10:64002555:C:T	1.1273e-37	-2.28961	-1.88344	9.90856e-08	-2.24052	-1.87947
64002580	chr10:64002580:G:A	1.37555e-36	-1.5661	-0.10533	3.80679e-07	-1.91473	-0.859289
64002745	chr10:64002745:A:G	3.50765e-37	-1.74689	-1.29103	4.65592e-07	-0.939877	-1.63279
64003085	chr10:64003085:A:G	1.43145e-36	-6.21526e-10	-1.6316	9.95554e-07	-6.21526e-10	-1.81268
64003231	chr10:64003231:T:C	5.54503e-37	-2.2374	-0.34256	2.07701e-07	-2.29503	-1.08485
64003400	chr10:64003400:G:C	1.10983e-36	-6.21526e-10	-1.88608	9.26953e-07	-6.21526e-10	-1.88407
64003631	chr10:64003631:A:G	3.8177e-37	-1.6426	-1.31062	1.97172e-07	-1.79963	-1.63227
64003929	chr10:64003929:A:G	3.71302e-37	-1.64935	-1.33167	1.93374e-07	-1.80511	-1.64624
64004320	chr10:64004320:TA:T	3.71593e-37	-1.65822	-1.32202	1.93554e-07	-1.8115	-1.63892
64004435	chr10:64004435:T:C	3.16887e-37	-1.73943	-1.40006	4.94927e-07	-0.820633	-1.69093
64004584	chr10:64004584:G:T	5.04165e-36	-6.21526e-10	-0.372548	1.90276e-06	-6.21526e-10	-1.16491
64004650	chr10:64004650:C:T	3.92692e-37	-1.62554	-1.29947	2.01565e-07	-1.7846	-1.62527
64005065	chr10:64005065:T:C	3.9996e-37	-1.61235	-1.29433	2.04363e-07	-1.77565	-1.62042
64005170	chr10:64005170:T:G	1.21332e-36	-6.21526e-10	-1.79692	9.80736e-07	-6.21526e-10	-1.82767
64005588	chr10:64005588:A:G	4.0154e-37	-1.58924	-1.31349	2.06437e-07	-1.7518	-1.63418
64005624	chr10:64005624:T:C	3.52768e-37	-1.66069	-1.37153	1.86423e-07	-1.81563	-1.67233
64005767	chr10:64005767:C:T	2.89257e-37	-1.99371	-1.23701	1.79125e-07	-2.00993	-1.51796
64006114	chr10:64006114:C:T	3.9326e-37	-1.63401	-1.28955	2.01439e-07	-1.79182	-1.61867
64006308	chr10:64006308:G:A	2.16828e-37	-1.84665	-1.67228	1.23248e-07	-2.19499	-1.70679
64006335	chr10:64006335:A:G	1.25429e-36	-6.21526e-10	-1.76371	9.64437e-07	-6.21526e-10	-1.84443
64006528	chr10:64006528:G:A	1.13487e-36	-6.21526e-10	-1.86377	9.2982e-07	-6.21526e-10	-1.88099
64006806	chr10:64006806:C:G	1.62544e-36	-6.21526e-10	-1.50451	1.13044e-06	-6.21526e-10	-1.68561
64006878	chr10:64006878:G:A	1.34952e-37	-2.31965	-1.67347	9.21769e-08	-2.36498	-1.82728
64006983	chr10:64006983:G:A	3.81943e-37	-1.64904	-1.30372	1.9713e-07	-1.80476	-1.62735
64007014	chr10:64007014:G:A	7.00717e-36	-6.21526e-10	-0.0433487	5.6394e-06	-6.21526e-10	-0.0784426
64007056	chr10:64007056:G:A	3.88559e-37	-1.64474	-1.29085	1.99307e-07	-1.8021	-1.61903
64007070	chr10:64007070:G:T	6.79081e-36	-6.21526e-10	-0.0747124	2.37527e-06	-6.21526e-10	-0.943107
64007145	chr10:64007145:A:C	5.70699e-37	-2.23082	-0.320354	2.13058e-07	-2.28729	-1.06712
64007657	chr10:64007657:G:A	5.01056e-36	-6.21526e-10	-0.378734	8.02886e-06	-6.21526e-10	0.274822
64007774	chr10:64007774:C:T	3.93599e-37	-1.62918	-1.29352	2.019e-07	-1.78737	-1.62083
64007775	chr10:64007775:A:T	3.84346e-37	-1.63587	-1.31062	1.98481e-07	-1.79301	-1.63227
64007806	chr10:64007806:T:C	5.23307e-37	-2.22735	-0.410523	2.0008e-07	-2.28473	-1.13252
64008098	chr10:64008098:C:T	8.26084e-37	-2.2726	0.0912571	2.85171e-07	-2.31998	-0.742911
64008238	chr10:64008238:G:T	6.86791e-36	-6.21526e-10	-0.0634224	5.57336e-06	-6.21526e-10	-0.090222
64008251	chr10:64008251:A:T	2.21891e-37	-1.83183	-1.66403	1.25205e-07	-2.18586	-1.70016
64008689	chr10:64008689:A:G	1.49469e-36	-6.21526e-10	-1.58836	1.96428e-06	-6.21526e-10	-1.1331
64008915	chr10:64008915:A:G	3.93687e-37	-1.61186	-1.31062	2.02568e-07	-1.77263	-1.63227
64008950	chr10:64008950:G:A	4.01632e-37	-1.60915	-1.29335	2.054e-07	-1.76997	-1.62104
64009473	chr10:64009473:T:G	3.80069e-37	-1.62286	-1.33482	1.97316e-07	-1.78187	-1.6493
64009530	chr10:64009530:G:A	3.843e-37	-1.63599	-1.31062	1.98299e-07	-1.79393	-1.63227
64009803	chr10:64009803:T:C	3.78003e-37	-1.63899	-1.32415	1.96002e-07	-1.79659	-1.64126
64010106	chr10:64010106:T:C	4.02856e-37	-1.61739	-1.28207	2.05636e-07	-1.77726	-1.61261
64010584	chr10:64010584:T:A	1.10667e-36	-6.21526e-10	-1.88893	9.32086e-07	-6.21526e-10	-1.87855
64010603	chr10:64010603:T:G	1.15479e-36	-6.21526e-10	-1.84636	9.23454e-07	-6.21526e-10	-1.88785
64010629	chr10:64010629:G:A	1.45945e-37	-2.30648	-1.60833	9.64725e-08	-2.35634	-1.79037
64011078	chr10:64011078:G:C	2.76019e-36	-6.21526e-10	-0.974983	1.22539e-06	-6.21526e-10	-1.60496
64011133	chr10:64011133:G:A	2.7644e-37	-1.67354	-1.60251	1.60203e-07	-1.82636	-1.81318
64011242	chr10:64011242:G:A	1.84251e-37	-1.81164	-1.8701	1.58086e-07	-1.77793	-1.87491
64011562	chr10:64011562:A:G	2.90609e-37	-1.71279	-1.51327	1.57481e-07	-1.8592	-1.79747
64011692	chr10:64011692:T:G	3.16424e-37	-1.69223	-1.44872	1.65738e-07	-1.84133	-1.76424
64011783	chr10:64011783:A:T	6.59145e-36	-6.21526e-10	-0.104508	5.31805e-06	-6.21526e-10	-0.137114
64011835	chr10:64011835:CA:C	2.91209e-37	-1.7419	-1.48209	1.55814e-07	-1.88511	-1.78221
64012137	chr10:64012137:C:T	2.70466e-36	-0.995305	-1.06993e-09	1.65913e-06	-1.30193	-1.06993e-09
64012261	chr10:64012261:A:T	2.91124e-37	-1.70918	-1.51511	1.5759e-07	-1.85668	-1.7993
64012320	chr10:64012320:T:C	1.50153e-36	-1.5838	-1.06993e-09	8.06715e-07	-2.02301	-1.06993e-09
64012388	chr10:64012388:A:G	5.311e-37	-2.25538	-0.36771	2.01844e-07	-2.30885	-1.09964
64012556	chr10:64012556:A:G	3.59892e-36	-6.21526e-10	-0.709648	1.28231e-06	-6.21526e-10	-1.55955
64012647	chr10:64012647:A:G	1.39854e-36	-6.21526e-10	-1.65485	9.91342e-07	-6.21526e-10	-1.81692
64012693	chr10:64012693:G:A	2.85388e-37	-1.69002	-1.55417	1.55009e-07	-1.8557	-1.81679
64012835	chr10:64012835:T:C	2.81155e-37	-1.72633	-1.53281	1.53842e-07	-1.87188	-1.80817
64012852	chr10:64012852:G:T	2.82529e-37	-1.73265	-1.52161	1.53882e-07	-1.87719	-1.8026
64012914	chr10:64012914:G:A	2.74269e-37	-1.74741	-1.53652	1.50511e-07	-1.89089	-1.81105
64013130	chr10:64013130:T:A	1.10604e-36	-6.21526e-10	-1.8895	9.33917e-07	-6.21526e-10	-1.87659
64013158	chr10:64013158:G:A	2.7822e-37	-1.74259	-1.52703	1.52052e-07	-1.88703	-1.80472
64013452	chr10:64013452:G:A	2.71711e-37	-1.40348	-1.88982	1.40888e-07	-1.88348	-1.88453
64013776	chr10:64013776:G:A	3.70716e-36	-6.21526e-10	-0.680016	1.15078e-06	-6.21526e-10	-1.66778
64014254	chr10:64014254:A:G	3.26439e-37	-2.09283	-1.01697	1.7941e-07	-2.22792	-1.29838
64015300	chr10:64015300:T:C	7.47172e-36	-6.21526e-10	0.0208435	2.54906e-06	-6.21526e-10	-0.872496
64015572	chr10:64015572:C:T	1.10865e-36	-6.21526e-10	-1.88714	9.27493e-07	-6.21526e-10	-1.88349
64015613	chr10:64015613:A:G	1.1977e-36	-6.21526e-10	-1.80988	9.31499e-07	-6.21526e-10	-1.87918
64015729	chr10:64015729:C:A	3.7097e-36	-6.21526e-10	-0.679331	5.73403e-06	-6.21526e-10	-0.0618019
64015814	chr10:64015814:T:A	1.10731e-36	-6.21526e-10	-1.88834	9.38082e-07	-6.21526e-10	-1.87214
64016058	chr10:64016058:T:C	8.27545e-37	-1.99106	-0.188509	4.38837e-07	-2.40661	-0.225235
64016168	chr10:64016168:C:A	2.59356e-37	-1.81727	-1.52256	1.46053e-07	-2.17906	-1.55295
64016303	chr10:64016303:G:A	2.27121e-37	-1.77518	-1.69737	1.38286e-07	-1.91841	-1.86824
64016619	chr10:64016619:A:G	2.56457e-36	0.782507	-1.831	1.25577e-06	0.294913	-1.87539
64016699	chr10:64016699:G:A	6.61344e-37	-2.23413	-0.169638	2.47181e-07	-2.29314	-0.912717
64016793	chr10:64016793:C:G	4.73785e-36	-6.21526e-10	-0.4347	2.32571e-06	-6.21526e-10	-0.964197
64016974	chr10:64016974:G:A	2.43185e-37	-1.58492	-1.8193	8.60049e-08	-2.4094	-1.85217
64017186	chr10:64017186:T:G	3.52774e-36	-6.21526e-10	-0.729624	1.23671e-06	-6.21526e-10	-1.59577
64017547	chr10:64017547:C:T	1.53635e-36	0.172132	-1.73301	2.49361e-07	-1.33408	-1.86299
64017585	chr10:64017585:G:T	1.11864e-36	-6.21526e-10	-1.87816	9.53046e-07	-6.21526e-10	-1.85631
64017689	chr10:64017689:T:G	9.60224e-37	-0.453651	-1.57722	6.36159e-07	-0.606267	-1.65426
64017806	chr10:64017806:G:A	1.74941e-36	-6.21526e-10	-1.431	1.09117e-06	-6.21526e-10	-1.72097
64017861	chr10:64017861:A:G	3.43003e-37	-2.01139	-1.04891	1.86615e-07	-2.16428	-1.32265
64017924	chr10:64017924:A:G	1.10972e-36	-6.21526e-10	-1.88617	9.4648e-07	-6.21526e-10	-1.86323
64017959	chr10:64017959:T:C	6.8679e-37	-2.36601	-1.06993e-09	5.93063e-07	-2.33067	-1.06993e-09
64017960	chr10:64017960:T:A	1.27262e-36	-6.21526e-10	-1.7492	1.34275e-06	-6.21526e-10	-1.5135
64017965	chr10:64017965:C:T	7.22561e-37	-2.31524	-1.06993e-09	6.29582e-07	-2.27092	-1.06993e-09
64018006	chr10:64018006:C:T	1.21875e-36	-0.121456	-1.671	1.29516e-06	0.0453745	-1.59496
64018293	chr10:64018293:G:A	2.19634e-36	-1.20349	-1.06993e-09	8.30509e-07	-1.99394	-1.06993e-09
64018967	chr10:64018967:G:C	1.56302e-36	-6.21526e-10	-1.54366	9.37735e-07	-6.21526e-10	-1.87251
64019156	chr10:64019156:T:C	1.10587e-36	-6.21526e-10	-1.88965	9.29509e-07	-6.21526e-10	-1.88132
64019220	chr10:64019220:C:T	2.20173e-36	-1.20104	-1.06993e-09	8.31354e-07	-1.99292	-1.06993e-09
64019257	chr10:64019257:A:G	1.11204e-36	-6.21526e-10	-1.88408	9.55441e-07	-6.21526e-10	-1.8538
64019265	chr10:64019265:G:A	1.23918e-36	-6.21526e-10	-1.77583	9.55767e-07	-6.21526e-10	-1.85346
64019321	chr10:64019321:C:T	7.58766e-37	-2.27187	0.00552164	2.66183e-07	-2.32011	-0.811687
64019382	chr10:64019382:G:T	1.11241e-36	-6.21526e-10	-1.88376	9.52539e-07	-6.21526e-10	-1.85684
64019513	chr10:64019513:C:T	1.89719e-36	-6.21526e-10	-1.34991	1.69927e-06	-6.21526e-10	-1.27802
64019815	chr10:64019815:C:T	2.68598e-37	-1.65597	-1.64885	1.71358e-07	-2.0101	-1.56212
64020061	chr10:64020061:G:T	4.28336e-36	-6.21526e-10	-0.535545	1.27357e-06	-6.21526e-10	-1.5664
64020976	chr10:64020976:T:G	2.07459e-37	-1.87073	-1.69237	1.19608e-07	-2.20992	-1.72184
64021400	chr10:64021400:C:A	7.40356e-37	-0.760496	-1.53041	8.65629e-08	-2.40365	-1.85145
64021421	chr10:64021421:G:A	7.41443e-37	-0.743129	-1.54631	8.62303e-08	-2.40225	-1.85671
64021515	chr10:64021515:C:G	1.73726e-36	0.372386	-1.81036	2.81115e-07	-1.21469	-1.86252
64021526	chr10:64021526:T:C	3.55287e-36	-6.21526e-10	-0.722526	1.2732e-06	-6.21526e-10	-1.56669
64021607	chr10:64021607:CATTT:C	1.66879e-36	-6.21526e-10	-1.47818	1.10034e-06	-6.21526e-10	-1.71261
64021871	chr10:64021871:A:G	1.43865e-36	-1.62658	-1.06993e-09	7.84237e-07	-2.05126	-1.06993e-09
64022126	chr10:64022126:C:T	1.03531e-36	-2.01859	0.0630113	5.59227e-07	-2.40567	0.0162455
64022353	chr10:64022353:T:C	1.11255e-36	-6.21526e-10	-1.88363	9.52842e-07	-6.21526e-10	-1.85653
64022876	chr10:64022876:T:C	1.33813e-36	-6.21526e-10	-1.69901	1.00805e-06	-6.21526e-10	-1.80021
64022931	chr10:64022931:A:G	3.52022e-36	0.902904	-1.63466	4.67619e-07	-0.881227	-1.68709
64023264	chr10:64023264:G:T	1.62838e-36	-6.21526e-10	-1.50269	1.06277e-06	-6.21526e-10	-1.74734
64023396	chr10:64023396:G:A	1.46883e-37	-2.29648	-1.61191	1.62746e-07	-2.40681	-1.21697
64023464	chr10:64023464:A:G	2.08688e-37	-1.83002	-1.72718	1.34065e-07	-2.20038	-1.61727
64023676	chr10:64023676:GCAGT:G	2.12715e-37	-1.86324	-1.67484	1.22181e-07	-2.2051	-1.70537
64023733	chr10:64023733:A:G	1.14303e-36	-6.21526e-10	-1.8566	9.21703e-07	-6.21526e-10	-1.88975
64023950	chr10:64023950:G:A	1.92164e-37	-1.75237	-1.88731	1.40219e-07	-1.88309	-1.88969
64023979	chr10:64023979:T:C	1.65432e-36	-6.21526e-10	-1.48689	9.52073e-07	-6.21526e-10	-1.85733
64023998	chr10:64023998:C:T	1.10575e-36	-6.21526e-10	-1.88975	9.35796e-07	-6.21526e-10	-1.87458
64024037	chr10:64024037:G:A	2.40948e-37	-1.72782	-1.68563	1.43556e-07	-1.86704	-1.88222
64024092	chr10:64024092:C:T	1.42058e-36	-1.62282	-0.0163919	1.08578e-06	-2.06583	0.339908
64024190	chr10:64024190:C:CATCA	1.13708e-36	-6.21526e-10	-1.86182	9.22275e-07	-6.21526e-10	-1.88913
64024412	chr10:64024412:A:G	2.52622e-37	-1.69539	-1.67076	1.48139e-07	-1.83864	-1.87919
64024939	chr10:64024939:G:A	1.10694e-36	-6.21526e-10	-1.88868	9.21609e-07	-6.21526e-10	-1.88986
64025134	chr10:64025134:A:G	2.11033e-36	-6.21526e-10	-1.24344	1.89552e-06	-6.21526e-10	-1.16873
64025185	chr10:64025185:T:C	2.45781e-37	-2.0639	-1.3297	1.223e-07	-2.1881	-1.72139
64025403	chr10:64025403:A:G	3.44993e-36	-1.63611	0.88418	1.03788e-06	-1.97654	0.205502
64025481	chr10:64025481:T:C	2.81694e-36	-6.21526e-10	-0.95463	1.1762e-06	-6.21526e-10	-1.64593
64025720	chr10:64025720:C:T	1.35879e-37	-2.35059	-1.63568	9.24237e-08	-2.38719	-1.8024
64025779	chr10:64025779:T:TA	2.00154e-37	-1.84638	-1.75257	1.28367e-07	-2.21005	-1.65103
64025852	chr10:64025852:G:T	1.23984e-36	-6.21526e-10	-1.7753	9.56067e-07	-6.21526e-10	-1.85315
64025901	chr10:64025901:G:C	4.49574e-36	-6.21526e-10	-0.487152	3.3968e-06	-6.21526e-10	-0.585386
64025916	chr10:64025916:T:G	1.42352e-36	-6.21526e-10	-1.63715	9.9356e-07	-6.21526e-10	-1.81468
64026092	chr10:64026092:C:T	9.33252e-37	-2.05936	-1.06993e-09	5.72219e-07	-2.36645	-1.06993e-09
64026155	chr10:64026155:A:C	1.16627e-36	-6.21526e-10	-1.83647	9.2212e-07	-6.21526e-10	-1.8893
64026364	chr10:64026364:A:G	1.12047e-36	-6.21526e-10	-1.87653	9.65552e-07	-6.21526e-10	-1.84328
64026669	chr10:64026669:G:A	8.11873e-37	-2.19869	-1.06993e-09	5.76406e-07	-2.35916	-1.06993e-09
64027047	chr10:64027047:C:T	1.82086e-37	-1.80591	-1.88764	1.33814e-07	-1.92976	-1.88976
64027604	chr10:64027604:A:G	2.40449e-37	-2.32999	-1.08554	2.3492e-07	-2.3539	-0.902829
64027842	chr10:64027842:G:A	1.21191e-36	-6.21526e-10	-1.79809	1.21814e-06	-6.21526e-10	-1.61089
64027963	chr10:64027963:G:A	4.45962e-36	-6.21526e-10	-0.495219	3.36916e-06	-6.21526e-10	-0.593556
64028762	chr10:64028762:C:T	1.72277e-36	-6.21526e-10	-1.44635	9.64631e-07	-6.21526e-10	-1.84423
64028910	chr10:64028910:C:T	2.34712e-36	-6.21526e-10	-1.13709	3.35098e-06	-6.21526e-10	-0.598966
64028982	chr10:64028982:G:T	9.62294e-36	-6.21526e-10	0.273867	4.14269e-06	-6.21526e-10	-0.386875
64029293	chr10:64029293:A:G	2.74294e-37	-2.28989	-0.993949	2.82107e-07	-2.27642	-0.797267
64029718	chr10:64029718:A:G	1.94205e-37	-2.34578	-1.28334	1.77311e-07	-2.36752	-1.17055
64030233	chr10:64030233:T:C	1.75262e-36	-6.21526e-10	-1.42917	1.08689e-06	-6.21526e-10	-1.7249
64030304	chr10:64030304:A:G	1.10567e-36	-6.21526e-10	-1.88983	9.4109e-07	-6.21526e-10	-1.86894
64030427	chr10:64030427:A:G	9.05128e-36	-6.21526e-10	0.212624	3.92354e-06	-6.21526e-10	-0.441227
64030887	chr10:64030887:C:T	6.78523e-36	-6.21526e-10	-0.0755343	5.4902e-06	-6.21526e-10	-0.105256
64031286	chr10:64031286:A:G	1.29026e-36	-6.21526e-10	-1.73544	1.15841e-06	-6.21526e-10	-1.66117
64031582	chr10:64031582:C:T	1.0565e-37	-2.36713	-1.87077	8.64056e-08	-2.38775	-1.86918
64032030	chr10:64032030:AG:A	2.48485e-37	-1.66339	-1.71926	1.59752e-07	-1.81584	-1.82651
64032183	chr10:64032183:G:A	1.63952e-36	0.393386	-1.88927	1.94999e-06	0.748553	-1.88895
64032478	chr10:64032478:G:A	9.64936e-37	-2.02598	-1.06993e-09	6.83238e-07	-2.18913	-1.06993e-09
64032806	chr10:64032806:C:T	4.87141e-36	-6.21526e-10	-0.406899	4.40513e-06	-6.21526e-10	-0.325452
64032884	chr10:64032884:G:A	1.10782e-36	-6.21526e-10	-1.88788	9.98817e-07	-6.21526e-10	-1.8094
64033115	chr10:64033115:A:T	1.86455e-36	-6.21526e-10	-1.36726	1.27233e-06	-6.21526e-10	-1.56737
64033316	chr10:64033316:A:G	3.67342e-37	-1.50862	-1.48313	1.82984e-07	-1.9728	-1.53377
64033733	chr10:64033733:A:G	3.20416e-36	-6.21526e-10	-0.825834	2.58875e-06	-6.21526e-10	-0.857045
64033768	chr10:64033768:G:A	1.05116e-36	-1.85925	-0.0811363	3.83122e-07	-2.01924	-0.748383
64034055	chr10:64034055:G:A	1.81414e-35	-6.21526e-10	0.907914	6.32642e-06	-6.21526e-10	0.036514
64034085	chr10:64034085:A:G	2.01037e-36	-6.21526e-10	-1.29197	1.64199e-06	-6.21526e-10	-1.31231
64034110	chr10:64034110:G:T	2.74872e-36	-1.03813	0.0589798	9.75688e-07	-1.64682	-0.186016
64034234	chr10:64034234:C:T	2.25867e-37	-2.39478	-1.08331	2.14137e-07	-2.37766	-0.971698
64034354	chr10:64034354:G:C	1.82342e-37	-1.92606	-1.7661	1.04942e-07	-2.3343	-1.72826
64034470	chr10:64034470:A:C	2.38391e-36	-6.21526e-10	-1.12154	1.20976e-06	-6.21526e-10	-1.6178
64034677	chr10:64034677:C:T	1.15394e-36	-6.21526e-10	-1.8471	1.01768e-06	-6.21526e-10	-1.79069
64034694	chr10:64034694:C:T	1.73845e-36	-6.21526e-10	-1.43729	1.05019e-06	-6.21526e-10	-1.75925
64034697	chr10:64034697:TAGA:T	1.47856e-34	3.00595	-1.06993e-09	9.42255e-05	2.73747	-1.06993e-09
64035267	chr10:64035267:A:G	1.18571e-36	-6.21526e-10	-1.81994	9.27745e-07	-6.21526e-10	-1.88322
64035404	chr10:64035404:T:C	1.30059e-36	-1.72747	-1.06993e-09	6.80588e-07	-2.19302	-1.06993e-09
64035566	chr10:64035566:A:G	1.2128e-37	-2.22411	-1.87583	1.02825e-07	-2.19434	-1.88861
64035882	chr10:64035882:G:A	1.11114e-36	-6.21526e-10	-1.88489	9.21902e-07	-6.21526e-10	-1.88954
64036249	chr10:64036249:C:T	4.57443e-36	-1.50525	1.03545	3.43002e-06	-2.09682	1.52116
64036271	chr10:64036271:G:A	1.63197e-37	-1.92478	-1.8783	9.61622e-08	-2.26025	-1.88969
64036433	chr10:64036433:C:T	3.68022e-36	-1.46684	0.779533	2.65579e-06	-2.07413	1.24265
64036864	chr10:64036864:C:G	1.55946e-37	-1.95921	-1.88932	9.18581e-08	-2.34194	-1.85379
64037047	chr10:64037047:G:A	1.09629e-37	-2.40805	-1.79289	8.31496e-08	-2.40592	-1.88942
64037554	chr10:64037554:A:G	2.37102e-36	-6.21526e-10	-1.12696	2.54824e-06	-6.21526e-10	-0.872818
64037796	chr10:64037796:T:C	1.19255e-37	-2.36549	-1.75128	8.95945e-08	-2.37292	-1.84777
64037989	chr10:64037989:A:G	1.158e-37	-2.37008	-1.7761	8.80939e-08	-2.37681	-1.86076
64038091	chr10:64038091:C:T	6.62416e-37	-2.40214	-1.06993e-09	7.19488e-07	-2.13744	-1.06993e-09
64038318	chr10:64038318:C:T	1.08078e-37	-2.36884	-1.84634	8.68936e-08	-2.37156	-1.87973
64038572	chr10:64038572:A:G	1.06765e-37	-2.3925	-1.83491	8.44832e-08	-2.38979	-1.88964
64038636	chr10:64038636:G:A	2.98653e-36	-6.21526e-10	-0.896169	4.51818e-06	-6.21526e-10	-0.300112
64039218	chr10:64039218:C:T	1.10567e-36	-6.21526e-10	-1.88983	9.2416e-07	-6.21526e-10	-1.88709
64039231	chr10:64039231:C:T	1.74719e-37	-2.29731	-1.43755	1.18673e-07	-2.32067	-1.61894
64039457	chr10:64039457:G:A	1.0848e-37	-2.32569	-1.88579	8.75615e-08	-2.36137	-1.88227
64039458	chr10:64039458:C:T	3.87194e-36	-6.21526e-10	-0.636526	3.95729e-06	-6.21526e-10	-0.43266
64039827	chr10:64039827:G:A	1.10565e-36	-6.21526e-10	-1.88985	9.70985e-07	-6.21526e-10	-1.83766
64039993	chr10:64039993:A:G	1.13413e-37	-2.27924	-1.88775	9.29493e-08	-2.30066	-1.88326
64040396	chr10:64040396:G:T	1.27033e-36	-6.21526e-10	-1.75101	1.07149e-06	-6.21526e-10	-1.73917
64040422	chr10:64040422:A:G	1.02106e-37	-2.40365	-1.86837	8.49858e-08	-2.39865	-1.87484
64041201	chr10:64041201:G:A	1.1782e-36	-6.21526e-10	-1.8263	1.1487e-06	-6.21526e-10	-1.66959
64041294	chr10:64041294:C:G	1.10564e-36	-6.21526e-10	-1.88986	9.22386e-07	-6.21526e-10	-1.88901
64041759	chr10:64041759:G:A	1.10584e-36	-6.21526e-10	-1.88968	9.2183e-07	-6.21526e-10	-1.88962
64042259	chr10:64042259:G:A	2.14585e-37	-1.66632	-1.86301	1.05498e-07	-2.17064	-1.88664
64042507	chr10:64042507:T:A	1.10707e-36	-6.21526e-10	-1.88857	9.25289e-07	-6.21526e-10	-1.88587
64043445	chr10:64043445:C:T	2.4511e-37	-1.77041	-1.62592	1.39625e-07	-2.20462	-1.5724
64043619	chr10:64043619:CAGGTGGCGGG:C	1.5638e-36	-1.54316	-1.06993e-09	2.41458e-06	-0.926695	-1.06993e-09
64043824	chr10:64043824:A:G	2.68369e-36	-6.21526e-10	-1.00309	2.80357e-06	-6.21526e-10	-0.777327
64043987	chr10:64043987:C:T	1.27019e-36	-6.21526e-10	-1.75111	9.97661e-07	-6.21526e-10	-1.81056
64044086	chr10:64044086:C:T	1.59749e-36	-6.21526e-10	-1.52185	1.2143e-06	-6.21526e-10	-1.61405
64044753	chr10:64044753:A:G	1.99192e-36	-6.21526e-10	-1.30119	1.58239e-06	-6.21526e-10	-1.34928
64045112	chr10:64045112:C:T	2.50227e-36	-6.21526e-10	-1.07308	2.06638e-06	-6.21526e-10	-1.08242
64045424	chr10:64045424:G:A	1.21106e-36	-6.21526e-10	-1.79879	1.04702e-06	-6.21526e-10	-1.76227
64045837	chr10:64045837:C:T	1.10912e-36	-6.21526e-10	-1.88672	9.48433e-07	-6.21526e-10	-1.86116
64046076	chr10:64046076:T:C	1.22257e-36	-6.21526e-10	-1.78932	1.05722e-06	-6.21526e-10	-1.75258
64047146	chr10:64047146:T:C	1.50441e-36	-6.21526e-10	-1.58188	1.04661e-06	-6.21526e-10	-1.76267
64047194	chr10:64047194:T:G	1.14301e-36	-6.21526e-10	-1.85662	9.2161e-07	-6.21526e-10	-1.88985
64047530	chr10:64047530:C:G	9.69129e-37	-2.02164	-1.06993e-09	5.71043e-07	-2.36851	-1.06993e-09
64047572	chr10:64047572:A:G	2.25589e-36	-6.21526e-10	-1.17674	1.78969e-06	-6.21526e-10	-1.22618
64047649	chr10:64047649:G:A	2.10403e-37	-2.4021	-1.14691	2.00545e-07	-2.11381	-1.30113
64048739	chr10:64048739:G:A	1.47146e-36	-6.21526e-10	-1.60403	1.03327e-06	-6.21526e-10	-1.77549
64049278	chr10:64049278:T:C	1.1182e-36	-6.21526e-10	-1.87856	9.21611e-07	-6.21526e-10	-1.88985
64049688	chr10:64049688:G:A	2.10119e-37	-2.38629	-1.16408	2.80412e-07	-1.76683	-1.31289
64050901	chr10:64050901:G:A	1.56836e-37	-2.26971	-1.57313	1.31884e-07	-2.11608	-1.71798
64051077	chr10:64051077:G:T	1.10376e-37	-2.37613	-1.81801	1.91475e-07	-1.71483	-1.74639
64051246	chr10:64051246:A:G	1.16004e-37	-2.38624	-1.75818	1.37291e-07	-2.08131	-1.71256
64051367	chr10:64051367:G:C	1.19127e-36	-6.21526e-10	-1.81526	1.02472e-06	-6.21526e-10	-1.7838
64051403	chr10:64051403:A:G	1.10661e-36	-6.21526e-10	-1.88898	9.8559e-07	-6.21526e-10	-1.82274
64051532	chr10:64051532:C:T	1.06876e-37	-2.40251	-1.82386	1.27855e-07	-2.11549	-1.74958
64051654	chr10:64051654:G:A	1.82809e-36	-6.21526e-10	-1.38701	1.46435e-06	-6.21526e-10	-1.42681
64052879	chr10:64052879:TC:T	1.10657e-36	-6.21526e-10	-1.88902	9.28316e-07	-6.21526e-10	-1.8826
64052919	chr10:64052919:G:T	3.39008e-36	-6.21526e-10	-0.769429	1.52343e-06	-6.21526e-10	-1.38726
64053427	chr10:64053427:T:TG	1.43814e-36	-6.21526e-10	-1.62693	1.04968e-06	-6.21526e-10	-1.75974
64053558	chr10:64053558:G:A	4.41011e-36	-6.21526e-10	-0.506383	4.25034e-06	-6.21526e-10	-0.361222
64054052	chr10:64054052:C:T	1.83025e-36	-6.21526e-10	-1.38583	1.46526e-06	-6.21526e-10	-1.42619
64054065	chr10:64054065:G:A	2.55727e-36	-6.21526e-10	-1.05134	3.71496e-06	-6.21526e-10	-0.495853
64054119	chr10:64054119:G:A	6.61341e-37	-2.40377	-1.06993e-09	5.48854e-07	-2.40814	-1.06993e-09
64054120	chr10:64054120:A:G	2.48771e-36	-6.21526e-10	-1.07892	3.59188e-06	-6.21526e-10	-0.529543
64054872	chr10:64054872:T:C	1.14774e-37	-2.37634	-1.77873	1.28726e-07	-2.18765	-1.67064
64054880	chr10:64054880:T:C	1.18297e-36	-6.21526e-10	-1.82225	1.01557e-06	-6.21526e-10	-1.79277
64055220	chr10:64055220:C:T	9.66383e-36	-6.21526e-10	0.278108	7.38878e-06	-6.21526e-10	0.191742
64055395	chr10:64055395:G:A	1.14823e-35	-6.21526e-10	0.450526	6.72694e-06	-6.21526e-10	0.0979005
64055817	chr10:64055817:A:G	9.97631e-38	-2.40934	-1.8859	8.69115e-08	-2.4082	-1.84289
64055942	chr10:64055942:G:A	1.89049e-36	-6.21526e-10	-1.35345	1.51161e-06	-6.21526e-10	-1.39504
64056019	chr10:64056019:C:T	5.2132e-36	-6.21526e-10	-0.339089	5.17649e-06	-6.21526e-10	-0.164093
64056165	chr10:64056165:A:G	1.63825e-37	-2.21693	-1.58231	1.06768e-07	-2.32529	-1.72003
64057307	chr10:64057307:T:A	1.41225e-36	-6.21526e-10	-1.6451	1.00429e-06	-6.21526e-10	-1.80394
64057387	chr10:64057387:C:T	5.23938e-36	-6.21526e-10	-0.33408	5.20503e-06	-6.21526e-10	-0.158595
64057595	chr10:64057595:A:G	1.47456e-37	-2.40767	-1.49684	1.03693e-07	-2.3461	-1.72844
64057715	chr10:64057715:A:G	1.03688e-37	-2.36792	-1.88873	9.69819e-08	-2.32014	-1.82132
64058032	chr10:64058032:C:T	1.84707e-37	-2.2295	-1.44977	1.19319e-07	-2.32684	-1.60733
64058085	chr10:64058085:C:T	1.0253e-37	-2.39906	-1.86883	8.53865e-08	-2.39769	-1.8711
64058097	chr10:64058097:C:T	1.07778e-37	-2.40139	-1.81658	1.30838e-07	-2.10872	-1.73329
64058287	chr10:64058287:G:A	1.20612e-36	-6.21526e-10	-1.80288	1.03875e-06	-6.21526e-10	-1.77021
64058387	chr10:64058387:C:T	1.10882e-36	-6.21526e-10	-1.88698	9.97771e-07	-6.21526e-10	-1.81045
64058699	chr10:64058699:A:G	1.27708e-37	-2.37494	-1.67335	1.08451e-07	-2.22525	-1.80443
64058802	chr10:64058802:A:G	1.05773e-37	-2.4089	-1.82784	1.15847e-07	-2.21947	-1.74424
64058868	chr10:64058868:C:A	1.56947e-36	-6.21526e-10	-1.53954	1.00821e-06	-6.21526e-10	-1.80004
64059276	chr10:64059276:A:G	1.38264e-37	-2.20612	-1.76275	9.58344e-08	-2.31983	-1.83352
64059920	chr10:64059920:A:G	1.14958e-36	-6.21526e-10	-1.85089	9.91178e-07	-6.21526e-10	-1.81708
64060067	chr10:64060067:C:A	2.09764e-36	-6.21526e-10	-1.24947	2.24501e-06	-6.21526e-10	-0.99951
64060151	chr10:64060151:T:C	1.52932e-36	-6.21526e-10	-1.56546	1.08466e-06	-6.21526e-10	-1.72696
64060332	chr10:64060332:A:G	8.14018e-36	-6.21526e-10	0.10653	3.10155e-06	-6.21526e-10	-0.676318
64060424	chr10:64060424:C:T	9.95965e-38	-2.409	-1.88791	1.0765e-07	-2.16876	-1.86833
64060516	chr10:64060516:G:A	1.9472e-37	-2.04331	-1.58317	1.38375e-07	-2.35712	-1.42889
64060817	chr10:64060817:T:C	2.04307e-37	-2.40793	-1.17049	1.33904e-07	-2.34569	-1.47317
64061038	chr10:64061038:A:G	1.00948e-37	-2.40814	-1.8753	9.00159e-08	-2.33948	-1.87651
64061333	chr10:64061333:A:G	1.56765e-36	-6.21526e-10	-1.5407	1.26861e-06	-6.21526e-10	-1.57029
64061464	chr10:64061464:G:A	1.11253e-36	-6.21526e-10	-1.88364	9.22159e-07	-6.21526e-10	-1.88926
64061530	chr10:64061530:C:T	9.86896e-37	-2.34506	0.341584	4.05825e-07	-2.35898	-0.351071
64061636	chr10:64061636:A:G	6.99236e-37	-2.2758	-0.0722484	4.20382e-07	-2.40915	-0.265667
64062100	chr10:64062100:A:G	1.46364e-36	-6.21526e-10	-1.60936	1.125e-06	-6.21526e-10	-1.69044
64062206	chr10:64062206:G:T	4.51606e-36	-6.21526e-10	-0.482643	8.28002e-06	-6.21526e-10	0.305625
64062207	chr10:64062207:C:T	4.51606e-36	-6.21526e-10	-0.482643	8.28002e-06	-6.21526e-10	0.305625
64062273	chr10:64062273:G:A	2.60933e-37	-2.40436	-0.929411	1.13217e-07	-2.40436	-1.58231
64062592	chr10:64062592:T:C	1.11338e-36	-6.21526e-10	-1.88288	9.37156e-07	-6.21526e-10	-1.87313
64062811	chr10:64062811:G:A	1.00296e-37	-2.4088	-1.88111	9.02891e-08	-2.33271	-1.88024
64063125	chr10:64063125:C:T	1.45838e-36	-6.21526e-10	-1.61295	1.33984e-06	-6.21526e-10	-1.51567
64063220	chr10:64063220:T:C	1.86511e-36	-6.21526e-10	-1.36696	1.49829e-06	-6.21526e-10	-1.4039
64063294	chr10:64063294:T:C	1.02849e-37	-2.38274	-1.88203	9.22906e-08	-2.31248	-1.87856
64063336	chr10:64063336:C:T	6.5771e-37	-2.40927	-1.06993e-09	6.70936e-07	-2.2073	-1.06993e-09
64063544	chr10:64063544:A:G	1.19519e-36	-6.21526e-10	-1.81198	1.02559e-06	-6.21526e-10	-1.78295
64063686	chr10:64063686:C:T	1.00446e-36	-2.34003	0.354193	6.37544e-07	-2.40154	0.143191
64064029	chr10:64064029:G:A	4.15719e-37	-2.30608	-0.561944	1.65565e-07	-2.24213	-1.36448
64064147	chr10:64064147:A:AGAATT	2.11064e-37	-2.05226	-1.49362	1.51626e-07	-2.35941	-1.33515
64064319	chr10:64064319:T:C	7.76156e-37	-2.36933	0.125649	3.91864e-07	-2.37055	-0.374513
64064396	chr10:64064396:G:A	6.64813e-37	-2.39853	-1.06993e-09	6.35876e-07	-2.26097	-1.06993e-09
64064427	chr10:64064427:T:C	3.7414e-37	-2.39826	-0.575148	1.32712e-07	-2.39823	-1.42957
64064550	chr10:64064550:A:C	4.58173e-36	-6.21526e-10	-0.468206	8.37138e-06	-6.21526e-10	0.316599
64064634	chr10:64064634:A:G	1.12532e-36	-6.21526e-10	-1.87222	9.2223e-07	-6.21526e-10	-1.88918
64065154	chr10:64065154:C:T	7.96455e-37	-2.21787	-1.06993e-09	7.97685e-07	-2.03426	-1.06993e-09
64065555	chr10:64065555:A:G	1.19352e-37	-2.30702	-1.80894	9.64245e-08	-2.30989	-1.83733
64065823	chr10:64065823:G:T	4.05758e-36	-6.21526e-10	-0.589695	4.13429e-06	-6.21526e-10	-0.388905
64066106	chr10:64066106:A:G	1.12226e-37	-2.34411	-1.83341	9.69053e-08	-2.29259	-1.84965
64066114	chr10:64066114:C:T	1.89839e-36	-2.31292	0.963643	1.09371e-06	-2.32464	0.605991
64066334	chr10:64066334:G:T	1.10882e-36	-6.21526e-10	-1.88698	9.97771e-07	-6.21526e-10	-1.81045
64066413	chr10:64066413:C:G	7.17512e-37	-2.32225	-1.06993e-09	6.49086e-07	-2.24041	-1.06993e-09
64066939	chr10:64066939:C:T	5.65316e-36	-2.40859	2.15053	3.71045e-06	-2.37591	1.87885
64067005	chr10:64067005:C:T	1.10775e-36	-6.21526e-10	-1.88795	9.27377e-07	-6.21526e-10	-1.88362
64067295	chr10:64067295:G:A	1.80917e-36	-6.21526e-10	-1.39742	1.79351e-06	-6.21526e-10	-1.22405
64067399	chr10:64067399:T:C	1.01125e-36	-1.97909	-1.06993e-09	1.14703e-06	-1.67105	-1.06993e-09
64067428	chr10:64067428:G:A	6.6334e-37	-2.40075	-1.06993e-09	6.41876e-07	-2.25158	-1.06993e-09
64067544	chr10:64067544:G:A	6.57696e-37	-2.4093	-1.06993e-09	5.88011e-07	-2.33923	-1.06993e-09
64067546	chr10:64067546:C:T	2.34572e-37	-2.3709	-1.06937	2.11008e-07	-2.37245	-0.991634
64067959	chr10:64067959:T:G	1.17717e-37	-2.29355	-1.8362	9.67847e-08	-2.30594	-1.83754
64068101	chr10:64068101:A:C	2.20381e-37	-2.36896	-1.13372	2.09965e-07	-2.37035	-0.998681
64068131	chr10:64068131:T:C	1.82688e-36	-6.21526e-10	-1.38767	1.79821e-06	-6.21526e-10	-1.22143
64068238	chr10:64068238:T:G	1.62218e-36	-6.21526e-10	-1.50651	1.13255e-06	-6.21526e-10	-1.68375
64068984	chr10:64068984:A:G	4.05583e-37	-2.23835	-0.654365	2.21245e-07	-2.40369	-0.913016
64069428	chr10:64069428:A:C	1.22202e-37	-2.2526	-1.83976	1.00161e-07	-2.26797	-1.84123
64070353	chr10:64070353:A:G	1.10882e-36	-6.21526e-10	-1.88698	9.97771e-07	-6.21526e-10	-1.81045
64070549	chr10:64070549:C:T	1.11729e-36	-6.21526e-10	-1.87937	9.21737e-07	-6.21526e-10	-1.88972
64070557	chr10:64070557:C:T	1.42363e-37	-2.3737	-1.56596	9.52469e-08	-2.38361	-1.7759
64070706	chr10:64070706:G:A	1.17475e-36	-6.21526e-10	-1.82922	9.24216e-07	-6.21526e-10	-1.88703
64070947	chr10:64070947:G:C	1.1874e-36	-2.40728	0.588759	1.34057e-06	-2.36721	0.852083
64071217	chr10:64071217:C:T	1.15744e-36	-6.21526e-10	-1.84407	1.13086e-06	-6.21526e-10	-1.68525
64071742	chr10:64071742:G:A	1.5236e-37	-2.3704	-1.50139	9.85701e-08	-2.38123	-1.74398
64071926	chr10:64071926:T:C	4.92718e-36	-6.21526e-10	-0.395516	9.16924e-06	-6.21526e-10	0.407634
64072076	chr10:64072076:G:A	1.41747e-36	-6.21526e-10	-1.64141	1.15227e-06	-6.21526e-10	-1.66649
64072097	chr10:64072097:T:A	3.29901e-36	-0.796658	-1.06993e-09	1.70188e-06	-1.27648	-1.06993e-09
64072121	chr10:64072121:G:C	2.99057e-36	-6.21526e-10	-0.894817	1.43211e-06	-6.21526e-10	-1.44907
64072271	chr10:64072271:T:C	3.85373e-37	-2.40901	-0.534815	3.1988e-07	-2.40891	-0.539117
64072356	chr10:64072356:T:C	2.76158e-36	-2.40937	1.43489	1.60992e-06	-2.38418	1.05214
64072656	chr10:64072656:G:T	1.92066e-36	-6.21526e-10	-1.33762	1.56937e-06	-6.21526e-10	-1.35755
64072700	chr10:64072700:A:G	1.45831e-37	-2.07963	-1.83595	9.36246e-08	-2.36418	-1.8125
64072755	chr10:64072755:C:A	6.83899e-36	-6.21526e-10	-0.0676414	2.68448e-06	-6.21526e-10	-0.820735
64072776	chr10:64072776:G:T	1.93665e-37	-1.80849	-1.82342	1.53289e-07	-1.81606	-1.86759
64073027	chr10:64073027:C:T	6.57777e-37	-2.40917	-1.06993e-09	7.43575e-07	-2.10451	-1.06993e-09
64073260	chr10:64073260:A:G	1.32934e-37	-2.21039	-1.79779	1.25995e-07	-2.012	-1.86774
64073478	chr10:64073478:A:T	1.74325e-36	-6.21526e-10	-1.43453	1.42601e-06	-6.21526e-10	-1.45334
64073579	chr10:64073579:A:G	1.71376e-36	-6.21526e-10	-1.45159	1.40244e-06	-6.21526e-10	-1.47001
64073842	chr10:64073842:A:T	1.15374e-36	-6.21526e-10	-1.84727	9.30725e-07	-6.21526e-10	-1.88001
64073983	chr10:64073983:A:G	1.65432e-37	-2.37475	-1.41473	1.36874e-07	-2.37979	-1.41713
64074021	chr10:64074021:G:T	1.53959e-37	-2.37442	-1.48692	9.92268e-08	-2.38728	-1.73128
64074046	chr10:64074046:T:C	6.6134e-37	-2.40377	-1.06993e-09	1.56643e-06	-1.35942	-1.06993e-09
64074225	chr10:64074225:G:A	5.3054e-37	-2.40847	-0.215669	4.37715e-07	-2.40892	-0.225488
64074405	chr10:64074405:G:A	1.69675e-37	-2.37709	-1.38706	1.40113e-07	-2.38179	-1.39173
64074896	chr10:64074896:G:C	2.40145e-37	-2.40849	-1.0083	1.96403e-07	-2.40799	-1.02782
64075023	chr10:64075023:A:G	3.728e-36	-6.21526e-10	-0.674412	6.41345e-06	-6.21526e-10	0.050177
64075357	chr10:64075357:C:T	1.25748e-35	-6.21526e-10	0.541415	7.31992e-06	-6.21526e-10	0.182379
64075489	chr10:64075489:A:G	1.64839e-37	-2.38383	-1.40923	1.35696e-07	-2.38854	-1.41701
64075623	chr10:64075623:G:A	1.62357e-37	-2.37164	-1.4366	1.3404e-07	-2.37745	-1.44039
64075688	chr10:64075688:A:T	1.60733e-37	-2.37297	-1.44532	1.32373e-07	-2.37855	-1.4518
64075873	chr10:64075873:A:G	1.63807e-36	-6.21526e-10	-1.49676	1.53497e-06	-6.21526e-10	-1.37971
64076079	chr10:64076079:C:T	2.32583e-37	-2.40937	-1.03942	1.88143e-07	-2.40877	-1.07
64076257	chr10:64076257:A:G	4.45386e-37	-2.20886	-0.590239	2.5873e-07	-2.39644	-0.763746
64076260	chr10:64076260:G:A	6.33503e-36	-2.3447	2.20051	5.71439e-06	-2.3424	2.27716
64076393	chr10:64076393:C:T	1.60916e-37	-2.39288	-1.42428	1.33133e-07	-2.39546	-1.42916
64077039	chr10:64077039:A:G	1.31233e-36	-6.21526e-10	-1.71848	1.07925e-06	-6.21526e-10	-1.73196
64077208	chr10:64077208:G:A	1.00176e-37	-2.40381	-1.88729	8.71315e-08	-2.40239	-1.84617
64077250	chr10:64077250:A:G	1.13629e-37	-2.39874	-1.76636	8.9173e-08	-2.36415	-1.86125
64077635	chr10:64077635:AAAAT:A	2.20018e-36	-6.21526e-10	-1.20174	1.76273e-06	-6.21526e-10	-1.24136
64077895	chr10:64077895:G:A	9.77676e-37	-2.01286	-1.06993e-09	5.86594e-07	-2.34164	-1.06993e-09
64077989	chr10:64077989:A:G	1.19685e-37	-2.28419	-1.82898	1.01398e-07	-2.21265	-1.88427
64078214	chr10:64078214:G:A	1.41435e-35	-2.30812	2.96709	2.03405e-05	-2.34444	3.54883
64078384	chr10:64078384:C:T	2.53026e-35	-6.21526e-10	1.24062	4.58514e-05	-6.21526e-10	2.01718
64079200	chr10:64079200:C:T	2.32717e-37	-2.33971	-1.1085	2.99365e-07	-2.24789	-0.766419
64079586	chr10:64079586:C:T	1.11284e-36	-6.21526e-10	-1.88337	9.55759e-07	-6.21526e-10	-1.85347
64079730	chr10:64079730:C:T	1.45195e-36	-6.21526e-10	-1.61737	9.51007e-07	-6.21526e-10	-1.85845
64080315	chr10:64080315:G:A	5.45347e-36	-6.21526e-10	-0.29403	6.43345e-06	-6.21526e-10	0.053291
64080767	chr10:64080767:C:T	1.10977e-36	-6.21526e-10	-1.88613	9.52134e-07	-6.21526e-10	-1.85727
64080826	chr10:64080826:ACTT:A	6.55858e-37	-2.34475	-0.0673413	6.04563e-07	-2.12225	-0.189224
64080926	chr10:64080926:A:G	1.19645e-37	-2.40446	-1.70905	8.80047e-08	-2.39137	-1.84722
64081003	chr10:64081003:A:G	1.99848e-37	-2.24484	-1.35564	3.36811e-07	-2.02963	-0.866824
64081258	chr10:64081258:T:C	1.59417e-36	-6.21526e-10	-1.52393	1.15848e-06	-6.21526e-10	-1.66111
64081353	chr10:64081353:C:A	1.10647e-36	-6.21526e-10	-1.8891	9.23216e-07	-6.21526e-10	-1.88811
64081386	chr10:64081386:G:A	1.13166e-37	-2.33477	-1.83441	1.21902e-07	-2.09178	-1.82098
```
