## Supplementary material for "Characterization of shared and ancestry-specific signals driving complex traits using multi-ancestry fine-mapping": susiex_nc2.cs80.summary

```
# chr10:62248714-64081505
CS_ID	CS_LENGTH	CS_PURITY	MAX_PIP_SNP	BP	REF_ALLELE	ALT_ALLELE	REF_FRQ	BETA	SE	-LOG10P	MAX_PIP	POST-HOC_PROB_POP1	POST-HOC_PROB_POP2
1	8	0.995423	chr10:63267850:A:T	63267850	T,T	A,A	1,1	-inf,-inf	inf,inf	27.7775,10.1313	0.161943	1	1
2	28	0.385133	chr10:62969977:C:T	62969977	T,T	C,C	1,1	-inf,-inf	inf,inf	4.7695,1.95607	0.147887	0.976902	0.338593
```
