## Supplementary material for "Characterization of shared and ancestry-specific signals driving complex traits using multi-ancestry fine-mapping": susiex_nc3.cs80.cs

```
CS_ID	SNP	BP	REF_ALLELE	ALT_ALLELE	REF_FRQ	BETA	SE	-LOG10P	CS_PIP	OVRL_PIP
1	chr10:63267850:A:T	63267850	T,T	A,A	1,1	-inf,-inf	inf,inf	27.7775,10.1313	0.162237	0.162241
1	chr10:63292782:C:T	63292782	T,T	C,C	1,1	-inf,-inf	inf,inf	27.599,10.1972	0.129231	0.129236
1	chr10:63256414:T:G	63256414	G,G	T,T	1,1	-inf,-inf	inf,inf	27.7231,10.013	0.113668	0.113673
1	chr10:63290899:A:G	63290899	G,G	A,A	1,1	-inf,-inf	inf,inf	27.5423,10.1606	0.103767	0.103772
1	chr10:63288546:C:A	63288546	A,A	C,C	1,1	-inf,-inf	inf,inf	27.5232,10.1251	0.0962021	0.0962071
1	chr10:63278270:G:C	63278270	C,C	G,G	1,1	-inf,-inf	inf,inf	27.6368,9.90872	0.0735945	0.0735995
1	chr10:63336490:C:T	63336490	T,T	C,C	1,1	-inf,-inf	inf,inf	27.4491,10.0903	0.0735284	0.0735335
1	chr10:63304076:ACTTTGCC:A	63304076	A,A	ACTTTGCC,ACTTTGCC	1,1	-inf,-inf	inf,inf	27.6266,9.87693	0.0683533	0.0683584
2	chr10:62969977:C:T	62969977	T,T	C,C	1,1	-inf,-inf	inf,inf	4.7695,1.95607	0.140743	0.140777
2	chr10:62995191:T:C	62995191	C,C	T,T	1,1	-inf,-inf	inf,inf	5.27934,1.18901	0.124126	0.124141
2	chr10:62997112:A:C	62997112	C,C	A,A	1,1	-inf,-inf	inf,inf	5.1667,1.27312	0.106588	0.106603
2	chr10:62954375:A:C	62954375	C,C	A,A	1,1	-inf,-inf	inf,inf	4.61383,1.90981	0.0889499	0.0889821
2	chr10:62940304:A:G	62940304	G,G	A,A	1,1	-inf,-inf	inf,inf	4.71582,1.67803	0.0625575	0.0625811
2	chr10:62999650:G:A	62999650	A,A	G,G	1,1	-inf,-inf	inf,inf	4.86868,0.858127	0.0397183	0.0397295
2	chr10:62994646:C:T	62994646	T,T	C,C	1,1	-inf,-inf	inf,inf	4.94222,1.04098	0.0354509	0.0354626
2	chr10:62913645:T:C	62913645	C,C	T,T	1,1	-inf,-inf	inf,inf	5.17391,1.25071	0.0186647	0.0186748
2	chr10:62914070:C:T	62914070	T,T	C,C	1,1	-inf,-inf	inf,inf	5.10449,1.23104	0.0154949	0.0155046
2	chr10:62938766:T:C	62938766	C,C	T,T	1,1	-inf,-inf	inf,inf	4.98151,0.77154	0.0123062	0.0123143
2	chr10:62938474:TAGG:T	62938474	T,T	TAGG,TAGG	1,1	-inf,-inf	inf,inf	5.07634,0.698089	0.0122359	0.0122436
2	chr10:62935890:T:C	62935890	C,C	T,T	1,1	-inf,-inf	inf,inf	5.05825,0.704545	0.011939	0.0119467
2	chr10:62934673:A:C	62934673	C,C	A,A	1,1	-inf,-inf	inf,inf	5.02179,0.597543	0.0105605	0.010568
2	chr10:62936656:G:A	62936656	A,A	G,G	1,1	-inf,-inf	inf,inf	4.99182,0.625019	0.0100304	0.0100378
2	chr10:62933359:G:A	62933359	A,A	G,G	1,1	-inf,-inf	inf,inf	5.02758,0.508	0.00954254	0.00954978
2	chr10:62932305:G:A	62932305	A,A	G,G	1,1	-inf,-inf	inf,inf	5.00161,0.536181	0.00940232	0.0094096
2	chr10:62936571:T:C	62936571	C,C	T,T	1,1	-inf,-inf	inf,inf	4.96471,0.616426	0.00932803	0.0093354
2	chr10:62987784:C:T	62987784	T,T	C,C	1,1	-inf,-inf	inf,inf	5.00769,0.873554	0.00923073	0.0092384
2	chr10:62988906:A:G	62988906	G,G	A,A	1,1	-inf,-inf	inf,inf	5.02454,0.81402	0.00884137	0.00884878
2	chr10:62991281:A:T	62991281	T,T	A,A	1,1	-inf,-inf	inf,inf	4.98181,0.840113	0.00852056	0.00852803
2	chr10:62934072:AT:A	62934072	A,A	AT,AT	1,1	-inf,-inf	inf,inf	4.97447,0.507924	0.00842909	0.0084362
2	chr10:62938273:A:G	62938273	G,G	A,A	1,1	-inf,-inf	inf,inf	4.8991,0.638239	0.00825289	0.00826019
2	chr10:62927963:G:T	62927963	T,T	G,G	1,1	-inf,-inf	inf,inf	4.9519,0.660047	0.00785024	0.00785869
2	chr10:62927326:C:T	62927326	T,T	C,C	1,1	-inf,-inf	inf,inf	5.0334,0.394826	0.00674248	0.00675025
2	chr10:62924695:C:T	62924695	T,T	C,C	1,1	-inf,-inf	inf,inf	4.87012,0.652816	0.00643569	0.00644384
2	chr10:62806498:C:T	62806498	T,T	C,C	1,1	inf,inf	inf,inf	3.71992,0.892421	0.00635933	0.00648344
2	chr10:62928785:G:A	62928785	A,A	G,G	1,1	-inf,-inf	inf,inf	4.91897,0.371325	0.00607448	0.00608134
2	chr10:62925539:T:G	62925539	G,G	T,T	1,1	-inf,-inf	inf,inf	4.91684,0.35984	0.00595917	0.00596601
3	chr10:63071239:G:T	63071239	NA,T	NA,G	NA,1	NA,-inf	NA,inf	NA,2.92564	0.0366749	0.036796
3	chr10:63106251:A:T	63106251	NA,T	NA,A	NA,1	NA,inf	NA,inf	NA,4.19541	0.0182621	0.018482
3	chr10:63065494:G:A	63065494	NA,A	NA,G	NA,1	NA,-inf	NA,inf	NA,2.61319	0.0182006	0.0182685
3	chr10:63097140:G:GT	63097140	NA,GT	NA,G	NA,1	NA,-inf	NA,inf	NA,2.5249	0.0180319	0.0180947
3	chr10:63071125:G:T	63071125	NA,T	NA,G	NA,1	NA,-inf	NA,inf	NA,2.56264	0.0163271	0.0163888
3	chr10:63109535:A:T	63109535	NA,T	NA,A	NA,1	NA,-inf	NA,inf	NA,2.42867	0.0144666	0.0145189
3	chr10:63106981:C:T	63106981	NA,T	NA,C	NA,1	NA,-inf	NA,inf	NA,2.41191	0.0139067	0.0139573
3	chr10:63109093:C:T	63109093	NA,T	NA,C	NA,1	NA,-inf	NA,inf	NA,2.40706	0.0137479	0.0137981
3	chr10:63287635:A:G	63287635	G,G	A,A	1,1	inf,inf	inf,inf	0.0983362,0.750811	0.0122244	0.0122892
3	chr10:63550345:G:A	63550345	A,A	G,G	1,1	inf,inf	inf,inf	0.112183,0.763765	0.0115877	0.0116509
3	chr10:63091764:G:A	63091764	NA,A	NA,G	NA,1	NA,-inf	NA,inf	NA,2.3073	0.0106612	0.0107015
3	chr10:63494987:C:T	63494987	T,T	C,C	1,1	inf,inf	inf,inf	0.0863213,0.722077	0.0099819	0.0100357
3	chr10:63226869:C:T	63226869	T,T	C,C	1,1	inf,inf	inf,inf	0.0845832,0.752829	0.00954015	0.00959246
3	chr10:63380519:T:C	63380519	C,NA	T,NA	1,NA	-inf,NA	inf,NA	6.64961,NA	0.00906829	0.00912979
3	chr10:63464591:C:T	63464591	T,NA	C,NA	1,NA	-inf,NA	inf,NA	6.65092,NA	0.00901668	0.00907796
3	chr10:63512110:T:C	63512110	C,NA	T,NA	1,NA	-inf,NA	inf,NA	6.64227,NA	0.00891486	0.00897549
3	chr10:63238289:T:C	63238289	C,NA	T,NA	1,NA	-inf,NA	inf,NA	6.61662,NA	0.00846369	0.00852142
3	chr10:63543410:C:T	63543410	T,NA	C,NA	1,NA	-inf,NA	inf,NA	6.53523,NA	0.00732977	0.00738081
3	chr10:63076507:C:T	63076507	T,NA	C,NA	1,NA	inf,NA	inf,NA	4.7668,NA	0.00684151	0.00859455
3	chr10:64034697:TAGA:T	64034697	T,NA	TAGA,NA	1,NA	inf,NA	inf,NA	3.0346,NA	0.00580195	0.00589321
3	chr10:63770612:G:A	63770612	NA,A	NA,G	NA,1	NA,inf	NA,inf	NA,2.55967	0.00287143	0.00291146
3	chr10:63785387:G:A	63785387	NA,A	NA,G	NA,1	NA,inf	NA,inf	NA,2.55458	0.00286035	0.00290022
3	chr10:62398460:G:C	62398460	NA,C	NA,G	NA,1	NA,inf	NA,inf	NA,2.61795	0.00285645	0.00289005
3	chr10:63773963:A:T	63773963	NA,T	NA,A	NA,1	NA,inf	NA,inf	NA,2.55497	0.00284563	0.00288531
3	chr10:63770596:C:T	63770596	NA,T	NA,C	NA,1	NA,inf	NA,inf	NA,2.54857	0.00281987	0.00285922
3	chr10:64078384:C:T	64078384	NA,T	NA,C	NA,1	NA,-inf	NA,inf	NA,1.98445	0.00268742	0.00273545
3	chr10:62385868:A:G	62385868	NA,G	NA,A	NA,1	NA,inf	NA,inf	NA,2.57361	0.00265093	0.00268207
3	chr10:63777112:T:G	63777112	NA,G	NA,T	NA,1	NA,inf	NA,inf	NA,2.50982	0.00263885	0.00267572
3	chr10:63776496:C:T	63776496	NA,T	NA,C	NA,1	NA,inf	NA,inf	NA,2.50809	0.00263002	0.00266677
3	chr10:62372368:A:G	62372368	NA,G	NA,A	NA,1	NA,inf	NA,inf	NA,2.56682	0.00257496	0.00260493
3	chr10:62864500:T:C	62864500	C,NA	T,NA	1,NA	-inf,NA	inf,NA	4.76614,NA	0.00256047	0.00274441
3	chr10:63099085:C:T	63099085	NA,T	NA,C	NA,1	NA,-inf	NA,inf	NA,0.784557	0.00251879	0.00256359
3	chr10:63769997:G:A	63769997	NA,A	NA,G	NA,1	NA,inf	NA,inf	NA,2.49414	0.00251128	0.00254638
3	chr10:62340471:C:T	62340471	NA,T	NA,C	NA,1	NA,inf	NA,inf	NA,2.55776	0.00241155	0.00243978
3	chr10:62344144:C:T	62344144	NA,T	NA,C	NA,1	NA,inf	NA,inf	NA,2.5537	0.00239314	0.00242116
3	chr10:62469385:A:T	62469385	T,T	A,A	1,1	inf,inf	inf,inf	1.62001,1.87844	0.00236948	0.00240035
3	chr10:62374747:A:C	62374747	NA,C	NA,A	NA,1	NA,inf	NA,inf	NA,2.51832	0.00236783	0.00239553
3	chr10:62343947:G:C	62343947	NA,C	NA,G	NA,1	NA,inf	NA,inf	NA,2.54731	0.00236493	0.00239264
3	chr10:62356451:G:A	62356451	NA,A	NA,G	NA,1	NA,inf	NA,inf	NA,2.54568	0.00235676	0.00238438
3	chr10:62329451:C:T	62329451	NA,T	NA,C	NA,1	NA,inf	NA,inf	NA,2.54563	0.00235611	0.00238372
3	chr10:62335771:C:G	62335771	NA,G	NA,C	NA,1	NA,inf	NA,inf	NA,2.54481	0.00235266	0.00238024
3	chr10:62327466:G:C	62327466	NA,C	NA,G	NA,1	NA,inf	NA,inf	NA,2.54242	0.00234151	0.00236895
3	chr10:63950730:C:T	63950730	T,T	C,C	1,1	-inf,inf	inf,inf	1.89588,0.0312089	0.00233548	0.00240421
3	chr10:62332392:T:C	62332392	NA,C	NA,T	NA,1	NA,inf	NA,inf	NA,2.53331	0.00230219	0.0023292
3	chr10:63404203:A:G	63404203	NA,G	NA,A	NA,1	NA,inf	NA,inf	NA,2.92262	0.0022378	0.00226812
3	chr10:62345345:C:G	62345345	NA,G	NA,C	NA,1	NA,inf	NA,inf	NA,2.50838	0.00219859	0.00222446
3	chr10:62386783:A:G	62386783	NA,G	NA,A	NA,1	NA,inf	NA,inf	NA,2.47022	0.00217319	0.00219884
3	chr10:62758503:C:T	62758503	T,NA	C,NA	1,NA	-inf,NA	inf,NA	4.31682,NA	0.00208078	0.00220249
3	chr10:62363284:C:CA	62363284	NA,CA	NA,C	NA,1	NA,inf	NA,inf	NA,2.45793	0.00200169	0.00202532
3	chr10:62335693:G:A	62335693	NA,A	NA,G	NA,1	NA,inf	NA,inf	NA,2.41662	0.00199244	0.00201612
3	chr10:63835313:G:A	63835313	A,NA	G,NA	1,NA	-inf,NA	inf,NA	2.08164,NA	0.00197825	0.00202709
3	chr10:62367219:G:A	62367219	NA,A	NA,G	NA,1	NA,inf	NA,inf	NA,2.40626	0.00182215	0.00184375
3	chr10:63110362:T:C	63110362	NA,C	NA,T	NA,1	NA,-inf	NA,inf	NA,0.686511	0.00180833	0.00184048
3	chr10:63504647:G:A	63504647	NA,A	NA,G	NA,1	NA,inf	NA,inf	NA,2.79273	0.00176851	0.00179265
3	chr10:63500900:TA:T	63500900	NA,T	NA,TA	NA,1	NA,inf	NA,inf	NA,2.79249	0.00176727	0.00179139
3	chr10:63166549:A:AAAATT	63166549	NA,AAAATT	NA,A	NA,1	NA,inf	NA,inf	NA,2.77452	0.00172881	0.00175244
3	chr10:63106299:C:T	63106299	NA,T	NA,C	NA,1	NA,-inf	NA,inf	NA,6.69889	0.00167171	0.00169413
3	chr10:63971993:A:T	63971993	NA,T	NA,A	NA,1	NA,inf	NA,inf	NA,2.49589	0.00166813	0.00169114
3	chr10:63783950:A:G	63783950	NA,G	NA,A	NA,1	NA,inf	NA,inf	NA,2.25437	0.00166173	0.00168533
3	chr10:63784700:G:A	63784700	NA,A	NA,G	NA,1	NA,inf	NA,inf	NA,2.25437	0.00166173	0.00168533
3	chr10:63814087:A:G	63814087	NA,G	NA,A	NA,1	NA,inf	NA,inf	NA,2.24138	0.0016566	0.00168027
3	chr10:62366803:C:T	62366803	NA,T	NA,C	NA,1	NA,inf	NA,inf	NA,2.3554	0.00165548	0.00167519
3	chr10:63967798:A:G	63967798	G,NA	A,NA	1,NA	inf,NA	inf,NA	1.73789,NA	0.001637	0.00167863
3	chr10:63394717:G:A	63394717	NA,A	NA,G	NA,1	NA,-inf	NA,inf	NA,1.20358	0.00157488	0.00158385
3	chr10:62362204:G:A	62362204	A,NA	G,NA	1,NA	-inf,NA	inf,NA	2.20794,NA	0.00156574	0.00160027
3	chr10:63017240:C:T	63017240	T,NA	C,NA	1,NA	inf,NA	inf,NA	0.502776,NA	0.0015196	0.00152899
3	chr10:63800389:T:C	63800389	NA,C	NA,T	NA,1	NA,inf	NA,inf	NA,2.18097	0.00149021	0.00151153
3	chr10:63403417:TAAGA:T	63403417	NA,T	NA,TAAGA	NA,1	NA,-inf	NA,inf	NA,1.18076	0.00148281	0.00149135
3	chr10:63392055:T:C	63392055	NA,C	NA,T	NA,1	NA,-inf	NA,inf	NA,1.1786	0.00148002	0.00148856
3	chr10:63389680:T:C	63389680	NA,C	NA,T	NA,1	NA,-inf	NA,inf	NA,1.17338	0.00146853	0.00147701
3	chr10:63393277:A:G	63393277	NA,G	NA,A	NA,1	NA,-inf	NA,inf	NA,1.1736	0.00146052	0.00146898
3	chr10:62347295:G:A	62347295	A,NA	G,NA	1,NA	-inf,NA	inf,NA	2.17514,NA	0.00145262	0.00148476
3	chr10:63384755:A:G	63384755	NA,G	NA,A	NA,1	NA,-inf	NA,inf	NA,1.16617	0.00143343	0.00144176
3	chr10:62472234:G:A	62472234	NA,A	NA,G	NA,1	NA,inf	NA,inf	NA,2.11593	0.0014297	0.00145454
3	chr10:63404628:A:G	63404628	NA,G	NA,A	NA,1	NA,-inf	NA,inf	NA,1.15955	0.00140841	0.00141662
3	chr10:63406134:T:G	63406134	NA,G	NA,T	NA,1	NA,-inf	NA,inf	NA,1.1545	0.00139055	0.00139867
3	chr10:63794520:G:A	63794520	NA,A	NA,G	NA,1	NA,inf	NA,inf	NA,2.13911	0.00137846	0.00139819
3	chr10:63023833:T:A	63023833	A,NA	T,NA	1,NA	inf,NA	inf,NA	3.92385,NA	0.00137276	0.00158524
3	chr10:63446168:G:A	63446168	A,A	G,G	1,1	inf,inf	inf,inf	0.104456,0.586107	0.00136053	0.00137062
3	chr10:63904055:G:T	63904055	T,T	G,G	1,1	-inf,-inf	inf,inf	2.68307,2.39249	0.00135371	0.00137065
3	chr10:63981882:C:T	63981882	T,NA	C,NA	1,NA	inf,NA	inf,NA	1.77763,NA	0.00133797	0.0013743
3	chr10:63899782:T:A	63899782	A,A	T,T	1,1	-inf,-inf	inf,inf	2.60743,2.24213	0.00133075	0.00134748
3	chr10:63367867:T:C	63367867	NA,C	NA,T	NA,1	NA,-inf	NA,inf	NA,1.1208	0.00127158	0.00127913
3	chr10:64078214:G:A	64078214	A,A	G,G	1,1	-inf,inf	inf,inf	0.17797,2.80134	0.00127142	0.0012915
3	chr10:63324269:G:A	63324269	NA,A	NA,G	NA,1	NA,-inf	NA,inf	NA,1.13537	0.00126855	0.00127609
3	chr10:63002960:A:G	63002960	G,NA	A,NA	1,NA	inf,NA	inf,NA	3.8621,NA	0.00126838	0.00146098
3	chr10:63343178:A:G	63343178	NA,G	NA,A	NA,1	NA,inf	NA,inf	NA,3.96665	0.00126172	0.00127853
3	chr10:63976491:G:A	63976491	NA,A	NA,G	NA,1	NA,inf	NA,inf	NA,1.91346	0.00125599	0.00127408
3	chr10:63287359:G:A	63287359	NA,A	NA,G	NA,1	NA,-inf	NA,inf	NA,1.16044	0.00125384	0.00126139
3	chr10:63769002:C:T	63769002	NA,T	NA,C	NA,1	NA,inf	NA,inf	NA,2.11498	0.00125338	0.0012713
3	chr10:62920991:G:T	62920991	T,NA	G,NA	1,NA	inf,NA	inf,NA	0.134883,NA	0.00123093	0.00123752
3	chr10:63105619:C:G	63105619	G,NA	C,NA	1,NA	-inf,NA	inf,NA	4.68109,NA	0.00123033	0.00124002
3	chr10:63308579:C:T	63308579	NA,T	NA,C	NA,1	NA,-inf	NA,inf	NA,1.10042	0.00121063	0.00121787
3	chr10:63276755:C:T	63276755	NA,T	NA,C	NA,1	NA,-inf	NA,inf	NA,1.08816	0.00116992	0.00117697
3	chr10:63282440:A:G	63282440	NA,G	NA,A	NA,1	NA,inf	NA,inf	NA,3.89451	0.0011414	0.00115667
3	chr10:63891550:C:A	63891550	A,A	C,C	1,1	-inf,-inf	inf,inf	2.8925,2.22195	0.00112376	0.00113883
3	chr10:63336502:T:C	63336502	NA,C	NA,T	NA,1	NA,inf	NA,inf	NA,3.87743	0.00112302	0.00113808
3	chr10:63420928:T:C	63420928	NA,C	NA,T	NA,1	NA,-inf	NA,inf	NA,1.07036	0.00111311	0.00111989
3	chr10:62384799:G:A	62384799	NA,A	NA,G	NA,1	NA,inf	NA,inf	NA,1.75201	0.00110602	0.00112519
3	chr10:63834062:T:C	63834062	NA,C	NA,T	NA,1	NA,-inf	NA,inf	NA,2.81511	0.00110515	0.00112044
3	chr10:63437790:T:C	63437790	NA,C	NA,T	NA,1	NA,-inf	NA,inf	NA,1.06295	0.00108804	0.0010947
3	chr10:63263719:G:C	63263719	NA,C	NA,G	NA,1	NA,-inf	NA,inf	NA,1.06198	0.00108764	0.00109428
3	chr10:63132782:T:G	63132782	NA,G	NA,T	NA,1	NA,-inf	NA,inf	NA,1.06061	0.00108431	0.00109094
3	chr10:63469011:TATAAA:T	63469011	NA,T	NA,TATAAA	NA,1	NA,-inf	NA,inf	NA,1.06078	0.00108064	0.00108726
3	chr10:63341895:G:A	63341895	NA,A	NA,G	NA,1	NA,-inf	NA,inf	NA,1.05816	0.00107323	0.0010798
3	chr10:63333127:T:C	63333127	NA,C	NA,T	NA,1	NA,-inf	NA,inf	NA,1.05166	0.00106763	0.00107419
3	chr10:63327582:G:A	63327582	NA,A	NA,G	NA,1	NA,-inf	NA,inf	NA,1.05405	0.00106728	0.00107382
3	chr10:63263833:G:A	63263833	NA,A	NA,G	NA,1	NA,-inf	NA,inf	NA,1.05289	0.00106634	0.00107287
3	chr10:63221980:C:T	63221980	NA,T	NA,C	NA,1	NA,-inf	NA,inf	NA,1.04855	0.00106514	0.00107167
3	chr10:63336290:G:A	63336290	NA,A	NA,G	NA,1	NA,-inf	NA,inf	NA,1.05442	0.00106425	0.00107079
3	chr10:63294681:C:T	63294681	NA,T	NA,C	NA,1	NA,-inf	NA,inf	NA,1.05097	0.00106237	0.0010689
3	chr10:63304507:A:T	63304507	NA,T	NA,A	NA,1	NA,-inf	NA,inf	NA,1.05097	0.00106237	0.0010689
3	chr10:63814283:G:T	63814283	NA,T	NA,G	NA,1	NA,-inf	NA,inf	NA,2.80333	0.00106013	0.00107481
3	chr10:63217613:G:A	63217613	NA,A	NA,G	NA,1	NA,-inf	NA,inf	NA,1.04867	0.00105572	0.00106219
3	chr10:63315515:T:C	63315515	NA,C	NA,T	NA,1	NA,-inf	NA,inf	NA,1.04819	0.00105442	0.0010609
3	chr10:63837555:G:A	63837555	NA,A	NA,G	NA,1	NA,-inf	NA,inf	NA,2.78392	0.00105276	0.00106735
3	chr10:63307302:C:T	63307302	NA,T	NA,C	NA,1	NA,inf	NA,inf	NA,3.82191	0.00104466	0.0010587
3	chr10:63334404:G:C	63334404	NA,C	NA,G	NA,1	NA,-inf	NA,inf	NA,1.04397	0.00104155	0.00104796
3	chr10:63214835:TTCA:T	63214835	NA,T	NA,TTCA	NA,1	NA,-inf	NA,inf	NA,1.04282	0.00103993	0.00104634
3	chr10:63310610:T:G	63310610	NA,G	NA,T	NA,1	NA,-inf	NA,inf	NA,1.04126	0.00103809	0.00104449
3	chr10:63299486:C:G	63299486	NA,G	NA,C	NA,1	NA,-inf	NA,inf	NA,1.04215	0.00103684	0.00104323
3	chr10:63259346:T:C	63259346	NA,C	NA,T	NA,1	NA,-inf	NA,inf	NA,1.03999	0.00103478	0.00104116
3	chr10:63348236:C:T	63348236	NA,T	NA,C	NA,1	NA,-inf	NA,inf	NA,1.01083	0.00103425	0.00104062
3	chr10:63814896:G:A	63814896	NA,A	NA,G	NA,1	NA,-inf	NA,inf	NA,2.78527	0.00103	0.00104428
3	chr10:63370397:T:C	63370397	NA,C	NA,T	NA,1	NA,-inf	NA,inf	NA,1.03801	0.00102922	0.00103558
3	chr10:63327699:G:A	63327699	NA,A	NA,G	NA,1	NA,-inf	NA,inf	NA,1.03834	0.00102571	0.00103205
3	chr10:62891104:T:C	62891104	NA,C	NA,T	NA,1	NA,inf	NA,inf	NA,2.40164	0.00102217	0.00104143
3	chr10:63101590:T:C	63101590	C,C	T,T	1,1	inf,-inf	inf,inf	0.0837429,0.74917	0.00100768	0.0010191
3	chr10:63171336:G:T	63171336	NA,T	NA,G	NA,1	NA,-inf	NA,inf	NA,1.0297	0.0010042	0.00101042
3	chr10:63182104:C:A	63182104	NA,A	NA,C	NA,1	NA,-inf	NA,inf	NA,1.02817	0.0010028	0.00100901
3	chr10:62729335:T:C	62729335	C,NA	T,NA	1,NA	inf,NA	inf,NA	0.427863,NA	0.00100236	0.00101038
3	chr10:63434971:C:T	63434971	NA,T	NA,C	NA,1	NA,-inf	NA,inf	NA,1.03061	0.001002	0.00100823
3	chr10:63176970:T:C	63176970	NA,C	NA,T	NA,1	NA,-inf	NA,inf	NA,1.02694	0.00100157	0.00100777
3	chr10:63329932:C:T	63329932	NA,T	NA,C	NA,1	NA,-inf	NA,inf	NA,1.02859	0.00100101	0.00100721
3	chr10:62938997:G:A	62938997	NA,A	NA,G	NA,1	NA,inf	NA,inf	NA,2.35987	0.00100091	0.00101923
3	chr10:63215561:C:T	63215561	NA,T	NA,C	NA,1	NA,-inf	NA,inf	NA,1.02732	0.00100037	0.00100657
3	chr10:63815665:T:A	63815665	NA,A	NA,T	NA,1	NA,-inf	NA,inf	NA,2.76151	0.00099166	0.00100543
3	chr10:63813889:A:G	63813889	NA,G	NA,A	NA,1	NA,-inf	NA,inf	NA,2.76042	0.000990455	0.0010042
3	chr10:63185122:A:G	63185122	NA,G	NA,A	NA,1	NA,-inf	NA,inf	NA,1.02295	0.000990231	0.00099638
3	chr10:63201976:G:A	63201976	NA,A	NA,G	NA,1	NA,-inf	NA,inf	NA,1.01918	0.000979312	0.000985408
3	chr10:63528103:G:C	63528103	NA,C	NA,G	NA,1	NA,-inf	NA,inf	NA,1.02041	0.000979307	0.000985429
3	chr10:63171760:A:G	63171760	NA,G	NA,A	NA,1	NA,-inf	NA,inf	NA,1.01727	0.000974304	0.000980374
3	chr10:63522865:G:A	63522865	NA,A	NA,G	NA,1	NA,-inf	NA,inf	NA,1.01571	0.000966524	0.000972579
3	chr10:63490770:T:C	63490770	NA,C	NA,T	NA,1	NA,-inf	NA,inf	NA,1.01462	0.000964312	0.000970356
3	chr10:63475204:C:T	63475204	NA,T	NA,C	NA,1	NA,-inf	NA,inf	NA,1.01143	0.000956466	0.00096247
3	chr10:63820082:G:T	63820082	NA,T	NA,G	NA,1	NA,-inf	NA,inf	NA,2.72769	0.000950261	0.000963495
3	chr10:63820741:G:A	63820741	NA,A	NA,G	NA,1	NA,-inf	NA,inf	NA,2.72769	0.000950261	0.000963495
3	chr10:63464545:C:G	63464545	NA,G	NA,C	NA,1	NA,-inf	NA,inf	NA,1.01015	0.000950116	0.000956081
3	chr10:63695552:A:G	63695552	G,G	A,A	1,1	-inf,-inf	inf,inf	0.398942,3.14879	0.000949823	0.000966338
3	chr10:63631066:G:A	63631066	NA,A	NA,G	NA,1	NA,-inf	NA,inf	NA,6.23193	0.000948819	0.0009623
3	chr10:63100369:G:A	63100369	A,A	G,G	1,1	inf,-inf	inf,inf	0.0811493,0.723414	0.000943155	0.000953794
3	chr10:63102888:G:C	63102888	C,C	G,G	1,1	inf,-inf	inf,inf	0.0999992,0.753038	0.000942039	0.000952794
3	chr10:63804962:CAT:C	63804962	NA,C	NA,CAT	NA,1	NA,-inf	NA,inf	NA,2.73997	0.000939078	0.000952069
3	chr10:63194770:C:T	63194770	NA,T	NA,C	NA,1	NA,-inf	NA,inf	NA,1.00185	0.000936768	0.00094265
3	chr10:63186420:T:C	63186420	NA,C	NA,T	NA,1	NA,-inf	NA,inf	NA,0.999369	0.000935726	0.000941608
3	chr10:63526395:T:C	63526395	NA,C	NA,T	NA,1	NA,-inf	NA,inf	NA,1.00064	0.000929891	0.000935763
3	chr10:63202117:G:A	63202117	NA,A	NA,G	NA,1	NA,-inf	NA,inf	NA,1.00021	0.000928593	0.000934443
3	chr10:63318076:C:T	63318076	NA,T	NA,C	NA,1	NA,-inf	NA,inf	NA,0.999149	0.000927795	0.000933638
3	chr10:63361792:T:G	63361792	NA,G	NA,T	NA,1	NA,-inf	NA,inf	NA,0.906155	0.000927392	0.000933251
3	chr10:63494235:C:T	63494235	NA,T	NA,C	NA,1	NA,-inf	NA,inf	NA,0.997403	0.000924571	0.000930415
3	chr10:63519660:G:A	63519660	NA,A	NA,G	NA,1	NA,-inf	NA,inf	NA,0.996455	0.000920297	0.000926121
3	chr10:63160218:T:C	63160218	NA,C	NA,T	NA,1	NA,-inf	NA,inf	NA,1.00796	0.000915092	0.000920859
3	chr10:63157112:G:C	63157112	NA,C	NA,G	NA,1	NA,-inf	NA,inf	NA,0.990254	0.000904528	0.000910246
3	chr10:63491360:T:C	63491360	NA,C	NA,T	NA,1	NA,-inf	NA,inf	NA,0.988302	0.000903044	0.000908779
3	chr10:63492273:C:T	63492273	NA,T	NA,C	NA,1	NA,-inf	NA,inf	NA,0.987476	0.000901221	0.000906946
3	chr10:62391013:ACT:A	62391013	NA,A	NA,ACT	NA,1	NA,inf	NA,inf	NA,2.02341	0.000900654	0.000912132
3	chr10:63102098:C:T	63102098	T,T	C,C	1,1	inf,-inf	inf,inf	0.064554,0.67893	0.000897646	0.000907666
3	chr10:62442750:T:C	62442750	NA,C	NA,T	NA,1	NA,inf	NA,inf	NA,1.91769	0.000895103	0.000910413
3	chr10:63626884:G:A	63626884	NA,A	NA,G	NA,1	NA,inf	NA,inf	NA,2.39054	0.000892648	0.000905291
3	chr10:63520108:T:A	63520108	NA,A	NA,T	NA,1	NA,-inf	NA,inf	NA,0.984182	0.000891388	0.000897065
3	chr10:63449081:C:T	63449081	NA,T	NA,C	NA,1	NA,-inf	NA,inf	NA,0.980171	0.000885326	0.000890961
3	chr10:63447098:T:C	63447098	NA,C	NA,T	NA,1	NA,-inf	NA,inf	NA,0.977385	0.00088266	0.000888287
3	chr10:63169108:T:C	63169108	NA,C	NA,T	NA,1	NA,-inf	NA,inf	NA,0.975193	0.000878478	0.000884069
3	chr10:62391016:ACTGTAGACTTTAT:A	62391016	NA,A	NA,ACTGTAGACTTTAT	NA,1	NA,inf	NA,inf	NA,2.00201	0.000866112	0.000877173
3	chr10:63515119:A:T	63515119	NA,T	NA,A	NA,1	NA,-inf	NA,inf	NA,0.96928	0.000863233	0.000868771
3	chr10:63139096:G:A	63139096	NA,A	NA,G	NA,1	NA,-inf	NA,inf	NA,0.971699	0.000862212	0.000867715
3	chr10:63810138:C:G	63810138	NA,G	NA,C	NA,1	NA,-inf	NA,inf	NA,1.54716	0.000858018	0.000872091
3	chr10:63500187:C:T	63500187	NA,T	NA,C	NA,1	NA,-inf	NA,inf	NA,0.96592	0.000850216	0.000855682
3	chr10:62438472:G:A	62438472	NA,A	NA,G	NA,1	NA,-inf	NA,inf	NA,1.53757	0.000832623	0.000846449
3	chr10:63611256:TAAG:T	63611256	NA,T	NA,TAAG	NA,1	NA,inf	NA,inf	NA,2.32965	0.000827094	0.000838863
3	chr10:63970248:G:A	63970248	A,NA	G,NA	1,NA	inf,NA	inf,NA	0.722055,NA	0.000820543	0.00082892
3	chr10:63125057:C:G	63125057	G,NA	C,NA	1,NA	inf,NA	inf,NA	0.483718,NA	0.00081976	0.000827462
3	chr10:63792109:A:T	63792109	NA,T	NA,A	NA,1	NA,inf	NA,inf	NA,2.03167	0.000816291	0.000828306
3	chr10:63975561:C:A	63975561	A,NA	C,NA	1,NA	inf,NA	inf,NA	0.728161,NA	0.000814044	0.000822763
3	chr10:63786839:C:T	63786839	NA,T	NA,C	NA,1	NA,inf	NA,inf	NA,2.0262	0.000808666	0.000820572
3	chr10:62369399:C:A	62369399	NA,A	NA,C	NA,1	NA,inf	NA,inf	NA,1.92869	0.000798545	0.000808583
3	chr10:62961440:C:T	62961440	T,NA	C,NA	1,NA	inf,NA	inf,NA	0.0588658,NA	0.000793282	0.000797938
3	chr10:63139755:A:T	63139755	T,NA	A,NA	1,NA	inf,NA	inf,NA	0.474025,NA	0.000791313	0.000798778
3	chr10:63343546:C:T	63343546	NA,T	NA,C	NA,1	NA,inf	NA,inf	NA,3.43538	0.000785016	0.000795624
3	chr10:63916934:T:C	63916934	NA,C	NA,T	NA,1	NA,-inf	NA,inf	NA,2.55415	0.000771801	0.000782551
3	chr10:63803692:G:T	63803692	NA,T	NA,G	NA,1	NA,-inf	NA,inf	NA,2.60374	0.000771294	0.000782082
3	chr10:62911257:C:T	62911257	NA,T	NA,C	NA,1	NA,inf	NA,inf	NA,2.25495	0.000767799	0.000781632
3	chr10:63094343:G:A	63094343	A,A	G,G	1,1	inf,-inf	inf,inf	0.701791,0.846688	0.000766743	0.000777639
3	chr10:63838804:C:T	63838804	NA,T	NA,C	NA,1	NA,-inf	NA,inf	NA,1.49463	0.000761016	0.00077352
3	chr10:63111255:G:A	63111255	NA,A	NA,G	NA,1	NA,inf	NA,inf	NA,2.49531	0.000759069	0.000769425
3	chr10:63305144:G:A	63305144	NA,A	NA,G	NA,1	NA,-inf	NA,inf	NA,0.917044	0.000751909	0.000756877
3	chr10:63882894:C:T	63882894	T,NA	C,NA	1,NA	inf,NA	inf,NA	0.661123,NA	0.000751444	0.000758911
3	chr10:63248851:A:G	63248851	NA,G	NA,A	NA,1	NA,inf	NA,inf	NA,3.38356	0.000733917	0.000743878
3	chr10:63267187:T:C	63267187	C,NA	T,NA	1,NA	inf,NA	inf,NA	0.448969,NA	0.000727933	0.000734844
3	chr10:63866900:T:C	63866900	NA,C	NA,T	NA,1	NA,-inf	NA,inf	NA,2.50556	0.000727862	0.000738025
3	chr10:62341850:G:A	62341850	NA,A	NA,G	NA,1	NA,inf	NA,inf	NA,1.89771	0.000724628	0.000733807
3	chr10:62746543:A:G	62746543	NA,G	NA,A	NA,1	NA,inf	NA,inf	NA,1.69171	0.000723468	0.000735907
3	chr10:63788243:G:A	63788243	NA,A	NA,G	NA,1	NA,inf	NA,inf	NA,1.96494	0.000717053	0.000727638
3	chr10:63106318:G:A	63106318	A,A	G,G	1,1	inf,-inf	inf,inf	0.298886,0.38048	0.000706365	0.000712052
3	chr10:63804248:A:G	63804248	NA,G	NA,A	NA,1	NA,-inf	NA,inf	NA,2.53817	0.000696251	0.000706029
3	chr10:63893669:G:A	63893669	A,NA	G,NA	1,NA	inf,NA	inf,NA	1.81994,NA	0.000683838	0.000703181
3	chr10:63552405:C:T	63552405	T,NA	C,NA	1,NA	inf,NA	inf,NA	3.33644,NA	0.000682698	0.00069095
3	chr10:63534382:C:T	63534382	NA,T	NA,C	NA,1	NA,-inf	NA,inf	NA,0.893568	0.000679369	0.000683994
3	chr10:63119761:G:A	63119761	A,A	G,G	1,1	inf,-inf	inf,inf	0.129604,0.808762	0.000672906	0.000680501
3	chr10:63291220:A:T	63291220	NA,T	NA,A	NA,1	NA,inf	NA,inf	NA,3.59566	0.000669449	0.000678571
3	chr10:63533667:A:G	63533667	NA,G	NA,A	NA,1	NA,-inf	NA,inf	NA,0.893923	0.000668133	0.000672699
3	chr10:63225194:G:T	63225194	NA,T	NA,G	NA,1	NA,inf	NA,inf	NA,3.31143	0.000666061	0.000675138
3	chr10:63313295:TGAG:T	63313295	NA,T	NA,TGAG	NA,1	NA,inf	NA,inf	NA,3.30899	0.00066462	0.000673668
3	chr10:62450990:CTTG:C	62450990	NA,C	NA,CTTG	NA,1	NA,-inf	NA,inf	NA,1.54473	0.000648454	0.00065933
3	chr10:63225291:C:T	63225291	NA,T	NA,C	NA,1	NA,inf	NA,inf	NA,3.29007	0.000647153	0.000655983
3	chr10:63994388:T:C	63994388	C,NA	T,NA	1,NA	inf,NA	inf,NA	1.57847,NA	0.000646549	0.000663902
3	chr10:63278561:A:AC	63278561	NA,AC	NA,A	NA,1	NA,inf	NA,inf	NA,3.2944	0.000643466	0.000652244
3	chr10:63390947:C:T	63390947	NA,T	NA,C	NA,1	NA,inf	NA,inf	NA,2.52508	0.000640802	0.000650815
3	chr10:63093400:C:T	63093400	NA,T	NA,C	NA,1	NA,-inf	NA,inf	NA,4.04979	0.000640379	0.000649451
3	chr10:63812598:T:C	63812598	NA,C	NA,T	NA,1	NA,inf	NA,inf	NA,2.32266	0.00063473	0.00064391
3	chr10:63346697:GCT:G	63346697	NA,G	NA,GCT	NA,1	NA,inf	NA,inf	NA,3.27462	0.000633394	0.000642036
3	chr10:63246572:T:C	63246572	NA,C	NA,T	NA,1	NA,inf	NA,inf	NA,3.27895	0.000632947	0.000641587
3	chr10:63101810:T:C	63101810	NA,C	NA,T	NA,1	NA,-inf	NA,inf	NA,5.58988	0.000629881	0.000638625
3	chr10:63367936:G:A	63367936	NA,A	NA,G	NA,1	NA,inf	NA,inf	NA,3.26786	0.000629117	0.000637704
3	chr10:63255682:C:CAA	63255682	NA,CAA	NA,C	NA,1	NA,inf	NA,inf	NA,3.2715	0.000628549	0.00063713
3	chr10:63336047:G:A	63336047	NA,A	NA,G	NA,1	NA,inf	NA,inf	NA,2.2109	0.000628387	0.000637379
3	chr10:63404210:C:T	63404210	NA,T	NA,C	NA,1	NA,inf	NA,inf	NA,2.22298	0.000627531	0.000636502
3	chr10:63284268:C:T	63284268	NA,T	NA,C	NA,1	NA,inf	NA,inf	NA,3.26667	0.00062598	0.00063453
3	chr10:63292440:G:A	63292440	NA,A	NA,G	NA,1	NA,inf	NA,inf	NA,3.20008	0.000624854	0.000633315
3	chr10:63273867:C:T	63273867	NA,T	NA,C	NA,1	NA,inf	NA,inf	NA,2.2037	0.000619303	0.000628177
3	chr10:63817684:C:T	63817684	NA,T	NA,C	NA,1	NA,inf	NA,inf	NA,2.30065	0.000619123	0.000628096
3	chr10:63737502:A:G	63737502	NA,G	NA,A	NA,1	NA,-inf	NA,inf	NA,1.66363	0.000618959	0.000628839
3	chr10:63882353:T:C	63882353	NA,C	NA,T	NA,1	NA,-inf	NA,inf	NA,1.35929	0.000613904	0.000623955
3	chr10:63876560:CTT:C	63876560	NA,C	NA,CTT	NA,1	NA,-inf	NA,inf	NA,1.35927	0.000613803	0.000623853
3	chr10:63297110:C:T	63297110	NA,T	NA,C	NA,1	NA,inf	NA,inf	NA,3.24398	0.000608408	0.000616725
3	chr10:63914992:C:T	63914992	T,NA	C,NA	1,NA	inf,NA	inf,NA	1.75382,NA	0.000605881	0.00062275
3	chr10:63995311:A:G	63995311	NA,G	NA,A	NA,1	NA,inf	NA,inf	NA,1.17194	0.000604073	0.000613669
3	chr10:62448860:ACCTCAAT:A	62448860	NA,A	NA,ACCTCAAT	NA,1	NA,-inf	NA,inf	NA,1.50902	0.000602835	0.000612991
3	chr10:63231622:C:T	63231622	NA,T	NA,C	NA,1	NA,inf	NA,inf	NA,3.23634	0.0006003	0.000608518
3	chr10:63873286:C:T	63873286	NA,T	NA,C	NA,1	NA,-inf	NA,inf	NA,1.3462	0.000599685	0.000609502
3	chr10:63132915:G:C	63132915	NA,C	NA,G	NA,1	NA,inf	NA,inf	NA,2.17455	0.000597961	0.000606524
3	chr10:63023092:A:G	63023092	G,NA	A,NA	1,NA	-inf,NA	inf,NA	1.2695,NA	0.000592073	0.000593818
3	chr10:62529956:C:T	62529956	NA,T	NA,C	NA,1	NA,inf	NA,inf	NA,1.4662	0.000590562	0.000600861
3	chr10:63816834:A:G	63816834	NA,G	NA,A	NA,1	NA,inf	NA,inf	NA,2.27029	0.000589959	0.000598523
3	chr10:63817406:T:C	63817406	NA,C	NA,T	NA,1	NA,inf	NA,inf	NA,2.27029	0.000589959	0.000598523
3	chr10:64071926:T:C	64071926	NA,C	NA,T	NA,1	NA,-inf	NA,inf	NA,1.09565	0.000587807	0.00059771
3	chr10:62448859:A:T	62448859	NA,T	NA,A	NA,1	NA,-inf	NA,inf	NA,1.49503	0.000586882	0.000596768
3	chr10:63999874:G:A	63999874	NA,A	NA,G	NA,1	NA,inf	NA,inf	NA,1.15779	0.000585347	0.000594688
3	chr10:63820301:T:C	63820301	NA,C	NA,T	NA,1	NA,inf	NA,inf	NA,2.26439	0.000584921	0.000593415
3	chr10:63822625:G:T	63822625	NA,T	NA,G	NA,1	NA,inf	NA,inf	NA,2.26439	0.000584921	0.000593415
3	chr10:63233103:G:C	63233103	NA,C	NA,G	NA,1	NA,inf	NA,inf	NA,3.21309	0.00058293	0.000590918
3	chr10:62448872:AAAGTATAG:A	62448872	NA,A	NA,AAAGTATAG	NA,1	NA,-inf	NA,inf	NA,1.49131	0.000582463	0.000592277
3	chr10:63884046:A:T	63884046	NA,T	NA,A	NA,1	NA,-inf	NA,inf	NA,2.56209	0.000581053	0.000589427
3	chr10:62409214:G:T	62409214	NA,T	NA,G	NA,1	NA,inf	NA,inf	NA,1.67682	0.000577366	0.000585813
3	chr10:63789582:C:A	63789582	NA,A	NA,C	NA,1	NA,inf	NA,inf	NA,1.83705	0.000575761	0.000584331
3	chr10:63206159:T:TCAAA	63206159	NA,TCAAA	NA,T	NA,1	NA,inf	NA,inf	NA,3.20875	0.000575249	0.000583129
3	chr10:63180895:A:G	63180895	NA,G	NA,A	NA,1	NA,inf	NA,inf	NA,3.17494	0.000569422	0.000577248
3	chr10:63290759:A:G	63290759	NA,G	NA,A	NA,1	NA,inf	NA,inf	NA,3.06788	0.000563545	0.000571348
3	chr10:62284757:AAATGAAAAGTGC:A	62284757	A,NA	AAATGAAAAGTGC,NA	1,NA	-inf,NA	inf,NA	1.6199,NA	0.000563294	0.000574613
3	chr10:63210129:T:TA	63210129	NA,TA	NA,T	NA,1	NA,inf	NA,inf	NA,3.18956	0.000561449	0.000569147
3	chr10:63215616:A:G	63215616	NA,G	NA,A	NA,1	NA,inf	NA,inf	NA,3.18411	0.000561335	0.000569039
3	chr10:63712236:C:T	63712236	NA,T	NA,C	NA,1	NA,inf	NA,inf	NA,1.99419	0.000561133	0.000569477
3	chr10:63343737:A:T	63343737	NA,T	NA,A	NA,1	NA,inf	NA,inf	NA,3.74499	0.000551787	0.00055976
3	chr10:62448881:T:TTC	62448881	NA,TTC	NA,T	NA,1	NA,-inf	NA,inf	NA,1.45702	0.000544611	0.000553788
3	chr10:62381546:G:C	62381546	NA,C	NA,G	NA,1	NA,inf	NA,inf	NA,1.40476	0.000543924	0.000553336
3	chr10:62409213:A:T	62409213	NA,T	NA,A	NA,1	NA,inf	NA,inf	NA,1.64422	0.000543757	0.000551729
3	chr10:63181485:T:C	63181485	NA,C	NA,T	NA,1	NA,inf	NA,inf	NA,3.1404	0.000543437	0.000550922
3	chr10:63419660:A:T	63419660	NA,T	NA,A	NA,1	NA,inf	NA,inf	NA,3.15271	0.000540835	0.000548254
3	chr10:63175716:T:C	63175716	NA,C	NA,T	NA,1	NA,inf	NA,inf	NA,2.1244	0.000539014	0.000546773
3	chr10:63383038:GTTCT:G	63383038	G,NA	GTTCT,NA	1,NA	inf,NA	inf,NA	4.30473,NA	0.000538184	0.000542833
3	chr10:63460580:A:G	63460580	NA,G	NA,A	NA,1	NA,inf	NA,inf	NA,2.12252	0.000537264	0.000544999
3	chr10:64064550:A:C	64064550	NA,C	NA,A	NA,1	NA,-inf	NA,inf	NA,1.05564	0.0005368	0.000545841
3	chr10:63506995:G:T	63506995	NA,T	NA,G	NA,1	NA,inf	NA,inf	NA,3.12332	0.000536509	0.000543873
3	chr10:63251575:C:G	63251575	NA,G	NA,C	NA,1	NA,inf	NA,inf	NA,3.03718	0.000534858	0.000542253
3	chr10:62384001:C:T	62384001	NA,T	NA,C	NA,1	NA,inf	NA,inf	NA,1.39599	0.000534287	0.000543533
3	chr10:64062206:G:T	64062206	NA,T	NA,G	NA,1	NA,-inf	NA,inf	NA,1.04811	0.000530432	0.000539384
3	chr10:64062207:C:T	64062207	NA,T	NA,C	NA,1	NA,-inf	NA,inf	NA,1.04811	0.000530432	0.000539384
3	chr10:63322212:A:G	63322212	NA,G	NA,A	NA,1	NA,inf	NA,inf	NA,3.13884	0.000529668	0.000536957
3	chr10:63895548:G:A	63895548	NA,A	NA,G	NA,1	NA,-inf	NA,inf	NA,1.28815	0.000524833	0.000533418
3	chr10:63897511:A:C	63897511	NA,C	NA,A	NA,1	NA,-inf	NA,inf	NA,1.28815	0.000524833	0.000533418
3	chr10:63894526:C:T	63894526	NA,T	NA,C	NA,1	NA,-inf	NA,inf	NA,1.28627	0.000522885	0.000531438
3	chr10:63414940:A:G	63414940	NA,G	NA,A	NA,1	NA,inf	NA,inf	NA,3.13149	0.000522254	0.000529456
3	chr10:63148891:T:G	63148891	NA,G	NA,T	NA,1	NA,inf	NA,inf	NA,3.09936	0.000520371	0.000527551
3	chr10:63314053:A:C	63314053	NA,C	NA,A	NA,1	NA,-inf	NA,inf	NA,6.86034	0.000517645	0.000525124
3	chr10:64007657:G:A	64007657	NA,A	NA,G	NA,1	NA,inf	NA,inf	NA,1.10105	0.0005161	0.000524369
3	chr10:63872737:T:C	63872737	NA,C	NA,T	NA,1	NA,-inf	NA,inf	NA,2.26518	0.000514171	0.000521488
3	chr10:63115985:T:C	63115985	C,C	T,T	1,1	inf,-inf	inf,inf	0.134637,0.484414	0.000513403	0.000519698
3	chr10:63323823:T:C	63323823	NA,C	NA,T	NA,1	NA,-inf	NA,inf	NA,6.85148	0.000513116	0.00052053
3	chr10:63653597:T:C	63653597	NA,C	NA,T	NA,1	NA,inf	NA,inf	NA,1.94614	0.000507068	0.000514677
3	chr10:63165532:A:C	63165532	NA,C	NA,A	NA,1	NA,inf	NA,inf	NA,3.08131	0.000504453	0.000511428
3	chr10:63486364:A:G	63486364	NA,G	NA,A	NA,1	NA,-inf	NA,inf	NA,0.7299	0.000501754	0.000505462
3	chr10:63467260:GCACTTT:G	63467260	NA,G	NA,GCACTTT	NA,1	NA,-inf	NA,inf	NA,6.84057	0.000501153	0.000508396
3	chr10:62770422:G:T	62770422	T,NA	G,NA	1,NA	inf,NA	inf,NA	1.04213,NA	0.0005011	0.000503821
3	chr10:63795139:T:C	63795139	NA,C	NA,T	NA,1	NA,inf	NA,inf	NA,1.7439	0.000499925	0.000507407
3	chr10:63225473:G:A	63225473	NA,A	NA,G	NA,1	NA,inf	NA,inf	NA,2.97832	0.000498748	0.000505693
3	chr10:63816722:A:C	63816722	NA,C	NA,A	NA,1	NA,-inf	NA,inf	NA,2.35748	0.00049814	0.000505237
3	chr10:63360708:C:A	63360708	NA,A	NA,C	NA,1	NA,inf	NA,inf	NA,3.08393	0.000496713	0.000503577
3	chr10:63172039:A:T	63172039	NA,T	NA,A	NA,1	NA,inf	NA,inf	NA,3.06462	0.000494111	0.000500947
3	chr10:63644295:A:G	63644295	NA,G	NA,A	NA,1	NA,-inf	NA,inf	NA,3.1165	0.000492992	0.000500756
3	chr10:63990871:G:A	63990871	NA,A	NA,G	NA,1	NA,inf	NA,inf	NA,1.7991	0.000491945	0.000499535
3	chr10:63696533:C:T	63696533	NA,T	NA,C	NA,1	NA,-inf	NA,inf	NA,2.56001	0.000488948	0.000495954
3	chr10:63352374:A:G	63352374	NA,G	NA,A	NA,1	NA,-inf	NA,inf	NA,6.8368	0.000488757	0.000495822
3	chr10:63089722:C:T	63089722	T,T	C,C	1,1	inf,-inf	inf,inf	2.10859,0.834817	0.000488585	0.000497096
3	chr10:63787880:A:T	63787880	NA,T	NA,A	NA,1	NA,inf	NA,inf	NA,1.72795	0.000487222	0.00049452
3	chr10:63941959:G:A	63941959	NA,A	NA,G	NA,1	NA,-inf	NA,inf	NA,1.16612	0.000487146	0.000495185
3	chr10:63171481:C:T	63171481	NA,T	NA,C	NA,1	NA,inf	NA,inf	NA,3.05308	0.000486719	0.000493457
3	chr10:63819701:G:A	63819701	NA,A	NA,G	NA,1	NA,-inf	NA,inf	NA,2.33356	0.000480685	0.000487543
3	chr10:63884251:C:T	63884251	NA,T	NA,C	NA,1	NA,-inf	NA,inf	NA,1.24303	0.000480198	0.000488058
3	chr10:62968384:A:G	62968384	NA,G	NA,A	NA,1	NA,inf	NA,inf	NA,1.99356	0.000478383	0.000487112
3	chr10:62979712:C:T	62979712	NA,T	NA,C	NA,1	NA,inf	NA,inf	NA,1.99283	0.000477832	0.000486551
3	chr10:64075357:C:T	64075357	NA,T	NA,C	NA,1	NA,inf	NA,inf	NA,1.57536	0.000476269	0.000483658
3	chr10:63181187:G:A	63181187	NA,A	NA,G	NA,1	NA,inf	NA,inf	NA,3.03799	0.000475914	0.00048251
3	chr10:63679188:G:A	63679188	A,A	G,G	1,1	-inf,-inf	inf,inf	0.333852,3.03296	0.000474823	0.00048303
3	chr10:62838821:C:A	62838821	A,NA	C,NA	1,NA	inf,NA	inf,NA	0.914619,NA	0.000473629	0.000476049
3	chr10:63185792:TTACTTATG:T	63185792	NA,T	NA,TTACTTATG	NA,1	NA,inf	NA,inf	NA,3.03523	0.000473307	0.000479871
3	chr10:63879592:G:T	63879592	NA,T	NA,G	NA,1	NA,-inf	NA,inf	NA,1.1931	0.000472728	0.000480517
3	chr10:63162262:G:A	63162262	NA,A	NA,G	NA,1	NA,inf	NA,inf	NA,3.03244	0.000472399	0.000478952
3	chr10:62730285:T:A	62730285	A,NA	T,NA	1,NA	inf,NA	inf,NA	1.10441,NA	0.000471434	0.000474098
3	chr10:63297851:C:T	63297851	NA,T	NA,C	NA,1	NA,inf	NA,inf	NA,2.93732	0.000470907	0.000477478
3	chr10:63469895:G:A	63469895	NA,A	NA,G	NA,1	NA,inf	NA,inf	NA,3.03405	0.000468947	0.000475441
3	chr10:64055220:C:T	64055220	NA,T	NA,C	NA,1	NA,-inf	NA,inf	NA,1.45502	0.000468815	0.000476609
3	chr10:63215676:G:A	63215676	NA,A	NA,G	NA,1	NA,inf	NA,inf	NA,1.97574	0.00046651	0.000473122
3	chr10:63430619:G:A	63430619	NA,A	NA,G	NA,1	NA,-inf	NA,inf	NA,6.67867	0.000465663	0.000472421
3	chr10:63363163:A:C	63363163	NA,C	NA,A	NA,1	NA,inf	NA,inf	NA,3.03416	0.000465098	0.000471543
3	chr10:63462329:T:C	63462329	NA,C	NA,T	NA,1	NA,-inf	NA,inf	NA,6.68338	0.000464939	0.000471675
3	chr10:62806902:G:A	62806902	NA,A	NA,G	NA,1	NA,-inf	NA,inf	NA,1.09307	0.000464858	0.00047066
3	chr10:62308584:C:T	62308584	T,T	C,C	1,1	-inf,-inf	inf,inf	1.20327,0.721375	0.000464182	0.000497282
3	chr10:63460641:C:T	63460641	NA,T	NA,C	NA,1	NA,inf	NA,inf	NA,2.96583	0.000462526	0.000468951
3	chr10:63455191:A:G	63455191	NA,G	NA,A	NA,1	NA,inf	NA,inf	NA,3.02714	0.000462408	0.000468821
3	chr10:63181756:G:A	63181756	NA,A	NA,G	NA,1	NA,inf	NA,inf	NA,3.01299	0.000460553	0.000466947
3	chr10:63223381:C:A	63223381	NA,A	NA,C	NA,1	NA,inf	NA,inf	NA,2.91571	0.000459102	0.000465514
3	chr10:63479884:T:G	63479884	NA,G	NA,T	NA,1	NA,inf	NA,inf	NA,3.01927	0.000458169	0.000464523
3	chr10:63435771:C:T	63435771	NA,T	NA,C	NA,1	NA,inf	NA,inf	NA,3.04655	0.000456389	0.000462795
3	chr10:63513458:T:C	63513458	NA,C	NA,T	NA,1	NA,inf	NA,inf	NA,1.9626	0.000455915	0.000462394
3	chr10:63161357:G:T	63161357	NA,T	NA,G	NA,1	NA,inf	NA,inf	NA,3.00438	0.000455739	0.000462075
3	chr10:63511248:C:T	63511248	NA,T	NA,C	NA,1	NA,inf	NA,inf	NA,3.01241	0.000455619	0.000461942
3	chr10:63895840:T:C	63895840	NA,C	NA,T	NA,1	NA,-inf	NA,inf	NA,1.17504	0.00045347	0.000460936
3	chr10:63391237:G:A	63391237	NA,A	NA,G	NA,1	NA,inf	NA,inf	NA,3.01405	0.00045153	0.000457797
3	chr10:63283466:G:C	63283466	NA,C	NA,G	NA,1	NA,inf	NA,inf	NA,1.97408	0.000451227	0.000457615
3	chr10:63453577:A:G	63453577	NA,G	NA,A	NA,1	NA,inf	NA,inf	NA,3.00244	0.000447805	0.000454025
3	chr10:63476663:A:G	63476663	NA,G	NA,A	NA,1	NA,inf	NA,inf	NA,2.99951	0.000447154	0.000453362
3	chr10:63395171:C:T	63395171	NA,T	NA,C	NA,1	NA,inf	NA,inf	NA,3.00363	0.000446693	0.000452899
3	chr10:63691544:A:C	63691544	NA,C	NA,A	NA,1	NA,-inf	NA,inf	NA,1.28731	0.00044504	0.000452411
3	chr10:63664999:G:A	63664999	A,A	G,G	1,1	-inf,-inf	inf,inf	0.325008,3.00746	0.000443636	0.000451339
3	chr10:63186488:G:T	63186488	NA,T	NA,G	NA,1	NA,inf	NA,inf	NA,2.98059	0.000441729	0.000447891
3	chr10:64055395:G:A	64055395	NA,A	NA,G	NA,1	NA,inf	NA,inf	NA,1.52862	0.000437709	0.000444507
3	chr10:63954188:G:A	63954188	NA,A	NA,G	NA,1	NA,-inf	NA,inf	NA,2.14204	0.000437481	0.000443692
3	chr10:63893551:T:C	63893551	NA,C	NA,T	NA,1	NA,-inf	NA,inf	NA,1.15885	0.000436199	0.000443377
3	chr10:63938386:A:G	63938386	NA,G	NA,A	NA,1	NA,-inf	NA,inf	NA,2.11675	0.000432185	0.000438332
3	chr10:63941191:C:T	63941191	NA,T	NA,C	NA,1	NA,-inf	NA,inf	NA,2.11644	0.000431984	0.000438128
3	chr10:63524309:C:A	63524309	NA,A	NA,C	NA,1	NA,inf	NA,inf	NA,1.92794	0.000431267	0.00043741
3	chr10:62907365:A:T	62907365	NA,T	NA,A	NA,1	NA,-inf	NA,inf	NA,2.54663	0.000426884	0.000433496
3	chr10:63048216:A:T	63048216	T,NA	A,NA	1,NA	inf,NA	inf,NA	0.200577,NA	0.000424023	0.0004271
3	chr10:62513285:A:G	62513285	NA,G	NA,A	NA,1	NA,inf	NA,inf	NA,1.28026	0.000423418	0.000430802
3	chr10:63150628:A:G	63150628	NA,G	NA,A	NA,1	NA,-inf	NA,inf	NA,6.63916	0.000422567	0.000428707
3	chr10:63945131:T:A	63945131	NA,A	NA,T	NA,1	NA,-inf	NA,inf	NA,2.115	0.000421662	0.000427658
3	chr10:63870567:T:G	63870567	NA,G	NA,T	NA,1	NA,-inf	NA,inf	NA,1.07863	0.00042073	0.000427662
3	chr10:63931149:T:C	63931149	NA,C	NA,T	NA,1	NA,-inf	NA,inf	NA,2.09936	0.000418727	0.000424694
3	chr10:63458834:C:G	63458834	NA,G	NA,C	NA,1	NA,-inf	NA,inf	NA,6.55996	0.000416803	0.000422876
3	chr10:63356027:G:A	63356027	A,NA	G,NA	1,NA	inf,NA	inf,NA	3.03072,NA	0.000416633	0.000421792
3	chr10:64075023:A:G	64075023	NA,G	NA,A	NA,1	NA,-inf	NA,inf	NA,0.941807	0.000410261	0.000417182
3	chr10:63391753:C:T	63391753	NA,T	NA,C	NA,1	NA,inf	NA,inf	NA,2.93556	0.000409935	0.000415654
3	chr10:63150252:G:A	63150252	NA,A	NA,G	NA,1	NA,inf	NA,inf	NA,2.80303	0.000408015	0.000413763
3	chr10:63679243:G:A	63679243	A,A	G,G	1,1	-inf,-inf	inf,inf	0.220289,2.64833	0.000406377	0.000413504
3	chr10:63725009:AC:A	63725009	NA,A	NA,AC	NA,1	NA,-inf	NA,inf	NA,1.54282	0.000403429	0.000409847
3	chr10:64034055:G:A	64034055	NA,A	NA,G	NA,1	NA,-inf	NA,inf	NA,1.77791	0.000402017	0.000408723
3	chr10:63124977:C:T	63124977	T,T	C,C	1,1	inf,inf	inf,inf	0.0753854,0.229018	0.000401166	0.000407902
3	chr10:62673695:T:C	62673695	C,C	T,T	1,1	inf,inf	inf,inf	2.43806,0.185948	0.000399099	0.000724687
3	chr10:63385907:TGAA:T	63385907	NA,T	NA,TGAA	NA,1	NA,inf	NA,inf	NA,2.84475	0.000394883	0.000400368
3	chr10:63144068:T:G	63144068	NA,G	NA,T	NA,1	NA,inf	NA,inf	NA,2.77552	0.000394091	0.000399648
3	chr10:63810587:T:C	63810587	C,C	T,T	1,1	inf,inf	inf,inf	0.98423,2.92602	0.0003936	0.000400864
3	chr10:62867876:G:C	62867876	NA,C	NA,G	NA,1	NA,-inf	NA,inf	NA,1.81829	0.000393349	0.00040061
3	chr10:63251837:C:A	63251837	NA,A	NA,C	NA,1	NA,inf	NA,inf	NA,2.93065	0.000392276	0.000397682
3	chr10:63650593:G:C	63650593	C,C	G,G	1,1	-inf,-inf	inf,inf	0.184826,3.0243	0.000388515	0.000395015
3	chr10:64080315:G:A	64080315	NA,A	NA,G	NA,1	NA,-inf	NA,inf	NA,1.18034	0.000387534	0.000394279
3	chr10:62486250:T:C	62486250	C,C	T,T	1,1	inf,inf	inf,inf	1.3377,1.47626	0.000385877	0.000391784
3	chr10:63132069:G:C	63132069	NA,C	NA,G	NA,1	NA,inf	NA,inf	NA,3.13847	0.000385819	0.0003915
3	chr10:63244645:A:C	63244645	NA,C	NA,A	NA,1	NA,-inf	NA,inf	NA,0.615518	0.000384599	0.000387686
3	chr10:62930186:G:A	62930186	A,NA	G,NA	1,NA	inf,NA	inf,NA	1.02568,NA	0.000383883	0.000384691
3	chr10:63715384:C:T	63715384	NA,T	NA,C	NA,1	NA,inf	NA,inf	NA,1.73892	0.000380696	0.000386433
3	chr10:63839796:C:A	63839796	NA,A	NA,C	NA,1	NA,inf	NA,inf	NA,1.04806	0.000379757	0.000386138
3	chr10:63473985:G:A	63473985	NA,A	NA,G	NA,1	NA,inf	NA,inf	NA,2.76332	0.000378503	0.000383844
3	chr10:62773794:C:A	62773794	NA,A	NA,C	NA,1	NA,inf	NA,inf	NA,1.33141	0.000377774	0.000384411
3	chr10:63688670:T:A	63688670	NA,A	NA,T	NA,1	NA,-inf	NA,inf	NA,1.20002	0.000377327	0.00038358
3	chr10:63688420:G:A	63688420	A,A	G,G	1,1	-inf,-inf	inf,inf	0.277804,2.56643	0.000376841	0.000383537
3	chr10:64076260:G:A	64076260	A,A	G,G	1,1	-inf,inf	inf,inf	0.14643,2.39869	0.000376753	0.000382545
3	chr10:62382892:A:T	62382892	NA,T	NA,A	NA,1	NA,inf	NA,inf	NA,1.52185	0.000372524	0.000378867
3	chr10:63862511:G:T	63862511	NA,T	NA,G	NA,1	NA,-inf	NA,inf	NA,1.13333	0.000372103	0.000378188
3	chr10:63886351:GGAAACTCT:G	63886351	NA,G	NA,GGAAACTCT	NA,1	NA,-inf	NA,inf	NA,2.1733	0.000371835	0.000377829
3	chr10:63267098:G:C	63267098	C,NA	G,NA	1,NA	inf,NA	inf,NA	2.94601,NA	0.000370296	0.000374921
3	chr10:63622958:G:A	63622958	NA,A	NA,G	NA,1	NA,inf	NA,inf	NA,2.39074	0.000370215	0.000375929
3	chr10:63173817:A:G	63173817	NA,G	NA,A	NA,1	NA,inf	NA,inf	NA,2.46757	0.000369761	0.000374909
3	chr10:63103801:A:T	63103801	T,T	A,A	1,1	-inf,-inf	inf,inf	0.196112,0.819692	0.00036577	0.000368761
3	chr10:63657195:A:G	63657195	G,G	A,A	1,1	-inf,-inf	inf,inf	0.178236,2.99889	0.000364672	0.000370784
3	chr10:62271615:G:A	62271615	A,NA	G,NA	1,NA	-inf,NA	inf,NA	1.39639,NA	0.000364469	0.000371709
3	chr10:63386240:G:C	63386240	NA,C	NA,G	NA,1	NA,inf	NA,inf	NA,2.84995	0.000362876	0.000367973
3	chr10:63659614:A:G	63659614	G,G	A,A	1,1	-inf,-inf	inf,inf	0.183366,2.99126	0.0003622	0.000368277
3	chr10:63989834:G:C	63989834	NA,C	NA,G	NA,1	NA,-inf	NA,inf	NA,1.28374	0.000360715	0.00036674
3	chr10:64007014:G:A	64007014	NA,A	NA,G	NA,1	NA,-inf	NA,inf	NA,1.2844	0.000360107	0.000366132
3	chr10:63882971:C:T	63882971	T,T	C,C	1,1	-inf,-inf	inf,inf	2.21047,0.557274	0.000359514	0.000369423
3	chr10:64008238:G:T	64008238	NA,T	NA,G	NA,1	NA,-inf	NA,inf	NA,1.27339	0.000356167	0.000362117
3	chr10:63764917:A:T	63764917	NA,T	NA,A	NA,1	NA,inf	NA,inf	NA,1.21851	0.000355195	0.000360396
3	chr10:63261978:G:C	63261978	NA,C	NA,G	NA,1	NA,inf	NA,inf	NA,2.47397	0.000354944	0.000360649
3	chr10:64015729:C:A	64015729	NA,A	NA,C	NA,1	NA,-inf	NA,inf	NA,0.956876	0.000353501	0.000358753
3	chr10:64030887:C:T	64030887	NA,T	NA,C	NA,1	NA,-inf	NA,inf	NA,1.2669	0.000350877	0.000356738
3	chr10:63645491:T:C	63645491	NA,C	NA,T	NA,1	NA,inf	NA,inf	NA,2.24024	0.000350177	0.000356505
3	chr10:63087298:A:C	63087298	C,C	A,A	1,1	inf,-inf	inf,inf	1.86665,2.39304	0.000349275	0.000353677
3	chr10:62538896:C:T	62538896	NA,T	NA,C	NA,1	NA,inf	NA,inf	NA,1.19398	0.000347926	0.000353946
3	chr10:63998606:C:T	63998606	NA,T	NA,C	NA,1	NA,-inf	NA,inf	NA,1.26285	0.000347707	0.000353512
3	chr10:63581505:C:T	63581505	NA,T	NA,C	NA,1	NA,-inf	NA,inf	NA,6.23807	0.000346505	0.000351635
3	chr10:63634000:C:T	63634000	NA,T	NA,C	NA,1	NA,inf	NA,inf	NA,2.12806	0.000346475	0.000351917
3	chr10:63785507:G:A	63785507	NA,A	NA,G	NA,1	NA,-inf	NA,inf	NA,0.985449	0.000346348	0.00035196
3	chr10:62534885:T:C	62534885	NA,C	NA,T	NA,1	NA,inf	NA,inf	NA,1.19076	0.000345782	0.000351765
3	chr10:62447689:T:C	62447689	NA,C	NA,T	NA,1	NA,-inf	NA,inf	NA,1.30797	0.000343837	0.000349498
3	chr10:63884327:T:C	63884327	C,C	T,T	1,1	-inf,-inf	inf,inf	2.54352,1.92715	0.000343207	0.000347642
3	chr10:63663493:A:G	63663493	G,G	A,A	1,1	-inf,-inf	inf,inf	0.17426,2.96788	0.000342741	0.000348484
3	chr10:63659241:A:G	63659241	NA,G	NA,A	NA,1	NA,inf	NA,inf	NA,1.72025	0.000342685	0.000347894
3	chr10:63658872:T:C	63658872	NA,C	NA,T	NA,1	NA,inf	NA,inf	NA,1.71546	0.000340072	0.000345242
3	chr10:64011783:A:T	64011783	NA,T	NA,A	NA,1	NA,-inf	NA,inf	NA,1.25115	0.000340067	0.000345748
3	chr10:63684864:G:A	63684864	NA,A	NA,G	NA,1	NA,-inf	NA,inf	NA,2.24185	0.00034002	0.00034509
3	chr10:63760740:A:G	63760740	NA,G	NA,A	NA,1	NA,-inf	NA,inf	NA,2.07664	0.000337101	0.000342389
3	chr10:63989562:GA:G	63989562	NA,G	NA,GA	NA,1	NA,-inf	NA,inf	NA,1.24609	0.000336428	0.000342048
3	chr10:62644621:T:C	62644621	NA,C	NA,T	NA,1	NA,-inf	NA,inf	NA,1.07548	0.000336247	0.000342176
3	chr10:63988441:C:T	63988441	NA,T	NA,C	NA,1	NA,-inf	NA,inf	NA,1.24562	0.000336188	0.000341804
3	chr10:63770441:A:G	63770441	NA,G	NA,A	NA,1	NA,-inf	NA,inf	NA,0.963356	0.000334029	0.00033944
3	chr10:63867485:C:G	63867485	NA,G	NA,C	NA,1	NA,-inf	NA,inf	NA,0.96865	0.000332802	0.000338289
3	chr10:63625791:A:G	63625791	NA,G	NA,A	NA,1	NA,inf	NA,inf	NA,2.30723	0.000330436	0.000335548
3	chr10:63666834:T:C	63666834	NA,C	NA,T	NA,1	NA,-inf	NA,inf	NA,1.15962	0.000326753	0.000332282
3	chr10:63852017:A:T	63852017	NA,T	NA,A	NA,1	NA,-inf	NA,inf	NA,1.05899	0.000325898	0.000331242
3	chr10:63858048:G:A	63858048	NA,A	NA,G	NA,1	NA,-inf	NA,inf	NA,0.964417	0.000325866	0.000331131
3	chr10:63837510:A:G	63837510	NA,G	NA,A	NA,1	NA,inf	NA,inf	NA,1.09121	0.000325125	0.000330233
3	chr10:63820821:T:A	63820821	NA,A	NA,T	NA,1	NA,-inf	NA,inf	NA,1.1022	0.000323905	0.000329269
3	chr10:63195335:T:C	63195335	NA,C	NA,T	NA,1	NA,inf	NA,inf	NA,2.62194	0.000323568	0.000328167
3	chr10:63766210:G:A	63766210	NA,A	NA,G	NA,1	NA,inf	NA,inf	NA,1.16845	0.000323194	0.000327939
3	chr10:63679194:A:G	63679194	G,G	A,A	1,1	-inf,-inf	inf,inf	0.206062,2.56438	0.000321386	0.000327026
3	chr10:64057387:C:T	64057387	NA,T	NA,C	NA,1	NA,-inf	NA,inf	NA,1.14919	0.000319852	0.000325337
3	chr10:64056019:C:T	64056019	NA,T	NA,C	NA,1	NA,-inf	NA,inf	NA,1.14645	0.000318118	0.000323573
3	chr10:63863306:G:A	63863306	NA,A	NA,G	NA,1	NA,-inf	NA,inf	NA,1.04573	0.000315504	0.000320793
3	chr10:63817188:C:T	63817188	NA,T	NA,C	NA,1	NA,-inf	NA,inf	NA,1.08278	0.00031383	0.000319016
3	chr10:63181509:A:T	63181509	NA,T	NA,A	NA,1	NA,-inf	NA,inf	NA,2.35779	0.000309717	0.000314695
3	chr10:63911961:G:A	63911961	NA,A	NA,G	NA,1	NA,-inf	NA,inf	NA,1.00817	0.000309269	0.000314337
3	chr10:63988834:G:A	63988834	NA,A	NA,G	NA,1	NA,inf	NA,inf	NA,1.12582	0.000309118	0.00031391
3	chr10:63675358:T:C	63675358	NA,C	NA,T	NA,1	NA,-inf	NA,inf	NA,1.09593	0.000309009	0.000314139
3	chr10:63809688:TA:T	63809688	NA,T	NA,TA	NA,1	NA,-inf	NA,inf	NA,2.01363	0.000307588	0.000312272
3	chr10:63561578:A:G	63561578	NA,G	NA,A	NA,1	NA,-inf	NA,inf	NA,2.23191	0.000306411	0.000311341
3	chr10:63532454:A:T	63532454	NA,T	NA,A	NA,1	NA,inf	NA,inf	NA,2.69504	0.00030574	0.000310083
3	chr10:62496086:G:A	62496086	NA,A	NA,G	NA,1	NA,-inf	NA,inf	NA,1.32671	0.000304141	0.000308716
3	chr10:63770624:A:AATCT	63770624	NA,AATCT	NA,A	NA,1	NA,-inf	NA,inf	NA,0.938418	0.000304073	0.000308992
3	chr10:62452715:T:C	62452715	NA,C	NA,T	NA,1	NA,inf	NA,inf	NA,1.16998	0.000303795	0.00030854
3	chr10:63793124:C:T	63793124	NA,T	NA,C	NA,1	NA,-inf	NA,inf	NA,0.917449	0.000301983	0.00030689
3	chr10:63671189:C:T	63671189	NA,T	NA,C	NA,1	NA,-inf	NA,inf	NA,1.08246	0.000300799	0.000305785
3	chr10:63769626:G:C	63769626	NA,C	NA,G	NA,1	NA,-inf	NA,inf	NA,0.943205	0.000300562	0.000305416
3	chr10:63628217:T:C	63628217	NA,C	NA,T	NA,1	NA,inf	NA,inf	NA,1.65037	0.000300094	0.000304529
3	chr10:62867828:C:T	62867828	NA,T	NA,C	NA,1	NA,-inf	NA,inf	NA,0.773843	0.000299648	0.000303879
3	chr10:63830837:T:C	63830837	NA,C	NA,T	NA,1	NA,-inf	NA,inf	NA,1.05941	0.000298708	0.000303658
3	chr10:63305581:C:T	63305581	NA,T	NA,C	NA,1	NA,inf	NA,inf	NA,2.38288	0.000296081	0.000300874
3	chr10:63669721:T:C	63669721	NA,C	NA,T	NA,1	NA,-inf	NA,inf	NA,1.07249	0.000295348	0.000300252
3	chr10:63211008:C:G	63211008	NA,G	NA,C	NA,1	NA,-inf	NA,inf	NA,2.31797	0.000295332	0.0003001
3	chr10:62454787:A:C	62454787	NA,C	NA,A	NA,1	NA,inf	NA,inf	NA,1.20724	0.000294842	0.000299441
3	chr10:63981294:A:C	63981294	NA,C	NA,A	NA,1	NA,-inf	NA,inf	NA,1.17518	0.000294092	0.000299011
3	chr10:62368379:T:G	62368379	NA,G	NA,T	NA,1	NA,inf	NA,inf	NA,1.33322	0.000293832	0.000298751
3	chr10:63692685:G:C	63692685	NA,C	NA,G	NA,1	NA,-inf	NA,inf	NA,1.42864	0.000292014	0.000296958
3	chr10:63281564:G:A	63281564	A,NA	G,NA	1,NA	-inf,NA	inf,NA	1.93799,NA	0.000291719	0.000295564
3	chr10:64038636:G:A	64038636	NA,A	NA,G	NA,1	NA,-inf	NA,inf	NA,0.813325	0.000289597	0.000294507
3	chr10:62508655:G:A	62508655	NA,A	NA,G	NA,1	NA,inf	NA,inf	NA,1.08911	0.000288341	0.000293226
3	chr10:63683688:A:G	63683688	NA,G	NA,A	NA,1	NA,inf	NA,inf	NA,1.59418	0.000286274	0.000291338
3	chr10:63207685:A:T	63207685	NA,T	NA,A	NA,1	NA,-inf	NA,inf	NA,2.3014	0.000285548	0.000290147
3	chr10:63200020:A:G	63200020	NA,G	NA,A	NA,1	NA,-inf	NA,inf	NA,2.3014	0.000285548	0.000290147
3	chr10:63199749:T:C	63199749	NA,C	NA,T	NA,1	NA,-inf	NA,inf	NA,2.3014	0.000285548	0.000290147
3	chr10:64032806:C:T	64032806	NA,T	NA,C	NA,1	NA,inf	NA,inf	NA,1.07884	0.000285374	0.000289803
3	chr10:63649563:T:C	63649563	C,C	T,T	1,1	-inf,-inf	inf,inf	0.126089,2.89115	0.000283697	0.000288433
3	chr10:63115551:A:G	63115551	G,G	A,A	1,1	-inf,-inf	inf,inf	0.404829,5.28187	0.000283233	0.000287211
3	chr10:62949134:A:G	62949134	NA,G	NA,A	NA,1	NA,-inf	NA,inf	NA,2.16054	0.00028157	0.000285944
3	chr10:63133673:T:C	63133673	C,C	T,T	1,1	inf,-inf	inf,inf	8.27236,7.38926	0.000280417	0.000286822
3	chr10:63191909:T:TG	63191909	NA,TG	NA,T	NA,1	NA,-inf	NA,inf	NA,2.27739	0.000279531	0.000284021
3	chr10:63241608:AC:A	63241608	NA,A	NA,AC	NA,1	NA,inf	NA,inf	NA,2.28739	0.000279385	0.000283882
3	chr10:63145267:T:G	63145267	NA,G	NA,T	NA,1	NA,-inf	NA,inf	NA,2.28587	0.00027929	0.000283791
3	chr10:62444449:T:C	62444449	NA,C	NA,T	NA,1	NA,inf	NA,inf	NA,1.26459	0.000279164	0.000283959
3	chr10:63219224:C:T	63219224	NA,T	NA,C	NA,1	NA,-inf	NA,inf	NA,2.28254	0.000278727	0.000283215
3	chr10:63301518:T:C	63301518	NA,C	NA,T	NA,1	NA,-inf	NA,inf	NA,2.81734	0.000278374	0.000282512
3	chr10:63193551:G:A	63193551	NA,A	NA,G	NA,1	NA,-inf	NA,inf	NA,2.27959	0.00027808	0.000282557
3	chr10:62452422:G:C	62452422	NA,C	NA,G	NA,1	NA,inf	NA,inf	NA,1.13568	0.00027783	0.000282173
3	chr10:62579920:T:C	62579920	C,NA	T,NA	1,NA	inf,NA	inf,NA	1.72122,NA	0.000277511	0.000280628
3	chr10:62972115:G:A	62972115	NA,A	NA,G	NA,1	NA,-inf	NA,inf	NA,2.13916	0.000277088	0.000281398
3	chr10:63103394:C:A	63103394	NA,A	NA,C	NA,1	NA,-inf	NA,inf	NA,4.06703	0.000276347	0.000280295
3	chr10:63793396:T:C	63793396	NA,C	NA,T	NA,1	NA,-inf	NA,inf	NA,0.87108	0.000274282	0.000278741
3	chr10:63765221:C:T	63765221	NA,T	NA,C	NA,1	NA,inf	NA,inf	NA,1.16534	0.000273466	0.000277528
3	chr10:62506592:C:T	62506592	NA,T	NA,C	NA,1	NA,inf	NA,inf	NA,1.05983	0.000272303	0.000276915
3	chr10:63258549:T:C	63258549	NA,C	NA,T	NA,1	NA,inf	NA,inf	NA,2.26636	0.000270813	0.000275177
3	chr10:63566245:A:G	63566245	NA,G	NA,A	NA,1	NA,-inf	NA,inf	NA,1.27662	0.000270578	0.000275146
3	chr10:63201138:G:A	63201138	NA,A	NA,G	NA,1	NA,-inf	NA,inf	NA,2.25743	0.000270211	0.000274564
3	chr10:63286907:T:C	63286907	NA,C	NA,T	NA,1	NA,inf	NA,inf	NA,2.27084	0.000269889	0.000274226
3	chr10:63137098:A:G	63137098	NA,G	NA,A	NA,1	NA,-inf	NA,inf	NA,2.25953	0.00026938	0.000273723
3	chr10:62453809:A:T	62453809	NA,T	NA,A	NA,1	NA,-inf	NA,inf	NA,0.957503	0.000268863	0.000273287
3	chr10:62981110:G:A	62981110	NA,A	NA,G	NA,1	NA,-inf	NA,inf	NA,1.06843	0.00026866	0.000274421
3	chr10:63917968:C:T	63917968	NA,T	NA,C	NA,1	NA,-inf	NA,inf	NA,1.05504	0.000267865	0.000272359
3	chr10:64028982:G:T	64028982	NA,T	NA,G	NA,1	NA,inf	NA,inf	NA,1.43942	0.000267843	0.000272046
3	chr10:62719072:C:G	62719072	G,NA	C,NA	1,NA	-inf,NA	inf,NA	0.00299045,NA	0.000267809	0.000270095
3	chr10:62417838:A:G	62417838	NA,G	NA,A	NA,1	NA,inf	NA,inf	NA,1.26324	0.000266884	0.000271481
3	chr10:63181904:A:T	63181904	NA,T	NA,A	NA,1	NA,-inf	NA,inf	NA,1.76762	0.000266242	0.000270429
3	chr10:63915130:C:G	63915130	NA,G	NA,C	NA,1	NA,-inf	NA,inf	NA,0.93113	0.000266016	0.000270381
3	chr10:64065823:G:T	64065823	NA,T	NA,G	NA,1	NA,inf	NA,inf	NA,0.983179	0.000265882	0.000270119
3	chr10:63102232:T:A	63102232	NA,A	NA,T	NA,1	NA,-inf	NA,inf	NA,4.02107	0.000265801	0.000269611
3	chr10:63096435:C:T	63096435	NA,T	NA,C	NA,1	NA,inf	NA,inf	NA,1.55447	0.000265683	0.000269529
3	chr10:62445027:T:A	62445027	NA,A	NA,T	NA,1	NA,inf	NA,inf	NA,1.23957	0.000265677	0.000270241
3	chr10:63102650:A:C	63102650	NA,C	NA,A	NA,1	NA,-inf	NA,inf	NA,4.03455	0.000265486	0.000269283
3	chr10:63598513:G:A	63598513	NA,A	NA,G	NA,1	NA,-inf	NA,inf	NA,1.35782	0.000263644	0.000268145
3	chr10:62316772:T:C	62316772	NA,C	NA,T	NA,1	NA,inf	NA,inf	NA,1.33136	0.000263467	0.000267048
3	chr10:63139858:T:C	63139858	NA,C	NA,T	NA,1	NA,-inf	NA,inf	NA,2.23831	0.00026322	0.000267465
3	chr10:63189929:T:C	63189929	NA,C	NA,T	NA,1	NA,-inf	NA,inf	NA,2.23155	0.000263151	0.000267388
3	chr10:64053558:G:A	64053558	NA,A	NA,G	NA,1	NA,-inf	NA,inf	NA,1.054	0.000261768	0.000266258
3	chr10:63075349:C:A	63075349	NA,A	NA,C	NA,1	NA,-inf	NA,inf	NA,0.87422	0.000260872	0.000266133
3	chr10:62357218:C:G	62357218	NA,G	NA,C	NA,1	NA,inf	NA,inf	NA,0.980155	0.000260471	0.000264496
3	chr10:62659124:A:G	62659124	NA,G	NA,A	NA,1	NA,-inf	NA,inf	NA,0.915991	0.000260129	0.000264757
3	chr10:63840209:T:A	63840209	NA,A	NA,T	NA,1	NA,-inf	NA,inf	NA,1.31199	0.000260008	0.000264067
3	chr10:62848435:C:T	62848435	T,NA	C,NA	1,NA	inf,NA	inf,NA	1.30784,NA	0.000259897	0.00026251
3	chr10:63137462:G:A	63137462	NA,A	NA,G	NA,1	NA,-inf	NA,inf	NA,2.23036	0.00025945	0.000263636
3	chr10:63521844:TGCGGC:T	63521844	NA,T	NA,TGCGGC	NA,1	NA,-inf	NA,inf	NA,2.23457	0.000258869	0.000263026
3	chr10:63029647:C:T	63029647	T,T	C,C	1,1	inf,inf	inf,inf	1.07617,2.34269	0.000257551	0.000259696
3	chr10:63073216:T:C	63073216	NA,C	NA,T	NA,1	NA,-inf	NA,inf	NA,0.867466	0.000257122	0.000262303
3	chr10:62491301:A:C	62491301	NA,C	NA,A	NA,1	NA,inf	NA,inf	NA,1.1282	0.000257012	0.000261022
3	chr10:63293311:C:T	63293311	NA,T	NA,C	NA,1	NA,inf	NA,inf	NA,2.22601	0.000254933	0.000259038
3	chr10:63283323:G:A	63283323	NA,A	NA,G	NA,1	NA,inf	NA,inf	NA,2.23379	0.000254586	0.000258688
3	chr10:64039458:C:T	64039458	NA,T	NA,C	NA,1	NA,inf	NA,inf	NA,0.956938	0.000254521	0.00025858
3	chr10:62419540:T:A	62419540	NA,A	NA,T	NA,1	NA,inf	NA,inf	NA,1.23517	0.000254208	0.000258585
3	chr10:63409722:C:T	63409722	NA,T	NA,C	NA,1	NA,-inf	NA,inf	NA,2.22682	0.000253779	0.000257867
3	chr10:64030427:A:G	64030427	NA,G	NA,A	NA,1	NA,inf	NA,inf	NA,1.40748	0.000253682	0.000257667
3	chr10:62335646:G:A	62335646	NA,A	NA,G	NA,1	NA,inf	NA,inf	NA,0.967239	0.000253477	0.000257396
3	chr10:63898895:A:G	63898895	NA,G	NA,A	NA,1	NA,-inf	NA,inf	NA,0.943118	0.000253029	0.000257175
3	chr10:63178609:C:T	63178609	NA,T	NA,C	NA,1	NA,-inf	NA,inf	NA,2.20636	0.000252935	0.000257014
3	chr10:63276513:C:T	63276513	NA,T	NA,C	NA,1	NA,inf	NA,inf	NA,1.75009	0.000252921	0.000256914
3	chr10:63275352:T:C	63275352	NA,C	NA,T	NA,1	NA,inf	NA,inf	NA,2.21252	0.000252622	0.000256698
3	chr10:63541400:C:T	63541400	NA,T	NA,C	NA,1	NA,inf	NA,inf	NA,2.53218	0.000251992	0.00025562
3	chr10:62321006:T:C	62321006	NA,C	NA,T	NA,1	NA,inf	NA,inf	NA,1.26478	0.000250678	0.000254936
3	chr10:63185223:T:C	63185223	NA,C	NA,T	NA,1	NA,inf	NA,inf	NA,1.54837	0.000250462	0.000254152
3	chr10:63852788:C:T	63852788	NA,T	NA,C	NA,1	NA,-inf	NA,inf	NA,0.933594	0.000249397	0.000253588
3	chr10:63856260:T:A	63856260	NA,A	NA,T	NA,1	NA,-inf	NA,inf	NA,0.933594	0.000249397	0.000253588
3	chr10:63318677:A:T	63318677	NA,T	NA,A	NA,1	NA,inf	NA,inf	NA,2.25281	0.000249018	0.000253029
3	chr10:63043822:C:T	63043822	T,NA	C,NA	1,NA	inf,NA	inf,NA	0.00595149,NA	0.000248282	0.000256795
3	chr10:62582136:A:G	62582136	NA,G	NA,A	NA,1	NA,-inf	NA,inf	NA,0.946848	0.000247257	0.000251558
3	chr10:63130871:A:G	63130871	NA,G	NA,A	NA,1	NA,-inf	NA,inf	NA,2.19216	0.000246738	0.000250722
3	chr10:62348332:T:A	62348332	NA,A	NA,T	NA,1	NA,inf	NA,inf	NA,1.25411	0.000246528	0.000250716
3	chr10:62343990:G:A	62343990	NA,A	NA,G	NA,1	NA,inf	NA,inf	NA,1.25411	0.000246528	0.000250716
3	chr10:62336789:T:C	62336789	NA,C	NA,T	NA,1	NA,inf	NA,inf	NA,1.25411	0.000246528	0.000250716
3	chr10:63157459:T:A	63157459	NA,A	NA,T	NA,1	NA,-inf	NA,inf	NA,2.18568	0.000246328	0.000250303
3	chr10:63131873:G:A	63131873	NA,A	NA,G	NA,1	NA,-inf	NA,inf	NA,2.18993	0.000246041	0.000250014
3	chr10:63051033:G:A	63051033	NA,A	NA,G	NA,1	NA,-inf	NA,inf	NA,0.975191	0.000245539	0.000250684
3	chr10:62644787:A:G	62644787	NA,G	NA,A	NA,1	NA,inf	NA,inf	NA,1.37539	0.00024537	0.000249617
3	chr10:63475014:G:GAAAT	63475014	GAAAT,NA	G,NA	1,NA	-inf,NA	inf,NA	0.0725045,NA	0.000245209	0.000247448
3	chr10:63423336:C:T	63423336	NA,T	NA,C	NA,1	NA,-inf	NA,inf	NA,2.19708	0.000244674	0.000248615
3	chr10:62860619:C:T	62860619	NA,T	NA,C	NA,1	NA,-inf	NA,inf	NA,0.395684	0.000244517	0.000248056
3	chr10:63301577:C:T	63301577	NA,T	NA,C	NA,1	NA,inf	NA,inf	NA,2.18861	0.000244477	0.000248413
3	chr10:63117160:A:AC	63117160	AC,AC	A,A	1,1	-inf,-inf	inf,inf	0.436199,5.13253	0.000244387	0.000247825
3	chr10:62483113:A:G	62483113	NA,G	NA,A	NA,1	NA,inf	NA,inf	NA,1.10781	0.000244005	0.000247829
3	chr10:62334384:T:C	62334384	NA,C	NA,T	NA,1	NA,inf	NA,inf	NA,0.945244	0.000243213	0.000246979
3	chr10:63307968:G:A	63307968	NA,A	NA,G	NA,1	NA,inf	NA,inf	NA,2.18749	0.000242877	0.000246793
3	chr10:63131240:C:T	63131240	NA,T	NA,C	NA,1	NA,-inf	NA,inf	NA,0.0231485	0.000242869	0.000246859
3	chr10:62456862:A:G	62456862	NA,G	NA,A	NA,1	NA,inf	NA,inf	NA,1.09978	0.000241805	0.000245592
3	chr10:63782726:G:A	63782726	NA,A	NA,G	NA,1	NA,inf	NA,inf	NA,1.15204	0.000241478	0.000245333
3	chr10:63973628:C:T	63973628	T,NA	C,NA	1,NA	inf,NA	inf,NA	0.484059,NA	0.000241295	0.000246114
3	chr10:62469271:C:T	62469271	NA,T	NA,C	NA,1	NA,inf	NA,inf	NA,1.09773	0.000241014	0.00024479
3	chr10:62460799:G:A	62460799	NA,A	NA,G	NA,1	NA,inf	NA,inf	NA,1.09773	0.000241014	0.00024479
3	chr10:63300932:A:G	63300932	NA,G	NA,A	NA,1	NA,inf	NA,inf	NA,2.18038	0.000241005	0.000244885
3	chr10:62464171:T:C	62464171	NA,C	NA,T	NA,1	NA,inf	NA,inf	NA,1.09664	0.000240499	0.000244267
3	chr10:62449045:T:C	62449045	NA,C	NA,T	NA,1	NA,-inf	NA,inf	NA,1.02454	0.000238158	0.000242151
3	chr10:63977132:C:T	63977132	T,T	C,C	1,1	inf,-inf	inf,inf	1.27544,0.808015	0.000238009	0.000241788
3	chr10:64054065:G:A	64054065	NA,A	NA,G	NA,1	NA,-inf	NA,inf	NA,0.722094	0.000237671	0.00024171
3	chr10:63639579:G:A	63639579	NA,A	NA,G	NA,1	NA,-inf	NA,inf	NA,2.55119	0.000237499	0.000241082
3	chr10:63443731:T:G	63443731	NA,G	NA,T	NA,1	NA,-inf	NA,inf	NA,2.16985	0.000236731	0.000240546
3	chr10:63397340:G:A	63397340	NA,A	NA,G	NA,1	NA,-inf	NA,inf	NA,2.17192	0.000236328	0.000240142
3	chr10:63034487:A:T	63034487	NA,T	NA,A	NA,1	NA,inf	NA,inf	NA,0.679854	0.000236157	0.000240492
3	chr10:63540377:T:C	63540377	NA,C	NA,T	NA,1	NA,inf	NA,inf	NA,2.47667	0.000235522	0.00023892
3	chr10:63398989:C:G	63398989	NA,G	NA,C	NA,1	NA,-inf	NA,inf	NA,2.169	0.000235461	0.000239262
3	chr10:62514025:A:G	62514025	NA,G	NA,A	NA,1	NA,-inf	NA,inf	NA,0.870851	0.00023518	0.000239518
3	chr10:63443778:T:C	63443778	NA,C	NA,T	NA,1	NA,-inf	NA,inf	NA,2.1623	0.00023449	0.000238269
3	chr10:63727590:C:T	63727590	NA,T	NA,C	NA,1	NA,-inf	NA,inf	NA,1.11265	0.000234412	0.000238248
3	chr10:63364326:C:T	63364326	NA,T	NA,C	NA,1	NA,-inf	NA,inf	NA,2.1618	0.000234343	0.00023812
3	chr10:63314634:T:G	63314634	NA,G	NA,T	NA,1	NA,inf	NA,inf	NA,2.10657	0.000234115	0.0002379
3	chr10:62872552:G:A	62872552	NA,A	NA,G	NA,1	NA,-inf	NA,inf	NA,0.6797	0.000232936	0.000236256
3	chr10:62401812:A:G	62401812	NA,G	NA,A	NA,1	NA,-inf	NA,inf	NA,0.736368	0.000232107	0.000236068
3	chr10:62762354:C:G	62762354	G,G	C,C	1,1	-inf,inf	inf,inf	4.71008,0.68275	0.000231555	0.000817036
3	chr10:64054120:A:G	64054120	NA,G	NA,A	NA,1	NA,-inf	NA,inf	NA,0.705341	0.000229828	0.000233734
3	chr10:63562414:T:C	63562414	NA,C	NA,T	NA,1	NA,inf	NA,inf	NA,1.59725	0.00022963	0.000233039
3	chr10:63115786:A:G	63115786	G,G	A,A	1,1	-inf,-inf	inf,inf	0.45281,5.11187	0.000229469	0.000232703
3	chr10:63108121:A:G	63108121	NA,G	NA,A	NA,1	NA,inf	NA,inf	NA,1.48812	0.000229033	0.000232885
3	chr10:63510637:G:A	63510637	NA,A	NA,G	NA,1	NA,-inf	NA,inf	NA,2.14236	0.000228877	0.000232567
3	chr10:63088399:T:C	63088399	C,C	T,T	1,1	inf,-inf	inf,inf	3.54416,0.119769	0.00022829	0.000230498
3	chr10:63839419:A:G	63839419	G,NA	A,NA	1,NA	inf,NA	inf,NA	0.885147,NA	0.000227479	0.000233067
3	chr10:63306900:T:C	63306900	NA,C	NA,T	NA,1	NA,inf	NA,inf	NA,2.13687	0.000226326	0.000229975
3	chr10:63346950:C:T	63346950	NA,T	NA,C	NA,1	NA,inf	NA,inf	NA,2.13029	0.000225222	0.000228855
3	chr10:63336729:T:C	63336729	NA,C	NA,T	NA,1	NA,inf	NA,inf	NA,2.12859	0.000224662	0.000228285
3	chr10:63337855:C:G	63337855	NA,G	NA,C	NA,1	NA,inf	NA,inf	NA,2.12872	0.000224631	0.000228254
3	chr10:63413987:T:TG	63413987	NA,TG	NA,T	NA,1	NA,inf	NA,inf	NA,1.85013	0.000224569	0.000227875
3	chr10:63365191:A:G	63365191	NA,G	NA,A	NA,1	NA,-inf	NA,inf	NA,2.12648	0.000224191	0.000227807
3	chr10:63328879:T:C	63328879	NA,C	NA,T	NA,1	NA,inf	NA,inf	NA,2.12648	0.000224191	0.000227807
3	chr10:63932962:A:T	63932962	NA,T	NA,A	NA,1	NA,-inf	NA,inf	NA,0.847444	0.000224028	0.000227759
3	chr10:62472622:G:A	62472622	NA,A	NA,G	NA,1	NA,inf	NA,inf	NA,1.05625	0.000222797	0.000226297
3	chr10:63505880:G:C	63505880	C,NA	G,NA	1,NA	-inf,NA	inf,NA	0.0933105,NA	0.000222705	0.00022477
3	chr10:62530162:C:T	62530162	NA,T	NA,C	NA,1	NA,-inf	NA,inf	NA,1.03297	0.000222699	0.000225951
3	chr10:62477881:G:A	62477881	NA,A	NA,G	NA,1	NA,inf	NA,inf	NA,1.05539	0.000222471	0.000225966
3	chr10:63026048:A:G	63026048	NA,G	NA,A	NA,1	NA,inf	NA,inf	NA,0.544001	0.000222426	0.000226476
3	chr10:62964860:T:G	62964860	NA,G	NA,T	NA,1	NA,-inf	NA,inf	NA,1.83193	0.000222147	0.0002256
3	chr10:63306578:A:T	63306578	NA,T	NA,A	NA,1	NA,inf	NA,inf	NA,2.1182	0.000221843	0.000225423
3	chr10:63231957:C:T	63231957	T,NA	C,NA	1,NA	-inf,NA	inf,NA	3.57427,NA	0.000221692	0.000223439
3	chr10:63806133:G:A	63806133	NA,A	NA,G	NA,1	NA,-inf	NA,inf	NA,0.893471	0.000221262	0.00022491
3	chr10:63502479:C:A	63502479	NA,A	NA,C	NA,1	NA,-inf	NA,inf	NA,2.1105	0.000220016	0.000223566
3	chr10:63477397:GAT:G	63477397	NA,G	NA,GAT	NA,1	NA,-inf	NA,inf	NA,2.1105	0.000220016	0.000223566
3	chr10:62528630:T:C	62528630	NA,C	NA,T	NA,1	NA,-inf	NA,inf	NA,0.926975	0.000219753	0.000223352
3	chr10:63432440:TTG:T	63432440	NA,T	NA,TTG	NA,1	NA,-inf	NA,inf	NA,2.10958	0.00021952	0.000223062
3	chr10:64066939:C:T	64066939	T,T	C,C	1,1	inf,inf	inf,inf	0.0377676,2.42069	0.000219367	0.000223122
3	chr10:64036249:C:T	64036249	T,T	C,C	1,1	-inf,inf	inf,inf	0.748405,1.84349	0.000218587	0.000222067
3	chr10:63322942:C:T	63322942	NA,T	NA,C	NA,1	NA,inf	NA,inf	NA,2.11176	0.000218462	0.000221988
3	chr10:63497237:C:T	63497237	NA,T	NA,C	NA,1	NA,-inf	NA,inf	NA,2.10477	0.000218171	0.000221692
3	chr10:63091534:C:T	63091534	T,T	C,C	1,1	-inf,-inf	inf,inf	0.0735332,0.815791	0.000218143	0.000220025
3	chr10:63150086:T:C	63150086	NA,C	NA,T	NA,1	NA,-inf	NA,inf	NA,2.09449	0.000218048	0.000221587
3	chr10:63547417:T:C	63547417	NA,C	NA,T	NA,1	NA,inf	NA,inf	NA,2.40703	0.000217972	0.000221132
3	chr10:63919565:A:G	63919565	NA,G	NA,A	NA,1	NA,inf	NA,inf	NA,1.41517	0.000217861	0.000221463
3	chr10:63904139:C:T	63904139	NA,T	NA,C	NA,1	NA,-inf	NA,inf	NA,0.867732	0.000217721	0.000221298
3	chr10:63156709:T:G	63156709	G,G	T,T	1,1	-inf,-inf	inf,inf	1.56319,6.74384	0.000217671	0.000222583
3	chr10:63116965:A:G	63116965	G,G	A,A	1,1	-inf,-inf	inf,inf	0.467577,5.26954	0.000217519	0.000220602
3	chr10:62460264:T:A	62460264	NA,A	NA,T	NA,1	NA,-inf	NA,inf	NA,1.02525	0.000217481	0.000221083
3	chr10:64025901:G:C	64025901	NA,C	NA,G	NA,1	NA,-inf	NA,inf	NA,1.04228	0.000217374	0.000220975
3	chr10:63487451:T:C	63487451	NA,C	NA,T	NA,1	NA,inf	NA,inf	NA,1.45606	0.000217373	0.000220604
3	chr10:62413074:C:A	62413074	NA,A	NA,C	NA,1	NA,inf	NA,inf	NA,1.13605	0.000217264	0.000221001
3	chr10:63465371:A:G	63465371	NA,G	NA,A	NA,1	NA,-inf	NA,inf	NA,2.09488	0.000216434	0.00021993
3	chr10:63393418:T:A	63393418	NA,A	NA,T	NA,1	NA,-inf	NA,inf	NA,2.09942	0.000216041	0.000219533
3	chr10:62425306:A:T	62425306	NA,T	NA,A	NA,1	NA,inf	NA,inf	NA,1.08836	0.000215976	0.000219329
3	chr10:63118524:T:C	63118524	NA,C	NA,T	NA,1	NA,-inf	NA,inf	NA,0.000731494	0.000215941	0.000219494
3	chr10:63437247:C:T	63437247	NA,T	NA,C	NA,1	NA,-inf	NA,inf	NA,2.09471	0.000215736	0.000219219
3	chr10:64027963:G:A	64027963	NA,A	NA,G	NA,1	NA,-inf	NA,inf	NA,1.03777	0.00021563	0.000219202
3	chr10:62503148:G:A	62503148	NA,A	NA,G	NA,1	NA,inf	NA,inf	NA,1.11068	0.000215039	0.00021869
3	chr10:63464868:C:T	63464868	T,NA	C,NA	1,NA	-inf,NA	inf,NA	3.5381,NA	0.000213987	0.00021569
3	chr10:62772197:T:C	62772197	C,NA	T,NA	1,NA	inf,NA	inf,NA	1.21329,NA	0.000213782	0.000216377
3	chr10:63931922:A:G	63931922	NA,G	NA,A	NA,1	NA,-inf	NA,inf	NA,0.821856	0.000213773	0.000217333
3	chr10:63664998:G:A	63664998	A,A	G,G	1,1	-inf,-inf	inf,inf	0.213733,2.31096	0.000213593	0.000217368
3	chr10:63921055:G:A	63921055	NA,A	NA,G	NA,1	NA,inf	NA,inf	NA,1.39066	0.000213382	0.000216634
3	chr10:63904962:G:A	63904962	NA,A	NA,G	NA,1	NA,-inf	NA,inf	NA,1.76557	0.00021298	0.000216442
3	chr10:63329519:C:T	63329519	NA,T	NA,C	NA,1	NA,inf	NA,inf	NA,2.08908	0.000212808	0.000216243
3	chr10:63295951:ACACG:A	63295951	A,NA	ACACG,NA	1,NA	inf,NA	inf,NA	0.08024,NA	0.000212462	0.000214764
3	chr10:63112840:CTGTT:C	63112840	C,NA	CTGTT,NA	1,NA	inf,NA	inf,NA	2.80993,NA	0.000212147	0.000214008
3	chr10:63548445:G:A	63548445	NA,A	NA,G	NA,1	NA,-inf	NA,inf	NA,1.94586	0.000211928	0.000215361
3	chr10:63458485:A:T	63458485	T,NA	A,NA	1,NA	-inf,NA	inf,NA	3.57171,NA	0.000211654	0.000213336
3	chr10:62500751:TG:T	62500751	NA,T	NA,TG	NA,1	NA,-inf	NA,inf	NA,1.10483	0.000211364	0.000214581
3	chr10:63845728:A:C	63845728	NA,C	NA,A	NA,1	NA,inf	NA,inf	NA,1.01815	0.000211249	0.000214965
3	chr10:62522252:T:C	62522252	NA,C	NA,T	NA,1	NA,-inf	NA,inf	NA,0.855769	0.000211162	0.000214823
3	chr10:62686260:T:C	62686260	NA,C	NA,T	NA,1	NA,-inf	NA,inf	NA,0.855967	0.000210947	0.000213758
3	chr10:62423971:T:C	62423971	NA,C	NA,T	NA,1	NA,inf	NA,inf	NA,1.10264	0.000210802	0.00021433
3	chr10:62528503:C:T	62528503	NA,T	NA,C	NA,1	NA,-inf	NA,inf	NA,0.854227	0.000210557	0.000214206
3	chr10:63098456:G:A	63098456	A,A	G,G	1,1	inf,inf	inf,inf	0.92107,0.297029	0.000210323	0.000214812
3	chr10:62655572:C:T	62655572	NA,T	NA,C	NA,1	NA,-inf	NA,inf	NA,0.864914	0.000209215	0.000211976
3	chr10:63315769:G:C	63315769	NA,C	NA,G	NA,1	NA,inf	NA,inf	NA,2.07176	0.000209025	0.0002124
3	chr10:64028910:C:T	64028910	NA,T	NA,C	NA,1	NA,-inf	NA,inf	NA,0.684833	0.000208137	0.000211243
3	chr10:63319601:T:C	63319601	C,C	T,T	1,1	-inf,inf	inf,inf	2.00784,0.128304	0.000208129	0.000210494
3	chr10:62501299:C:T	62501299	NA,T	NA,C	NA,1	NA,inf	NA,inf	NA,1.14634	0.00020771	0.000211203
3	chr10:63325808:T:C	63325808	NA,C	NA,T	NA,1	NA,inf	NA,inf	NA,2.06216	0.000207365	0.000210712
3	chr10:62423884:A:T	62423884	NA,T	NA,A	NA,1	NA,inf	NA,inf	NA,1.06277	0.000206713	0.000209927
3	chr10:63310190:T:C	63310190	NA,C	NA,T	NA,1	NA,inf	NA,inf	NA,1.68146	0.000206688	0.000209799
3	chr10:62643480:T:C	62643480	C,NA	T,NA	1,NA	inf,NA	inf,NA	0.165508,NA	0.000206577	0.000209508
3	chr10:63528934:C:T	63528934	NA,T	NA,C	NA,1	NA,-inf	NA,inf	NA,2.05963	0.000206452	0.000209789
3	chr10:63782561:T:C	63782561	C,NA	T,NA	1,NA	-inf,NA	inf,NA	1.56242,NA	0.000205613	0.000208612
3	chr10:63573098:C:T	63573098	T,NA	C,NA	1,NA	-inf,NA	inf,NA	0.0768254,NA	0.000205597	0.000207577
3	chr10:63222957:A:C	63222957	NA,C	NA,A	NA,1	NA,inf	NA,inf	NA,1.7855	0.000205268	0.000208306
3	chr10:62948600:G:A	62948600	NA,A	NA,G	NA,1	NA,-inf	NA,inf	NA,1.76593	0.000204844	0.000208042
3	chr10:63354840:T:C	63354840	NA,C	NA,T	NA,1	NA,-inf	NA,inf	NA,2.05142	0.000204718	0.000208026
3	chr10:63534328:G:A	63534328	NA,A	NA,G	NA,1	NA,inf	NA,inf	NA,2.25746	0.000204559	0.000207555
3	chr10:62642632:G:A	62642632	NA,A	NA,G	NA,1	NA,-inf	NA,inf	NA,0.844836	0.000204498	0.000207212
3	chr10:62486959:AAG:A	62486959	NA,A	NA,AAG	NA,1	NA,inf	NA,inf	NA,1.00498	0.000204239	0.000207454
3	chr10:63967269:G:T	63967269	T,T	G,G	1,1	-inf,-inf	inf,inf	0.127463,1.6386	0.00020419	0.000206483
3	chr10:62512123:A:G	62512123	NA,G	NA,A	NA,1	NA,inf	NA,inf	NA,0.886435	0.000204146	0.000207604
3	chr10:63348370:T:C	63348370	NA,C	NA,T	NA,1	NA,inf	NA,inf	NA,2.04975	0.000203811	0.000207104
3	chr10:62486642:G:A	62486642	NA,A	NA,G	NA,1	NA,inf	NA,inf	NA,1.00355	0.000203714	0.000206921
3	chr10:63590354:A:G	63590354	NA,G	NA,A	NA,1	NA,inf	NA,inf	NA,2.32921	0.000203427	0.000206403
3	chr10:62860098:G:A	62860098	NA,A	NA,G	NA,1	NA,-inf	NA,inf	NA,0.327399	0.000202378	0.000205337
3	chr10:63472219:TTAA:T	63472219	NA,T	NA,TTAA	NA,1	NA,-inf	NA,inf	NA,0.317508	0.000202184	0.000204152
3	chr10:62303907:C:T	62303907	NA,T	NA,C	NA,1	NA,inf	NA,inf	NA,1.07622	0.000201472	0.000204758
3	chr10:63535841:G:A	63535841	NA,A	NA,G	NA,1	NA,inf	NA,inf	NA,2.24485	0.00020132	0.000204271
3	chr10:63855085:A:C	63855085	NA,C	NA,A	NA,1	NA,inf	NA,inf	NA,1.19134	0.000200881	0.000203999
3	chr10:63534464:G:T	63534464	NA,T	NA,G	NA,1	NA,inf	NA,inf	NA,2.24182	0.00020052	0.00020346
3	chr10:63510686:T:C	63510686	NA,C	NA,T	NA,1	NA,inf	NA,inf	NA,1.76543	0.000199757	0.000202721
3	chr10:63915659:A:G	63915659	G,G	A,A	1,1	inf,inf	inf,inf	2.41895,0.868942	0.000199468	0.000207129
3	chr10:62642255:G:A	62642255	NA,A	NA,G	NA,1	NA,-inf	NA,inf	NA,0.830071	0.000199001	0.000201649
3	chr10:63371826:C:T	63371826	NA,T	NA,C	NA,1	NA,inf	NA,inf	NA,1.75682	0.000198001	0.000200937
3	chr10:62321474:A:G	62321474	NA,G	NA,A	NA,1	NA,inf	NA,inf	NA,0.845536	0.000197851	0.000200923
3	chr10:63797706:GA:G	63797706	NA,G	NA,GA	NA,1	NA,inf	NA,inf	NA,1.11582	0.00019762	0.000200793
3	chr10:63364180:T:C	63364180	NA,C	NA,T	NA,1	NA,inf	NA,inf	NA,1.75533	0.000197592	0.000200523
3	chr10:62665896:C:G	62665896	NA,G	NA,C	NA,1	NA,-inf	NA,inf	NA,0.797045	0.00019743	0.000200873
3	chr10:63163144:A:T	63163144	NA,T	NA,A	NA,1	NA,-inf	NA,inf	NA,2.06141	0.000196861	0.000200058
3	chr10:63528963:T:G	63528963	NA,G	NA,T	NA,1	NA,inf	NA,inf	NA,1.75042	0.000196118	0.000199031
3	chr10:62721023:C:T	62721023	T,NA	C,NA	1,NA	-inf,NA	inf,NA	0.0666872,NA	0.000195866	0.000197645
3	chr10:62762069:G:A	62762069	A,A	G,G	1,1	-inf,inf	inf,inf	4.17461,1.11972	0.000195277	0.000488356
3	chr10:62321150:T:TATAA	62321150	NA,TATAA	NA,T	NA,1	NA,-inf	NA,inf	NA,0.838315	0.000195146	0.000198488
3	chr10:63272571:G:A	63272571	NA,A	NA,G	NA,1	NA,inf	NA,inf	NA,1.74522	0.000194971	0.000197865
3	chr10:63280353:T:C	63280353	NA,C	NA,T	NA,1	NA,inf	NA,inf	NA,1.74537	0.000194811	0.000197703
3	chr10:63438455:T:A	63438455	NA,A	NA,T	NA,1	NA,inf	NA,inf	NA,1.7427	0.00019448	0.000197369
3	chr10:63967350:A:G	63967350	G,G	A,A	1,1	-inf,-inf	inf,inf	0.112368,1.64108	0.00019447	0.000196665
3	chr10:63350565:G:A	63350565	NA,A	NA,G	NA,1	NA,inf	NA,inf	NA,1.74134	0.00019444	0.000197325
3	chr10:63035901:C:T	63035901	T,NA	C,NA	1,NA	-inf,NA	inf,NA	2.05413,NA	0.000194264	0.000195482
3	chr10:63619046:G:C	63619046	NA,C	NA,G	NA,1	NA,inf	NA,inf	NA,1.88176	0.000193895	0.000197111
3	chr10:62859197:C:T	62859197	NA,T	NA,C	NA,1	NA,-inf	NA,inf	NA,0.311588	0.000193604	0.000196443
3	chr10:63805075:T:C	63805075	C,C	T,T	1,1	-inf,inf	inf,inf	2.67173,1.37037	0.000193529	0.000197602
3	chr10:63845950:C:T	63845950	T,NA	C,NA	1,NA	inf,NA	inf,NA	1.53711,NA	0.000193224	0.000196919
3	chr10:63627884:C:G	63627884	NA,G	NA,C	NA,1	NA,inf	NA,inf	NA,1.35029	0.000192969	0.000195898
3	chr10:63369405:A:G	63369405	NA,G	NA,A	NA,1	NA,inf	NA,inf	NA,1.73548	0.000192854	0.000195718
3	chr10:63751001:C:T	63751001	NA,T	NA,C	NA,1	NA,-inf	NA,inf	NA,0.976063	0.000192743	0.000195981
3	chr10:63379373:A:G	63379373	NA,G	NA,A	NA,1	NA,inf	NA,inf	NA,1.73557	0.000192637	0.000195498
3	chr10:63450382:A:G	63450382	NA,G	NA,A	NA,1	NA,inf	NA,inf	NA,1.73102	0.000191877	0.000194729
3	chr10:62682180:A:G	62682180	G,NA	A,NA	1,NA	inf,NA	inf,NA	1.20381,NA	0.000191669	0.000195289
3	chr10:63379357:T:C	63379357	NA,C	NA,T	NA,1	NA,-inf	NA,inf	NA,1.99933	0.000191085	0.000194176
3	chr10:62843138:C:T	62843138	T,NA	C,NA	1,NA	inf,NA	inf,NA	0.636904,NA	0.000191007	0.000192559
3	chr10:63554034:A:G	63554034	NA,G	NA,A	NA,1	NA,-inf	NA,inf	NA,1.85417	0.00019024	0.000193328
3	chr10:63557415:C:T	63557415	NA,T	NA,C	NA,1	NA,-inf	NA,inf	NA,1.85296	0.00018991	0.000192993
3	chr10:63963385:T:A	63963385	A,A	T,T	1,1	-inf,-inf	inf,inf	0.136482,1.58091	0.000189102	0.000191227
3	chr10:62569607:G:A	62569607	A,NA	G,NA	1,NA	inf,NA	inf,NA	1.04312,NA	0.000188693	0.000190736
3	chr10:63381007:A:G	63381007	NA,G	NA,A	NA,1	NA,-inf	NA,inf	NA,1.98583	0.000188244	0.000191289
3	chr10:63346152:CCTAA:C	63346152	NA,C	NA,CCTAA	NA,1	NA,inf	NA,inf	NA,1.71477	0.00018781	0.000190602
3	chr10:63231648:G:T	63231648	NA,T	NA,G	NA,1	NA,inf	NA,inf	NA,1.71595	0.000187807	0.0001906
3	chr10:63979942:A:G	63979942	NA,G	NA,A	NA,1	NA,-inf	NA,inf	NA,0.944025	0.000187069	0.000190177
3	chr10:63764919:G:A	63764919	NA,A	NA,G	NA,1	NA,-inf	NA,inf	NA,1.23118	0.000186915	0.000189874
3	chr10:63109910:C:T	63109910	T,T	C,C	1,1	inf,inf	inf,inf	0.555737,0.471352	0.000186659	0.00019214
3	chr10:62416593:T:G	62416593	NA,G	NA,T	NA,1	NA,-inf	NA,inf	NA,0.652851	0.000186606	0.000189581
3	chr10:63380185:T:C	63380185	NA,C	NA,T	NA,1	NA,-inf	NA,inf	NA,1.97783	0.000186441	0.000189458
3	chr10:62283964:T:C	62283964	C,C	T,T	1,1	inf,inf	inf,inf	1.28801,0.392733	0.000186028	0.000189923
3	chr10:64060332:A:G	64060332	NA,G	NA,A	NA,1	NA,inf	NA,inf	NA,1.40449	0.000185647	0.000188825
3	chr10:63597011:G:A	63597011	NA,A	NA,G	NA,1	NA,inf	NA,inf	NA,1.95701	0.000184843	0.000187608
3	chr10:62453418:A:G	62453418	G,NA	A,NA	1,NA	inf,NA	inf,NA	1.18106,NA	0.000184222	0.00018714
3	chr10:62524940:G:A	62524940	NA,A	NA,G	NA,1	NA,-inf	NA,inf	NA,0.779553	0.000183964	0.000187138
3	chr10:63455260:T:C	63455260	NA,C	NA,T	NA,1	NA,inf	NA,inf	NA,1.69579	0.000183604	0.00018634
3	chr10:63110213:T:C	63110213	C,C	T,T	1,1	inf,inf	inf,inf	0.546819,0.474435	0.000183406	0.000188773
3	chr10:63546357:T:G	63546357	NA,G	NA,T	NA,1	NA,inf	NA,inf	NA,2.15863	0.000183296	0.000185996
3	chr10:62472277:C:T	62472277	T,NA	C,NA	1,NA	-inf,NA	inf,NA	1.1213,NA	0.000183176	0.000186879
3	chr10:62428632:G:A	62428632	NA,A	NA,G	NA,1	NA,inf	NA,inf	NA,1.08468	0.000182923	0.000186058
3	chr10:63096900:C:T	63096900	NA,T	NA,C	NA,1	NA,inf	NA,inf	NA,1.32557	0.000182651	0.000185726
3	chr10:63118538:G:A	63118538	A,A	G,G	1,1	-inf,-inf	inf,inf	0.517316,5.64421	0.000182468	0.00018507
3	chr10:63720718:G:T	63720718	T,T	G,G	1,1	inf,-inf	inf,inf	0.330293,2.25107	0.000182394	0.000184938
3	chr10:62419470:T:G	62419470	NA,G	NA,T	NA,1	NA,inf	NA,inf	NA,1.0466	0.000182292	0.000185419
3	chr10:63771554:C:A	63771554	NA,A	NA,C	NA,1	NA,-inf	NA,inf	NA,1.22021	0.000181909	0.000184791
3	chr10:62429933:G:A	62429933	A,NA	G,NA	1,NA	inf,NA	inf,NA	0.778196,NA	0.000181649	0.000184568
3	chr10:63727672:G:A	63727672	NA,A	NA,G	NA,1	NA,inf	NA,inf	NA,1.63985	0.000181585	0.00018455
3	chr10:63350861:C:T	63350861	NA,T	NA,C	NA,1	NA,-inf	NA,inf	NA,2.7653	0.000181257	0.000184276
3	chr10:63681191:G:A	63681191	NA,A	NA,G	NA,1	NA,inf	NA,inf	NA,1.1724	0.000181111	0.000183819
3	chr10:62654505:C:T	62654505	T,NA	C,NA	1,NA	inf,NA	inf,NA	0.131391,NA	0.000180944	0.000183524
3	chr10:63569401:G:A	63569401	NA,A	NA,G	NA,1	NA,inf	NA,inf	NA,1.32387	0.000180762	0.000183778
3	chr10:62489856:A:G	62489856	NA,G	NA,A	NA,1	NA,-inf	NA,inf	NA,0.953378	0.000180707	0.000183717
3	chr10:63099086:G:A	63099086	NA,A	NA,G	NA,1	NA,inf	NA,inf	NA,1.3174	0.000180533	0.000183572
3	chr10:63239476:G:A	63239476	NA,A	NA,G	NA,1	NA,inf	NA,inf	NA,1.6848	0.000180324	0.000183013
3	chr10:62399371:A:C	62399371	NA,C	NA,A	NA,1	NA,inf	NA,inf	NA,0.863406	0.000179897	0.000182966
3	chr10:63105713:A:G	63105713	NA,G	NA,A	NA,1	NA,-inf	NA,inf	NA,1.76942	0.000179859	0.000182565
3	chr10:62856602:C:T	62856602	NA,T	NA,C	NA,1	NA,-inf	NA,inf	NA,0.565489	0.000179728	0.000182339
3	chr10:62334225:G:C	62334225	NA,C	NA,G	NA,1	NA,inf	NA,inf	NA,1.03797	0.000179514	0.000182538
3	chr10:63960683:G:A	63960683	NA,A	NA,G	NA,1	NA,-inf	NA,inf	NA,0.723742	0.000178533	0.000181506
3	chr10:63947857:T:C	63947857	NA,C	NA,T	NA,1	NA,inf	NA,inf	NA,1.38731	0.000178425	0.000181547
3	chr10:62854613:G:A	62854613	NA,A	NA,G	NA,1	NA,-inf	NA,inf	NA,0.2936	0.000178391	0.000181059
3	chr10:63082514:G:A	63082514	NA,A	NA,G	NA,1	NA,-inf	NA,inf	NA,0.535627	0.000178237	0.000181687
3	chr10:63110276:C:T	63110276	NA,T	NA,C	NA,1	NA,inf	NA,inf	NA,1.31459	0.00017801	0.000181009
3	chr10:62471041:G:T	62471041	NA,T	NA,G	NA,1	NA,inf	NA,inf	NA,1.06974	0.000177801	0.000180893
3	chr10:63916014:G:A	63916014	NA,A	NA,G	NA,1	NA,-inf	NA,inf	NA,0.747488	0.000177231	0.000180148
3	chr10:63543683:G:A	63543683	NA,A	NA,G	NA,1	NA,-inf	NA,inf	NA,1.47414	0.000176922	0.000179724
3	chr10:63445106:ATCTGTAG:A	63445106	NA,A	NA,ATCTGTAG	NA,1	NA,inf	NA,inf	NA,1.66889	0.00017681	0.000179451
3	chr10:63095852:C:T	63095852	T,T	C,C	1,1	-inf,inf	inf,inf	3.19234,0.702124	0.000176326	0.000179535
3	chr10:63136195:C:T	63136195	T,NA	C,NA	1,NA	-inf,NA	inf,NA	0.0133564,NA	0.000175768	0.000185313
3	chr10:63309284:G:C	63309284	NA,C	NA,G	NA,1	NA,inf	NA,inf	NA,1.59784	0.000175706	0.000178387
3	chr10:63927439:C:T	63927439	NA,T	NA,C	NA,1	NA,inf	NA,inf	NA,1.21101	0.000175555	0.000178448
3	chr10:62911016:G:A	62911016	A,NA	G,NA	1,NA	inf,NA	inf,NA	0.590411,NA	0.000175434	0.000176888
3	chr10:63565076:G:A	63565076	NA,A	NA,G	NA,1	NA,inf	NA,inf	NA,1.30244	0.000175302	0.000178227
3	chr10:64043824:A:G	64043824	NA,G	NA,A	NA,1	NA,-inf	NA,inf	NA,0.762427	0.000175242	0.000178231
3	chr10:63572415:C:A	63572415	NA,A	NA,C	NA,1	NA,inf	NA,inf	NA,1.30213	0.000175228	0.000178152
3	chr10:62450919:A:G	62450919	NA,G	NA,A	NA,1	NA,inf	NA,inf	NA,0.672936	0.000174957	0.000177692
3	chr10:63789024:T:A	63789024	NA,A	NA,T	NA,1	NA,-inf	NA,inf	NA,1.49675	0.000174684	0.000177507
3	chr10:62647155:C:A	62647155	NA,A	NA,C	NA,1	NA,-inf	NA,inf	NA,0.658425	0.000174658	0.00017774
3	chr10:62417574:G:A	62417574	NA,A	NA,G	NA,1	NA,inf	NA,inf	NA,0.997136	0.000174653	0.000177661
3	chr10:63563540:T:A	63563540	NA,A	NA,T	NA,1	NA,inf	NA,inf	NA,1.29971	0.000174422	0.000177333
3	chr10:63661542:G:A	63661542	NA,A	NA,G	NA,1	NA,-inf	NA,inf	NA,0.853445	0.000174002	0.00017696
3	chr10:62252292:A:G	62252292	NA,G	NA,A	NA,1	NA,-inf	NA,inf	NA,0.797474	0.000173126	0.000176095
3	chr10:63760867:C:T	63760867	NA,T	NA,C	NA,1	NA,inf	NA,inf	NA,0.824473	0.000173005	0.000175651
3	chr10:63550799:C:A	63550799	NA,A	NA,C	NA,1	NA,inf	NA,inf	NA,2.10444	0.000172889	0.000175444
3	chr10:62454277:T:G	62454277	NA,G	NA,T	NA,1	NA,-inf	NA,inf	NA,0.984558	0.000172888	0.000175484
3	chr10:63660829:T:C	63660829	NA,C	NA,T	NA,1	NA,-inf	NA,inf	NA,0.848617	0.000172583	0.000175517
3	chr10:63659450:G:A	63659450	NA,A	NA,G	NA,1	NA,-inf	NA,inf	NA,0.847869	0.000172345	0.000175275
3	chr10:62417825:C:A	62417825	NA,A	NA,C	NA,1	NA,inf	NA,inf	NA,0.987768	0.000172279	0.000175246
3	chr10:64072755:C:A	64072755	NA,A	NA,C	NA,1	NA,-inf	NA,inf	NA,1.27286	0.000171243	0.000174068
3	chr10:63954842:G:T	63954842	NA,T	NA,G	NA,1	NA,-inf	NA,inf	NA,0.777141	0.000171031	0.000173876
3	chr10:62472145:G:T	62472145	NA,T	NA,G	NA,1	NA,inf	NA,inf	NA,1.02235	0.00017015	0.000173027
3	chr10:63565964:A:C	63565964	NA,C	NA,A	NA,1	NA,inf	NA,inf	NA,1.28513	0.000170027	0.000172865
3	chr10:63954450:A:G	63954450	G,G	A,A	1,1	-inf,-inf	inf,inf	0.128625,1.56215	0.000169591	0.000171508
3	chr10:63777720:G:A	63777720	NA,A	NA,G	NA,1	NA,-inf	NA,inf	NA,1.15964	0.000169574	0.00017227
3	chr10:62474857:G:C	62474857	NA,C	NA,G	NA,1	NA,-inf	NA,inf	NA,0.915228	0.000169483	0.000172307
3	chr10:64036433:C:T	64036433	T,T	C,C	1,1	-inf,inf	inf,inf	0.770985,1.71345	0.000169437	0.000172143
3	chr10:63660491:AAG:A	63660491	A,NA	AAG,NA	1,NA	inf,NA	inf,NA	1.46469,NA	0.000169288	0.00017241
3	chr10:62259125:G:T	62259125	NA,T	NA,G	NA,1	NA,-inf	NA,inf	NA,0.712563	0.000168734	0.000171557
3	chr10:62480076:C:T	62480076	T,NA	C,NA	1,NA	-inf,NA	inf,NA	1.07411,NA	0.000168615	0.000171972
3	chr10:63160938:G:A	63160938	A,NA	G,NA	1,NA	-inf,NA	inf,NA	2.68187,NA	0.00016855	0.000169771
3	chr10:63661146:A:G	63661146	NA,G	NA,A	NA,1	NA,-inf	NA,inf	NA,0.834914	0.000168527	0.000171391
3	chr10:62505934:G:A	62505934	NA,A	NA,G	NA,1	NA,-inf	NA,inf	NA,1.0929	0.000167688	0.00017028
3	chr10:63952853:A:G	63952853	G,G	A,A	1,1	-inf,-inf	inf,inf	0.146354,1.52066	0.000167635	0.000169526
3	chr10:62646372:G:GA	62646372	NA,GA	NA,G	NA,1	NA,-inf	NA,inf	NA,0.639569	0.000167429	0.000170378
3	chr10:62498755:A:G	62498755	NA,G	NA,A	NA,1	NA,-inf	NA,inf	NA,0.749419	0.000166941	0.000169704
3	chr10:63623362:A:G	63623362	NA,G	NA,A	NA,1	NA,-inf	NA,inf	NA,0.397777	0.00016657	0.000169449
3	chr10:62502867:C:T	62502867	NA,T	NA,C	NA,1	NA,-inf	NA,inf	NA,0.795222	0.000166455	0.0001695
3	chr10:63589246:C:G	63589246	NA,G	NA,C	NA,1	NA,-inf	NA,inf	NA,1.72398	0.000165834	0.000168534
3	chr10:63846258:A:G	63846258	NA,G	NA,A	NA,1	NA,inf	NA,inf	NA,0.810414	0.000165579	0.000168629
3	chr10:64033733:A:G	64033733	NA,G	NA,A	NA,1	NA,-inf	NA,inf	NA,0.853888	0.000165378	0.000168148
3	chr10:63660845:CT:C	63660845	NA,C	NA,CT	NA,1	NA,-inf	NA,inf	NA,0.823253	0.000165182	0.000167989
3	chr10:64015300:T:C	64015300	NA,C	NA,T	NA,1	NA,inf	NA,inf	NA,1.30461	0.000165048	0.00016769
3	chr10:63585469:A:G	63585469	NA,G	NA,A	NA,1	NA,-inf	NA,inf	NA,1.71511	0.000164996	0.000167684
3	chr10:63751823:A:G	63751823	NA,G	NA,A	NA,1	NA,-inf	NA,inf	NA,1.63074	0.000164903	0.000167369
3	chr10:63051649:G:A	63051649	A,NA	G,NA	1,NA	-inf,NA	inf,NA	1.94919,NA	0.000164851	0.000165943
3	chr10:63834666:C:T	63834666	NA,T	NA,C	NA,1	NA,inf	NA,inf	NA,0.771035	0.000164287	0.000167204
3	chr10:62767825:C:T	62767825	T,NA	C,NA	1,NA	inf,NA	inf,NA	1.03888,NA	0.000164198	0.000166213
3	chr10:63911657:A:T	63911657	NA,T	NA,A	NA,1	NA,inf	NA,inf	NA,0.720118	0.000164189	0.000166869
3	chr10:62685176:C:T	62685176	NA,T	NA,C	NA,1	NA,inf	NA,inf	NA,0.850105	0.000164178	0.000167041
3	chr10:63118657:A:G	63118657	G,G	A,A	1,1	-inf,-inf	inf,inf	0.545941,5.67851	0.000164076	0.000166412
3	chr10:63368817:G:A	63368817	NA,A	NA,G	NA,1	NA,inf	NA,inf	NA,1.50545	0.0001638	0.000166292
3	chr10:63516001:CTCCTGCTATCAAGAATATAATACCTTTA:C	63516001	C,NA	CTCCTGCTATCAAGAATATAATACCTTTA,NA	1,NA	inf,NA	inf,NA	3.55373,NA	0.000163741	0.000170373
3	chr10:63120466:T:C	63120466	C,NA	T,NA	1,NA	-inf,NA	inf,NA	3.22882,NA	0.000163683	0.000165049
3	chr10:62540999:T:C	62540999	NA,C	NA,T	NA,1	NA,inf	NA,inf	NA,0.897131	0.000163592	0.000166235
3	chr10:63953431:G:A	63953431	A,A	G,G	1,1	-inf,-inf	inf,inf	0.147671,1.50372	0.000163036	0.000164875
3	chr10:63917437:C:T	63917437	NA,T	NA,C	NA,1	NA,inf	NA,inf	NA,1.12308	0.000162814	0.000165452
3	chr10:62283766:A:G	62283766	NA,G	NA,A	NA,1	NA,-inf	NA,inf	NA,0.900167	0.000162811	0.000165562
3	chr10:63654971:G:A	63654971	NA,A	NA,G	NA,1	NA,-inf	NA,inf	NA,0.814979	0.000162211	0.000164972
3	chr10:63569105:A:G	63569105	NA,G	NA,A	NA,1	NA,inf	NA,inf	NA,1.23343	0.000162196	0.000164898
3	chr10:62289540:C:T	62289540	NA,T	NA,C	NA,1	NA,inf	NA,inf	NA,0.979846	0.000162196	0.000164644
3	chr10:63726172:G:A	63726172	NA,A	NA,G	NA,1	NA,inf	NA,inf	NA,1.54809	0.000162082	0.000164723
3	chr10:63388683:T:C	63388683	NA,C	NA,T	NA,1	NA,-inf	NA,inf	NA,1.54884	0.000161837	0.000164476
3	chr10:63460951:T:C	63460951	C,NA	T,NA	1,NA	inf,NA	inf,NA	3.46408,NA	0.000161816	0.000168927
3	chr10:63278481:G:A	63278481	NA,A	NA,G	NA,1	NA,-inf	NA,inf	NA,0.0158637	0.000161735	0.000164258
3	chr10:63704266:C:G	63704266	G,G	C,C	1,1	-inf,-inf	inf,inf	0.197886,2.76379	0.000159928	0.000162579
3	chr10:62916728:A:G	62916728	NA,G	NA,A	NA,1	NA,-inf	NA,inf	NA,0.586995	0.000159902	0.000162164
3	chr10:62453338:C:T	62453338	NA,T	NA,C	NA,1	NA,inf	NA,inf	NA,0.849374	0.000159638	0.000162505
3	chr10:62432746:C:T	62432746	NA,T	NA,C	NA,1	NA,inf	NA,inf	NA,0.898754	0.000159525	0.000162022
3	chr10:63940407:A:T	63940407	T,T	A,A	1,1	-inf,-inf	inf,inf	0.119305,1.55113	0.000159053	0.000160863
3	chr10:63069071:G:A	63069071	NA,A	NA,G	NA,1	NA,inf	NA,inf	NA,1.97941	0.00015864	0.000161354
3	chr10:63604828:C:A	63604828	NA,A	NA,C	NA,1	NA,inf	NA,inf	NA,1.26476	0.000158567	0.000161195
3	chr10:63604712:A:G	63604712	NA,G	NA,A	NA,1	NA,inf	NA,inf	NA,1.26476	0.000158567	0.000161195
3	chr10:62909635:A:T	62909635	NA,T	NA,A	NA,1	NA,-inf	NA,inf	NA,1.39409	0.000158306	0.000161368
3	chr10:62331398:C:T	62331398	NA,T	NA,C	NA,1	NA,inf	NA,inf	NA,0.772333	0.000158237	0.000160752
3	chr10:63708734:G:A	63708734	NA,A	NA,G	NA,1	NA,inf	NA,inf	NA,1.42722	0.0001581	0.000160821
3	chr10:64037554:A:G	64037554	NA,G	NA,A	NA,1	NA,-inf	NA,inf	NA,0.694725	0.000157233	0.000159934
3	chr10:63768197:G:A	63768197	NA,A	NA,G	NA,1	NA,inf	NA,inf	NA,0.999142	0.000156833	0.000159356
3	chr10:62549839:ATATCCAGAGCTGTTTCTC:A	62549839	NA,A	NA,ATATCCAGAGCTGTTTCTC	NA,1	NA,inf	NA,inf	NA,0.815482	0.000156813	0.000159425
3	chr10:63756505:TACAG:T	63756505	NA,T	NA,TACAG	NA,1	NA,-inf	NA,inf	NA,1.73333	0.000156075	0.00015863
3	chr10:62305740:T:C	62305740	NA,C	NA,T	NA,1	NA,-inf	NA,inf	NA,0.862924	0.000155888	0.000158611
3	chr10:63310287:T:C	63310287	C,NA	T,NA	1,NA	-inf,NA	inf,NA	0.332783,NA	0.000155826	0.000158949
3	chr10:63925627:A:G	63925627	NA,G	NA,A	NA,1	NA,-inf	NA,inf	NA,0.63506	0.000155403	0.000157991
3	chr10:62432554:A:G	62432554	NA,G	NA,A	NA,1	NA,inf	NA,inf	NA,0.885514	0.000154964	0.000157398
3	chr10:63043626:C:T	63043626	T,NA	C,NA	1,NA	-inf,NA	inf,NA	0.387438,NA	0.000154776	0.000156163
3	chr10:63973673:A:G	63973673	NA,G	NA,A	NA,1	NA,-inf	NA,inf	NA,0.619895	0.000154742	0.000157434
3	chr10:62879627:T:A	62879627	NA,A	NA,T	NA,1	NA,-inf	NA,inf	NA,0.490672	0.000154653	0.000156931
3	chr10:63324608:T:C	63324608	NA,C	NA,T	NA,1	NA,-inf	NA,inf	NA,2.00335	0.00015455	0.000156896
3	chr10:63737903:C:T	63737903	NA,T	NA,C	NA,1	NA,-inf	NA,inf	NA,1.35625	0.000154381	0.000157039
3	chr10:63725085:C:T	63725085	NA,T	NA,C	NA,1	NA,inf	NA,inf	NA,0.969393	0.000154025	0.000156437
3	chr10:63068030:C:G	63068030	NA,G	NA,C	NA,1	NA,inf	NA,inf	NA,1.95089	0.000153976	0.00015661
3	chr10:64007070:G:T	64007070	NA,T	NA,G	NA,1	NA,inf	NA,inf	NA,1.2534	0.0001539	0.000156367
3	chr10:63348860:G:A	63348860	NA,A	NA,G	NA,1	NA,inf	NA,inf	NA,1.34519	0.000153862	0.000156428
3	chr10:63976853:A:G	63976853	NA,G	NA,A	NA,1	NA,inf	NA,inf	NA,0.90216	0.000153374	0.000155852
3	chr10:63717312:C:T	63717312	NA,T	NA,C	NA,1	NA,-inf	NA,inf	NA,1.04601	0.000153246	0.000155809
3	chr10:62267330:C:G	62267330	NA,G	NA,C	NA,1	NA,inf	NA,inf	NA,0.947806	0.000153073	0.000155401
3	chr10:62413159:C:T	62413159	NA,T	NA,C	NA,1	NA,-inf	NA,inf	NA,0.718356	0.000152934	0.000155558
3	chr10:63396934:T:G	63396934	NA,G	NA,T	NA,1	NA,-inf	NA,inf	NA,0.341612	0.000152844	0.000154572
3	chr10:63759002:TCAAA:T	63759002	NA,T	NA,TCAAA	NA,1	NA,-inf	NA,inf	NA,1.59965	0.000152511	0.000154809
3	chr10:64001673:C:A	64001673	NA,A	NA,C	NA,1	NA,-inf	NA,inf	NA,1.4852	0.00015251	0.000154844
3	chr10:63839759:A:G	63839759	NA,G	NA,A	NA,1	NA,-inf	NA,inf	NA,1.51635	0.000152022	0.000154519
3	chr10:63650645:T:G	63650645	G,G	T,T	1,1	-inf,inf	inf,inf	2.64234,2.17014	0.000151961	0.000154373
3	chr10:63578397:C:T	63578397	NA,T	NA,C	NA,1	NA,inf	NA,inf	NA,1.19363	0.00015171	0.000154245
3	chr10:63651311:T:G	63651311	G,G	T,T	1,1	-inf,inf	inf,inf	2.66513,2.18795	0.000151541	0.000153964
3	chr10:64016793:C:G	64016793	NA,G	NA,C	NA,1	NA,inf	NA,inf	NA,1.06089	0.000150563	0.000152963
3	chr10:62541096:C:T	62541096	NA,T	NA,C	NA,1	NA,-inf	NA,inf	NA,0.859336	0.000150517	0.000153114
3	chr10:63485734:G:A	63485734	A,NA	G,NA	1,NA	inf,NA	inf,NA	3.39334,NA	0.000150462	0.000156944
3	chr10:62363878:C:T	62363878	T,T	C,C	1,1	-inf,inf	inf,inf	0.656375,1.96429	0.000149814	0.000151841
3	chr10:63970892:T:C	63970892	NA,C	NA,T	NA,1	NA,-inf	NA,inf	NA,0.896567	0.000149294	0.000151736
3	chr10:62890859:T:C	62890859	NA,C	NA,T	NA,1	NA,inf	NA,inf	NA,0.523038	0.000149127	0.000151713
3	chr10:62418472:G:A	62418472	NA,A	NA,G	NA,1	NA,inf	NA,inf	NA,0.782422	0.000148899	0.000151481
3	chr10:62358619:T:C	62358619	C,C	T,T	1,1	-inf,inf	inf,inf	0.639812,1.97446	0.000148642	0.000150652
3	chr10:62829874:A:G	62829874	NA,G	NA,A	NA,1	NA,inf	NA,inf	NA,0.558291	0.00014863	0.000151195
3	chr10:63212221:A:G	63212221	G,NA	A,NA	1,NA	-inf,NA	inf,NA	0.322027,NA	0.000148563	0.000151504
3	chr10:63075026:C:G	63075026	G,G	C,C	1,1	-inf,inf	inf,inf	1.59715,1.23221	0.000148243	0.000152049
3	chr10:63688083:T:C	63688083	NA,C	NA,T	NA,1	NA,-inf	NA,inf	NA,2.07776	0.000147954	0.000150403
3	chr10:63651677:G:T	63651677	T,T	G,G	1,1	-inf,inf	inf,inf	2.61202,2.1876	0.000147891	0.000150242
3	chr10:63278260:C:T	63278260	NA,T	NA,C	NA,1	NA,inf	NA,inf	NA,0.00604843	0.000147735	0.000150048
3	chr10:63998764:G:A	63998764	NA,A	NA,G	NA,1	NA,inf	NA,inf	NA,1.18953	0.000147609	0.000149909
3	chr10:62359752:A:G	62359752	G,G	A,A	1,1	-inf,inf	inf,inf	0.636065,1.9727	0.000147429	0.000149422
3	chr10:62272934:T:G	62272934	G,NA	T,NA	1,NA	inf,NA	inf,NA	1.09049,NA	0.000147023	0.000150651
3	chr10:63118671:A:T	63118671	T,T	A,A	1,1	-inf,-inf	inf,inf	0.577079,5.69708	0.000146994	0.000149101
3	chr10:63087988:C:T	63087988	T,T	C,C	1,1	inf,inf	inf,inf	2.04756,1.17734	0.000146896	0.000149892
3	chr10:62933425:C:T	62933425	NA,T	NA,C	NA,1	NA,inf	NA,inf	NA,0.509624	0.000146852	0.000149413
3	chr10:62268125:T:G	62268125	NA,G	NA,T	NA,1	NA,inf	NA,inf	NA,0.919022	0.000146544	0.000148778
3	chr10:62636993:T:C	62636993	NA,C	NA,T	NA,1	NA,-inf	NA,inf	NA,0.60071	0.000146489	0.000148508
3	chr10:62775890:TTA:T	62775890	NA,T	NA,TTA	NA,1	NA,-inf	NA,inf	NA,0.442136	0.000146381	0.000148453
3	chr10:63144054:A:G	63144054	G,G	A,A	1,1	-inf,-inf	inf,inf	1.38246,2.14848	0.000146371	0.000149893
3	chr10:63893455:A:G	63893455	NA,G	NA,A	NA,1	NA,-inf	NA,inf	NA,0.881918	0.000145516	0.000147904
3	chr10:63839806:C:G	63839806	NA,G	NA,C	NA,1	NA,inf	NA,inf	NA,0.937068	0.000144922	0.00014733
3	chr10:63087649:G:A	63087649	NA,A	NA,G	NA,1	NA,-inf	NA,inf	NA,1.21455	0.000144349	0.000146665
3	chr10:64012137:C:T	64012137	T,NA	C,NA	1,NA	inf,NA	inf,NA	0.87024,NA	0.000144161	0.000145886
3	chr10:63928542:C:T	63928542	NA,T	NA,C	NA,1	NA,-inf	NA,inf	NA,0.623062	0.00014395	0.000146344
3	chr10:62820385:G:A	62820385	NA,A	NA,G	NA,1	NA,-inf	NA,inf	NA,0.791987	0.000143885	0.000146488
3	chr10:63658606:G:T	63658606	T,T	G,G	1,1	-inf,-inf	inf,inf	0.0943602,2.16236	0.000143821	0.000146296
3	chr10:63852912:A:G	63852912	NA,G	NA,A	NA,1	NA,-inf	NA,inf	NA,1.21848	0.000143756	0.000146236
3	chr10:63059091:C:G	63059091	NA,G	NA,C	NA,1	NA,-inf	NA,inf	NA,0.47775	0.000143688	0.000146068
3	chr10:62348536:T:C	62348536	NA,C	NA,T	NA,1	NA,inf	NA,inf	NA,0.717187	0.000143675	0.000145967
3	chr10:63075370:C:T	63075370	T,T	C,C	1,1	-inf,inf	inf,inf	1.56033,1.2315	0.000143582	0.000147252
3	chr10:62458198:G:A	62458198	NA,A	NA,G	NA,1	NA,-inf	NA,inf	NA,0.693689	0.000143494	0.000145889
3	chr10:62683144:C:G	62683144	NA,G	NA,C	NA,1	NA,-inf	NA,inf	NA,0.927767	0.000143069	0.000145458
3	chr10:63619286:G:A	63619286	A,A	G,G	1,1	inf,-inf	inf,inf	0.453481,2.11296	0.000143022	0.000145414
3	chr10:63177741:G:C	63177741	C,NA	G,NA	1,NA	-inf,NA	inf,NA	0.0729328,NA	0.000143014	0.000150064
3	chr10:64043619:CAGGTGGCGGG:C	64043619	C,NA	CAGGTGGCGGG,NA	1,NA	inf,NA	inf,NA	0.765341,NA	0.00014288	0.000145456
3	chr10:62601512:T:G	62601512	NA,G	NA,T	NA,1	NA,inf	NA,inf	NA,0.819351	0.000142552	0.000144852
3	chr10:63073699:T:C	63073699	C,C	T,T	1,1	-inf,inf	inf,inf	1.51817,1.24255	0.000142051	0.000145666
3	chr10:63441652:A:T	63441652	T,NA	A,NA	1,NA	-inf,NA	inf,NA	2.39582,NA	0.000142041	0.00014339
3	chr10:63839925:A:G	63839925	NA,G	NA,A	NA,1	NA,-inf	NA,inf	NA,1.11213	0.000142004	0.000144254
3	chr10:62811173:C:G	62811173	G,NA	C,NA	1,NA	-inf,NA	inf,NA	0.78067,NA	0.000141997	0.000144368
3	chr10:62277777:A:G	62277777	NA,G	NA,A	NA,1	NA,inf	NA,inf	NA,0.493796	0.000141996	0.000144356
3	chr10:62414231:T:C	62414231	NA,C	NA,T	NA,1	NA,-inf	NA,inf	NA,0.513055	0.000141475	0.000143743
3	chr10:63637695:A:G	63637695	NA,G	NA,A	NA,1	NA,inf	NA,inf	NA,1.25857	0.00014138	0.000143857
3	chr10:63248869:G:A	63248869	A,NA	G,NA	1,NA	-inf,NA	inf,NA	2.40223,NA	0.000141295	0.000142639
3	chr10:64060067:C:A	64060067	NA,A	NA,C	NA,1	NA,-inf	NA,inf	NA,0.607616	0.00014112	0.000143538
3	chr10:62519747:G:A	62519747	NA,A	NA,G	NA,1	NA,inf	NA,inf	NA,0.75968	0.000140992	0.000143395
3	chr10:62634744:C:T	62634744	NA,T	NA,C	NA,1	NA,-inf	NA,inf	NA,0.447457	0.000140954	0.000143382
3	chr10:62257160:T:C	62257160	NA,C	NA,T	NA,1	NA,-inf	NA,inf	NA,0.72944	0.000140651	0.000142938
3	chr10:63950233:G:A	63950233	NA,A	NA,G	NA,1	NA,inf	NA,inf	NA,1.15206	0.000140443	0.000142769
3	chr10:62367370:C:T	62367370	NA,T	NA,C	NA,1	NA,-inf	NA,inf	NA,0.789154	0.000140401	0.000142522
3	chr10:62359535:A:G	62359535	NA,G	NA,A	NA,1	NA,inf	NA,inf	NA,0.672557	0.00014028	0.00014246
3	chr10:63039694:G:A	63039694	A,A	G,G	1,1	inf,inf	inf,inf	1.07023,1.74256	0.00014017	0.000141554
3	chr10:63651633:C:G	63651633	G,G	C,C	1,1	-inf,inf	inf,inf	2.76412,2.12525	0.000140164	0.000142439
3	chr10:62287630:T:C	62287630	NA,C	NA,T	NA,1	NA,-inf	NA,inf	NA,0.647811	0.000139978	0.000142323
3	chr10:63367168:C:T	63367168	T,NA	C,NA	1,NA	-inf,NA	inf,NA	2.39104,NA	0.000139952	0.000141284
3	chr10:62825654:G:A	62825654	NA,A	NA,G	NA,1	NA,-inf	NA,inf	NA,0.766015	0.000139928	0.000142138
3	chr10:63356665:AG:A	63356665	A,NA	AG,NA	1,NA	-inf,NA	inf,NA	2.38325,NA	0.000139793	0.000141127
3	chr10:63739780:TGACTGTTACA:T	63739780	NA,T	NA,TGACTGTTACA	NA,1	NA,-inf	NA,inf	NA,1.51659	0.000139623	0.000141735
3	chr10:62864820:C:T	62864820	NA,T	NA,C	NA,1	NA,-inf	NA,inf	NA,0.537286	0.000139597	0.00014161
3	chr10:62331900:T:G	62331900	NA,G	NA,T	NA,1	NA,inf	NA,inf	NA,0.669683	0.000139592	0.000141761
3	chr10:62283131:T:G	62283131	NA,G	NA,T	NA,1	NA,inf	NA,inf	NA,0.484685	0.00013948	0.000141797
3	chr10:62443876:G:C	62443876	NA,C	NA,G	NA,1	NA,-inf	NA,inf	NA,0.715953	0.00013932	0.000141594
3	chr10:62326903:C:T	62326903	NA,T	NA,C	NA,1	NA,-inf	NA,inf	NA,0.573578	0.00013925	0.000141574
3	chr10:62968594:T:C	62968594	NA,C	NA,T	NA,1	NA,inf	NA,inf	NA,0.504697	0.000139082	0.000141486
3	chr10:62460172:T:C	62460172	NA,C	NA,T	NA,1	NA,-inf	NA,inf	NA,0.6592	0.000138927	0.000141339
3	chr10:63846469:G:A	63846469	A,A	G,G	1,1	inf,inf	inf,inf	0.333389,2.3976	0.000138926	0.000142242
3	chr10:62856367:C:A	62856367	NA,A	NA,C	NA,1	NA,inf	NA,inf	NA,1.13499	0.000138923	0.000141277
3	chr10:63764320:A:G	63764320	NA,G	NA,A	NA,1	NA,-inf	NA,inf	NA,1.48742	0.000138776	0.000141017
3	chr10:63120705:T:C	63120705	NA,C	NA,T	NA,1	NA,-inf	NA,inf	NA,1.26483	0.000138517	0.000140746
3	chr10:63174123:A:G	63174123	NA,G	NA,A	NA,1	NA,-inf	NA,inf	NA,0.421808	0.000138229	0.000140722
3	chr10:62524531:T:A	62524531	NA,A	NA,T	NA,1	NA,inf	NA,inf	NA,0.7476	0.000138061	0.000140415
3	chr10:62472047:G:A	62472047	NA,A	NA,G	NA,1	NA,inf	NA,inf	NA,0.940529	0.000137745	0.00013987
3	chr10:63895011:T:G	63895011	G,G	T,T	1,1	inf,inf	inf,inf	2.4848,0.793274	0.000137702	0.000143006
3	chr10:63279718:T:C	63279718	NA,C	NA,T	NA,1	NA,inf	NA,inf	NA,1.5201	0.000137639	0.000139824
3	chr10:62546187:G:C	62546187	C,NA	G,NA	1,NA	inf,NA	inf,NA	0.845244,NA	0.000137491	0.000141379
3	chr10:62537258:A:T	62537258	T,NA	A,NA	1,NA	inf,NA	inf,NA	1.15083,NA	0.000137466	0.000139181
3	chr10:62300235:GGAGC:G	62300235	NA,G	NA,GGAGC	NA,1	NA,inf	NA,inf	NA,0.810383	0.000137415	0.000139719
3	chr10:63323201:T:C	63323201	C,C	T,T	1,1	inf,inf	inf,inf	3.70891,1.47031	0.000137401	0.000138446
3	chr10:63110050:G:A	63110050	NA,A	NA,G	NA,1	NA,inf	NA,inf	NA,1.25607	0.000137401	0.000139682
3	chr10:62541402:C:T	62541402	NA,T	NA,C	NA,1	NA,-inf	NA,inf	NA,0.919804	0.000137343	0.000139587
3	chr10:63834941:T:C	63834941	C,NA	T,NA	1,NA	inf,NA	inf,NA	1.97758,NA	0.000137006	0.000141081
3	chr10:62438198:T:G	62438198	NA,G	NA,T	NA,1	NA,inf	NA,inf	NA,0.786678	0.000136856	0.000139008
3	chr10:62974988:C:T	62974988	NA,T	NA,C	NA,1	NA,-inf	NA,inf	NA,1.56412	0.000136681	0.000138781
3	chr10:63950720:C:T	63950720	NA,T	NA,C	NA,1	NA,-inf	NA,inf	NA,0.598659	0.000136671	0.000138946
3	chr10:62254136:T:C	62254136	NA,C	NA,T	NA,1	NA,-inf	NA,inf	NA,0.713471	0.000136383	0.000138603
3	chr10:62377165:C:A	62377165	NA,A	NA,C	NA,1	NA,inf	NA,inf	NA,0.668969	0.000136374	0.000138508
3	chr10:63447840:C:G	63447840	NA,G	NA,C	NA,1	NA,-inf	NA,inf	NA,1.9511	0.000136367	0.000138644
3	chr10:63074754:T:C	63074754	C,C	T,T	1,1	-inf,inf	inf,inf	1.54073,1.21738	0.000136319	0.000139788
3	chr10:62597681:C:G	62597681	G,NA	C,NA	1,NA	-inf,NA	inf,NA	0.0319092,NA	0.000135984	0.000137441
3	chr10:63959987:A:G	63959987	NA,G	NA,A	NA,1	NA,-inf	NA,inf	NA,0.595394	0.000135866	0.000138128
3	chr10:63852914:T:C	63852914	NA,C	NA,T	NA,1	NA,-inf	NA,inf	NA,1.1751	0.000135855	0.000138196
3	chr10:63269241:A:G	63269241	NA,G	NA,A	NA,1	NA,inf	NA,inf	NA,0.0347775	0.000135709	0.000137845
3	chr10:63444816:T:C	63444816	NA,C	NA,T	NA,1	NA,-inf	NA,inf	NA,1.94201	0.000135453	0.000137716
3	chr10:63107152:G:A	63107152	A,A	G,G	1,1	inf,inf	inf,inf	0.460215,0.507119	0.000135387	0.000139178
3	chr10:63893281:T:C	63893281	NA,C	NA,T	NA,1	NA,inf	NA,inf	NA,0.798735	0.000135285	0.000137602
3	chr10:62652834:A:G	62652834	NA,G	NA,A	NA,1	NA,-inf	NA,inf	NA,0.618907	0.000135264	0.000137771
3	chr10:63395216:T:C	63395216	NA,C	NA,T	NA,1	NA,-inf	NA,inf	NA,0.28924	0.00013505	0.000136615
3	chr10:62300115:T:C	62300115	NA,C	NA,T	NA,1	NA,inf	NA,inf	NA,0.797543	0.000135033	0.000137299
3	chr10:62398019:T:C	62398019	NA,C	NA,T	NA,1	NA,inf	NA,inf	NA,0.686735	0.000134726	0.000137018
3	chr10:63239667:A:G	63239667	NA,G	NA,A	NA,1	NA,inf	NA,inf	NA,1.50052	0.000134384	0.000136521
3	chr10:63894450:G:A	63894450	A,A	G,G	1,1	inf,inf	inf,inf	2.48216,0.778591	0.000133972	0.000139122
3	chr10:62300241:C:A	62300241	NA,A	NA,C	NA,1	NA,inf	NA,inf	NA,0.793448	0.000133793	0.000136037
3	chr10:62300245:A:G	62300245	NA,G	NA,A	NA,1	NA,inf	NA,inf	NA,0.793355	0.00013378	0.000136024
3	chr10:63100878:G:A	63100878	A,NA	G,NA	1,NA	-inf,NA	inf,NA	2.40603,NA	0.00013377	0.000134779
3	chr10:62795924:T:C	62795924	NA,C	NA,T	NA,1	NA,inf	NA,inf	NA,0.531376	0.000133619	0.000135893
3	chr10:63822127:C:T	63822127	NA,T	NA,C	NA,1	NA,-inf	NA,inf	NA,1.49729	0.000133452	0.000135497
3	chr10:63504046:T:C	63504046	NA,C	NA,T	NA,1	NA,-inf	NA,inf	NA,1.9116	0.000133374	0.000135537
3	chr10:63321355:C:T	63321355	T,NA	C,NA	1,NA	-inf,NA	inf,NA	2.35052,NA	0.000133214	0.000134498
3	chr10:62516059:G:A	62516059	NA,A	NA,G	NA,1	NA,inf	NA,inf	NA,0.589203	0.000132544	0.000134799
3	chr10:62300246:AAGCTTGCAC:A	62300246	NA,A	NA,AAGCTTGCAC	NA,1	NA,inf	NA,inf	NA,0.786741	0.000132385	0.000134605
3	chr10:63953154:T:C	63953154	NA,C	NA,T	NA,1	NA,-inf	NA,inf	NA,0.579663	0.000132328	0.000134531
3	chr10:63104847:C:T	63104847	T,T	C,C	1,1	inf,inf	inf,inf	0.213462,0.542952	0.000132203	0.000136296
3	chr10:62718658:C:T	62718658	NA,T	NA,C	NA,1	NA,-inf	NA,inf	NA,0.51466	0.000132194	0.0001345
3	chr10:63618537:A:G	63618537	NA,G	NA,A	NA,1	NA,inf	NA,inf	NA,1.20166	0.000131907	0.000134212
3	chr10:64045112:C:T	64045112	NA,T	NA,C	NA,1	NA,-inf	NA,inf	NA,0.70764	0.000131857	0.000134064
3	chr10:63493061:G:A	63493061	A,NA	G,NA	1,NA	-inf,NA	inf,NA	0.0923682,NA	0.000131804	0.000138123
3	chr10:62576635:G:A	62576635	NA,A	NA,G	NA,1	NA,-inf	NA,inf	NA,0.766254	0.000131705	0.00013406
3	chr10:62369559:C:A	62369559	A,A	C,C	1,1	-inf,inf	inf,inf	0.728411,1.82889	0.000131606	0.000133436
3	chr10:62775758:T:C	62775758	NA,C	NA,T	NA,1	NA,-inf	NA,inf	NA,0.410588	0.000131065	0.000132941
3	chr10:63029763:G:A	63029763	NA,A	NA,G	NA,1	NA,-inf	NA,inf	NA,1.48519	0.000131046	0.000133158
3	chr10:62285348:A:G	62285348	NA,G	NA,A	NA,1	NA,-inf	NA,inf	NA,0.641993	0.000130929	0.00013316
3	chr10:63222016:C:A	63222016	NA,A	NA,C	NA,1	NA,inf	NA,inf	NA,1.47474	0.000130721	0.0001328
3	chr10:63129514:A:T	63129514	NA,T	NA,A	NA,1	NA,inf	NA,inf	NA,1.68393	0.000130697	0.000132774
3	chr10:63309640:C:T	63309640	NA,T	NA,C	NA,1	NA,inf	NA,inf	NA,1.479	0.000130693	0.000132773
3	chr10:62852439:C:T	62852439	NA,T	NA,C	NA,1	NA,inf	NA,inf	NA,0.388043	0.000130537	0.000132676
3	chr10:63102621:C:A	63102621	A,A	C,C	1,1	inf,inf	inf,inf	0.220005,0.526437	0.000130523	0.000134578
3	chr10:63802715:G:A	63802715	A,A	G,G	1,1	-inf,-inf	inf,inf	2.80239,0.168071	0.000130434	0.00013323
3	chr10:63102110:G:T	63102110	T,T	G,G	1,1	inf,inf	inf,inf	0.216798,0.53235	0.000130376	0.000134411
3	chr10:62596145:G:A	62596145	NA,A	NA,G	NA,1	NA,inf	NA,inf	NA,0.619966	0.000130156	0.000132429
3	chr10:63878814:T:G	63878814	G,G	T,T	1,1	-inf,-inf	inf,inf	1.60465,0.856373	0.000130152	0.000132568
3	chr10:62274050:T:C	62274050	C,C	T,T	1,1	inf,inf	inf,inf	2.16541,0.101775	0.000129841	0.000134272
3	chr10:63822206:A:G	63822206	NA,G	NA,A	NA,1	NA,inf	NA,inf	NA,1.17055	0.000129574	0.00013182
3	chr10:62580034:C:T	62580034	NA,T	NA,C	NA,1	NA,-inf	NA,inf	NA,0.618142	0.000129499	0.000131869
3	chr10:63105051:C:T	63105051	T,T	C,C	1,1	inf,inf	inf,inf	0.204912,0.547666	0.000129475	0.000133468
3	chr10:63427583:T:A	63427583	NA,A	NA,T	NA,1	NA,inf	NA,inf	NA,1.30132	0.000129408	0.000131393
3	chr10:63701401:C:T	63701401	NA,T	NA,C	NA,1	NA,-inf	NA,inf	NA,1.25006	0.000129352	0.000131567
3	chr10:63442344:G:C	63442344	NA,C	NA,G	NA,1	NA,-inf	NA,inf	NA,1.89338	0.000129328	0.000131489
3	chr10:63460829:A:G	63460829	NA,G	NA,A	NA,1	NA,-inf	NA,inf	NA,1.89417	0.000128981	0.000131136
3	chr10:62333179:G:C	62333179	C,NA	G,NA	1,NA	-inf,NA	inf,NA	0.502288,NA	0.000128933	0.000130188
3	chr10:63698587:G:A	63698587	NA,A	NA,G	NA,1	NA,inf	NA,inf	NA,1.17391	0.000128887	0.000131124
3	chr10:62484304:A:T	62484304	NA,T	NA,A	NA,1	NA,inf	NA,inf	NA,0.535376	0.000128824	0.000131045
3	chr10:63037246:A:G	63037246	NA,G	NA,A	NA,1	NA,-inf	NA,inf	NA,1.46886	0.000128598	0.000130672
3	chr10:63074996:A:G	63074996	NA,G	NA,A	NA,1	NA,inf	NA,inf	NA,1.77707	0.00012832	0.000130516
3	chr10:63712670:C:T	63712670	NA,T	NA,C	NA,1	NA,-inf	NA,inf	NA,1.39075	0.000127887	0.000130095
3	chr10:63632987:CAA:C	63632987	NA,C	NA,CAA	NA,1	NA,-inf	NA,inf	NA,0.279202	0.000127763	0.000129967
3	chr10:62625096:A:G	62625096	NA,G	NA,A	NA,1	NA,inf	NA,inf	NA,0.920336	0.000127605	0.000129822
3	chr10:62872956:C:T	62872956	NA,T	NA,C	NA,1	NA,-inf	NA,inf	NA,0.722587	0.000127589	0.000129465
3	chr10:63020150:G:A	63020150	NA,A	NA,G	NA,1	NA,-inf	NA,inf	NA,1.45803	0.000127455	0.000129508
3	chr10:62624502:G:C	62624502	NA,C	NA,G	NA,1	NA,inf	NA,inf	NA,0.919447	0.000127452	0.000129667
3	chr10:62945997:G:A	62945997	NA,A	NA,G	NA,1	NA,inf	NA,inf	NA,1.03201	0.000127298	0.000129596
3	chr10:62433206:T:C	62433206	NA,C	NA,T	NA,1	NA,inf	NA,inf	NA,0.7368	0.000127297	0.000129304
3	chr10:63801068:G:T	63801068	NA,T	NA,G	NA,1	NA,inf	NA,inf	NA,0.624773	0.000127291	0.00012954
3	chr10:63575367:A:G	63575367	NA,G	NA,A	NA,1	NA,-inf	NA,inf	NA,1.20368	0.000126984	0.000129013
3	chr10:63500073:G:A	63500073	A,NA	G,NA	1,NA	-inf,NA	inf,NA	3.61143,NA	0.000126897	0.000128073
3	chr10:63330298:A:G	63330298	NA,G	NA,A	NA,1	NA,inf	NA,inf	NA,1.44732	0.000126481	0.000128495
3	chr10:63392549:G:A	63392549	NA,A	NA,G	NA,1	NA,inf	NA,inf	NA,1.43908	0.000126332	0.000128348
3	chr10:63972834:C:T	63972834	NA,T	NA,C	NA,1	NA,-inf	NA,inf	NA,0.505346	0.000126171	0.000128359
3	chr10:63858771:C:T	63858771	NA,T	NA,C	NA,1	NA,inf	NA,inf	NA,1.05111	0.000125862	0.000127992
3	chr10:62748715:G:A	62748715	A,A	G,G	1,1	-inf,inf	inf,inf	3.64582,1.33903	0.000125575	0.000245732
3	chr10:62831489:C:T	62831489	NA,T	NA,C	NA,1	NA,-inf	NA,inf	NA,0.256508	0.000125492	0.000127548
3	chr10:63983992:A:G	63983992	NA,G	NA,A	NA,1	NA,-inf	NA,inf	NA,0.812741	0.000125468	0.000127443
3	chr10:64004584:G:T	64004584	NA,T	NA,G	NA,1	NA,inf	NA,inf	NA,1.08125	0.000125455	0.00012742
3	chr10:63719430:TTGATTCTGC:T	63719430	NA,T	NA,TTGATTCTGC	NA,1	NA,-inf	NA,inf	NA,1.31747	0.000125361	0.000127295
3	chr10:62806498:C:T	62806498	T,T	C,C	1,1	inf,inf	inf,inf	3.71992,0.892421	0.000124901	0.00648344
3	chr10:63893767:G:A	63893767	A,A	G,G	1,1	inf,inf	inf,inf	2.44109,0.776219	0.000124873	0.00012963
3	chr10:63464972:C:T	63464972	NA,T	NA,C	NA,1	NA,inf	NA,inf	NA,1.22823	0.000124473	0.000126404
3	chr10:63091016:A:G	63091016	NA,G	NA,A	NA,1	NA,inf	NA,inf	NA,1.57419	0.000124367	0.000126462
3	chr10:63724932:C:T	63724932	NA,T	NA,C	NA,1	NA,inf	NA,inf	NA,1.1871	0.000124352	0.000126415
3	chr10:62623424:A:G	62623424	NA,G	NA,A	NA,1	NA,inf	NA,inf	NA,0.902247	0.00012409	0.000126245
3	chr10:62375029:G:C	62375029	NA,C	NA,G	NA,1	NA,inf	NA,inf	NA,0.881997	0.000123567	0.000125426
3	chr10:63142426:C:T	63142426	NA,T	NA,C	NA,1	NA,inf	NA,inf	NA,1.05796	0.000123464	0.00012553
3	chr10:63943151:C:T	63943151	NA,T	NA,C	NA,1	NA,inf	NA,inf	NA,0.919633	0.000123209	0.00012522
3	chr10:62542114:G:A	62542114	A,NA	G,NA	1,NA	inf,NA	inf,NA	1.12663,NA	0.0001231	0.000129753
3	chr10:63080452:A:G	63080452	NA,G	NA,A	NA,1	NA,inf	NA,inf	NA,0.935887	0.000123061	0.00012513
3	chr10:63716898:A:G	63716898	NA,G	NA,A	NA,1	NA,-inf	NA,inf	NA,1.61653	0.000123015	0.000125025
3	chr10:62877929:T:C	62877929	NA,C	NA,T	NA,1	NA,-inf	NA,inf	NA,0.374519	0.000122894	0.000124753
3	chr10:63804270:GACAA:G	63804270	G,G	GACAA,GACAA	1,1	-inf,inf	inf,inf	2.38346,0.331929	0.000122812	0.00012605
3	chr10:62311001:G:A	62311001	NA,A	NA,G	NA,1	NA,-inf	NA,inf	NA,0.682242	0.000122774	0.00012503
3	chr10:63730912:A:G	63730912	NA,G	NA,A	NA,1	NA,-inf	NA,inf	NA,1.16806	0.000122627	0.000124512
3	chr10:63787576:G:C	63787576	NA,C	NA,G	NA,1	NA,inf	NA,inf	NA,0.572211	0.00012156	0.000123457
3	chr10:62851011:G:C	62851011	NA,C	NA,G	NA,1	NA,-inf	NA,inf	NA,0.168924	0.0001215	0.000123349
3	chr10:63982537:A:G	63982537	NA,G	NA,A	NA,1	NA,-inf	NA,inf	NA,0.446864	0.000121487	0.000123611
3	chr10:63804783:A:T	63804783	T,T	A,A	1,1	-inf,inf	inf,inf	2.37838,0.313263	0.000121435	0.000124636
3	chr10:63184584:G:A	63184584	NA,A	NA,G	NA,1	NA,inf	NA,inf	NA,1.05373	0.000121348	0.000123371
3	chr10:62289206:G:A	62289206	NA,A	NA,G	NA,1	NA,-inf	NA,inf	NA,0.59281	0.00012097	0.000123031
3	chr10:62508238:T:C	62508238	NA,C	NA,T	NA,1	NA,-inf	NA,inf	NA,0.650798	0.000120953	0.000122797
3	chr10:62497915:G:A	62497915	NA,A	NA,G	NA,1	NA,-inf	NA,inf	NA,0.644781	0.000120815	0.000122841
3	chr10:62310031:G:A	62310031	NA,A	NA,G	NA,1	NA,inf	NA,inf	NA,0.807911	0.000120576	0.000122515
3	chr10:63497161:T:C	63497161	NA,C	NA,T	NA,1	NA,inf	NA,inf	NA,1.04583	0.000120351	0.000122363
3	chr10:62834193:A:T	62834193	NA,T	NA,A	NA,1	NA,-inf	NA,inf	NA,0.390196	0.000120332	0.000122053
3	chr10:63495549:A:G	63495549	NA,G	NA,A	NA,1	NA,inf	NA,inf	NA,1.0445	0.000120155	0.000122163
3	chr10:63515852:A:C	63515852	NA,C	NA,A	NA,1	NA,inf	NA,inf	NA,1.04373	0.000120048	0.000122054
3	chr10:64025134:A:G	64025134	NA,G	NA,A	NA,1	NA,-inf	NA,inf	NA,0.607942	0.000119979	0.000122019
3	chr10:62489361:G:A	62489361	NA,A	NA,G	NA,1	NA,inf	NA,inf	NA,0.495868	0.000119963	0.00012203
3	chr10:62551164:A:T	62551164	NA,T	NA,A	NA,1	NA,-inf	NA,inf	NA,0.835379	0.00011989	0.000121856
3	chr10:63627957:A:G	63627957	NA,G	NA,A	NA,1	NA,inf	NA,inf	NA,1.09146	0.000119446	0.000121431
3	chr10:62666773:T:C	62666773	NA,C	NA,T	NA,1	NA,-inf	NA,inf	NA,0.968866	0.000119314	0.000121594
3	chr10:63151893:A:G	63151893	NA,G	NA,A	NA,1	NA,-inf	NA,inf	NA,2.227	0.000118822	0.000120813
3	chr10:62616556:T:C	62616556	NA,C	NA,T	NA,1	NA,inf	NA,inf	NA,0.71913	0.000118812	0.000120875
3	chr10:63285221:T:G	63285221	G,G	T,T	1,1	inf,inf	inf,inf	5.80451,0.744888	0.000118402	0.000118989
3	chr10:63214485:G:C	63214485	NA,C	NA,G	NA,1	NA,inf	NA,inf	NA,1.00025	0.000118241	0.000120162
3	chr10:62301784:G:A	62301784	NA,A	NA,G	NA,1	NA,-inf	NA,inf	NA,0.66007	0.000118213	0.000120279
3	chr10:63144912:C:T	63144912	NA,T	NA,C	NA,1	NA,inf	NA,inf	NA,1.04029	0.000118059	0.000120038
3	chr10:63151483:A:AT	63151483	NA,AT	NA,A	NA,1	NA,inf	NA,inf	NA,1.0396	0.000117964	0.000119941
3	chr10:64008689:A:G	64008689	NA,G	NA,A	NA,1	NA,-inf	NA,inf	NA,0.397423	0.000117951	0.000120066
3	chr10:63153418:G:C	63153418	NA,C	NA,G	NA,1	NA,inf	NA,inf	NA,1.03901	0.000117865	0.000119841
3	chr10:63575241:G:A	63575241	NA,A	NA,G	NA,1	NA,-inf	NA,inf	NA,1.78436	0.000117806	0.000119721
3	chr10:63138307:C:T	63138307	NA,T	NA,C	NA,1	NA,inf	NA,inf	NA,1.04078	0.000117754	0.000119729
3	chr10:63843832:G:A	63843832	NA,A	NA,G	NA,1	NA,inf	NA,inf	NA,1.00682	0.000117708	0.000119701
3	chr10:63562493:G:A	63562493	NA,A	NA,G	NA,1	NA,inf	NA,inf	NA,1.20697	0.000117398	0.000119208
3	chr10:62326723:A:G	62326723	NA,G	NA,A	NA,1	NA,-inf	NA,inf	NA,0.665663	0.000117369	0.000119171
3	chr10:63037859:A:AC	63037859	NA,AC	NA,A	NA,1	NA,-inf	NA,inf	NA,1.41284	0.00011727	0.000119163
3	chr10:62629459:T:A	62629459	NA,A	NA,T	NA,1	NA,-inf	NA,inf	NA,0.572632	0.000117227	0.000119403
3	chr10:62376992:G:C	62376992	NA,C	NA,G	NA,1	NA,inf	NA,inf	NA,0.449038	0.000117205	0.000119087
3	chr10:63016512:A:G	63016512	NA,G	NA,A	NA,1	NA,-inf	NA,inf	NA,1.38352	0.000117145	0.000119037
3	chr10:63192394:G:A	63192394	NA,A	NA,G	NA,1	NA,inf	NA,inf	NA,1.02887	0.000117084	0.000119043
3	chr10:62403278:G:A	62403278	NA,A	NA,G	NA,1	NA,-inf	NA,inf	NA,0.565388	0.000116986	0.000118929
3	chr10:63037394:T:C	63037394	NA,C	NA,T	NA,1	NA,-inf	NA,inf	NA,0.232279	0.000116777	0.000118882
3	chr10:62371871:C:G	62371871	NA,G	NA,C	NA,1	NA,-inf	NA,inf	NA,0.585269	0.000116747	0.0001187
3	chr10:63136225:C:T	63136225	NA,T	NA,C	NA,1	NA,inf	NA,inf	NA,1.03002	0.000116446	0.000118398
3	chr10:62347268:C:T	62347268	T,NA	C,NA	1,NA	-inf,NA	inf,NA	0.460094,NA	0.000116412	0.000117575
3	chr10:62867346:G:A	62867346	NA,A	NA,G	NA,1	NA,inf	NA,inf	NA,0.963134	0.000116189	0.000118171
3	chr10:63858192:G:T	63858192	NA,T	NA,G	NA,1	NA,inf	NA,inf	NA,0.993623	0.000116163	0.000118128
3	chr10:63723657:G:A	63723657	NA,A	NA,G	NA,1	NA,-inf	NA,inf	NA,1.24576	0.000116159	0.000117959
3	chr10:63417429:T:C	63417429	NA,C	NA,T	NA,1	NA,-inf	NA,inf	NA,0.224134	0.000116147	0.000117549
3	chr10:62500600:T:C	62500600	NA,C	NA,T	NA,1	NA,-inf	NA,inf	NA,0.602389	0.000116038	0.000118045
3	chr10:63421791:T:C	63421791	NA,C	NA,T	NA,1	NA,-inf	NA,inf	NA,0.225908	0.000116031	0.000117434
3	chr10:63729539:G:A	63729539	NA,A	NA,G	NA,1	NA,-inf	NA,inf	NA,1.10958	0.000115981	0.000117776
3	chr10:63842225:G:A	63842225	NA,A	NA,G	NA,1	NA,inf	NA,inf	NA,0.994686	0.000115945	0.000117908
3	chr10:63947897:C:T	63947897	NA,T	NA,C	NA,1	NA,-inf	NA,inf	NA,1.39765	0.00011587	0.000117655
3	chr10:62293353:A:G	62293353	NA,G	NA,A	NA,1	NA,-inf	NA,inf	NA,0.531874	0.00011582	0.000117841
3	chr10:63857222:C:T	63857222	NA,T	NA,C	NA,1	NA,-inf	NA,inf	NA,0.379768	0.000115813	0.000117689
3	chr10:64047572:A:G	64047572	NA,G	NA,A	NA,1	NA,inf	NA,inf	NA,0.634596	0.000115784	0.000117715
3	chr10:62395499:G:A	62395499	NA,A	NA,G	NA,1	NA,inf	NA,inf	NA,0.637245	0.000115759	0.0001177
3	chr10:63885309:G:T	63885309	T,T	G,G	1,1	-inf,-inf	inf,inf	1.62254,0.723648	0.000115698	0.000117872
3	chr10:63105154:C:T	63105154	T,NA	C,NA	1,NA	inf,NA	inf,NA	0.0236242,NA	0.000115164	0.000116523
3	chr10:64077635:AAAAT:A	64077635	NA,A	NA,AAAAT	NA,1	NA,inf	NA,inf	NA,0.614376	0.000114866	0.000116757
3	chr10:62369782:TTC:T	62369782	NA,T	NA,TTC	NA,1	NA,inf	NA,inf	NA,0.578417	0.000114821	0.000116676
3	chr10:63653221:G:T	63653221	NA,T	NA,G	NA,1	NA,-inf	NA,inf	NA,0.477766	0.000114668	0.000116546
3	chr10:63098865:C:G	63098865	G,G	C,C	1,1	inf,inf	inf,inf	0.206424,0.494458	0.000114615	0.000118143
3	chr10:63216055:A:C	63216055	NA,C	NA,A	NA,1	NA,inf	NA,inf	NA,1.00348	0.000114611	0.000116522
3	chr10:62403003:T:C	62403003	NA,C	NA,T	NA,1	NA,-inf	NA,inf	NA,0.552784	0.000114567	0.000116476
3	chr10:63989352:G:A	63989352	NA,A	NA,G	NA,1	NA,-inf	NA,inf	NA,0.402849	0.000114547	0.000116325
3	chr10:63114991:T:C	63114991	NA,C	NA,T	NA,1	NA,inf	NA,inf	NA,1.40159	0.000114529	0.000116246
3	chr10:63355777:T:C	63355777	NA,C	NA,T	NA,1	NA,inf	NA,inf	NA,1.1719	0.000114486	0.000116266
3	chr10:62802260:T:G	62802260	G,NA	T,NA	1,NA	-inf,NA	inf,NA	1.91592,NA	0.000114401	0.000117444
3	chr10:63066934:G:A	63066934	NA,A	NA,G	NA,1	NA,inf	NA,inf	NA,1.658	0.000114389	0.000116345
3	chr10:63257930:G:GA	63257930	GA,GA	G,G	1,1	inf,inf	inf,inf	5.80509,0.698902	0.000114268	0.000114837
3	chr10:63943557:C:T	63943557	NA,T	NA,C	NA,1	NA,-inf	NA,inf	NA,0.479344	0.000114165	0.000116074
3	chr10:62528958:G:A	62528958	NA,A	NA,G	NA,1	NA,-inf	NA,inf	NA,0.780239	0.000114155	0.000115949
3	chr10:62789141:T:C	62789141	NA,C	NA,T	NA,1	NA,-inf	NA,inf	NA,1.35751	0.000114036	0.000115891
3	chr10:63186741:A:T	63186741	NA,T	NA,A	NA,1	NA,inf	NA,inf	NA,1.01036	0.000114034	0.000115939
3	chr10:63358512:T:C	63358512	NA,C	NA,T	NA,1	NA,inf	NA,inf	NA,1.11831	0.000113796	0.000115554
3	chr10:63873052:A:G	63873052	G,G	A,A	1,1	inf,-inf	inf,inf	1.81556,0.153613	0.00011377	0.000116416
3	chr10:63168406:G:A	63168406	NA,A	NA,G	NA,1	NA,inf	NA,inf	NA,1.00844	0.000113757	0.000115658
3	chr10:63425541:G:T	63425541	NA,T	NA,G	NA,1	NA,inf	NA,inf	NA,1.16502	0.000113707	0.000115476
3	chr10:63726372:G:A	63726372	NA,A	NA,G	NA,1	NA,-inf	NA,inf	NA,1.23916	0.000113695	0.000115629
3	chr10:62572612:G:C	62572612	NA,C	NA,G	NA,1	NA,-inf	NA,inf	NA,0.670324	0.000113694	0.000115717
3	chr10:62557771:G:C	62557771	C,NA	G,NA	1,NA	inf,NA	inf,NA	0.75283,NA	0.000113534	0.000114914
3	chr10:62528000:A:G	62528000	NA,G	NA,A	NA,1	NA,inf	NA,inf	NA,0.496622	0.000113356	0.000115273
3	chr10:63788345:G:A	63788345	NA,A	NA,G	NA,1	NA,inf	NA,inf	NA,0.530954	0.000113313	0.000115089
3	chr10:63370828:A:C	63370828	NA,C	NA,A	NA,1	NA,inf	NA,inf	NA,1.00795	0.000113261	0.000115153
3	chr10:63126343:A:G	63126343	G,G	A,A	1,1	inf,inf	inf,inf	0.91916,0.404162	0.000113198	0.00011641
3	chr10:63846099:A:G	63846099	NA,G	NA,A	NA,1	NA,inf	NA,inf	NA,0.972788	0.000112958	0.00011487
3	chr10:63107240:T:C	63107240	NA,C	NA,T	NA,1	NA,inf	NA,inf	NA,1.86135	0.000112951	0.0001148
3	chr10:63107154:A:T	63107154	NA,T	NA,A	NA,1	NA,inf	NA,inf	NA,1.86125	0.000112935	0.000114784
3	chr10:63107639:G:T	63107639	NA,T	NA,G	NA,1	NA,inf	NA,inf	NA,1.86131	0.00011291	0.000114758
3	chr10:63281359:CCATGTCGGCCAGA:C	63281359	C,C	CCATGTCGGCCAGA,CCATGTCGGCCAGA	1,1	inf,inf	inf,inf	5.85403,0.734648	0.000112787	0.000113347
3	chr10:63173255:A:G	63173255	NA,G	NA,A	NA,1	NA,inf	NA,inf	NA,1.32347	0.000112762	0.00011457
3	chr10:63593418:C:G	63593418	NA,G	NA,C	NA,1	NA,-inf	NA,inf	NA,1.08244	0.000112696	0.000114514
3	chr10:63722940:C:T	63722940	NA,T	NA,C	NA,1	NA,-inf	NA,inf	NA,1.08597	0.000112533	0.000114278
3	chr10:63717725:A:G	63717725	NA,G	NA,A	NA,1	NA,inf	NA,inf	NA,0.562747	0.000112515	0.000114409
3	chr10:62479720:G:A	62479720	NA,A	NA,G	NA,1	NA,inf	NA,inf	NA,0.639174	0.000112478	0.000114326
3	chr10:63732300:A:G	63732300	NA,G	NA,A	NA,1	NA,-inf	NA,inf	NA,1.08507	0.000112409	0.000114152
3	chr10:62747211:C:T	62747211	T,T	C,C	1,1	-inf,inf	inf,inf	4.38917,0.916095	0.000112401	0.000449784
3	chr10:62368846:TG:T	62368846	NA,T	NA,TG	NA,1	NA,-inf	NA,inf	NA,0.560996	0.000112314	0.000114194
3	chr10:64068131:T:C	64068131	NA,C	NA,T	NA,1	NA,-inf	NA,inf	NA,0.522652	0.000112236	0.000114158
3	chr10:62681587:G:A	62681587	NA,A	NA,G	NA,1	NA,-inf	NA,inf	NA,0.530996	0.000112223	0.000114312
3	chr10:62255677:G:C	62255677	C,C	G,G	1,1	inf,inf	inf,inf	2.07405,0.00676659	0.000112216	0.000115946
3	chr10:63475326:C:G	63475326	NA,G	NA,C	NA,1	NA,inf	NA,inf	NA,1.34673	0.00011218	0.000114059
3	chr10:62711104:A:G	62711104	NA,G	NA,A	NA,1	NA,-inf	NA,inf	NA,0.313529	0.000112135	0.00011378
3	chr10:62824857:A:G	62824857	NA,G	NA,A	NA,1	NA,-inf	NA,inf	NA,0.453375	0.000112129	0.000113985
3	chr10:63800608:C:T	63800608	NA,T	NA,C	NA,1	NA,-inf	NA,inf	NA,1.27317	0.000112077	0.000113813
3	chr10:63371600:TA:T	63371600	NA,T	NA,TA	NA,1	NA,-inf	NA,inf	NA,0.210165	0.000112074	0.000113442
3	chr10:62342904:A:G	62342904	NA,G	NA,A	NA,1	NA,inf	NA,inf	NA,0.542112	0.000112055	0.00011383
3	chr10:62873690:T:C	62873690	C,NA	T,NA	1,NA	-inf,NA	inf,NA	1.54879,NA	0.000111982	0.000116896
3	chr10:63732785:T:C	63732785	NA,C	NA,T	NA,1	NA,-inf	NA,inf	NA,1.08181	0.000111969	0.000113706
3	chr10:63314211:T:C	63314211	C,C	T,T	1,1	inf,inf	inf,inf	5.75583,0.74321	0.000111933	0.000112495
3	chr10:64067295:G:A	64067295	NA,A	NA,G	NA,1	NA,-inf	NA,inf	NA,0.516914	0.000111789	0.000113705
3	chr10:62471092:T:C	62471092	NA,C	NA,T	NA,1	NA,-inf	NA,inf	NA,0.615707	0.000111619	0.000113485
3	chr10:63860685:C:G	63860685	NA,G	NA,C	NA,1	NA,inf	NA,inf	NA,0.962419	0.000111613	0.000113501
3	chr10:63369013:G:A	63369013	NA,A	NA,G	NA,1	NA,inf	NA,inf	NA,1.32783	0.000111486	0.000113273
3	chr10:62544156:C:A	62544156	A,A	C,C	1,1	-inf,inf	inf,inf	0.508655,0.00480764	0.000111443	0.000112957
3	chr10:62760375:A:G	62760375	G,G	A,A	1,1	-inf,inf	inf,inf	4.27947,0.912777	0.000111326	0.000415848
3	chr10:62878707:T:C	62878707	NA,C	NA,T	NA,1	NA,inf	NA,inf	NA,0.904965	0.000111221	0.0001132
3	chr10:62610023:G:A	62610023	NA,A	NA,G	NA,1	NA,inf	NA,inf	NA,0.660205	0.000111162	0.000112972
3	chr10:63853233:T:C	63853233	NA,C	NA,T	NA,1	NA,inf	NA,inf	NA,0.955352	0.000111031	0.000112907
3	chr10:63724741:G:A	63724741	NA,A	NA,G	NA,1	NA,-inf	NA,inf	NA,1.07465	0.000111008	0.000112731
3	chr10:62520426:A:G	62520426	NA,G	NA,A	NA,1	NA,-inf	NA,inf	NA,0.410734	0.000110889	0.000112726
3	chr10:63770594:G:C	63770594	NA,C	NA,G	NA,1	NA,inf	NA,inf	NA,0.346439	0.000110842	0.000112663
3	chr10:63578514:A:G	63578514	NA,G	NA,A	NA,1	NA,-inf	NA,inf	NA,3.10315	0.000110613	0.000112316
3	chr10:63910426:G:C	63910426	C,C	G,G	1,1	inf,inf	inf,inf	2.64653,0.405557	0.000110549	0.000114875
3	chr10:63454956:AG:A	63454956	NA,A	NA,AG	NA,1	NA,inf	NA,inf	NA,0.986474	0.000110472	0.000112318
3	chr10:62810651:C:T	62810651	NA,T	NA,C	NA,1	NA,-inf	NA,inf	NA,0.191243	0.000110322	0.000112426
3	chr10:62538324:T:A	62538324	NA,A	NA,T	NA,1	NA,-inf	NA,inf	NA,0.754596	0.000110318	0.000112055
3	chr10:63878656:T:C	63878656	NA,C	NA,T	NA,1	NA,inf	NA,inf	NA,0.229172	0.000110235	0.000112063
3	chr10:62513214:G:A	62513214	NA,A	NA,G	NA,1	NA,-inf	NA,inf	NA,0.755998	0.000110108	0.000111837
3	chr10:63789047:A:G	63789047	NA,G	NA,A	NA,1	NA,inf	NA,inf	NA,0.203434	0.000109972	0.000111701
3	chr10:63880737:C:T	63880737	T,T	C,C	1,1	-inf,-inf	inf,inf	1.58384,0.766156	0.000109885	0.000111932
3	chr10:63650225:A:G	63650225	G,G	A,A	1,1	inf,-inf	inf,inf	0.00303885,1.98861	0.000109844	0.000111706
3	chr10:63777102:G:A	63777102	NA,A	NA,G	NA,1	NA,inf	NA,inf	NA,0.837537	0.000109724	0.000111469
3	chr10:63856985:T:G	63856985	NA,G	NA,T	NA,1	NA,inf	NA,inf	NA,0.950619	0.000109686	0.000111543
3	chr10:62736281:T:TAGG	62736281	TAGG,TAGG	T,T	1,1	-inf,inf	inf,inf	3.81314,1.06515	0.00010966	0.000233907
3	chr10:62739105:G:A	62739105	A,A	G,G	1,1	-inf,inf	inf,inf	3.81836,1.07578	0.000109368	0.000234835
3	chr10:63064547:G:T	63064547	T,NA	G,NA	1,NA	-inf,NA	inf,NA	0.289732,NA	0.000109345	0.00011106
3	chr10:63289853:T:C	63289853	NA,C	NA,T	NA,1	NA,inf	NA,inf	NA,0.9782	0.00010933	0.000111156
3	chr10:62591843:A:C	62591843	NA,C	NA,A	NA,1	NA,-inf	NA,inf	NA,0.451496	0.00010903	0.000110803
3	chr10:62472412:T:C	62472412	NA,C	NA,T	NA,1	NA,-inf	NA,inf	NA,0.602913	0.000109019	0.000110844
3	chr10:63094833:G:A	63094833	NA,A	NA,G	NA,1	NA,inf	NA,inf	NA,1.45135	0.000109011	0.000110848
3	chr10:62846680:A:C	62846680	NA,C	NA,A	NA,1	NA,inf	NA,inf	NA,0.321037	0.000108936	0.000110729
3	chr10:62383572:C:T	62383572	NA,T	NA,C	NA,1	NA,inf	NA,inf	NA,0.66438	0.000108928	0.000110759
3	chr10:62402878:T:C	62402878	NA,C	NA,T	NA,1	NA,inf	NA,inf	NA,0.828619	0.000108861	0.000110686
3	chr10:63857397:T:C	63857397	NA,C	NA,T	NA,1	NA,inf	NA,inf	NA,0.944607	0.000108859	0.000110703
3	chr10:63106497:C:A	63106497	NA,A	NA,C	NA,1	NA,inf	NA,inf	NA,1.45333	0.000108728	0.000110559
3	chr10:62318086:C:T	62318086	NA,T	NA,C	NA,1	NA,-inf	NA,inf	NA,0.537902	0.000108673	0.0001104
3	chr10:63476516:A:G	63476516	NA,G	NA,A	NA,1	NA,inf	NA,inf	NA,0.973353	0.000108669	0.000110485
3	chr10:63420131:T:A	63420131	NA,A	NA,T	NA,1	NA,inf	NA,inf	NA,0.974881	0.000108436	0.000110248
3	chr10:63854913:A:G	63854913	NA,G	NA,A	NA,1	NA,inf	NA,inf	NA,0.211434	0.000108397	0.000110193
3	chr10:63866303:A:G	63866303	NA,G	NA,A	NA,1	NA,-inf	NA,inf	NA,0.521575	0.000108303	0.00011014
3	chr10:62754494:C:T	62754494	NA,T	NA,C	NA,1	NA,-inf	NA,inf	NA,0.308763	0.000108229	0.00010981
3	chr10:63912773:C:T	63912773	T,T	C,C	1,1	-inf,-inf	inf,inf	2.16434,0.431785	0.000108172	0.000109848
3	chr10:63695205:T:C	63695205	NA,C	NA,T	NA,1	NA,inf	NA,inf	NA,0.996708	0.000107999	0.00010987
3	chr10:63046454:C:T	63046454	NA,T	NA,C	NA,1	NA,-inf	NA,inf	NA,0.183789	0.000107893	0.000109832
3	chr10:62757460:C:T	62757460	NA,T	NA,C	NA,1	NA,-inf	NA,inf	NA,0.308027	0.000107784	0.000109359
3	chr10:63415765:A:G	63415765	NA,G	NA,A	NA,1	NA,inf	NA,inf	NA,0.921197	0.000107685	0.000109489
3	chr10:64019513:C:T	64019513	NA,T	NA,C	NA,1	NA,-inf	NA,inf	NA,0.538471	0.00010768	0.000109509
3	chr10:62284047:A:G	62284047	NA,G	NA,A	NA,1	NA,-inf	NA,inf	NA,0.516403	0.000107658	0.000109489
3	chr10:63643802:G:C	63643802	NA,C	NA,G	NA,1	NA,inf	NA,inf	NA,1.15861	0.000107451	0.000109261
3	chr10:63382479:C:G	63382479	NA,G	NA,C	NA,1	NA,inf	NA,inf	NA,1.10634	0.000107372	0.000109167
3	chr10:63686890:G:A	63686890	NA,A	NA,G	NA,1	NA,inf	NA,inf	NA,0.850338	0.00010706	0.000108823
3	chr10:62738008:C:T	62738008	T,T	C,C	1,1	-inf,inf	inf,inf	3.81805,1.05963	0.000107043	0.000230543
3	chr10:63847182:C:G	63847182	NA,G	NA,C	NA,1	NA,inf	NA,inf	NA,0.928671	0.000106939	0.000108749
3	chr10:63731324:A:G	63731324	NA,G	NA,A	NA,1	NA,-inf	NA,inf	NA,1.1866	0.000106926	0.000108593
3	chr10:63950722:A:T	63950722	NA,T	NA,A	NA,1	NA,inf	NA,inf	NA,0.479282	0.000106808	0.000108567
3	chr10:63201366:T:A	63201366	NA,A	NA,T	NA,1	NA,-inf	NA,inf	NA,2.06214	0.000106781	0.000108574
3	chr10:63099372:C:T	63099372	NA,T	NA,C	NA,1	NA,inf	NA,inf	NA,1.52809	0.000106635	0.000108402
3	chr10:62606630:A:C	62606630	NA,C	NA,A	NA,1	NA,-inf	NA,inf	NA,0.432096	0.000106575	0.000108312
3	chr10:63776303:C:T	63776303	NA,T	NA,C	NA,1	NA,inf	NA,inf	NA,0.497299	0.000106426	0.000108099
3	chr10:62451399:C:T	62451399	NA,T	NA,C	NA,1	NA,inf	NA,inf	NA,0.569171	0.000106413	0.000108131
3	chr10:62806770:G:T	62806770	NA,T	NA,G	NA,1	NA,-inf	NA,inf	NA,0.207451	0.00010641	0.000108057
3	chr10:63009896:T:C	63009896	NA,C	NA,T	NA,1	NA,-inf	NA,inf	NA,1.35001	0.000106386	0.000108108
3	chr10:62449969:T:C	62449969	NA,C	NA,T	NA,1	NA,inf	NA,inf	NA,0.568937	0.000106372	0.000108089
3	chr10:63978558:T:C	63978558	NA,C	NA,T	NA,1	NA,-inf	NA,inf	NA,0.332611	0.000106361	0.000108019
3	chr10:62403277:C:T	62403277	NA,T	NA,C	NA,1	NA,-inf	NA,inf	NA,0.516636	0.00010623	0.000108023
3	chr10:63846683:C:T	63846683	T,NA	C,NA	1,NA	-inf,NA	inf,NA	1.33184,NA	0.00010618	0.000107391
3	chr10:62471707:C:G	62471707	NA,G	NA,C	NA,1	NA,-inf	NA,inf	NA,0.508481	0.000106079	0.000107843
3	chr10:62395547:G:A	62395547	NA,A	NA,G	NA,1	NA,inf	NA,inf	NA,0.523365	0.000106041	0.000107717
3	chr10:63462413:T:G	63462413	NA,G	NA,T	NA,1	NA,inf	NA,inf	NA,1.03057	0.000105927	0.000107763
3	chr10:62313666:G:A	62313666	NA,A	NA,G	NA,1	NA,inf	NA,inf	NA,0.509996	0.000105884	0.000107576
3	chr10:63524459:A:G	63524459	NA,G	NA,A	NA,1	NA,inf	NA,inf	NA,1.09551	0.000105765	0.000107533
3	chr10:62745688:C:G	62745688	G,G	C,C	1,1	-inf,inf	inf,inf	4.36476,0.894381	0.000105727	0.000417839
3	chr10:63347074:T:C	63347074	NA,C	NA,T	NA,1	NA,inf	NA,inf	NA,0.942436	0.000105659	0.000107428
3	chr10:63852124:G:A	63852124	NA,A	NA,G	NA,1	NA,inf	NA,inf	NA,0.91896	0.000105614	0.000107402
3	chr10:62320155:C:T	62320155	NA,T	NA,C	NA,1	NA,inf	NA,inf	NA,0.686562	0.000105578	0.000107368
3	chr10:62881244:G:A	62881244	NA,A	NA,G	NA,1	NA,inf	NA,inf	NA,0.79372	0.000105575	0.000107265
3	chr10:63520475:T:C	63520475	NA,C	NA,T	NA,1	NA,inf	NA,inf	NA,0.937552	0.000105551	0.00010732
3	chr10:62321472:A:G	62321472	NA,G	NA,A	NA,1	NA,-inf	NA,inf	NA,0.51906	0.000105504	0.000107183
3	chr10:63528283:T:TC	63528283	NA,TC	NA,T	NA,1	NA,inf	NA,inf	NA,0.930848	0.000105178	0.000106941
3	chr10:63655590:A:G	63655590	NA,G	NA,A	NA,1	NA,-inf	NA,inf	NA,0.432303	0.00010514	0.000106863
3	chr10:63844411:T:C	63844411	NA,C	NA,T	NA,1	NA,inf	NA,inf	NA,0.914541	0.000105077	0.000106856
3	chr10:63618845:G:A	63618845	NA,A	NA,G	NA,1	NA,-inf	NA,inf	NA,0.201741	0.000104985	0.0001068
3	chr10:64002015:A:G	64002015	NA,G	NA,A	NA,1	NA,-inf	NA,inf	NA,0.923983	0.000104947	0.000106606
3	chr10:62506135:T:G	62506135	NA,G	NA,T	NA,1	NA,-inf	NA,inf	NA,0.768233	0.000104823	0.000106508
3	chr10:63517179:T:G	63517179	NA,G	NA,T	NA,1	NA,inf	NA,inf	NA,0.927777	0.000104794	0.000106551
3	chr10:63517603:A:G	63517603	NA,G	NA,A	NA,1	NA,inf	NA,inf	NA,0.927237	0.000104723	0.000106478
3	chr10:63508867:G:T	63508867	NA,T	NA,G	NA,1	NA,inf	NA,inf	NA,0.927237	0.000104723	0.000106478
3	chr10:63512459:T:C	63512459	NA,C	NA,T	NA,1	NA,inf	NA,inf	NA,0.927237	0.000104723	0.000106478
3	chr10:63500661:G:A	63500661	NA,A	NA,G	NA,1	NA,inf	NA,inf	NA,0.927141	0.000104707	0.000106462
3	chr10:63774531:T:A	63774531	NA,A	NA,T	NA,1	NA,inf	NA,inf	NA,0.487411	0.000104689	0.000106336
3	chr10:63958919:A:G	63958919	G,G	A,A	1,1	-inf,-inf	inf,inf	0.118322,1.53171	0.000104652	0.000105921
3	chr10:64034085:A:G	64034085	NA,G	NA,A	NA,1	NA,inf	NA,inf	NA,0.571383	0.000104636	0.000106407
3	chr10:63501461:A:C	63501461	NA,C	NA,A	NA,1	NA,inf	NA,inf	NA,0.92643	0.000104611	0.000106364
3	chr10:63522349:C:CT	63522349	NA,CT	NA,C	NA,1	NA,inf	NA,inf	NA,0.926265	0.000104596	0.000106349
3	chr10:63684555:G:C	63684555	NA,C	NA,G	NA,1	NA,inf	NA,inf	NA,1.06701	0.00010432	0.000106188
3	chr10:63892103:T:C	63892103	NA,C	NA,T	NA,1	NA,inf	NA,inf	NA,0.637383	0.000104297	0.000106016
3	chr10:63205289:A:G	63205289	NA,G	NA,A	NA,1	NA,inf	NA,inf	NA,1.08327	0.000104291	0.000106035
3	chr10:63087975:G:A	63087975	NA,A	NA,G	NA,1	NA,inf	NA,inf	NA,1.33453	0.000104258	0.000106013
3	chr10:62717811:A:T	62717811	NA,T	NA,A	NA,1	NA,inf	NA,inf	NA,0.644334	0.00010415	0.000105785
3	chr10:63460585:T:C	63460585	NA,C	NA,T	NA,1	NA,-inf	NA,inf	NA,2.02194	0.000104123	0.000105871
3	chr10:63943868:C:A	63943868	A,A	C,C	1,1	-inf,-inf	inf,inf	0.123563,1.52002	0.000104122	0.000105385
3	chr10:63246697:G:A	63246697	NA,A	NA,G	NA,1	NA,inf	NA,inf	NA,0.942049	0.000104038	0.000105776
3	chr10:63037546:G:A	63037546	NA,A	NA,G	NA,1	NA,inf	NA,inf	NA,0.104795	0.000103943	0.00010569
3	chr10:62841232:T:A	62841232	NA,A	NA,T	NA,1	NA,-inf	NA,inf	NA,0.406765	0.000103819	0.000105371
3	chr10:62700724:A:G	62700724	NA,G	NA,A	NA,1	NA,-inf	NA,inf	NA,0.907273	0.000103757	0.00010546
3	chr10:62848432:C:G	62848432	G,NA	C,NA	1,NA	inf,NA	inf,NA	0.63677,NA	0.000103753	0.000104741
3	chr10:62445504:A:T	62445504	NA,T	NA,A	NA,1	NA,-inf	NA,inf	NA,0.535305	0.000103652	0.000105354
3	chr10:63286658:A:G	63286658	NA,G	NA,A	NA,1	NA,inf	NA,inf	NA,1.07618	0.00010349	0.000105222
3	chr10:63274880:T:C	63274880	C,C	T,T	1,1	inf,inf	inf,inf	5.71261,0.70711	0.000103405	0.000103933
3	chr10:63509433:A:G	63509433	NA,G	NA,A	NA,1	NA,inf	NA,inf	NA,1.06605	0.000103293	0.000104909
3	chr10:63160878:T:G	63160878	NA,G	NA,T	NA,1	NA,-inf	NA,inf	NA,0.883963	0.00010326	0.000104975
3	chr10:63495677:A:C	63495677	NA,C	NA,A	NA,1	NA,inf	NA,inf	NA,0.915601	0.000103198	0.000104928
3	chr10:63867741:A:G	63867741	NA,G	NA,A	NA,1	NA,inf	NA,inf	NA,0.842258	0.000103149	0.000104885
3	chr10:64044753:A:G	64044753	NA,G	NA,A	NA,1	NA,inf	NA,inf	NA,0.550312	0.000103124	0.000104831
3	chr10:63847920:C:A	63847920	A,A	C,C	1,1	-inf,inf	inf,inf	1.1009,1.34544	0.000103034	0.000104687
3	chr10:62298198:A:G	62298198	NA,G	NA,A	NA,1	NA,-inf	NA,inf	NA,0.478559	0.000103007	0.000104725
3	chr10:62252938:T:C	62252938	NA,C	NA,T	NA,1	NA,inf	NA,inf	NA,0.409538	0.00010299	0.000104665
3	chr10:63833708:G:A	63833708	NA,A	NA,G	NA,1	NA,inf	NA,inf	NA,0.364921	0.000102918	0.00010468
3	chr10:63344805:T:A	63344805	NA,A	NA,T	NA,1	NA,inf	NA,inf	NA,1.07015	0.000102769	0.000104489
3	chr10:63157683:G:A	63157683	NA,A	NA,G	NA,1	NA,inf	NA,inf	NA,0.0756724	0.000102766	0.000104418
3	chr10:63099928:C:T	63099928	NA,T	NA,C	NA,1	NA,inf	NA,inf	NA,1.39363	0.000102559	0.000104288
3	chr10:62516427:A:G	62516427	NA,G	NA,A	NA,1	NA,inf	NA,inf	NA,0.480682	0.000102466	0.000104217
3	chr10:63554294:A:G	63554294	NA,G	NA,A	NA,1	NA,inf	NA,inf	NA,0.991886	0.000102463	0.000104237
3	chr10:62840362:C:A	62840362	NA,A	NA,C	NA,1	NA,-inf	NA,inf	NA,0.350092	0.000102448	0.000103992
3	chr10:63408655:G:A	63408655	NA,A	NA,G	NA,1	NA,inf	NA,inf	NA,1.07774	0.000102419	0.000104026
3	chr10:63771547:C:G	63771547	NA,G	NA,C	NA,1	NA,inf	NA,inf	NA,0.47519	0.000102418	0.000104032
3	chr10:63902544:C:T	63902544	T,T	C,C	1,1	inf,inf	inf,inf	2.5515,0.448548	0.000102366	0.000106262
3	chr10:62879721:A:G	62879721	G,NA	A,NA	1,NA	inf,NA	inf,NA	0.980469,NA	0.000102319	0.000104152
3	chr10:64072656:G:T	64072656	NA,T	NA,G	NA,1	NA,inf	NA,inf	NA,0.527474	0.000102175	0.000103865
3	chr10:62872061:C:G	62872061	NA,G	NA,C	NA,1	NA,-inf	NA,inf	NA,0.142123	0.00010217	0.000103753
3	chr10:63200957:C:T	63200957	T,T	C,C	1,1	-inf,-inf	inf,inf	1.55556,2.10839	0.000102166	0.000104561
3	chr10:62525885:GT:G	62525885	NA,G	NA,GT	NA,1	NA,-inf	NA,inf	NA,0.745041	0.000101978	0.000103624
3	chr10:62810865:G:A	62810865	NA,A	NA,G	NA,1	NA,-inf	NA,inf	NA,0.274452	0.000101941	0.000103437
3	chr10:63117269:T:C	63117269	C,NA	T,NA	1,NA	-inf,NA	inf,NA	2.16517,NA	0.000101858	0.000102722
3	chr10:63138385:G:A	63138385	NA,A	NA,G	NA,1	NA,-inf	NA,inf	NA,0.170292	0.000101854	0.000103134
3	chr10:63382451:AT:A	63382451	NA,A	NA,AT	NA,1	NA,inf	NA,inf	NA,1.07114	0.00010182	0.000103417
3	chr10:62876416:T:C	62876416	NA,C	NA,T	NA,1	NA,-inf	NA,inf	NA,1.16987	0.00010159	0.000103206
3	chr10:63337788:A:G	63337788	NA,G	NA,A	NA,1	NA,inf	NA,inf	NA,0.904142	0.000101552	0.00010325
3	chr10:63201971:T:C	63201971	NA,C	NA,T	NA,1	NA,inf	NA,inf	NA,0.901285	0.000101548	0.000103244
3	chr10:63159683:G:A	63159683	NA,A	NA,G	NA,1	NA,inf	NA,inf	NA,0.910886	0.000101478	0.000103179
3	chr10:63665936:C:T	63665936	NA,T	NA,C	NA,1	NA,-inf	NA,inf	NA,0.410958	0.000101367	0.000103028
3	chr10:62717078:G:C	62717078	NA,C	NA,G	NA,1	NA,inf	NA,inf	NA,0.625976	0.000101367	0.000102961
3	chr10:62748658:A:G	62748658	G,G	A,A	1,1	-inf,inf	inf,inf	4.08577,1.08951	0.000101355	0.000330341
3	chr10:62439656:A:G	62439656	NA,G	NA,A	NA,1	NA,inf	NA,inf	NA,0.725958	0.000101123	0.000102844
3	chr10:63306505:G:A	63306505	A,A	G,G	1,1	inf,inf	inf,inf	5.68932,0.708237	0.000101113	0.000101632
3	chr10:62796478:CAG:C	62796478	C,C	CAG,CAG	1,1	-inf,inf	inf,inf	5.70902,0.0408579	0.000101076	0.000247373
3	chr10:62400506:C:G	62400506	NA,G	NA,C	NA,1	NA,-inf	NA,inf	NA,0.478173	0.000101052	0.000102735
3	chr10:63195756:G:A	63195756	NA,A	NA,G	NA,1	NA,inf	NA,inf	NA,0.892328	0.000100722	0.000102407
3	chr10:63783756:T:C	63783756	NA,C	NA,T	NA,1	NA,inf	NA,inf	NA,0.128525	0.000100688	0.000102333
3	chr10:63668600:C:T	63668600	NA,T	NA,C	NA,1	NA,-inf	NA,inf	NA,1.23943	0.000100594	0.000102236
3	chr10:63104994:T:C	63104994	NA,C	NA,T	NA,1	NA,inf	NA,inf	NA,1.37347	0.000100529	0.000102223
3	chr10:63260269:A:G	63260269	G,NA	A,NA	1,NA	inf,NA	inf,NA	2.44631,NA	0.00010051	0.000104367
3	chr10:62931044:AG:A	62931044	A,NA	AG,NA	1,NA	-inf,NA	inf,NA	1.2718,NA	0.000100429	0.000104043
3	chr10:62768059:C:T	62768059	NA,T	NA,C	NA,1	NA,-inf	NA,inf	NA,0.555049	0.000100423	0.000101975
3	chr10:63448918:C:A	63448918	NA,A	NA,C	NA,1	NA,-inf	NA,inf	NA,1.30904	0.000100384	0.000102061
3	chr10:62958159:T:G	62958159	NA,G	NA,T	NA,1	NA,-inf	NA,inf	NA,0.654733	0.000100358	0.000101795
3	chr10:63057615:C:T	63057615	T,NA	C,NA	1,NA	-inf,NA	inf,NA	0.512744,NA	0.00010034	0.000101365
3	chr10:62944687:G:A	62944687	NA,A	NA,G	NA,1	NA,-inf	NA,inf	NA,0.654494	0.000100333	0.000101769
3	chr10:62747227:C:T	62747227	NA,T	NA,C	NA,1	NA,inf	NA,inf	NA,0.929684	0.000100301	0.000101831
3	chr10:63168213:AAAT:A	63168213	NA,A	NA,AAAT	NA,1	NA,inf	NA,inf	NA,0.889454	0.000100235	0.00010191
3	chr10:62931037:CATT:C	62931037	C,NA	CATT,NA	1,NA	-inf,NA	inf,NA	1.26985,NA	0.000100147	0.000103748
3	chr10:62703033:G:A	62703033	NA,A	NA,G	NA,1	NA,-inf	NA,inf	NA,0.278698	0.000100057	0.000101535
3	chr10:63173749:T:A	63173749	NA,A	NA,T	NA,1	NA,inf	NA,inf	NA,0.896325	0.00010001	0.000101686
3	chr10:63605209:A:C	63605209	NA,C	NA,A	NA,1	NA,inf	NA,inf	NA,1.74231	9.99952e-05	0.000101568
3	chr10:63906425:C:T	63906425	T,T	C,C	1,1	inf,inf	inf,inf	2.47795,0.529757	9.99377e-05	0.000103695
3	chr10:62832469:GTATT:G	62832469	NA,G	NA,GTATT	NA,1	NA,-inf	NA,inf	NA,0.17092	9.97485e-05	0.000101381
3	chr10:63170365:G:T	63170365	NA,T	NA,G	NA,1	NA,inf	NA,inf	NA,0.893075	9.97063e-05	0.000101376
3	chr10:63173477:T:A	63173477	NA,A	NA,T	NA,1	NA,inf	NA,inf	NA,0.893075	9.97063e-05	0.000101376
3	chr10:63177330:ATATC:A	63177330	NA,A	NA,ATATC	NA,1	NA,inf	NA,inf	NA,0.893075	9.97063e-05	0.000101376
3	chr10:62846836:CAGAAACCAAATGGGCTTTTCAGAAGACAGGAGTGTCCAGTCCTCTTG:C	62846836	NA,C	NA,CAGAAACCAAATGGGCTTTTCAGAAGACAGGAGTGTCCAGTCCTCTTG	NA,1	NA,-inf	NA,inf	NA,0.388969	9.96185e-05	0.000101114
3	chr10:63162356:G:A	63162356	NA,A	NA,G	NA,1	NA,inf	NA,inf	NA,0.892112	9.95864e-05	0.000101255
3	chr10:63781493:G:GT	63781493	NA,GT	NA,G	NA,1	NA,inf	NA,inf	NA,0.45712	9.95776e-05	0.00010115
3	chr10:62398821:A:G	62398821	NA,G	NA,A	NA,1	NA,inf	NA,inf	NA,0.388114	9.9505e-05	0.000101086
3	chr10:63092929:G:A	63092929	NA,A	NA,G	NA,1	NA,-inf	NA,inf	NA,0.135804	9.94801e-05	0.0001012
3	chr10:63032229:A:G	63032229	NA,G	NA,A	NA,1	NA,-inf	NA,inf	NA,0.171097	9.94455e-05	0.000101221
3	chr10:63421247:T:C	63421247	NA,C	NA,T	NA,1	NA,inf	NA,inf	NA,0.886136	9.94424e-05	0.000101105
3	chr10:63414157:T:G	63414157	NA,G	NA,T	NA,1	NA,-inf	NA,inf	NA,1.96632	9.94228e-05	0.000101093
3	chr10:63176284:A:G	63176284	NA,G	NA,A	NA,1	NA,inf	NA,inf	NA,0.890609	9.94134e-05	0.000101079
3	chr10:62665078:G:A	62665078	NA,A	NA,G	NA,1	NA,-inf	NA,inf	NA,0.442127	9.94072e-05	0.000101217
3	chr10:63163250:G:C	63163250	NA,C	NA,G	NA,1	NA,inf	NA,inf	NA,0.890584	9.93944e-05	0.000101059
3	chr10:63278064:T:TA	63278064	TA,TA	T,T	1,1	inf,inf	inf,inf	5.67466,0.706478	9.9355e-05	9.98662e-05
3	chr10:63264536:C:G	63264536	NA,G	NA,C	NA,1	NA,inf	NA,inf	NA,0.884126	9.92047e-05	0.000100863
3	chr10:63477228:C:T	63477228	NA,T	NA,C	NA,1	NA,inf	NA,inf	NA,1.03871	9.91262e-05	0.000100785
3	chr10:62732675:A:C	62732675	NA,C	NA,A	NA,1	NA,inf	NA,inf	NA,0.90799	9.90408e-05	0.000100546
3	chr10:63837942:A:G	63837942	G,G	A,A	1,1	-inf,-inf	inf,inf	1.86239,1.24633	9.90195e-05	0.000100562
3	chr10:63108549:C:T	63108549	NA,T	NA,C	NA,1	NA,inf	NA,inf	NA,1.35974	9.89967e-05	0.000100666
3	chr10:63826629:A:G	63826629	NA,G	NA,A	NA,1	NA,inf	NA,inf	NA,0.857571	9.89694e-05	0.000100635
3	chr10:63624475:AT:A	63624475	A,A	AT,AT	1,1	-inf,-inf	inf,inf	1.94229,1.56893	9.8915e-05	0.000100174
3	chr10:62485836:A:G	62485836	NA,G	NA,A	NA,1	NA,-inf	NA,inf	NA,0.62244	9.89139e-05	0.000100575
3	chr10:62897816:T:A	62897816	NA,A	NA,T	NA,1	NA,inf	NA,inf	NA,0.760938	9.88061e-05	0.000100408
3	chr10:63159294:C:T	63159294	NA,T	NA,C	NA,1	NA,inf	NA,inf	NA,0.89283	9.87336e-05	0.000100388
3	chr10:63109821:G:A	63109821	NA,A	NA,G	NA,1	NA,inf	NA,inf	NA,0.800669	9.86515e-05	0.000100268
3	chr10:63929853:G:T	63929853	T,NA	G,NA	1,NA	inf,NA	inf,NA	0.665978,NA	9.85679e-05	0.000100039
3	chr10:63508363:T:C	63508363	NA,C	NA,T	NA,1	NA,inf	NA,inf	NA,0.876303	9.84752e-05	0.000100126
3	chr10:64055942:G:A	64055942	NA,A	NA,G	NA,1	NA,inf	NA,inf	NA,0.516273	9.84549e-05	0.000100088
3	chr10:63290463:A:T	63290463	T,NA	A,NA	1,NA	-inf,NA	inf,NA	2.66539,NA	9.84025e-05	0.000100636
3	chr10:62530573:C:G	62530573	NA,G	NA,C	NA,1	NA,-inf	NA,inf	NA,0.647632	9.83681e-05	9.99289e-05
3	chr10:63275724:A:G	63275724	G,G	A,A	1,1	inf,inf	inf,inf	5.66415,0.706045	9.83411e-05	9.88487e-05
3	chr10:63408456:T:G	63408456	NA,G	NA,T	NA,1	NA,inf	NA,inf	NA,1.20833	9.82425e-05	9.98246e-05
3	chr10:63032538:G:A	63032538	NA,A	NA,G	NA,1	NA,-inf	NA,inf	NA,0.164202	9.82311e-05	9.99834e-05
3	chr10:63110672:T:A	63110672	NA,A	NA,T	NA,1	NA,inf	NA,inf	NA,1.35301	9.80323e-05	9.96843e-05
3	chr10:63325911:C:A	63325911	NA,A	NA,C	NA,1	NA,inf	NA,inf	NA,1.19723	9.80114e-05	9.9594e-05
3	chr10:62377366:C:T	62377366	NA,T	NA,C	NA,1	NA,-inf	NA,inf	NA,0.455924	9.79147e-05	9.95843e-05
3	chr10:63042317:G:A	63042317	NA,A	NA,G	NA,1	NA,inf	NA,inf	NA,0.775909	9.79129e-05	9.95119e-05
3	chr10:62792847:G:A	62792847	A,A	G,G	1,1	-inf,inf	inf,inf	5.02553,0.0562553	9.79025e-05	0.00030539
3	chr10:64052919:G:T	64052919	NA,T	NA,G	NA,1	NA,-inf	NA,inf	NA,0.881421	9.78641e-05	9.95088e-05
3	chr10:63858255:T:C	63858255	NA,C	NA,T	NA,1	NA,-inf	NA,inf	NA,0.432555	9.7849e-05	9.95192e-05
3	chr10:62734414:G:T	62734414	T,T	G,G	1,1	-inf,inf	inf,inf	3.7876,1.02166	9.78411e-05	0.000209144
3	chr10:62508950:A:C	62508950	NA,C	NA,A	NA,1	NA,-inf	NA,inf	NA,0.713325	9.77939e-05	9.93725e-05
3	chr10:62399889:C:T	62399889	NA,T	NA,C	NA,1	NA,-inf	NA,inf	NA,0.45656	9.76817e-05	9.93092e-05
3	chr10:63929765:C:T	63929765	NA,T	NA,C	NA,1	NA,inf	NA,inf	NA,0.55622	9.76488e-05	9.92606e-05
3	chr10:63184557:TA:AA	63184557	AA,AA	TA,TA	1,1	-inf,-inf	inf,inf	1.72352,3.11789	9.76347e-05	0.000100239
3	chr10:63308314:G:T	63308314	NA,T	NA,G	NA,1	NA,inf	NA,inf	NA,0.870501	9.76155e-05	9.92477e-05
3	chr10:64063220:T:C	64063220	NA,C	NA,T	NA,1	NA,inf	NA,inf	NA,0.507327	9.75857e-05	9.92022e-05
3	chr10:63726971:GA:G	63726971	NA,G	NA,GA	NA,1	NA,-inf	NA,inf	NA,1.10375	9.75773e-05	9.92357e-05
3	chr10:63222855:G:A	63222855	NA,A	NA,G	NA,1	NA,inf	NA,inf	NA,1.19344	9.75463e-05	9.91215e-05
3	chr10:63110629:G:A	63110629	NA,A	NA,G	NA,1	NA,inf	NA,inf	NA,1.34824	9.74463e-05	9.90879e-05
3	chr10:62367937:G:A	62367937	NA,A	NA,G	NA,1	NA,-inf	NA,inf	NA,0.498796	9.74103e-05	9.90412e-05
3	chr10:63251311:TTTG:T	63251311	NA,T	NA,TTTG	NA,1	NA,inf	NA,inf	NA,0.863952	9.73598e-05	9.89895e-05
3	chr10:62917630:T:G	62917630	G,NA	T,NA	1,NA	inf,NA	inf,NA	0.223665,NA	9.73532e-05	9.83948e-05
3	chr10:63196406:A:G	63196406	NA,G	NA,A	NA,1	NA,inf	NA,inf	NA,1.36095	9.71996e-05	9.8821e-05
3	chr10:63113570:A:G	63113570	NA,G	NA,A	NA,1	NA,inf	NA,inf	NA,1.44236	9.71033e-05	9.87131e-05
3	chr10:63494524:AT:A	63494524	NA,A	NA,AT	NA,1	NA,inf	NA,inf	NA,0.817849	9.70266e-05	9.85541e-05
3	chr10:63135239:T:A	63135239	NA,A	NA,T	NA,1	NA,-inf	NA,inf	NA,2.44869	9.6969e-05	9.86676e-05
3	chr10:63597177:A:G	63597177	NA,G	NA,A	NA,1	NA,inf	NA,inf	NA,0.999677	9.68952e-05	9.85339e-05
3	chr10:63526897:T:C	63526897	NA,C	NA,T	NA,1	NA,-inf	NA,inf	NA,0.0113903	9.68674e-05	9.83746e-05
3	chr10:62530537:A:G	62530537	NA,G	NA,A	NA,1	NA,-inf	NA,inf	NA,0.632632	9.67768e-05	9.83155e-05
3	chr10:62639862:T:C	62639862	C,NA	T,NA	1,NA	-inf,NA	inf,NA	0.154739,NA	9.6733e-05	9.78149e-05
3	chr10:64072097:T:A	64072097	A,NA	T,NA	1,NA	inf,NA	inf,NA	1.22461,NA	9.67019e-05	9.85382e-05
3	chr10:63625946:T:C	63625946	NA,C	NA,T	NA,1	NA,inf	NA,inf	NA,0.906987	9.66395e-05	9.82488e-05
3	chr10:63618946:A:G	63618946	NA,G	NA,A	NA,1	NA,inf	NA,inf	NA,0.906583	9.65998e-05	9.82084e-05
3	chr10:62793174:A:G	62793174	G,G	A,A	1,1	-inf,inf	inf,inf	5.10404,0.109165	9.6572e-05	0.000238907
3	chr10:64072356:T:C	64072356	C,C	T,T	1,1	inf,inf	inf,inf	0.026638,2.06272	9.65688e-05	9.82104e-05
3	chr10:63152110:TGAA:T	63152110	NA,T	NA,TGAA	NA,1	NA,inf	NA,inf	NA,1.01674	9.65086e-05	9.81258e-05
3	chr10:63807748:C:A	63807748	A,A	C,C	1,1	-inf,inf	inf,inf	2.25715,0.34818	9.64677e-05	9.89895e-05
3	chr10:62898628:C:T	62898628	NA,T	NA,C	NA,1	NA,-inf	NA,inf	NA,1.20925	9.6377e-05	9.79242e-05
3	chr10:62748082:AG:A	62748082	A,A	AG,AG	1,1	-inf,inf	inf,inf	4.2888,0.881026	9.63154e-05	0.000365991
3	chr10:62629936:A:G	62629936	NA,G	NA,A	NA,1	NA,-inf	NA,inf	NA,0.416686	9.62953e-05	9.80266e-05
3	chr10:62731789:G:A	62731789	A,A	G,G	1,1	-inf,inf	inf,inf	3.76026,1.03241	9.62682e-05	0.000202542
3	chr10:63738786:A:T	63738786	NA,T	NA,A	NA,1	NA,inf	NA,inf	NA,0.334968	9.61451e-05	9.76961e-05
3	chr10:62525567:G:C	62525567	NA,C	NA,G	NA,1	NA,inf	NA,inf	NA,0.585192	9.6121e-05	9.76486e-05
3	chr10:62352500:G:T	62352500	NA,T	NA,G	NA,1	NA,-inf	NA,inf	NA,0.529252	9.60867e-05	9.75908e-05
3	chr10:63551387:T:C	63551387	NA,C	NA,T	NA,1	NA,-inf	NA,inf	NA,0.0140752	9.60306e-05	9.75261e-05
3	chr10:64075873:A:G	64075873	NA,G	NA,A	NA,1	NA,-inf	NA,inf	NA,0.446778	9.60257e-05	9.76699e-05
3	chr10:62432166:C:T	62432166	NA,T	NA,C	NA,1	NA,inf	NA,inf	NA,0.673932	9.59498e-05	9.75822e-05
3	chr10:63153506:A:G	63153506	NA,G	NA,A	NA,1	NA,inf	NA,inf	NA,1.09589	9.59367e-05	9.7549e-05
3	chr10:62612097:T:G	62612097	G,G	T,T	1,1	inf,inf	inf,inf	0.767694,0.331345	9.59229e-05	0.000100628
3	chr10:63914264:ATGAGT:A	63914264	NA,A	NA,ATGAGT	NA,1	NA,-inf	NA,inf	NA,0.742399	9.58955e-05	9.74395e-05
3	chr10:63383494:T:G	63383494	NA,G	NA,T	NA,1	NA,-inf	NA,inf	NA,1.65587	9.58716e-05	9.74407e-05
3	chr10:63677267:G:A	63677267	NA,A	NA,G	NA,1	NA,-inf	NA,inf	NA,0.330123	9.5796e-05	9.7396e-05
3	chr10:63107650:G:A	63107650	NA,A	NA,G	NA,1	NA,inf	NA,inf	NA,1.32628	9.57818e-05	9.73967e-05
3	chr10:63230301:G:C	63230301	NA,C	NA,G	NA,1	NA,inf	NA,inf	NA,0.85908	9.56235e-05	9.72255e-05
3	chr10:62528932:C:T	62528932	NA,T	NA,C	NA,1	NA,-inf	NA,inf	NA,0.695134	9.55919e-05	9.71387e-05
3	chr10:63202439:T:C	63202439	NA,C	NA,T	NA,1	NA,inf	NA,inf	NA,0.857206	9.55755e-05	9.71764e-05
3	chr10:62810361:T:C	62810361	NA,C	NA,T	NA,1	NA,inf	NA,inf	NA,0.372308	9.55448e-05	9.71179e-05
3	chr10:63414667:C:T	63414667	NA,T	NA,C	NA,1	NA,inf	NA,inf	NA,0.85835	9.55405e-05	9.71411e-05
3	chr10:63341607:C:T	63341607	NA,T	NA,C	NA,1	NA,inf	NA,inf	NA,0.858195	9.55346e-05	9.71352e-05
3	chr10:63079063:G:A	63079063	NA,A	NA,G	NA,1	NA,inf	NA,inf	NA,0.911807	9.55022e-05	9.71049e-05
3	chr10:63714788:A:G	63714788	NA,G	NA,A	NA,1	NA,inf	NA,inf	NA,0.69352	9.54973e-05	9.70268e-05
3	chr10:63232834:G:A	63232834	NA,A	NA,G	NA,1	NA,inf	NA,inf	NA,0.857561	9.54652e-05	9.70646e-05
3	chr10:63274655:C:T	63274655	NA,T	NA,C	NA,1	NA,inf	NA,inf	NA,0.856888	9.53901e-05	9.69882e-05
3	chr10:64054052:C:T	64054052	NA,T	NA,C	NA,1	NA,inf	NA,inf	NA,0.494901	9.53812e-05	9.69637e-05
3	chr10:63236812:T:C	63236812	NA,C	NA,T	NA,1	NA,inf	NA,inf	NA,0.856759	9.53751e-05	9.6973e-05
3	chr10:63286653:T:C	63286653	NA,C	NA,T	NA,1	NA,inf	NA,inf	NA,0.856754	9.53682e-05	9.69659e-05
3	chr10:64051654:G:A	64051654	NA,A	NA,G	NA,1	NA,inf	NA,inf	NA,0.493853	9.5358e-05	9.69394e-05
3	chr10:63223560:G:A	63223560	NA,A	NA,G	NA,1	NA,inf	NA,inf	NA,0.856253	9.53198e-05	9.69167e-05
3	chr10:63251883:G:A	63251883	NA,A	NA,G	NA,1	NA,inf	NA,inf	NA,0.856104	9.5304e-05	9.69008e-05
3	chr10:63444846:C:T	63444846	NA,T	NA,C	NA,1	NA,inf	NA,inf	NA,0.856102	9.53029e-05	9.68996e-05
3	chr10:63352892:T:C	63352892	NA,C	NA,T	NA,1	NA,inf	NA,inf	NA,0.856167	9.52941e-05	9.68907e-05
3	chr10:63414781:C:T	63414781	NA,T	NA,C	NA,1	NA,inf	NA,inf	NA,0.856048	9.52865e-05	9.68829e-05
3	chr10:63434989:G:C	63434989	NA,C	NA,G	NA,1	NA,inf	NA,inf	NA,0.855947	9.52719e-05	9.68681e-05
3	chr10:63353206:G:A	63353206	NA,A	NA,G	NA,1	NA,inf	NA,inf	NA,0.855873	9.52703e-05	9.68664e-05
3	chr10:63222355:T:TC	63222355	NA,TC	NA,T	NA,1	NA,inf	NA,inf	NA,0.855786	9.52654e-05	9.68614e-05
3	chr10:63391240:G:A	63391240	NA,A	NA,G	NA,1	NA,inf	NA,inf	NA,0.85573	9.52592e-05	9.68551e-05
3	chr10:63472768:T:G	63472768	NA,G	NA,T	NA,1	NA,inf	NA,inf	NA,0.85573	9.52592e-05	9.68551e-05
3	chr10:63273975:T:C	63273975	NA,C	NA,T	NA,1	NA,inf	NA,inf	NA,0.85573	9.52592e-05	9.68551e-05
3	chr10:63436583:A:G	63436583	NA,G	NA,A	NA,1	NA,inf	NA,inf	NA,0.85573	9.52592e-05	9.68551e-05
3	chr10:63415815:G:C	63415815	NA,C	NA,G	NA,1	NA,inf	NA,inf	NA,0.85573	9.52592e-05	9.68551e-05
3	chr10:63213539:A:G	63213539	NA,G	NA,A	NA,1	NA,inf	NA,inf	NA,0.85573	9.52592e-05	9.68551e-05
3	chr10:63474305:C:T	63474305	NA,T	NA,C	NA,1	NA,inf	NA,inf	NA,0.85573	9.52592e-05	9.68551e-05
3	chr10:63220190:C:A	63220190	NA,A	NA,C	NA,1	NA,inf	NA,inf	NA,0.85573	9.52592e-05	9.68551e-05
3	chr10:63233105:C:T	63233105	NA,T	NA,C	NA,1	NA,inf	NA,inf	NA,0.85573	9.52592e-05	9.68551e-05
3	chr10:63417260:C:T	63417260	NA,T	NA,C	NA,1	NA,inf	NA,inf	NA,0.85573	9.52592e-05	9.68551e-05
3	chr10:63322404:G:A	63322404	NA,A	NA,G	NA,1	NA,inf	NA,inf	NA,0.85573	9.52592e-05	9.68551e-05
3	chr10:63403559:C:T	63403559	NA,T	NA,C	NA,1	NA,inf	NA,inf	NA,0.855693	9.52529e-05	9.68488e-05
3	chr10:63284284:C:T	63284284	NA,T	NA,C	NA,1	NA,inf	NA,inf	NA,0.855556	9.52362e-05	9.68318e-05
3	chr10:63593814:G:A	63593814	NA,A	NA,G	NA,1	NA,inf	NA,inf	NA,0.988187	9.52266e-05	9.68382e-05
3	chr10:63469565:G:A	63469565	NA,A	NA,G	NA,1	NA,inf	NA,inf	NA,0.855465	9.52239e-05	9.68193e-05
3	chr10:63180356:T:C	63180356	NA,C	NA,T	NA,1	NA,inf	NA,inf	NA,0.85562	9.52232e-05	9.68186e-05
3	chr10:62453834:A:T	62453834	NA,T	NA,A	NA,1	NA,-inf	NA,inf	NA,0.455031	9.5213e-05	9.68393e-05
3	chr10:63294905:C:T	63294905	NA,T	NA,C	NA,1	NA,inf	NA,inf	NA,0.855299	9.52061e-05	9.68012e-05
3	chr10:63685735:C:T	63685735	NA,T	NA,C	NA,1	NA,-inf	NA,inf	NA,0.981297	9.51787e-05	9.68126e-05
3	chr10:63374973:A:G	63374973	NA,G	NA,A	NA,1	NA,inf	NA,inf	NA,0.854865	9.5176e-05	9.67706e-05
3	chr10:63395872:C:T	63395872	NA,T	NA,C	NA,1	NA,inf	NA,inf	NA,0.854874	9.51549e-05	9.67491e-05
3	chr10:62712953:C:G	62712953	NA,G	NA,C	NA,1	NA,-inf	NA,inf	NA,0.252628	9.51314e-05	9.6547e-05
3	chr10:63285237:C:A	63285237	NA,A	NA,C	NA,1	NA,inf	NA,inf	NA,0.854562	9.51225e-05	9.67163e-05
3	chr10:63354587:G:GT	63354587	NA,GT	NA,G	NA,1	NA,inf	NA,inf	NA,0.854261	9.5108e-05	9.67014e-05
3	chr10:63382636:G:T	63382636	NA,T	NA,G	NA,1	NA,inf	NA,inf	NA,0.998807	9.50715e-05	9.6664e-05
3	chr10:63719655:A:C	63719655	C,C	A,A	1,1	-inf,inf	inf,inf	0.0551203,1.77892	9.50185e-05	9.66823e-05
3	chr10:63473820:A:T	63473820	NA,T	NA,A	NA,1	NA,inf	NA,inf	NA,0.854552	9.50048e-05	9.65966e-05
3	chr10:63998952:T:C	63998952	NA,C	NA,T	NA,1	NA,-inf	NA,inf	NA,0.639683	9.49168e-05	9.64331e-05
3	chr10:62555137:T:C	62555137	NA,C	NA,T	NA,1	NA,inf	NA,inf	NA,0.688287	9.47279e-05	9.6362e-05
3	chr10:63125265:T:C	63125265	NA,C	NA,T	NA,1	NA,-inf	NA,inf	NA,0.81368	9.4675e-05	9.62482e-05
3	chr10:63668413:TTTC:T	63668413	NA,T	NA,TTTC	NA,1	NA,-inf	NA,inf	NA,0.353675	9.46589e-05	9.62064e-05
3	chr10:62282060:T:C	62282060	C,NA	T,NA	1,NA	inf,NA	inf,NA	0.594927,NA	9.46251e-05	9.62013e-05
3	chr10:63949806:C:T	63949806	NA,T	NA,C	NA,1	NA,-inf	NA,inf	NA,1.19846	9.4622e-05	9.61011e-05
3	chr10:62532443:T:C	62532443	NA,C	NA,T	NA,1	NA,-inf	NA,inf	NA,0.91821	9.45919e-05	9.61529e-05
3	chr10:63449448:C:T	63449448	NA,T	NA,C	NA,1	NA,inf	NA,inf	NA,0.849529	9.45638e-05	9.61483e-05
3	chr10:62751921:G:A	62751921	A,A	G,G	1,1	-inf,inf	inf,inf	4.10381,1.00745	9.45099e-05	0.000317887
3	chr10:63835915:A:AT	63835915	NA,AT	NA,A	NA,1	NA,inf	NA,inf	NA,0.814237	9.44529e-05	9.60436e-05
3	chr10:62311729:T:C	62311729	C,NA	T,NA	1,NA	-inf,NA	inf,NA	0.273319,NA	9.43616e-05	9.68721e-05
3	chr10:63532176:T:A	63532176	A,A	T,T	1,1	-inf,-inf	inf,inf	1.57488,2.19638	9.43595e-05	9.64324e-05
3	chr10:62554613:T:C	62554613	NA,C	NA,T	NA,1	NA,-inf	NA,inf	NA,0.506135	9.42814e-05	9.59304e-05
3	chr10:63347775:C:T	63347775	NA,T	NA,C	NA,1	NA,inf	NA,inf	NA,0.840741	9.42588e-05	9.58336e-05
3	chr10:62379167:C:T	62379167	T,NA	C,NA	1,NA	-inf,NA	inf,NA	0.268595,NA	9.42302e-05	9.6756e-05
3	chr10:63960753:T:C	63960753	NA,C	NA,T	NA,1	NA,inf	NA,inf	NA,0.699225	9.42066e-05	9.57446e-05
3	chr10:63531549:G:A	63531549	NA,A	NA,G	NA,1	NA,inf	NA,inf	NA,0.989091	9.41028e-05	9.56789e-05
3	chr10:63400878:G:T	63400878	NA,T	NA,G	NA,1	NA,inf	NA,inf	NA,0.843429	9.40575e-05	9.56337e-05
3	chr10:63110590:G:C	63110590	C,C	G,G	1,1	-inf,-inf	inf,inf	0.120798,0.958187	9.40518e-05	9.5043e-05
3	chr10:62769103:C:T	62769103	NA,T	NA,C	NA,1	NA,-inf	NA,inf	NA,0.515567	9.40262e-05	9.54873e-05
3	chr10:63584549:G:A	63584549	NA,A	NA,G	NA,1	NA,inf	NA,inf	NA,0.993564	9.39171e-05	9.54918e-05
3	chr10:62507841:C:T	62507841	NA,T	NA,C	NA,1	NA,-inf	NA,inf	NA,0.679597	9.38874e-05	9.54061e-05
3	chr10:63708251:A:T	63708251	NA,T	NA,A	NA,1	NA,-inf	NA,inf	NA,0.29567	9.38227e-05	9.54005e-05
3	chr10:63049704:C:T	63049704	T,NA	C,NA	1,NA	-inf,NA	inf,NA	0.56139,NA	9.37721e-05	9.47438e-05
3	chr10:63847922:G:A	63847922	A,A	G,G	1,1	inf,inf	inf,inf	0.235537,2.26077	9.37292e-05	9.58731e-05
3	chr10:63278921:G:A	63278921	NA,A	NA,G	NA,1	NA,inf	NA,inf	NA,0.841598	9.36557e-05	9.52251e-05
3	chr10:63171602:G:A	63171602	NA,A	NA,G	NA,1	NA,inf	NA,inf	NA,0.839402	9.36137e-05	9.51826e-05
3	chr10:63543162:A:G	63543162	G,NA	A,NA	1,NA	-inf,NA	inf,NA	3.20643,NA	9.35808e-05	9.45397e-05
3	chr10:63493900:T:C	63493900	NA,C	NA,T	NA,1	NA,inf	NA,inf	NA,0.99093	9.35198e-05	9.4996e-05
3	chr10:62558595:T:C	62558595	NA,C	NA,T	NA,1	NA,inf	NA,inf	NA,0.674639	9.34413e-05	9.50515e-05
3	chr10:63275169:A:T	63275169	NA,T	NA,A	NA,1	NA,-inf	NA,inf	NA,0.104642	9.33347e-05	9.49504e-05
3	chr10:63530178:A:AC	63530178	AC,AC	A,A	1,1	-inf,-inf	inf,inf	1.60277,2.23103	9.3295e-05	9.53335e-05
3	chr10:62523806:A:G	62523806	NA,G	NA,A	NA,1	NA,-inf	NA,inf	NA,0.675278	9.321e-05	9.472e-05
3	chr10:62558313:G:T	62558313	NA,T	NA,G	NA,1	NA,-inf	NA,inf	NA,0.499132	9.31485e-05	9.47768e-05
3	chr10:62659444:A:G	62659444	NA,G	NA,A	NA,1	NA,-inf	NA,inf	NA,0.391906	9.3063e-05	9.47421e-05
3	chr10:63097105:G:T	63097105	NA,T	NA,G	NA,1	NA,inf	NA,inf	NA,0.895107	9.30345e-05	9.46027e-05
3	chr10:63051371:A:C	63051371	NA,C	NA,A	NA,1	NA,-inf	NA,inf	NA,0.109087	9.29897e-05	9.46492e-05
3	chr10:63951878:C:T	63951878	NA,T	NA,C	NA,1	NA,inf	NA,inf	NA,0.171917	9.29826e-05	9.45215e-05
3	chr10:62560382:T:C	62560382	NA,C	NA,T	NA,1	NA,-inf	NA,inf	NA,0.607823	9.29163e-05	9.43995e-05
3	chr10:63600046:A:G	63600046	NA,G	NA,A	NA,1	NA,inf	NA,inf	NA,0.96082	9.28967e-05	9.44677e-05
3	chr10:63252501:T:C	63252501	NA,C	NA,T	NA,1	NA,inf	NA,inf	NA,0.801272	9.27736e-05	9.43151e-05
3	chr10:63038569:G:A	63038569	NA,A	NA,G	NA,1	NA,-inf	NA,inf	NA,0.0641123	9.27696e-05	9.44615e-05
3	chr10:63223863:C:G	63223863	G,NA	C,NA	1,NA	inf,NA	inf,NA	2.36276,NA	9.27687e-05	9.62527e-05
3	chr10:62522743:T:G	62522743	NA,G	NA,T	NA,1	NA,-inf	NA,inf	NA,0.670524	9.27317e-05	9.42341e-05
3	chr10:64073478:A:T	64073478	NA,T	NA,A	NA,1	NA,inf	NA,inf	NA,0.462835	9.27035e-05	9.42395e-05
3	chr10:63377007:G:A	63377007	NA,A	NA,G	NA,1	NA,-inf	NA,inf	NA,0.0860224	9.25542e-05	9.39948e-05
3	chr10:63437178:AAATG:A	63437178	NA,A	NA,AAATG	NA,1	NA,inf	NA,inf	NA,0.832741	9.25242e-05	9.40743e-05
3	chr10:63088672:C:T	63088672	NA,T	NA,C	NA,1	NA,inf	NA,inf	NA,0.875783	9.25162e-05	9.40734e-05
3	chr10:63723173:A:G	63723173	NA,G	NA,A	NA,1	NA,-inf	NA,inf	NA,1.07307	9.24366e-05	9.40134e-05
3	chr10:63081879:G:C	63081879	NA,C	NA,G	NA,1	NA,-inf	NA,inf	NA,0.0428701	9.23433e-05	9.37894e-05
3	chr10:63264308:A:T	63264308	NA,T	NA,A	NA,1	NA,-inf	NA,inf	NA,0.107678	9.23304e-05	9.39277e-05
3	chr10:63408937:T:G	63408937	NA,G	NA,T	NA,1	NA,-inf	NA,inf	NA,0.16695	9.22635e-05	9.38532e-05
3	chr10:63682023:T:G	63682023	G,NA	T,NA	1,NA	inf,NA	inf,NA	1.61379,NA	9.22069e-05	9.39509e-05
3	chr10:63738456:T:C	63738456	NA,C	NA,T	NA,1	NA,inf	NA,inf	NA,0.310861	9.22019e-05	9.36918e-05
3	chr10:62728463:G:A	62728463	A,A	G,G	1,1	-inf,inf	inf,inf	3.71571,1.03811	9.21942e-05	0.000189614
3	chr10:62315730:C:T	62315730	NA,T	NA,C	NA,1	NA,-inf	NA,inf	NA,0.349815	9.21779e-05	9.374e-05
3	chr10:62388098:A:G	62388098	NA,G	NA,A	NA,1	NA,-inf	NA,inf	NA,0.512497	9.21778e-05	9.36184e-05
3	chr10:63902257:T:G	63902257	NA,G	NA,T	NA,1	NA,inf	NA,inf	NA,0.726702	9.20152e-05	9.35252e-05
3	chr10:64072121:G:C	64072121	NA,C	NA,G	NA,1	NA,-inf	NA,inf	NA,0.809733	9.19188e-05	9.34651e-05
3	chr10:62524743:C:T	62524743	NA,T	NA,C	NA,1	NA,-inf	NA,inf	NA,0.661163	9.19158e-05	9.34061e-05
3	chr10:62529146:T:C	62529146	NA,C	NA,T	NA,1	NA,-inf	NA,inf	NA,0.661163	9.19158e-05	9.34061e-05
3	chr10:62678656:C:T	62678656	NA,T	NA,C	NA,1	NA,inf	NA,inf	NA,0.759879	9.19053e-05	9.34487e-05
3	chr10:63900717:G:A	63900717	NA,A	NA,G	NA,1	NA,inf	NA,inf	NA,0.728277	9.18336e-05	9.33405e-05
3	chr10:62487678:T:C	62487678	NA,C	NA,T	NA,1	NA,inf	NA,inf	NA,0.341219	9.17512e-05	9.33385e-05
3	chr10:63898601:A:G	63898601	NA,G	NA,A	NA,1	NA,inf	NA,inf	NA,0.541864	9.17068e-05	9.32275e-05
3	chr10:63034855:C:T	63034855	NA,T	NA,C	NA,1	NA,-inf	NA,inf	NA,0.0584425	9.16505e-05	9.33206e-05
3	chr10:63823773:G:T	63823773	NA,T	NA,G	NA,1	NA,-inf	NA,inf	NA,0.537296	9.16473e-05	9.31635e-05
3	chr10:63486515:G:C	63486515	NA,C	NA,G	NA,1	NA,inf	NA,inf	NA,0.822014	9.16389e-05	9.31747e-05
3	chr10:62726879:T:C	62726879	C,C	T,T	1,1	-inf,inf	inf,inf	3.78604,0.97296	9.16232e-05	0.00019706
3	chr10:62505755:C:T	62505755	NA,T	NA,C	NA,1	NA,-inf	NA,inf	NA,0.596727	9.15236e-05	9.29831e-05
3	chr10:63875525:T:C	63875525	NA,C	NA,T	NA,1	NA,inf	NA,inf	NA,0.250847	9.14387e-05	9.29503e-05
3	chr10:62505237:G:A	62505237	NA,A	NA,G	NA,1	NA,-inf	NA,inf	NA,0.595814	9.14236e-05	9.28817e-05
3	chr10:62667861:T:C	62667861	NA,C	NA,T	NA,1	NA,-inf	NA,inf	NA,0.366959	9.13748e-05	9.30217e-05
3	chr10:63708900:C:T	63708900	NA,T	NA,C	NA,1	NA,-inf	NA,inf	NA,0.279443	9.12331e-05	9.27676e-05
3	chr10:62748340:C:T	62748340	T,T	C,C	1,1	-inf,inf	inf,inf	4.21505,0.89406	9.11625e-05	0.000330041
3	chr10:63917746:C:T	63917746	T,T	C,C	1,1	-inf,-inf	inf,inf	2.13713,0.364327	9.11482e-05	9.25583e-05
3	chr10:64073579:A:G	64073579	NA,G	NA,A	NA,1	NA,inf	NA,inf	NA,0.45115	9.11439e-05	9.26547e-05
3	chr10:62600385:A:C	62600385	NA,C	NA,A	NA,1	NA,inf	NA,inf	NA,0.605668	9.11311e-05	9.26614e-05
3	chr10:63419026:A:G	63419026	NA,G	NA,A	NA,1	NA,-inf	NA,inf	NA,0.791349	9.11046e-05	9.26153e-05
3	chr10:63739598:T:C	63739598	NA,C	NA,T	NA,1	NA,-inf	NA,inf	NA,0.938898	9.08422e-05	9.23628e-05
3	chr10:62521096:T:C	62521096	NA,C	NA,T	NA,1	NA,-inf	NA,inf	NA,0.583785	9.08019e-05	9.22517e-05
3	chr10:63479738:A:C	63479738	NA,C	NA,A	NA,1	NA,-inf	NA,inf	NA,0.00930699	9.07745e-05	9.23632e-05
3	chr10:63427205:C:T	63427205	NA,T	NA,C	NA,1	NA,inf	NA,inf	NA,0.822388	9.07344e-05	9.22426e-05
3	chr10:63228600:A:C	63228600	NA,C	NA,A	NA,1	NA,-inf	NA,inf	NA,0.117474	9.06627e-05	9.22325e-05
3	chr10:63302297:G:A	63302297	A,A	G,G	1,1	inf,inf	inf,inf	5.58665,0.705171	9.05614e-05	9.10386e-05
3	chr10:62810705:A:C	62810705	C,NA	A,NA	1,NA	-inf,NA	inf,NA	2.31692,NA	9.04849e-05	9.29801e-05
3	chr10:63539992:C:T	63539992	NA,T	NA,C	NA,1	NA,inf	NA,inf	NA,0.951628	9.04513e-05	9.19664e-05
3	chr10:62451414:T:C	62451414	NA,C	NA,T	NA,1	NA,inf	NA,inf	NA,0.355181	9.03584e-05	9.19319e-05
3	chr10:62858110:T:TA	62858110	NA,TA	NA,T	NA,1	NA,-inf	NA,inf	NA,0.27794	9.03243e-05	9.17055e-05
3	chr10:63294255:GT:G	63294255	G,NA	GT,NA	1,NA	inf,NA	inf,NA	1.66493,NA	9.02741e-05	9.1714e-05
3	chr10:63899426:G:A	63899426	NA,A	NA,G	NA,1	NA,-inf	NA,inf	NA,0.177987	9.02074e-05	9.17029e-05
3	chr10:63294258:T:G	63294258	G,NA	T,NA	1,NA	inf,NA	inf,NA	1.66253,NA	9.00844e-05	9.15215e-05
3	chr10:63264879:T:C	63264879	NA,C	NA,T	NA,1	NA,inf	NA,inf	NA,0.955485	9.00813e-05	9.15073e-05
3	chr10:62654521:T:A	62654521	NA,A	NA,T	NA,1	NA,inf	NA,inf	NA,0.488935	9.00732e-05	9.15737e-05
3	chr10:63802475:C:T	63802475	NA,T	NA,C	NA,1	NA,-inf	NA,inf	NA,0.528231	9.00714e-05	9.15612e-05
3	chr10:62771515:A:G	62771515	G,NA	A,NA	1,NA	inf,NA	inf,NA	1.69254,NA	9.00537e-05	9.83578e-05
3	chr10:62752000:A:G	62752000	G,G	A,A	1,1	-inf,inf	inf,inf	4.09377,0.981615	9.00492e-05	0.000302097
3	chr10:63030370:G:A	63030370	NA,A	NA,G	NA,1	NA,-inf	NA,inf	NA,0.238866	9.00024e-05	9.15327e-05
3	chr10:63952696:C:T	63952696	T,NA	C,NA	1,NA	-inf,NA	inf,NA	1.59671,NA	8.99884e-05	9.12204e-05
3	chr10:63225677:G:C	63225677	NA,C	NA,G	NA,1	NA,inf	NA,inf	NA,0.804866	8.98639e-05	9.13702e-05
3	chr10:63174562:G:A	63174562	NA,A	NA,G	NA,1	NA,inf	NA,inf	NA,0.802185	8.9614e-05	9.11162e-05
3	chr10:62407029:A:G	62407029	NA,G	NA,A	NA,1	NA,-inf	NA,inf	NA,0.273822	8.95754e-05	9.10328e-05
3	chr10:64000386:A:G	64000386	NA,G	NA,A	NA,1	NA,-inf	NA,inf	NA,0.289918	8.93638e-05	9.0789e-05
3	chr10:62284773:G:A	62284773	NA,A	NA,G	NA,1	NA,inf	NA,inf	NA,0.450153	8.93503e-05	9.08469e-05
3	chr10:63083198:A:G	63083198	NA,G	NA,A	NA,1	NA,inf	NA,inf	NA,0.552167	8.93245e-05	9.08742e-05
3	chr10:63847086:G:T	63847086	T,T	G,G	1,1	inf,inf	inf,inf	0.343203,2.12721	8.92882e-05	9.14005e-05
3	chr10:62382421:G:A	62382421	NA,A	NA,G	NA,1	NA,-inf	NA,inf	NA,0.490409	8.92754e-05	9.06753e-05
3	chr10:62646281:G:A	62646281	NA,A	NA,G	NA,1	NA,-inf	NA,inf	NA,0.300065	8.92711e-05	9.0772e-05
3	chr10:63463066:T:C	63463066	NA,C	NA,T	NA,1	NA,inf	NA,inf	NA,0.940009	8.92339e-05	9.07297e-05
3	chr10:62260134:C:A	62260134	NA,A	NA,C	NA,1	NA,inf	NA,inf	NA,0.55292	8.90353e-05	9.04414e-05
3	chr10:62680758:A:C	62680758	NA,C	NA,A	NA,1	NA,-inf	NA,inf	NA,0.151545	8.90147e-05	9.04927e-05
3	chr10:62599270:A:C	62599270	NA,C	NA,A	NA,1	NA,-inf	NA,inf	NA,0.183629	8.88937e-05	9.03785e-05
3	chr10:62902329:C:T	62902329	NA,T	NA,C	NA,1	NA,-inf	NA,inf	NA,0.905335	8.88666e-05	9.02188e-05
3	chr10:64032183:G:A	64032183	A,A	G,G	1,1	inf,inf	inf,inf	1.9262,0.00705431	8.87754e-05	9.07791e-05
3	chr10:63775476:C:T	63775476	NA,T	NA,C	NA,1	NA,-inf	NA,inf	NA,1.01312	8.87213e-05	9.01257e-05
3	chr10:63773639:C:G	63773639	NA,G	NA,C	NA,1	NA,-inf	NA,inf	NA,1.01295	8.87121e-05	9.01163e-05
3	chr10:63843587:A:T	63843587	T,NA	A,NA	1,NA	-inf,NA	inf,NA	1.24741,NA	8.8683e-05	8.97338e-05
3	chr10:63105740:G:C	63105740	C,NA	G,NA	1,NA	inf,NA	inf,NA	2.08097,NA	8.86811e-05	8.95848e-05
3	chr10:62471912:A:G	62471912	NA,G	NA,A	NA,1	NA,inf	NA,inf	NA,0.633629	8.85415e-05	8.99706e-05
3	chr10:63775144:C:T	63775144	NA,T	NA,C	NA,1	NA,-inf	NA,inf	NA,1.01102	8.85385e-05	8.99402e-05
3	chr10:62593830:T:C	62593830	C,C	T,T	1,1	inf,inf	inf,inf	0.627554,0.840666	8.84738e-05	9.23438e-05
3	chr10:62314524:G:C	62314524	NA,C	NA,G	NA,1	NA,-inf	NA,inf	NA,0.437464	8.84358e-05	8.98393e-05
3	chr10:63370589:G:A	63370589	NA,A	NA,G	NA,1	NA,inf	NA,inf	NA,0.789488	8.84344e-05	8.99173e-05
3	chr10:63993711:G:C	63993711	NA,C	NA,G	NA,1	NA,inf	NA,inf	NA,0.643277	8.81659e-05	8.96864e-05
3	chr10:63100977:G:A	63100977	A,NA	G,NA	1,NA	inf,NA	inf,NA	2.07142,NA	8.81502e-05	8.90502e-05
3	chr10:63267760:C:A	63267760	NA,A	NA,C	NA,1	NA,inf	NA,inf	NA,0.925719	8.80992e-05	8.95758e-05
3	chr10:63250068:C:T	63250068	NA,T	NA,C	NA,1	NA,inf	NA,inf	NA,0.785367	8.80796e-05	8.95566e-05
3	chr10:63083611:G:A	63083611	NA,A	NA,G	NA,1	NA,inf	NA,inf	NA,0.635191	8.78353e-05	8.9305e-05
3	chr10:62596631:C:T	62596631	NA,T	NA,C	NA,1	NA,inf	NA,inf	NA,0.576889	8.78266e-05	8.93019e-05
3	chr10:63345926:G:A	63345926	NA,A	NA,G	NA,1	NA,inf	NA,inf	NA,0.778538	8.78092e-05	8.92797e-05
3	chr10:63050464:A:G	63050464	G,G	A,A	1,1	-inf,inf	inf,inf	0.266122,0.909913	8.77967e-05	8.83529e-05
3	chr10:62429638:G:A	62429638	NA,A	NA,G	NA,1	NA,-inf	NA,inf	NA,0.345677	8.76821e-05	8.91507e-05
3	chr10:62870438:C:T	62870438	NA,T	NA,C	NA,1	NA,-inf	NA,inf	NA,0.0938117	8.76676e-05	8.90505e-05
3	chr10:62451787:A:G	62451787	NA,G	NA,A	NA,1	NA,-inf	NA,inf	NA,0.575485	8.75676e-05	8.89737e-05
3	chr10:63874932:A:G	63874932	NA,G	NA,A	NA,1	NA,inf	NA,inf	NA,0.226737	8.75674e-05	8.90167e-05
3	chr10:62492584:G:A	62492584	NA,A	NA,G	NA,1	NA,-inf	NA,inf	NA,0.509221	8.75577e-05	8.89944e-05
3	chr10:62591625:T:C	62591625	NA,C	NA,T	NA,1	NA,-inf	NA,inf	NA,0.349868	8.75172e-05	8.8947e-05
3	chr10:62750627:T:C	62750627	C,C	T,T	1,1	-inf,inf	inf,inf	4.06376,0.986849	8.74345e-05	0.000287432
3	chr10:63463683:C:T	63463683	NA,T	NA,C	NA,1	NA,-inf	NA,inf	NA,0.134072	8.73706e-05	8.88779e-05
3	chr10:63226225:C:T	63226225	NA,T	NA,C	NA,1	NA,-inf	NA,inf	NA,0.19578	8.72885e-05	8.87903e-05
3	chr10:62706322:T:C	62706322	NA,C	NA,T	NA,1	NA,-inf	NA,inf	NA,0.299079	8.72085e-05	8.85473e-05
3	chr10:62888543:A:G	62888543	G,NA	A,NA	1,NA	-inf,NA	inf,NA	2.49248,NA	8.71968e-05	8.96618e-05
3	chr10:62929175:G:A	62929175	A,NA	G,NA	1,NA	inf,NA	inf,NA	3.06683,NA	8.71699e-05	0.00014426
3	chr10:63823933:T:C	63823933	NA,C	NA,T	NA,1	NA,inf	NA,inf	NA,0.275309	8.70285e-05	8.84491e-05
3	chr10:63886447:C:T	63886447	NA,T	NA,C	NA,1	NA,inf	NA,inf	NA,0.618509	8.69256e-05	8.83856e-05
3	chr10:63161285:A:C	63161285	NA,C	NA,A	NA,1	NA,inf	NA,inf	NA,0.972449	8.68935e-05	8.82842e-05
3	chr10:62765457:C:T	62765457	NA,T	NA,C	NA,1	NA,-inf	NA,inf	NA,0.802926	8.68662e-05	8.82444e-05
3	chr10:63939180:C:T	63939180	NA,T	NA,C	NA,1	NA,-inf	NA,inf	NA,0.634813	8.68304e-05	8.82435e-05
3	chr10:63283461:A:G	63283461	G,G	A,A	1,1	-inf,-inf	inf,inf	1.57635,1.98961	8.68158e-05	8.88385e-05
3	chr10:62452505:A:G	62452505	NA,G	NA,A	NA,1	NA,-inf	NA,inf	NA,0.570827	8.67614e-05	8.81558e-05
3	chr10:63884911:G:A	63884911	A,A	G,G	1,1	inf,inf	inf,inf	1.92562,0.976368	8.67471e-05	8.95091e-05
3	chr10:63632046:A:G	63632046	G,G	A,A	1,1	inf,-inf	inf,inf	0.467339,1.89065	8.65331e-05	8.80063e-05
3	chr10:62507506:G:T	62507506	T,NA	G,NA	1,NA	inf,NA	inf,NA	0.624879,NA	8.64724e-05	8.75248e-05
3	chr10:63697691:C:T	63697691	NA,T	NA,C	NA,1	NA,inf	NA,inf	NA,0.514708	8.63812e-05	8.77842e-05
3	chr10:62727313:T:C	62727313	C,C	T,T	1,1	-inf,inf	inf,inf	3.70488,1.0016	8.63627e-05	0.0001779
3	chr10:62539656:T:C	62539656	NA,C	NA,T	NA,1	NA,inf	NA,inf	NA,0.647187	8.63539e-05	8.77941e-05
3	chr10:63860869:T:C	63860869	NA,C	NA,T	NA,1	NA,inf	NA,inf	NA,0.272348	8.63154e-05	8.78301e-05
3	chr10:62657331:G:C	62657331	NA,C	NA,G	NA,1	NA,-inf	NA,inf	NA,0.605733	8.62618e-05	8.76944e-05
3	chr10:62613926:T:C	62613926	C,C	T,T	1,1	inf,inf	inf,inf	0.634971,0.952082	8.62242e-05	9.01107e-05
3	chr10:62892242:C:A	62892242	A,NA	C,NA	1,NA	inf,NA	inf,NA	0.224798,NA	8.62139e-05	8.7204e-05
3	chr10:63088309:G:A	63088309	NA,A	NA,G	NA,1	NA,inf	NA,inf	NA,0.810305	8.61951e-05	8.76482e-05
3	chr10:63624495:C:T	63624495	NA,T	NA,C	NA,1	NA,-inf	NA,inf	NA,0.0559802	8.61887e-05	8.76878e-05
3	chr10:63740398:A:G	63740398	NA,G	NA,A	NA,1	NA,-inf	NA,inf	NA,0.883518	8.61789e-05	8.76242e-05
3	chr10:62737240:G:A	62737240	A,A	G,G	1,1	-inf,inf	inf,inf	4.21227,0.837362	8.61127e-05	0.000309639
3	chr10:62631144:G:A	62631144	NA,A	NA,G	NA,1	NA,inf	NA,inf	NA,0.224361	8.60766e-05	8.75553e-05
3	chr10:62869301:G:A	62869301	A,NA	G,NA	1,NA	-inf,NA	inf,NA	2.44041,NA	8.59937e-05	8.83875e-05
3	chr10:62831707:A:G	62831707	NA,G	NA,A	NA,1	NA,-inf	NA,inf	NA,0.613323	8.59785e-05	8.7423e-05
3	chr10:63226057:C:T	63226057	T,NA	C,NA	1,NA	-inf,NA	inf,NA	4.02905,NA	8.59234e-05	8.80606e-05
3	chr10:62557932:T:A	62557932	NA,A	NA,T	NA,1	NA,inf	NA,inf	NA,0.604808	8.5893e-05	8.73718e-05
3	chr10:63737154:G:T	63737154	NA,T	NA,G	NA,1	NA,-inf	NA,inf	NA,0.815252	8.58802e-05	8.72462e-05
3	chr10:63101172:C:A	63101172	A,NA	C,NA	1,NA	inf,NA	inf,NA	2.04887,NA	8.5855e-05	8.67393e-05
3	chr10:62753470:C:T	62753470	T,T	C,C	1,1	-inf,inf	inf,inf	4.03316,0.994857	8.58508e-05	0.000275647
3	chr10:62960665:G:A	62960665	NA,A	NA,G	NA,1	NA,inf	NA,inf	NA,0.655573	8.57856e-05	8.71705e-05
3	chr10:63596861:T:G	63596861	NA,G	NA,T	NA,1	NA,-inf	NA,inf	NA,0.20909	8.57063e-05	8.718e-05
3	chr10:62418711:C:T	62418711	T,NA	C,NA	1,NA	-inf,NA	inf,NA	0.582145,NA	8.56945e-05	8.71818e-05
3	chr10:63445580:G:A	63445580	NA,A	NA,G	NA,1	NA,inf	NA,inf	NA,0.76457	8.56452e-05	8.70812e-05
3	chr10:62557980:G:A	62557980	NA,A	NA,G	NA,1	NA,inf	NA,inf	NA,0.601397	8.55432e-05	8.70158e-05
3	chr10:63602614:C:A	63602614	NA,A	NA,C	NA,1	NA,-inf	NA,inf	NA,0.191732	8.55318e-05	8.69792e-05
3	chr10:62546074:T:A	62546074	NA,A	NA,T	NA,1	NA,inf	NA,inf	NA,0.600681	8.54777e-05	8.69491e-05
3	chr10:63991717:C:T	63991717	NA,T	NA,C	NA,1	NA,-inf	NA,inf	NA,0.39505	8.54685e-05	8.68624e-05
3	chr10:62840809:A:G	62840809	NA,G	NA,A	NA,1	NA,-inf	NA,inf	NA,0.0648938	8.54547e-05	8.68487e-05
3	chr10:63432557:G:A	63432557	NA,A	NA,G	NA,1	NA,-inf	NA,inf	NA,0.148252	8.54452e-05	8.689e-05
3	chr10:63079893:C:G	63079893	NA,G	NA,C	NA,1	NA,-inf	NA,inf	NA,0.781494	8.53857e-05	8.65733e-05
3	chr10:63078011:G:A	63078011	NA,A	NA,G	NA,1	NA,inf	NA,inf	NA,0.378281	8.53301e-05	8.66095e-05
3	chr10:63102717:T:C	63102717	C,NA	T,NA	1,NA	inf,NA	inf,NA	2.04316,NA	8.53256e-05	8.62063e-05
3	chr10:62456043:G:A	62456043	NA,A	NA,G	NA,1	NA,inf	NA,inf	NA,0.573174	8.52782e-05	8.66292e-05
3	chr10:63356726:G:C	63356726	NA,C	NA,G	NA,1	NA,-inf	NA,inf	NA,2.28119	8.52235e-05	8.67062e-05
3	chr10:63887867:G:GT	63887867	NA,GT	NA,G	NA,1	NA,inf	NA,inf	NA,0.288384	8.52231e-05	8.66196e-05
3	chr10:63102037:G:A	63102037	NA,A	NA,G	NA,1	NA,inf	NA,inf	NA,1.16149	8.51907e-05	8.66324e-05
3	chr10:62506393:C:T	62506393	NA,T	NA,C	NA,1	NA,inf	NA,inf	NA,0.213031	8.51244e-05	8.65702e-05
3	chr10:62396151:C:A	62396151	NA,A	NA,C	NA,1	NA,-inf	NA,inf	NA,0.332214	8.50324e-05	8.64459e-05
3	chr10:63858495:C:T	63858495	NA,T	NA,C	NA,1	NA,-inf	NA,inf	NA,0.794534	8.50201e-05	8.64713e-05
3	chr10:62405633:G:A	62405633	NA,A	NA,G	NA,1	NA,-inf	NA,inf	NA,0.239403	8.50059e-05	8.63924e-05
3	chr10:63036202:G:A	63036202	A,A	G,G	1,1	-inf,inf	inf,inf	0.282479,0.797818	8.4892e-05	8.5407e-05
3	chr10:62309352:C:A	62309352	NA,A	NA,C	NA,1	NA,inf	NA,inf	NA,0.401686	8.48799e-05	8.62972e-05
3	chr10:63783710:T:C	63783710	NA,C	NA,T	NA,1	NA,inf	NA,inf	NA,0.643776	8.48676e-05	8.62365e-05
3	chr10:63738123:A:G	63738123	NA,G	NA,A	NA,1	NA,-inf	NA,inf	NA,0.508024	8.47055e-05	8.61664e-05
3	chr10:62513107:G:C	62513107	C,NA	G,NA	1,NA	inf,NA	inf,NA	0.854919,NA	8.46627e-05	8.6244e-05
3	chr10:62894221:T:C	62894221	NA,C	NA,T	NA,1	NA,inf	NA,inf	NA,0.517952	8.46515e-05	8.60517e-05
3	chr10:63022693:G:T	63022693	NA,T	NA,G	NA,1	NA,inf	NA,inf	NA,0.754302	8.46413e-05	8.6098e-05
3	chr10:62286328:C:T	62286328	NA,T	NA,C	NA,1	NA,inf	NA,inf	NA,0.502585	8.46399e-05	8.60585e-05
3	chr10:62904922:TA:T	62904922	NA,T	NA,TA	NA,1	NA,inf	NA,inf	NA,0.517728	8.46245e-05	8.60243e-05
3	chr10:62888711:C:T	62888711	NA,T	NA,C	NA,1	NA,inf	NA,inf	NA,0.517728	8.46245e-05	8.60243e-05
3	chr10:62468519:A:G	62468519	NA,G	NA,A	NA,1	NA,inf	NA,inf	NA,0.43401	8.46176e-05	8.60469e-05
3	chr10:62593998:C:T	62593998	NA,T	NA,C	NA,1	NA,inf	NA,inf	NA,0.530777	8.461e-05	8.60286e-05
3	chr10:62825779:C:G	62825779	NA,G	NA,C	NA,1	NA,-inf	NA,inf	NA,0.597968	8.45887e-05	8.60098e-05
3	chr10:63159121:C:T	63159121	NA,T	NA,C	NA,1	NA,inf	NA,inf	NA,0.766857	8.45558e-05	8.59756e-05
3	chr10:62897856:G:A	62897856	NA,A	NA,G	NA,1	NA,inf	NA,inf	NA,0.516872	8.45409e-05	8.59394e-05
3	chr10:62648318:T:C	62648318	NA,C	NA,T	NA,1	NA,-inf	NA,inf	NA,0.383079	8.45169e-05	8.60702e-05
3	chr10:62904732:C:G	62904732	NA,G	NA,C	NA,1	NA,inf	NA,inf	NA,0.516585	8.45058e-05	8.59037e-05
3	chr10:63421191:G:A	63421191	NA,A	NA,G	NA,1	NA,inf	NA,inf	NA,0.740577	8.44238e-05	8.58407e-05
3	chr10:63717144:C:T	63717144	NA,T	NA,C	NA,1	NA,-inf	NA,inf	NA,0.0508598	8.44126e-05	8.58695e-05
3	chr10:62388076:G:A	62388076	NA,A	NA,G	NA,1	NA,-inf	NA,inf	NA,0.267812	8.43599e-05	8.57685e-05
3	chr10:62493998:C:T	62493998	T,T	C,C	1,1	inf,inf	inf,inf	1.2924,0.732072	8.43532e-05	8.57151e-05
3	chr10:63082178:G:T	63082178	NA,T	NA,G	NA,1	NA,inf	NA,inf	NA,0.605827	8.43303e-05	8.57428e-05
3	chr10:63825277:A:G	63825277	G,NA	A,NA	1,NA	-inf,NA	inf,NA	0.774352,NA	8.43234e-05	8.53244e-05
3	chr10:63819393:A:G	63819393	NA,G	NA,A	NA,1	NA,-inf	NA,inf	NA,1.07974	8.43081e-05	8.56962e-05
3	chr10:63653361:A:C	63653361	NA,C	NA,A	NA,1	NA,inf	NA,inf	NA,0.375351	8.42546e-05	8.56694e-05
3	chr10:63098436:C:T	63098436	T,NA	C,NA	1,NA	inf,NA	inf,NA	2.03067,NA	8.42207e-05	8.50937e-05
3	chr10:63659210:T:C	63659210	NA,C	NA,T	NA,1	NA,inf	NA,inf	NA,0.375051	8.42181e-05	8.56323e-05
3	chr10:63972978:C:T	63972978	T,NA	C,NA	1,NA	inf,NA	inf,NA	1.06612,NA	8.41779e-05	8.56504e-05
3	chr10:62343004:C:T	62343004	NA,T	NA,C	NA,1	NA,-inf	NA,inf	NA,0.274904	8.41321e-05	8.55487e-05
3	chr10:64063125:C:T	64063125	NA,T	NA,C	NA,1	NA,-inf	NA,inf	NA,0.358986	8.40643e-05	8.55e-05
3	chr10:62676461:C:A	62676461	NA,A	NA,C	NA,1	NA,-inf	NA,inf	NA,0.333121	8.40426e-05	8.55696e-05
3	chr10:63020319:G:A	63020319	NA,A	NA,G	NA,1	NA,-inf	NA,inf	NA,0.0281175	8.40351e-05	8.5356e-05
3	chr10:63041665:T:C	63041665	C,C	T,T	1,1	-inf,inf	inf,inf	0.242056,0.946321	8.40254e-05	8.45731e-05
3	chr10:62494668:G:A	62494668	A,A	G,G	1,1	inf,inf	inf,inf	1.29362,0.726599	8.39889e-05	8.53455e-05
3	chr10:62899461:A:C	62899461	NA,C	NA,A	NA,1	NA,inf	NA,inf	NA,0.647781	8.39821e-05	8.53619e-05
3	chr10:62652045:T:C	62652045	NA,C	NA,T	NA,1	NA,-inf	NA,inf	NA,0.56113	8.39261e-05	8.53727e-05
3	chr10:62903269:C:T	62903269	NA,T	NA,C	NA,1	NA,inf	NA,inf	NA,0.646831	8.38991e-05	8.52776e-05
3	chr10:63089103:G:A	63089103	A,A	G,G	1,1	inf,-inf	inf,inf	2.1148,0.211896	8.38907e-05	8.53426e-05
3	chr10:64012556:A:G	64012556	NA,G	NA,A	NA,1	NA,inf	NA,inf	NA,0.894479	8.38902e-05	8.5279e-05
3	chr10:63951772:C:T	63951772	NA,T	NA,C	NA,1	NA,inf	NA,inf	NA,0.350333	8.38811e-05	8.52783e-05
3	chr10:62737110:G:A	62737110	A,A	G,G	1,1	-inf,inf	inf,inf	4.21466,0.835358	8.38809e-05	0.000304555
3	chr10:62320023:T:C	62320023	C,NA	T,NA	1,NA	-inf,NA	inf,NA	0.22994,NA	8.38807e-05	8.60615e-05
3	chr10:62850651:C:T	62850651	NA,T	NA,C	NA,1	NA,-inf	NA,inf	NA,0.699353	8.38489e-05	8.54743e-05
3	chr10:63248980:GACAAATGATC:G	63248980	NA,G	NA,GACAAATGATC	NA,1	NA,-inf	NA,inf	NA,0.0741086	8.38421e-05	8.53454e-05
3	chr10:62572254:GCAA:G	62572254	NA,G	NA,GCAA	NA,1	NA,-inf	NA,inf	NA,0.725617	8.38058e-05	8.52031e-05
3	chr10:62894425:A:G	62894425	NA,G	NA,A	NA,1	NA,inf	NA,inf	NA,0.645796	8.38032e-05	8.51802e-05
3	chr10:63089448:G:A	63089448	NA,A	NA,G	NA,1	NA,inf	NA,inf	NA,0.779709	8.37479e-05	8.51585e-05
3	chr10:63096169:G:A	63096169	A,NA	G,NA	1,NA	inf,NA	inf,NA	2.02337,NA	8.37414e-05	8.46108e-05
3	chr10:62495265:C:T	62495265	NA,T	NA,C	NA,1	NA,-inf	NA,inf	NA,0.41625	8.36795e-05	8.50839e-05
3	chr10:63062814:A:G	63062814	NA,G	NA,A	NA,1	NA,inf	NA,inf	NA,0.364447	8.36664e-05	8.49256e-05
3	chr10:62726055:C:G	62726055	G,G	C,C	1,1	-inf,inf	inf,inf	4.15637,0.880654	8.35919e-05	0.000289703
3	chr10:63009672:C:T	63009672	NA,T	NA,C	NA,1	NA,inf	NA,inf	NA,0.73612	8.35802e-05	8.5021e-05
3	chr10:62455079:A:C	62455079	NA,C	NA,A	NA,1	NA,-inf	NA,inf	NA,0.377723	8.34646e-05	8.48752e-05
3	chr10:63092219:T:C	63092219	NA,C	NA,T	NA,1	NA,inf	NA,inf	NA,0.777543	8.34296e-05	8.48349e-05
3	chr10:64020061:G:T	64020061	NA,T	NA,G	NA,1	NA,-inf	NA,inf	NA,0.988596	8.34208e-05	8.47994e-05
3	chr10:62572630:G:A	62572630	NA,A	NA,G	NA,1	NA,inf	NA,inf	NA,0.491842	8.34199e-05	8.47628e-05
3	chr10:63887020:C:A	63887020	A,A	C,C	1,1	inf,inf	inf,inf	1.85295,1.01564	8.33455e-05	8.59667e-05
3	chr10:63272051:A:T	63272051	T,T	A,A	1,1	-inf,-inf	inf,inf	1.13198,0.359321	8.33276e-05	8.54966e-05
3	chr10:64021526:T:C	64021526	NA,C	NA,T	NA,1	NA,inf	NA,inf	NA,0.886973	8.32963e-05	8.46752e-05
3	chr10:63890490:G:A	63890490	NA,A	NA,G	NA,1	NA,inf	NA,inf	NA,0.274099	8.32798e-05	8.46456e-05
3	chr10:62681856:G:A	62681856	NA,A	NA,G	NA,1	NA,inf	NA,inf	NA,0.540221	8.3141e-05	8.4497e-05
3	chr10:62387447:C:T	62387447	NA,T	NA,C	NA,1	NA,-inf	NA,inf	NA,0.258308	8.31172e-05	8.45048e-05
3	chr10:62537329:G:A	62537329	A,NA	G,NA	1,NA	inf,NA	inf,NA	1.10986,NA	8.30772e-05	8.46873e-05
3	chr10:63912661:A:G	63912661	NA,G	NA,A	NA,1	NA,-inf	NA,inf	NA,0.137227	8.30522e-05	8.44317e-05
3	chr10:63093866:C:T	63093866	NA,T	NA,C	NA,1	NA,inf	NA,inf	NA,0.775334	8.30296e-05	8.44289e-05
3	chr10:62271954:T:C	62271954	NA,C	NA,T	NA,1	NA,-inf	NA,inf	NA,0.397121	8.30204e-05	8.43941e-05
3	chr10:62517636:T:C	62517636	NA,C	NA,T	NA,1	NA,inf	NA,inf	NA,0.50482	8.30203e-05	8.44216e-05
3	chr10:63359550:ACTT:A	63359550	NA,A	NA,ACTT	NA,1	NA,inf	NA,inf	NA,0.716136	8.30105e-05	8.4404e-05
3	chr10:63358784:G:A	63358784	NA,A	NA,G	NA,1	NA,inf	NA,inf	NA,1.01931	8.29601e-05	8.43118e-05
3	chr10:63999180:G:A	63999180	NA,A	NA,G	NA,1	NA,inf	NA,inf	NA,0.686492	8.28129e-05	8.41656e-05
3	chr10:63149248:C:A	63149248	NA,A	NA,C	NA,1	NA,inf	NA,inf	NA,0.907071	8.27586e-05	8.41766e-05
3	chr10:63833233:A:G	63833233	NA,G	NA,A	NA,1	NA,-inf	NA,inf	NA,1.02714	8.27308e-05	8.40961e-05
3	chr10:63083802:C:G	63083802	NA,G	NA,C	NA,1	NA,-inf	NA,inf	NA,1.22493	8.26702e-05	8.40614e-05
3	chr10:62824693:A:C	62824693	NA,C	NA,A	NA,1	NA,-inf	NA,inf	NA,0.577097	8.25522e-05	8.39394e-05
3	chr10:62822675:C:A	62822675	NA,A	NA,C	NA,1	NA,-inf	NA,inf	NA,0.577097	8.25522e-05	8.39394e-05
3	chr10:62321239:A:G	62321239	NA,G	NA,A	NA,1	NA,-inf	NA,inf	NA,0.365946	8.25156e-05	8.38531e-05
3	chr10:62602675:G:A	62602675	NA,A	NA,G	NA,1	NA,-inf	NA,inf	NA,0.238542	8.25017e-05	8.37496e-05
3	chr10:62586682:T:C	62586682	NA,C	NA,T	NA,1	NA,-inf	NA,inf	NA,0.574201	8.24928e-05	8.38327e-05
3	chr10:62673481:C:T	62673481	NA,T	NA,C	NA,1	NA,-inf	NA,inf	NA,0.672216	8.24553e-05	8.38431e-05
3	chr10:62419211:G:A	62419211	NA,A	NA,G	NA,1	NA,inf	NA,inf	NA,0.354304	8.24397e-05	8.38625e-05
3	chr10:64061333:A:G	64061333	NA,G	NA,A	NA,1	NA,inf	NA,inf	NA,0.387178	8.2378e-05	8.37472e-05
3	chr10:62284579:TA:T	62284579	NA,T	NA,TA	NA,1	NA,-inf	NA,inf	NA,0.39732	8.2317e-05	8.36761e-05
3	chr10:63977312:T:C	63977312	NA,C	NA,T	NA,1	NA,-inf	NA,inf	NA,0.404515	8.23055e-05	8.37216e-05
3	chr10:62864807:T:A	62864807	NA,A	NA,T	NA,1	NA,-inf	NA,inf	NA,0.293013	8.22991e-05	8.38479e-05
3	chr10:62454634:T:G	62454634	NA,G	NA,T	NA,1	NA,inf	NA,inf	NA,0.51022	8.2296e-05	8.36976e-05
3	chr10:62655469:C:T	62655469	NA,T	NA,C	NA,1	NA,inf	NA,inf	NA,0.632804	8.2201e-05	8.3612e-05
3	chr10:62586627:T:C	62586627	NA,C	NA,T	NA,1	NA,-inf	NA,inf	NA,0.571024	8.21986e-05	8.35339e-05
3	chr10:63730063:A:T	63730063	NA,T	NA,A	NA,1	NA,-inf	NA,inf	NA,0.935934	8.21768e-05	8.35729e-05
3	chr10:62453336:C:T	62453336	NA,T	NA,C	NA,1	NA,inf	NA,inf	NA,0.506944	8.20821e-05	8.34795e-05
3	chr10:63500745:A:ATGG	63500745	NA,ATGG	NA,A	NA,1	NA,inf	NA,inf	NA,0.0594126	8.20392e-05	8.33414e-05
3	chr10:63769573:A:G	63769573	NA,G	NA,A	NA,1	NA,inf	NA,inf	NA,0.45226	8.20013e-05	8.33145e-05
3	chr10:63732292:C:T	63732292	T,NA	C,NA	1,NA	inf,NA	inf,NA	1.13457,NA	8.19826e-05	8.32869e-05
3	chr10:63623763:G:A	63623763	A,NA	G,NA	1,NA	inf,NA	inf,NA	0.861984,NA	8.19791e-05	8.29783e-05
3	chr10:62275921:A:G	62275921	NA,G	NA,A	NA,1	NA,inf	NA,inf	NA,0.409311	8.19715e-05	8.33505e-05
3	chr10:63068100:C:T	63068100	NA,T	NA,C	NA,1	NA,inf	NA,inf	NA,0.478982	8.1917e-05	8.33344e-05
3	chr10:63737005:G:A	63737005	NA,A	NA,G	NA,1	NA,-inf	NA,inf	NA,0.933022	8.19036e-05	8.32948e-05
3	chr10:62482179:T:C	62482179	NA,C	NA,T	NA,1	NA,inf	NA,inf	NA,0.521717	8.1848e-05	8.32195e-05
3	chr10:62708497:G:A	62708497	NA,A	NA,G	NA,1	NA,inf	NA,inf	NA,0.444195	8.17763e-05	8.31768e-05
3	chr10:62793850:CT:C	62793850	NA,C	NA,CT	NA,1	NA,inf	NA,inf	NA,0.138221	8.17235e-05	8.30649e-05
3	chr10:63661467:A:G	63661467	NA,G	NA,A	NA,1	NA,-inf	NA,inf	NA,0.126375	8.1723e-05	8.30127e-05
3	chr10:62623230:C:T	62623230	NA,T	NA,C	NA,1	NA,inf	NA,inf	NA,0.502477	8.17076e-05	8.30395e-05
3	chr10:63601885:C:T	63601885	NA,T	NA,C	NA,1	NA,-inf	NA,inf	NA,0.124527	8.1652e-05	8.30318e-05
3	chr10:64017960:T:A	64017960	NA,A	NA,T	NA,1	NA,-inf	NA,inf	NA,0.260729	8.16417e-05	8.308e-05
3	chr10:63181648:C:T	63181648	NA,T	NA,C	NA,1	NA,inf	NA,inf	NA,0.944268	8.16388e-05	8.30163e-05
3	chr10:62580912:T:C	62580912	NA,C	NA,T	NA,1	NA,-inf	NA,inf	NA,0.523941	8.16341e-05	8.30074e-05
3	chr10:62293156:A:C	62293156	NA,C	NA,A	NA,1	NA,-inf	NA,inf	NA,0.358385	8.161e-05	8.2949e-05
3	chr10:63509012:T:C	63509012	NA,C	NA,T	NA,1	NA,-inf	NA,inf	NA,0.125965	8.15594e-05	8.29396e-05
3	chr10:62487917:A:G	62487917	NA,G	NA,A	NA,1	NA,inf	NA,inf	NA,0.558659	8.15007e-05	8.28241e-05
3	chr10:63572541:AACTG:A	63572541	NA,A	NA,AACTG	NA,1	NA,inf	NA,inf	NA,0.923859	8.14833e-05	8.28553e-05
3	chr10:63765367:G:T	63765367	NA,T	NA,G	NA,1	NA,-inf	NA,inf	NA,0.758362	8.14029e-05	8.27716e-05
3	chr10:62605975:T:G	62605975	NA,G	NA,T	NA,1	NA,inf	NA,inf	NA,0.242822	8.13952e-05	8.28024e-05
3	chr10:62522891:G:C	62522891	NA,C	NA,G	NA,1	NA,inf	NA,inf	NA,0.387552	8.13592e-05	8.2737e-05
3	chr10:62542350:T:C	62542350	NA,C	NA,T	NA,1	NA,inf	NA,inf	NA,0.488296	8.13357e-05	8.2796e-05
3	chr10:63059484:A:G	63059484	NA,G	NA,A	NA,1	NA,inf	NA,inf	NA,0.940231	8.13186e-05	8.26867e-05
3	chr10:63928286:T:C	63928286	NA,C	NA,T	NA,1	NA,-inf	NA,inf	NA,0.265615	8.12995e-05	8.26349e-05
3	chr10:63694322:A:G	63694322	NA,G	NA,A	NA,1	NA,-inf	NA,inf	NA,0.0498717	8.12599e-05	8.26609e-05
3	chr10:63150520:G:A	63150520	NA,A	NA,G	NA,1	NA,inf	NA,inf	NA,0.943855	8.12147e-05	8.25861e-05
3	chr10:63420336:T:G	63420336	NA,G	NA,T	NA,1	NA,inf	NA,inf	NA,0.998465	8.11685e-05	8.24895e-05
3	chr10:63798911:A:T	63798911	NA,T	NA,A	NA,1	NA,inf	NA,inf	NA,0.0326667	8.11491e-05	8.24843e-05
3	chr10:63084426:C:T	63084426	T,T	C,C	1,1	-inf,inf	inf,inf	1.38301,1.743	8.10556e-05	8.28959e-05
3	chr10:63931088:G:A	63931088	A,A	G,G	1,1	-inf,-inf	inf,inf	0.133593,1.37664	8.10038e-05	8.19912e-05
3	chr10:63853950:A:G	63853950	NA,G	NA,A	NA,1	NA,-inf	NA,inf	NA,0.720049	8.09928e-05	8.23759e-05
3	chr10:63265136:TG:T	63265136	NA,T	NA,TG	NA,1	NA,-inf	NA,inf	NA,0.040098	8.09514e-05	8.23217e-05
3	chr10:63092605:A:G	63092605	G,NA	A,NA	1,NA	inf,NA	inf,NA	1.98568,NA	8.09312e-05	8.17814e-05
3	chr10:63113589:C:T	63113589	NA,T	NA,C	NA,1	NA,inf	NA,inf	NA,1.2523	8.09227e-05	8.22708e-05
3	chr10:63090012:A:C	63090012	C,NA	A,NA	1,NA	inf,NA	inf,NA	1.98119,NA	8.08575e-05	8.17075e-05
3	chr10:63085607:A:G	63085607	NA,G	NA,A	NA,1	NA,inf	NA,inf	NA,0.52802	8.08381e-05	8.22247e-05
3	chr10:63502395:T:C	63502395	C,NA	T,NA	1,NA	-inf,NA	inf,NA	2.05886,NA	8.08296e-05	8.1763e-05
3	chr10:63606894:T:C	63606894	C,NA	T,NA	1,NA	inf,NA	inf,NA	0.969452,NA	8.08076e-05	8.17676e-05
3	chr10:63671082:T:G	63671082	NA,G	NA,T	NA,1	NA,inf	NA,inf	NA,0.527823	8.07569e-05	8.20767e-05
3	chr10:63688466:G:T	63688466	NA,T	NA,G	NA,1	NA,inf	NA,inf	NA,0.343429	8.07227e-05	8.20789e-05
3	chr10:63627454:G:A	63627454	NA,A	NA,G	NA,1	NA,-inf	NA,inf	NA,0.862072	8.07196e-05	8.21315e-05
3	chr10:64017186:T:G	64017186	NA,G	NA,T	NA,1	NA,-inf	NA,inf	NA,0.883184	8.07172e-05	8.20104e-05
3	chr10:63736896:G:T	63736896	NA,T	NA,G	NA,1	NA,inf	NA,inf	NA,0.773292	8.06565e-05	8.20398e-05
3	chr10:62338528:T:C	62338528	NA,C	NA,T	NA,1	NA,-inf	NA,inf	NA,0.3674	8.06498e-05	8.20195e-05
3	chr10:62578933:G:C	62578933	NA,C	NA,G	NA,1	NA,inf	NA,inf	NA,0.465439	8.06392e-05	8.19404e-05
3	chr10:63731731:G:A	63731731	NA,A	NA,G	NA,1	NA,-inf	NA,inf	NA,0.714568	8.05586e-05	8.18725e-05
3	chr10:62691262:A:C	62691262	NA,C	NA,A	NA,1	NA,-inf	NA,inf	NA,0.389134	8.05426e-05	8.18192e-05
3	chr10:63158919:T:C	63158919	C,C	T,T	1,1	inf,inf	inf,inf	1.19141,0.386174	8.05384e-05	8.26176e-05
3	chr10:62855137:TTC:T	62855137	NA,T	NA,TTC	NA,1	NA,-inf	NA,inf	NA,0.0320942	8.04975e-05	8.18143e-05
3	chr10:63686825:G:C	63686825	NA,C	NA,G	NA,1	NA,-inf	NA,inf	NA,0.325314	8.04915e-05	8.19065e-05
3	chr10:62309314:T:C	62309314	NA,C	NA,T	NA,1	NA,-inf	NA,inf	NA,0.330145	8.04854e-05	8.18687e-05
3	chr10:63123408:G:A	63123408	NA,A	NA,G	NA,1	NA,inf	NA,inf	NA,0.0169526	8.04377e-05	8.18207e-05
```
