## Supplementary material for "Characterization of shared and ancestry-specific signals driving complex traits using multi-ancestry fine-mapping": susiex_nc3.cs80.snp

```
BP	SNP	PIP(CS1)	LogBF(CS1,Pop1)	LogBF(CS1,Pop2)	PIP(CS2)	LogBF(CS2,Pop1)	LogBF(CS2,Pop2)	PIP(CS3)	LogBF(CS3,Pop1)	LogBF(CS3,Pop2)
62249009	chr10:62249009:C:T	7.87712e-37	-6.21526e-10	-1.8808	1.00604e-06	-6.21526e-10	-1.87916	5.92794e-05	-6.21526e-10	-1.88413
62250068	chr10:62250068:C:A	3.98978e-37	-0.697668	-1.86336	1.3555e-06	0.28539	-1.8664	4.63737e-05	-0.266121	-1.86354
62250242	chr10:62250242:G:A	4.01599e-37	-0.693863	-1.86062	1.36193e-06	0.287804	-1.86409	4.65904e-05	-0.263842	-1.86115
62250826	chr10:62250826:A:T	1.26797e-37	-2.00299	-1.70436	9.47111e-08	-2.40873	-1.83338	5.85804e-06	-2.37961	-1.81896
62250875	chr10:62250875:C:T	1.22172e-37	-1.8967	-1.84781	2.67329e-07	-1.32625	-1.8782	1.17992e-05	-1.61586	-1.8825
62251449	chr10:62251449:G:A	4.78682e-37	-2.3789	-1.06993e-09	6.09329e-07	-2.38058	-1.06993e-09	3.53042e-05	-2.40239	-1.06993e-09
62251457	chr10:62251457:T:G	1.05487e-37	-2.29309	-1.59826	1.15847e-07	-2.22065	-1.82003	6.42668e-06	-2.2865	-1.81943
62252007	chr10:62252007:G:T	1.27845e-37	-1.99134	-1.70778	9.45747e-08	-2.40893	-1.83462	5.86945e-06	-2.37628	-1.82035
62252292	chr10:62252292:A:G	1.98449e-36	-6.21526e-10	-0.956818	2.96997e-06	-6.21526e-10	-0.796632	0.000173126	-6.21526e-10	-0.812369
62252394	chr10:62252394:T:C	8.89949e-37	-6.21526e-10	-1.75877	1.28319e-06	-6.21526e-10	-1.63584	7.76262e-05	-6.21526e-10	-1.61448
62252822	chr10:62252822:A:G	6.76374e-37	-2.03319	-1.06993e-09	7.14642e-07	-2.22116	-1.06993e-09	4.22628e-05	-2.22248	-1.06993e-09
62252938	chr10:62252938:T:C	1.12108e-36	-6.21526e-10	-1.52789	1.67467e-06	-6.21526e-10	-1.36957	0.00010299	-6.21526e-10	-1.33175
62253031	chr10:62253031:T:C	1.07898e-36	-6.21526e-10	-1.56616	1.34019e-06	-6.21526e-10	-1.59237	7.98011e-05	-6.21526e-10	-1.58685
62253166	chr10:62253166:G:A	1.80731e-37	-2.29901	-1.05391	1.67842e-07	-2.21613	-1.45379	9.38789e-06	-2.28785	-1.43912
62253199	chr10:62253199:T:C	7.81228e-37	-6.21526e-10	-1.88907	1.05934e-06	-6.21526e-10	-1.82754	6.32406e-05	-6.21526e-10	-1.81944
62253340	chr10:62253340:T:C	3.102e-37	-0.925746	-1.88697	1.0117e-06	0.0161924	-1.88974	3.59803e-05	-0.493626	-1.88979
62254136	chr10:62254136:T:C	1.75265e-36	-6.21526e-10	-1.08105	2.22002e-06	-6.21526e-10	-1.08767	0.000136383	-6.21526e-10	-1.05092
62254325	chr10:62254325:G:A	8.24755e-37	-6.21526e-10	-1.83485	1.16991e-06	-6.21526e-10	-1.72826	7.00104e-05	-6.21526e-10	-1.71774
62254336	chr10:62254336:C:T	2.85253e-37	-2.37156	-0.525003	3.29789e-07	-2.0752	-0.919283	1.87824e-05	-2.16419	-0.869278
62254716	chr10:62254716:G:A	6.28675e-37	-2.10632	-1.06993e-09	1.41735e-06	-1.53639	-1.06993e-09	6.37747e-05	-1.81103	-1.06993e-09
62254762	chr10:62254762:A:T	4.16444e-37	-0.658007	-1.86018	1.42392e-06	0.332155	-1.86393	4.84954e-05	-0.223886	-1.86103
62255515	chr10:62255515:T:A	1.35163e-37	-1.96525	-1.67821	9.61578e-08	-2.40879	-1.81816	6.02205e-06	-2.3689	-1.80206
62255677	chr10:62255677:G:C	1.09351e-36	0.336655	-1.88944	3.73055e-06	1.30553	-1.87415	0.000112216	0.625736	-1.8717
62256159	chr10:62256159:T:C	1.11736e-37	-2.31409	-1.51971	1.24295e-07	-2.19122	-1.77906	6.85886e-06	-2.26233	-1.77851
62256491	chr10:62256491:C:T	1.76743e-37	-2.33259	-1.04265	1.78327e-07	-2.16427	-1.44506	9.88231e-06	-2.24559	-1.43005
62257024	chr10:62257024:C:T	2.01795e-37	-2.27629	-0.966397	1.79578e-07	-2.21231	-1.39002	1.00937e-05	-2.28038	-1.3741
62257160	chr10:62257160:T:C	1.79916e-36	-6.21526e-10	-1.05486	2.28718e-06	-6.21526e-10	-1.05787	0.000140651	-6.21526e-10	-1.02011
62258399	chr10:62258399:T:G	8.6346e-37	-6.21526e-10	-1.78899	1.22077e-06	-6.21526e-10	-1.6857	7.21792e-05	-6.21526e-10	-1.68724
62258713	chr10:62258713:T:C	1.94446e-37	-1.58044	-1.69934	2.361e-06	0.754526	-1.78062	6.98678e-05	0.0546025	-1.77439
62259066	chr10:62259066:T:C	8.42288e-37	-6.21526e-10	-1.81381	1.04952e-06	-6.21526e-10	-1.83686	6.15914e-05	-6.21526e-10	-1.84587
62259125	chr10:62259125:G:T	1.80212e-36	-6.21526e-10	-1.05322	2.82411e-06	-6.21526e-10	-0.846992	0.000168734	-6.21526e-10	-0.838066
62259581	chr10:62259581:TCA:T	8.42303e-37	-6.21526e-10	-1.8138	1.04956e-06	-6.21526e-10	-1.83681	6.1594e-05	-6.21526e-10	-1.84582
62259985	chr10:62259985:T:C	1.82478e-37	-1.54849	-1.79481	2.32681e-06	0.806264	-1.84695	6.84466e-05	0.10314	-1.84347
62260020	chr10:62260020:C:T	9.05982e-37	-1.74092	-1.06993e-09	1.51152e-06	-1.47207	-1.06993e-09	7.64461e-05	-1.6298	-1.06993e-09
62260134	chr10:62260134:C:A	1.28262e-36	-6.21526e-10	-1.39328	1.40619e-06	-6.21526e-10	-1.5443	8.90353e-05	-6.21526e-10	-1.47735
62261137	chr10:62261137:C:T	1.85891e-37	-2.31387	-1.0109	1.76938e-07	-2.19558	-1.42156	9.86001e-06	-2.27157	-1.40633
62261379	chr10:62261379:T:A	7.81992e-37	-6.21526e-10	-1.88809	1.06772e-06	-6.21526e-10	-1.81966	6.37818e-05	-6.21526e-10	-1.81092
62261381	chr10:62261381:C:T	7.8194e-37	-6.21526e-10	-1.88816	1.06736e-06	-6.21526e-10	-1.82	6.37574e-05	-6.21526e-10	-1.8113
62261423	chr10:62261423:C:T	8.83238e-37	-6.21526e-10	-1.76634	1.11306e-06	-6.21526e-10	-1.77807	6.6282e-05	-6.21526e-10	-1.77247
62261827	chr10:62261827:G:C	1.83661e-37	-2.31627	-1.02058	1.76319e-07	-2.19116	-1.42949	9.81955e-06	-2.26795	-1.41407
62261990	chr10:62261990:T:A	1.12387e-37	-2.28591	-1.54208	1.18006e-07	-2.23004	-1.79216	6.56007e-06	-2.29382	-1.79157
62262615	chr10:62262615:T:C	7.91962e-37	-6.21526e-10	-1.87542	1.01792e-06	-6.21526e-10	-1.86742	6.03223e-05	-6.21526e-10	-1.86669
62263365	chr10:62263365:G:A	1.53235e-37	-2.33083	-1.18713	1.61285e-07	-2.17102	-1.53875	8.91222e-06	-2.25075	-1.52822
62264025	chr10:62264025:G:A	8.23717e-37	-6.21526e-10	-1.83611	1.1469e-06	-6.21526e-10	-1.74812	6.90357e-05	-6.21526e-10	-1.73176
62264889	chr10:62264889:A:G	2.16447e-37	-1.53296	-1.63963	2.51865e-06	0.768425	-1.72989	7.39539e-05	0.0399229	-1.70287
62265757	chr10:62265757:A:G	7.95775e-37	-6.21526e-10	-1.87062	1.01685e-06	-6.21526e-10	-1.86847	5.97745e-05	-6.21526e-10	-1.87581
62265894	chr10:62265894:C:A	1.10481e-37	-2.27091	-1.57418	1.14325e-07	-2.24732	-1.80657	6.37822e-06	-2.3078	-1.80569
62265942	chr10:62265942:G:C	7.92564e-37	-6.21526e-10	-1.87466	1.01271e-06	-6.21526e-10	-1.87255	5.95794e-05	-6.21526e-10	-1.87908
62266349	chr10:62266349:C:T	1.49908e-37	-2.33882	-1.2011	1.61587e-07	-2.15801	-1.54988	8.91134e-06	-2.23998	-1.53908
62266546	chr10:62266546:C:CTGGA	1.45084e-37	-2.33701	-1.23561	1.56987e-07	-2.16279	-1.57399	8.65938e-06	-2.24396	-1.56378
62266555	chr10:62266555:G:A	1.36686e-37	-2.3489	-1.28335	1.55558e-07	-2.13907	-1.60685	8.53951e-06	-2.22458	-1.59711
62267330	chr10:62267330:C:G	2.34193e-36	-6.21526e-10	-0.791204	2.32868e-06	-6.21526e-10	-1.03988	0.000153073	-6.21526e-10	-0.935476
62268125	chr10:62268125:T:G	2.23239e-36	-6.21526e-10	-0.839107	2.2346e-06	-6.21526e-10	-1.08112	0.000146544	-6.21526e-10	-0.979062
62268922	chr10:62268922:G:T	8.92925e-38	-2.2819	-1.77611	2.11454e-07	-1.85741	-1.58152	1.52012e-05	-1.69123	-1.55378
62268924	chr10:62268924:G:A	8.93989e-37	-6.21526e-10	-1.75424	1.1446e-06	-6.21526e-10	-1.75013	6.65265e-05	-6.21526e-10	-1.76879
62270104	chr10:62270104:G:C	8.75243e-38	-2.29587	-1.78215	1.07388e-07	-2.2318	-1.8847	5.95752e-06	-2.29863	-1.8831
62270136	chr10:62270136:T:C	8.87072e-38	-2.29061	-1.77398	1.06929e-07	-2.23817	-1.8826	5.94089e-06	-2.30383	-1.8807
62270604	chr10:62270604:T:G	8.89571e-37	-6.21526e-10	-1.7592	1.13414e-06	-6.21526e-10	-1.75931	6.59658e-05	-6.21526e-10	-1.77725
62270657	chr10:62270657:C:T	7.96006e-37	-6.21526e-10	-1.87033	1.02104e-06	-6.21526e-10	-1.86436	6.13462e-05	-6.21526e-10	-1.84985
62270860	chr10:62270860:G:A	4.77264e-37	-2.38187	-1.06993e-09	5.92395e-07	-2.40877	-1.06993e-09	3.5091e-05	-2.40844	-1.06993e-09
62271533	chr10:62271533:T:C	9.1488e-37	-6.21526e-10	-1.73114	1.17513e-06	-6.21526e-10	-1.7238	6.81959e-05	-6.21526e-10	-1.744
62271615	chr10:62271615:G:A	3.06253e-36	-0.522939	-1.06993e-09	7.24206e-06	0.0947214	-1.06993e-09	0.000364469	-0.0679463	-1.06993e-09
62271642	chr10:62271642:G:A	6.93008e-37	-2.00889	-1.06993e-09	1.17397e-06	-1.72479	-1.06993e-09	6.33969e-05	-1.81697	-1.06993e-09
62271917	chr10:62271917:G:A	1.3238e-37	-2.27673	-1.38753	1.29322e-07	-2.24142	-1.68922	7.21247e-06	-2.30872	-1.68186
62271954	chr10:62271954:T:C	1.08381e-36	-6.21526e-10	-1.5617	1.3738e-06	-6.21526e-10	-1.5676	8.30204e-05	-6.21526e-10	-1.5473
62272367	chr10:62272367:C:T	2.0539e-37	-1.60425	-1.62078	2.27219e-06	0.657124	-1.72157	6.70732e-05	-0.0659812	-1.69462
62272733	chr10:62272733:C:T	7.96137e-37	-6.21526e-10	-1.87016	1.01426e-06	-6.21526e-10	-1.87102	6.00763e-05	-6.21526e-10	-1.87077
62272740	chr10:62272740:G:GT	7.80838e-37	-6.21526e-10	-1.88957	1.01931e-06	-6.21526e-10	-1.86606	6.02313e-05	-6.21526e-10	-1.8682
62272934	chr10:62272934:T:G	1.47911e-36	-1.25074	-1.06993e-09	3.62818e-06	-0.596454	-1.06993e-09	0.000147023	-0.975796	-1.06993e-09
62273220	chr10:62273220:C:G	8.12405e-37	-6.21526e-10	-1.84994	1.04456e-06	-6.21526e-10	-1.84159	6.30856e-05	-6.21526e-10	-1.8219
62273329	chr10:62273329:CT:C	1.34791e-37	-2.27984	-1.36637	1.31786e-07	-2.23758	-1.67418	7.34811e-06	-2.30569	-1.66625
62274050	chr10:62274050:T:C	1.33334e-36	0.498991	-1.85348	4.43136e-06	1.49151	-1.88798	0.000129841	0.78853	-1.88861
62274083	chr10:62274083:C:T	1.32971e-37	-1.93581	-1.724	9.39115e-08	-2.40786	-1.84272	5.91133e-06	-2.35984	-1.82968
62274260	chr10:62274260:G:T	1.92644e-37	-1.45897	-1.83012	2.55955e-06	0.929769	-1.87512	7.16768e-05	0.172716	-1.86694
62274442	chr10:62274442:TG:T	8.9981e-38	-2.26133	-1.78901	2.13779e-07	-1.82359	-1.60441	1.54571e-05	-1.65109	-1.57722
62274514	chr10:62274514:C:T	9.67559e-37	-6.21526e-10	-1.67516	1.2441e-06	-6.21526e-10	-1.66677	7.19351e-05	-6.21526e-10	-1.69062
62274515	chr10:62274515:C:T	9.43101e-38	-2.31749	-1.68586	1.14002e-07	-2.20793	-1.8488	6.31129e-06	-2.28436	-1.83969
62274635	chr10:62274635:G:A	5.04161e-37	-2.32704	-1.06993e-09	6.46842e-07	-2.32084	-1.06993e-09	3.77584e-05	-2.33518	-1.06993e-09
62274717	chr10:62274717:G:A	7.8092e-37	-6.21526e-10	-1.88946	1.01734e-06	-6.21526e-10	-1.86799	6.07017e-05	-6.21526e-10	-1.86042
62274761	chr10:62274761:TGAGACA:T	5.43837e-37	-0.509791	-1.7415	1.86072e-06	0.505912	-1.77013	6.19241e-05	-0.0768384	-1.76364
62275371	chr10:62275371:T:C	2.81597e-37	-1.73431	-1.17515	2.81017e-07	-1.74953	-1.40499	1.49908e-05	-1.81687	-1.44208
62275623	chr10:62275623:T:C	6.00457e-37	-0.543871	-1.60837	1.9151e-06	0.421207	-1.65662	6.36298e-05	-0.166252	-1.64705
62275921	chr10:62275921:A:G	1.12004e-36	-6.21526e-10	-1.52882	1.37916e-06	-6.21526e-10	-1.56371	8.19715e-05	-6.21526e-10	-1.56002
62276194	chr10:62276194:G:A	5.80851e-37	-0.612372	-1.57307	1.80819e-06	0.335888	-1.62875	6.0747e-05	-0.241709	-1.61796
62276481	chr10:62276481:A:G	6.78399e-37	-2.0302	-1.06993e-09	7.96269e-07	-2.113	-1.06993e-09	4.98161e-05	-2.05805	-1.06993e-09
62276841	chr10:62276841:A:G	4.3537e-37	-0.894411	-1.57933	1.45365e-06	-0.0147123	-1.49639	5.07298e-05	-0.575297	-1.46458
62277189	chr10:62277189:C:T	7.82072e-37	-6.21526e-10	-1.88799	1.02226e-06	-6.21526e-10	-1.86316	6.00754e-05	-6.21526e-10	-1.87079
62277266	chr10:62277266:A:G	9.87594e-37	-6.21526e-10	-1.65466	1.28782e-06	-6.21526e-10	-1.63223	7.77565e-05	-6.21526e-10	-1.61281
62277777	chr10:62277777:A:G	1.26412e-36	-6.21526e-10	-1.4078	2.36054e-06	-6.21526e-10	-1.02629	0.000141996	-6.21526e-10	-1.01059
62277804	chr10:62277804:C:T	8.90403e-38	-2.18335	-1.8775	5.42887e-07	-0.628198	-1.86784	1.89455e-05	-1.15247	-1.87235
62277840	chr10:62277840:T:C	8.21313e-37	-6.21526e-10	-1.83903	1.12031e-06	-6.21526e-10	-1.77158	6.52907e-05	-6.21526e-10	-1.78754
62277963	chr10:62277963:G:A	8.73998e-38	-2.27112	-1.80832	2.04681e-07	-1.84001	-1.63147	1.46604e-05	-1.6739	-1.60733
62278172	chr10:62278172:C:G	3.06697e-37	-1.64854	-1.17554	3.06805e-07	-1.66318	-1.40355	1.62903e-05	-1.73467	-1.44115
62278320	chr10:62278320:T:C	7.77733e-37	-1.89355	-1.06993e-09	8.87585e-07	-2.00444	-1.06993e-09	5.44141e-05	-1.96976	-1.06993e-09
62278554	chr10:62278554:T:A	8.86019e-38	-2.25517	-1.81061	2.10164e-07	-1.80951	-1.63554	1.50984e-05	-1.64021	-1.61159
62278794	chr10:62278794:A:G	5.45555e-37	-2.24813	-1.06993e-09	6.24618e-07	-2.3558	-1.06993e-09	3.79065e-05	-2.33126	-1.06993e-09
62278841	chr10:62278841:T:C	8.069e-37	-6.21526e-10	-1.85674	1.12418e-06	-6.21526e-10	-1.76813	6.58341e-05	-6.21526e-10	-1.77925
62279142	chr10:62279142:G:A	9.38724e-38	-2.15968	-1.84832	7.09971e-07	-0.53598	-1.69174	2.46499e-05	-1.06575	-1.69586
62279408	chr10:62279408:G:C	1.68104e-37	-1.54328	-1.88208	2.24042e-07	-1.60168	-1.77943	1.23199e-05	-1.69343	-1.76174
62279867	chr10:62279867:G:A	4.64559e-37	-2.40885	-1.06993e-09	5.99217e-07	-2.39731	-1.06993e-09	3.52865e-05	-2.40289	-1.06993e-09
62280105	chr10:62280105:G:A	8.82234e-37	-6.21526e-10	-1.76748	1.25106e-06	-6.21526e-10	-1.66119	7.39132e-05	-6.21526e-10	-1.6635
62280226	chr10:62280226:G:A	1.11075e-36	-6.21526e-10	-1.53714	1.24815e-06	-6.21526e-10	-1.66352	7.83472e-05	-6.21526e-10	-1.60524
62280870	chr10:62280870:A:G	1.73898e-37	-1.5107	-1.88076	2.31999e-07	-1.57071	-1.77549	1.27366e-05	-1.66451	-1.7574
62280943	chr10:62280943:G:C	2.37875e-37	-1.23227	-1.84592	1.23967e-06	0.0810987	-1.75144	5.51638e-05	-0.204479	-1.7516
62281004	chr10:62281004:CTTGTAAATACACCAGTGGACACTCTGTATCTAGCTGCTCTGGTGAGGACGTGGAGAACCTTTATGTCTAGCTCAGGGA:C	9.85702e-38	-2.09213	-1.86704	6.74229e-07	-0.400366	-1.879	2.27825e-05	-0.958077	-1.88232
62281494	chr10:62281494:C:T	3.08533e-37	-1.64443	-1.17367	3.09387e-07	-1.65953	-1.39882	1.64067e-05	-1.7317	-1.437
62281709	chr10:62281709:G:C	7.80697e-37	-6.21526e-10	-1.88975	1.00853e-06	-6.21526e-10	-1.87669	5.94179e-05	-6.21526e-10	-1.88179
62281906	chr10:62281906:A:G	7.85175e-37	-6.21526e-10	-1.88403	9.95779e-07	-6.21526e-10	-1.88941	5.9062e-05	-6.21526e-10	-1.8878
62282058	chr10:62282058:C:T	1.57051e-37	-1.65343	-1.83994	1.63266e-06	0.4816	-1.87658	4.68986e-05	-0.250992	-1.86741
62282060	chr10:62282060:T:C	8.78749e-37	-1.77144	-1.06993e-09	1.57638e-06	-1.43006	-1.06993e-09	9.46251e-05	-1.41647	-1.06993e-09
62282678	chr10:62282678:G:A	1.60261e-37	-1.90658	-1.56655	1.04403e-07	-2.40404	-1.74064	6.77006e-06	-2.33741	-1.71647
62283131	chr10:62283131:T:G	1.24811e-36	-6.21526e-10	-1.42055	2.3177e-06	-6.21526e-10	-1.04461	0.00013948	-6.21526e-10	-1.02847
62283485	chr10:62283485:A:G	8.14442e-37	-6.21526e-10	-1.84743	1.0712e-06	-6.21526e-10	-1.81641	6.33169e-05	-6.21526e-10	-1.81824
62283606	chr10:62283606:A:G	7.67692e-37	-1.90655	-1.06993e-09	1.53594e-06	-1.45604	-1.06993e-09	7.24051e-05	-1.68411	-1.06993e-09
62283739	chr10:62283739:T:C	1.74315e-37	-1.90858	-1.48049	1.1093e-07	-2.40422	-1.67981	7.22637e-06	-2.33788	-1.65077
62283766	chr10:62283766:A:G	2.4381e-36	-6.21526e-10	-0.750962	2.75132e-06	-6.21526e-10	-0.873103	0.000162811	-6.21526e-10	-0.873799
62283964	chr10:62283964:T:C	5.0467e-37	-0.773805	-1.55223	3.89543e-06	0.857976	-1.38336	0.000186028	0.597146	-1.33764
62283976	chr10:62283976:G:A	9.37541e-38	-2.13078	-1.87848	6.36706e-07	-0.469214	-1.86742	2.15617e-05	-1.02343	-1.87204
62284047	chr10:62284047:A:G	1.27649e-36	-6.21526e-10	-1.39806	1.83137e-06	-6.21526e-10	-1.28012	0.000107658	-6.21526e-10	-1.28743
62284156	chr10:62284156:A:T	4.93621e-37	-0.817008	-1.53116	1.4284e-06	0.0650725	-1.5937	5.04579e-05	-0.463181	-1.58207
62284216	chr10:62284216:C:T	8.64106e-38	-2.22405	-1.86678	4.83237e-07	-0.733316	-1.87912	1.72422e-05	-1.23671	-1.88232
62284579	chr10:62284579:TA:T	1.09714e-36	-6.21526e-10	-1.54948	1.35922e-06	-6.21526e-10	-1.57828	8.2317e-05	-6.21526e-10	-1.55581
62284689	chr10:62284689:A:G	2.1733e-37	-1.78557	-1.38295	1.07468e-06	-0.648757	-1.1644	5.45601e-05	-0.852126	-1.11496
62284757	chr10:62284757:AAATGAAAAGTGC:A	4.65614e-36	-0.103993	-1.06993e-09	1.13254e-05	0.541865	-1.06993e-09	0.000563294	0.367413	-1.06993e-09
62284773	chr10:62284773:G:A	1.19262e-36	-6.21526e-10	-1.46603	1.49673e-06	-6.21526e-10	-1.4819	8.93503e-05	-6.21526e-10	-1.47382
62285000	chr10:62285000:A:G	8.00379e-37	-6.21526e-10	-1.86485	1.0766e-06	-6.21526e-10	-1.81138	6.293e-05	-6.21526e-10	-1.82437
62285164	chr10:62285164:C:G	3.19522e-37	-1.86922	-0.913889	2.01578e-07	-2.39292	-1.09384	1.40761e-05	-2.29435	-1.02756
62285240	chr10:62285240:T:A	1.46052e-37	-1.95505	-1.61092	3.47875e-07	-1.42203	-1.51907	1.47191e-05	-1.78708	-1.49017
62285348	chr10:62285348:A:G	1.5427e-36	-6.21526e-10	-1.20864	2.23125e-06	-6.21526e-10	-1.08262	0.000130929	-6.21526e-10	-1.09173
62285814	chr10:62285814:G:A	9.27459e-37	-6.21526e-10	-1.71749	1.33248e-06	-6.21526e-10	-1.59814	7.70782e-05	-6.21526e-10	-1.62157
62286007	chr10:62286007:T:C	7.85158e-37	-6.21526e-10	-1.88405	9.95568e-07	-6.21526e-10	-1.88963	5.89707e-05	-6.21526e-10	-1.88935
62286214	chr10:62286214:C:T	1.4393e-37	-1.95874	-1.62186	1.00266e-07	-2.40773	-1.77738	6.39312e-06	-2.35504	-1.75613
62286328	chr10:62286328:C:T	1.27292e-36	-6.21526e-10	-1.40087	1.41876e-06	-6.21526e-10	-1.5354	8.46399e-05	-6.21526e-10	-1.52798
62286398	chr10:62286398:A:T	8.04676e-37	-6.21526e-10	-1.8595	1.07606e-06	-6.21526e-10	-1.81187	6.29253e-05	-6.21526e-10	-1.82444
62286595	chr10:62286595:T:G	1.37035e-37	-1.74005	-1.88964	1.38253e-06	0.313972	-1.87524	4.07161e-05	-0.377423	-1.88234
62286608	chr10:62286608:T:G	7.98348e-37	-6.21526e-10	-1.86739	1.12111e-06	-6.21526e-10	-1.77086	6.71844e-05	-6.21526e-10	-1.75895
62286646	chr10:62286646:T:C	9.01993e-38	-2.28497	-1.76294	2.18607e-07	-1.85712	-1.54854	1.5576e-05	-1.69838	-1.52228
62286899	chr10:62286899:C:T	8.04847e-37	-6.21526e-10	-1.85928	1.14162e-06	-6.21526e-10	-1.75274	6.84542e-05	-6.21526e-10	-1.74022
62287171	chr10:62287171:C:T	9.40069e-37	0.12011	-1.82409	1.05319e-06	0.0559171	-1.88927	5.67816e-05	-0.0373778	-1.8898
62287604	chr10:62287604:A:G	1.83718e-37	-1.84885	-1.48768	1.12721e-07	-2.3972	-1.67083	7.46079e-06	-2.31517	-1.64156
62287630	chr10:62287630:T:C	1.59629e-36	-6.21526e-10	-1.1745	2.34532e-06	-6.21526e-10	-1.03276	0.000139978	-6.21526e-10	-1.02491
62288210	chr10:62288210:T:C	3.5319e-37	-1.89514	-0.78779	2.14692e-07	-2.3977	-1.02603	1.49266e-05	-2.30844	-0.954797
62288564	chr10:62288564:T:C	1.17363e-37	-2.06827	-1.7164	2.56911e-07	-1.56709	-1.67712	1.12557e-05	-1.87939	-1.66612
62288568	chr10:62288568:T:C	1.50888e-37	-1.64362	-1.88978	1.74471e-06	0.559608	-1.8882	5.04738e-05	-0.155457	-1.88948
62288718	chr10:62288718:A:G	5.76478e-37	-2.193	-1.06993e-09	7.3553e-07	-2.19235	-1.06993e-09	4.64581e-05	-2.12784	-1.06993e-09
62289200	chr10:62289200:G:A	2.11959e-37	-1.70244	-1.4911	2.23298e-06	0.366494	-1.44834	6.41806e-05	-0.341244	-1.46344
62289206	chr10:62289206:G:A	1.4287e-36	-6.21526e-10	-1.28542	2.06165e-06	-6.21526e-10	-1.16168	0.00012097	-6.21526e-10	-1.17085
62289465	chr10:62289465:C:CA	8.62982e-37	-6.21526e-10	-1.78954	1.05422e-06	-6.21526e-10	-1.83239	6.19824e-05	-6.21526e-10	-1.83954
62289540	chr10:62289540:C:T	2.45748e-36	-6.21526e-10	-0.743042	2.44852e-06	-6.21526e-10	-0.9897	0.000162196	-6.21526e-10	-0.877585
62289983	chr10:62289983:T:C	8.80305e-37	0.11477	-1.88444	1.17491e-06	0.0684128	-1.7924	6.47138e-05	-0.0202654	-1.77615
62290207	chr10:62290207:A:G	8.17888e-37	-6.21526e-10	-1.84321	1.10373e-06	-6.21526e-10	-1.78648	6.44161e-05	-6.21526e-10	-1.80102
62291442	chr10:62291442:A:G	7.85005e-37	-6.21526e-10	-1.88425	9.97532e-07	-6.21526e-10	-1.88766	5.89714e-05	-6.21526e-10	-1.88934
62292188	chr10:62292188:A:G	1.71266e-37	-1.82531	-1.58141	1.04295e-07	-2.3932	-1.75252	6.90443e-06	-2.30509	-1.72913
62292854	chr10:62292854:G:A	1.92884e-37	-1.83915	-1.44869	4.28323e-07	-1.24648	-1.48658	1.74557e-05	-1.63002	-1.4767
62293130	chr10:62293130:G:A	2.60897e-37	-1.82826	-1.15756	1.64198e-07	-2.38526	-1.3066	1.14798e-05	-2.27583	-1.24998
62293156	chr10:62293156:A:C	1.03944e-36	-6.21526e-10	-1.6035	1.33907e-06	-6.21526e-10	-1.59321	8.161e-05	-6.21526e-10	-1.56444
62293303	chr10:62293303:C:T	8.02743e-37	-6.21526e-10	-1.8619	1.13387e-06	-6.21526e-10	-1.75954	6.79839e-05	-6.21526e-10	-1.74712
62293353	chr10:62293353:A:G	1.33099e-36	-6.21526e-10	-1.35626	2.02069e-06	-6.21526e-10	-1.18175	0.00011582	-6.21526e-10	-1.21435
62293635	chr10:62293635:C:T	1.38861e-37	-1.94625	-1.67022	9.82177e-08	-2.40714	-1.79862	6.27136e-06	-2.35149	-1.77891
62293980	chr10:62293980:C:G	8.10932e-37	-6.21526e-10	-1.85175	1.08949e-06	-6.21526e-10	-1.79947	6.36476e-05	-6.21526e-10	-1.81303
62294231	chr10:62294231:C:T	2.55152e-37	-1.80621	-1.20187	1.58649e-07	-2.38052	-1.34573	1.11356e-05	-2.26481	-1.29143
62294895	chr10:62294895:C:T	9.81908e-37	0.199898	-1.86034	1.15535e-06	0.145214	-1.886	6.26277e-05	0.0534703	-1.88265
62295524	chr10:62295524:T:G	8.3029e-37	-6.21526e-10	-1.82816	1.12897e-06	-6.21526e-10	-1.76388	6.57863e-05	-6.21526e-10	-1.77998
62295595	chr10:62295595:T:C	4.6452e-37	-2.40893	-1.06993e-09	5.99041e-07	-2.39761	-1.06993e-09	3.52908e-05	-2.40276	-1.06993e-09
62295848	chr10:62295848:T:C	3.50133e-37	-1.8124	-0.879226	1.99901e-07	-2.38269	-1.11243	1.41691e-05	-2.27044	-1.04489
62295929	chr10:62295929:G:A	1.03478e-36	-6.21526e-10	-1.608	1.27562e-06	-6.21526e-10	-1.64175	7.70541e-05	-6.21526e-10	-1.62188
62296190	chr10:62296190:A:T	9.22227e-38	-2.2623	-1.76343	2.28532e-07	-1.81197	-1.5493	1.64093e-05	-1.64547	-1.52307
62296309	chr10:62296309:G:A	1.47912e-37	-1.6678	-1.88552	1.63658e-06	0.463741	-1.85632	4.7057e-05	-0.246586	-1.86844
62296347	chr10:62296347:T:A	1.32081e-37	-2.00661	-1.65991	9.86705e-08	-2.40896	-1.79219	6.19109e-06	-2.37122	-1.77206
62296382	chr10:62296382:T:A	7.9048e-38	-2.40282	-1.77706	2.21238e-07	-1.50774	-1.88596	9.11783e-06	-1.8726	-1.88355
62296823	chr10:62296823:A:G	9.39575e-37	-6.21526e-10	-1.70451	1.148e-06	-6.21526e-10	-1.74717	6.92755e-05	-6.21526e-10	-1.7283
62297289	chr10:62297289:A:G	4.66325e-37	-2.40505	-1.06993e-09	5.9708e-07	-2.40089	-1.06993e-09	3.517e-05	-2.40619	-1.06993e-09
62297443	chr10:62297443:A:G	1.2046e-37	-1.87616	-1.88246	1.58225e-06	0.462345	-1.88868	4.43961e-05	-0.283512	-1.88972
62298149	chr10:62298149:G:A	8.01422e-37	-6.21526e-10	-1.86355	1.06044e-06	-6.21526e-10	-1.8265	6.20611e-05	-6.21526e-10	-1.83827
62298198	chr10:62298198:A:G	1.23059e-36	-6.21526e-10	-1.43469	1.71767e-06	-6.21526e-10	-1.34421	0.000103007	-6.21526e-10	-1.33159
62298259	chr10:62298259:T:A	7.84313e-37	-6.21526e-10	-1.88513	1.02122e-06	-6.21526e-10	-1.86419	6.00648e-05	-6.21526e-10	-1.87096
62298702	chr10:62298702:T:A	4.79243e-37	-2.37773	-1.06993e-09	5.99643e-07	-2.3966	-1.06993e-09	3.58344e-05	-2.38748	-1.06993e-09
62298781	chr10:62298781:A:G	8.58569e-37	-6.21526e-10	-1.79467	1.08859e-06	-6.21526e-10	-1.8003	6.57479e-05	-6.21526e-10	-1.78056
62299037	chr10:62299037:A:G	9.12597e-37	-6.21526e-10	-1.73364	1.15545e-06	-6.21526e-10	-1.74069	7.01978e-05	-6.21526e-10	-1.71507
62299298	chr10:62299298:G:A	8.14192e-38	-2.38872	-1.7616	1.05129e-07	-2.33732	-1.80043	5.91371e-06	-2.39863	-1.79048
62299502	chr10:62299502:C:T	1.23646e-37	-2.272	-1.46051	2.08757e-07	-2.1816	-1.27017	1.07367e-05	-2.31479	-1.27794
62299616	chr10:62299616:G:T	4.70885e-37	-2.39532	-1.06993e-09	6.30595e-07	-2.34628	-1.06993e-09	3.67639e-05	-2.36187	-1.06993e-09
62299677	chr10:62299677:C:T	1.2055e-37	-2.30357	-1.4543	2.19711e-07	-2.13722	-1.26341	1.11305e-05	-2.28574	-1.27097
62299716	chr10:62299716:G:T	4.6471e-37	-2.40852	-1.06993e-09	5.99821e-07	-2.39631	-1.06993e-09	3.52814e-05	-2.40303	-1.06993e-09
62300104	chr10:62300104:T:C	1.25429e-37	-2.03345	-1.68475	1.15363e-07	-2.40894	-1.63592	7.0316e-06	-2.39316	-1.62282
62300115	chr10:62300115:T:C	2.04573e-36	-6.21526e-10	-0.926427	2.26617e-06	-6.21526e-10	-1.06709	0.000135033	-6.21526e-10	-1.06087
62300235	chr10:62300235:GGAGC:G	2.08636e-36	-6.21526e-10	-0.906759	2.30457e-06	-6.21526e-10	-1.05029	0.000137415	-6.21526e-10	-1.04339
62300241	chr10:62300241:C:A	2.02713e-36	-6.21526e-10	-0.935561	2.24408e-06	-6.21526e-10	-1.07689	0.000133793	-6.21526e-10	-1.0701
62300245	chr10:62300245:A:G	2.02683e-36	-6.21526e-10	-0.935707	2.24386e-06	-6.21526e-10	-1.07699	0.00013378	-6.21526e-10	-1.07019
62300246	chr10:62300246:AAGCTTGCAC:A	2.00426e-36	-6.21526e-10	-0.946907	2.2207e-06	-6.21526e-10	-1.08736	0.000132385	-6.21526e-10	-1.08068
62300447	chr10:62300447:A:G	1.4864e-37	-2.28174	-1.26667	2.96459e-07	-2.15616	-0.944866	1.53794e-05	-2.2903	-0.943055
62300481	chr10:62300481:A:T	1.1867e-37	-2.28299	-1.4906	2.05085e-07	-2.16672	-1.3028	1.05011e-05	-2.30536	-1.30954
62300484	chr10:62300484:T:A	7.77855e-37	-1.8934	-1.06993e-09	8.97935e-07	-1.99284	-1.06993e-09	5.395e-05	-1.97833	-1.06993e-09
62300509	chr10:62300509:A:G	3.71763e-37	-0.767934	-1.86375	4.86774e-07	-0.722991	-1.88215	2.74907e-05	-0.769382	-1.88316
62300940	chr10:62300940:A:G	7.98976e-37	-6.21526e-10	-1.8666	9.97362e-07	-6.21526e-10	-1.88783	5.90688e-05	-6.21526e-10	-1.88769
62301347	chr10:62301347:T:A	5.5432e-37	-2.23219	-1.06993e-09	9.13661e-07	-1.97548	-1.06993e-09	4.85653e-05	-2.08348	-1.06993e-09
62301700	chr10:62301700:A:G	7.60882e-38	-2.33435	-1.88369	9.54365e-08	-2.4048	-1.82968	5.61961e-06	-2.39199	-1.84814
62301724	chr10:62301724:T:C	4.65655e-37	-2.40649	-1.06993e-09	6.74419e-07	-2.27909	-1.06993e-09	3.84614e-05	-2.31673	-1.06993e-09
62301784	chr10:62301784:G:A	1.5752e-36	-6.21526e-10	-1.1878	2.0663e-06	-6.21526e-10	-1.15943	0.000118213	-6.21526e-10	-1.1939
62301920	chr10:62301920:G:C	8.17153e-37	-6.21526e-10	-1.84411	1.04475e-06	-6.21526e-10	-1.84141	6.1516e-05	-6.21526e-10	-1.84709
62301972	chr10:62301972:G:A	8.31752e-37	-6.21526e-10	-1.8264	1.01504e-06	-6.21526e-10	-1.87025	6.01234e-05	-6.21526e-10	-1.86999
62302154	chr10:62302154:A:G	7.82991e-37	-6.21526e-10	-1.88681	1.02005e-06	-6.21526e-10	-1.86533	6.01198e-05	-6.21526e-10	-1.87005
62302155	chr10:62302155:A:C	7.82699e-37	-6.21526e-10	-1.88719	1.01872e-06	-6.21526e-10	-1.86664	6.00506e-05	-6.21526e-10	-1.8712
62302382	chr10:62302382:A:G	7.81831e-37	-6.21526e-10	-1.8883	9.96272e-07	-6.21526e-10	-1.88892	5.89596e-05	-6.21526e-10	-1.88953
62302619	chr10:62302619:C:A	8.11699e-37	-6.21526e-10	-1.85081	1.00265e-06	-6.21526e-10	-1.88253	5.93975e-05	-6.21526e-10	-1.88214
62302989	chr10:62302989:C:T	8.0944e-37	-6.21526e-10	-1.85359	1.07564e-06	-6.21526e-10	-1.81227	6.23848e-05	-6.21526e-10	-1.83307
62303586	chr10:62303586:G:A	1.31431e-37	-2.05566	-1.6158	9.94167e-08	-2.40789	-1.78573	5.83817e-06	-2.40289	-1.79908
62303617	chr10:62303617:C:T	7.81085e-37	-6.21526e-10	-1.88925	9.9574e-07	-6.21526e-10	-1.88945	5.89745e-05	-6.21526e-10	-1.88928
62303907	chr10:62303907:C:T	3.45869e-36	-6.21526e-10	-0.401289	3.28687e-06	-6.21526e-10	-0.695249	0.000201472	-6.21526e-10	-0.66074
62305365	chr10:62305365:T:G	1.28483e-37	-2.39717	-1.29696	1.5503e-07	-2.3187	-1.43063	8.77349e-06	-2.39082	-1.40384
62305740	chr10:62305740:T:C	2.20523e-36	-6.21526e-10	-0.851347	2.72379e-06	-6.21526e-10	-0.883158	0.000155888	-6.21526e-10	-0.917251
62306382	chr10:62306382:A:G	9.6829e-38	-2.37993	-1.59706	2.8389e-07	-1.7982	-1.34616	1.44068e-05	-1.94069	-1.358
62306906	chr10:62306906:G:A	6.39619e-37	-2.08906	-1.06993e-09	1.05448e-06	-1.83214	-1.06993e-09	6.61089e-05	-1.77508	-1.06993e-09
62307749	chr10:62307749:C:T	1.13039e-37	-2.40269	-1.41952	3.32267e-07	-1.75981	-1.22719	1.6516e-05	-1.9039	-1.25815
62307813	chr10:62307813:C:T	8.14493e-37	-6.21526e-10	-1.84737	1.0416e-06	-6.21526e-10	-1.84442	6.16951e-05	-6.21526e-10	-1.84418
62307908	chr10:62307908:C:G	9.38061e-37	-6.21526e-10	-1.70612	1.1122e-06	-6.21526e-10	-1.77884	6.63275e-05	-6.21526e-10	-1.77178
62308026	chr10:62308026:G:A	7.91046e-37	-6.21526e-10	-1.87658	1.00702e-06	-6.21526e-10	-1.87819	5.95655e-05	-6.21526e-10	-1.87931
62308564	chr10:62308564:C:T	7.83108e-37	-6.21526e-10	-1.88666	1.01085e-06	-6.21526e-10	-1.87439	6.01095e-05	-6.21526e-10	-1.87022
62308584	chr10:62308584:C:T	3.95072e-37	-1.47401	-1.09686	3.31156e-05	2.83521	-1.22039	0.000464182	1.48041	-1.30652
62309276	chr10:62309276:T:G	2.60409e-37	-2.37357	-0.614117	1.00644e-06	-1.89583	0.0170634	4.86491e-05	-2.0672	-0.0145588
62309314	chr10:62309314:T:C	1.01504e-36	-6.21526e-10	-1.62725	1.3834e-06	-6.21526e-10	-1.56064	8.04854e-05	-6.21526e-10	-1.57831
62309352	chr10:62309352:C:A	1.12852e-36	-6.21526e-10	-1.52127	1.41738e-06	-6.21526e-10	-1.53637	8.48799e-05	-6.21526e-10	-1.52515
62309398	chr10:62309398:G:A	8.15544e-37	-6.21526e-10	-1.84608	1.0134e-06	-6.21526e-10	-1.87187	6.0231e-05	-6.21526e-10	-1.8682
62309911	chr10:62309911:A:C	7.90149e-37	-6.21526e-10	-1.87771	1.00428e-06	-6.21526e-10	-1.88091	5.93479e-05	-6.21526e-10	-1.88297
62309981	chr10:62309981:T:C	6.99159e-37	-0.884422	-1.11564	5.78818e-07	-0.950628	-1.48132	2.65374e-05	-1.21443	-1.4734
62309986	chr10:62309986:C:T	8.07263e-37	-6.21526e-10	-1.85629	1.00262e-06	-6.21526e-10	-1.88256	5.92089e-05	-6.21526e-10	-1.88532
62310031	chr10:62310031:G:A	2.05216e-36	-6.21526e-10	-0.923285	1.9398e-06	-6.21526e-10	-1.2226	0.000120576	-6.21526e-10	-1.17411
62310167	chr10:62310167:G:A	9.25401e-37	-6.21526e-10	-1.71971	1.03433e-06	-6.21526e-10	-1.85143	6.10157e-05	-6.21526e-10	-1.85526
62310220	chr10:62310220:T:G	1.08456e-37	-2.07995	-1.78364	9.82484e-08	-2.32806	-1.87738	6.1012e-06	-2.29079	-1.86711
62310460	chr10:62310460:A:G	9.31167e-38	-2.24587	-1.77021	1.93522e-07	-1.84921	-1.67834	9.08469e-06	-2.11332	-1.64648
62310655	chr10:62310655:T:C	6.32793e-37	-2.09979	-1.06993e-09	6.57191e-07	-2.30496	-1.06993e-09	4.16186e-05	-2.23784	-1.06993e-09
62310758	chr10:62310758:T:C	9.79695e-37	-6.21526e-10	-1.66269	1.11778e-06	-6.21526e-10	-1.77384	6.81646e-05	-6.21526e-10	-1.74446
62311000	chr10:62311000:C:T	8.78093e-38	-2.18789	-1.88688	1.01407e-07	-2.2927	-1.8811	6.60268e-06	-2.19537	-1.88354
62311001	chr10:62311001:G:A	1.5972e-36	-6.21526e-10	-1.17393	2.25639e-06	-6.21526e-10	-1.07142	0.000122774	-6.21526e-10	-1.15604
62311047	chr10:62311047:A:C	8.0261e-37	-6.21526e-10	-1.86207	1.04493e-06	-6.21526e-10	-1.84124	6.19643e-05	-6.21526e-10	-1.83983
62311320	chr10:62311320:A:G	9.2449e-38	-2.14236	-1.88092	1.04208e-07	-2.26018	-1.88637	6.86373e-06	-2.15228	-1.88785
62311345	chr10:62311345:T:A	8.02442e-37	-6.21526e-10	-1.86228	1.04622e-06	-6.21526e-10	-1.84	6.20424e-05	-6.21526e-10	-1.83857
62311375	chr10:62311375:C:CATT	7.25925e-38	-2.40852	-1.85655	9.47103e-08	-2.38331	-1.85881	5.54215e-06	-2.40265	-1.85135
62311440	chr10:62311440:C:T	8.03766e-37	-6.21526e-10	-1.86063	9.97107e-07	-6.21526e-10	-1.88808	5.90628e-05	-6.21526e-10	-1.88779
62311578	chr10:62311578:C:T	8.84628e-37	-6.21526e-10	-1.76477	1.03867e-06	-6.21526e-10	-1.84724	6.24395e-05	-6.21526e-10	-1.83219
62311595	chr10:62311595:G:A	8.35967e-37	-6.21526e-10	-1.82135	1.10872e-06	-6.21526e-10	-1.78198	6.58953e-05	-6.21526e-10	-1.77832
62311729	chr10:62311729:T:C	4.85661e-37	-2.36443	-1.06993e-09	2.51073e-06	-0.96461	-1.06993e-09	9.43616e-05	-1.41925	-1.06993e-09
62311801	chr10:62311801:A:G	7.18449e-38	-2.39835	-1.87708	1.24175e-07	-2.0867	-1.88455	5.94749e-06	-2.30619	-1.87723
62311831	chr10:62311831:G:A	1.37569e-37	-1.75521	-1.87059	3.15e-07	-1.19701	-1.84336	1.33244e-05	-1.53841	-1.83838
62311871	chr10:62311871:C:T	9.15975e-38	-2.16234	-1.87019	1.02546e-07	-2.27286	-1.88977	6.73791e-06	-2.16889	-1.88974
62311949	chr10:62311949:A:G	7.80679e-37	-6.21526e-10	-1.88977	9.97108e-07	-6.21526e-10	-1.88808	5.91317e-05	-6.21526e-10	-1.88662
62312001	chr10:62312001:A:G	8.37204e-37	-6.21526e-10	-1.81987	1.02202e-06	-6.21526e-10	-1.8634	6.05573e-05	-6.21526e-10	-1.8628
62312319	chr10:62312319:ACAGG:A	1.00755e-36	-6.21526e-10	-1.63466	1.14568e-06	-6.21526e-10	-1.74919	6.99472e-05	-6.21526e-10	-1.71865
62313056	chr10:62313056:G:A	8.93845e-38	-2.17949	-1.8775	1.01305e-07	-2.28622	-1.88858	6.62254e-06	-2.18658	-1.88933
62313057	chr10:62313057:T:C	1.84787e-37	-2.00769	-1.32304	1.90329e-07	-2.24109	-1.30309	1.34054e-05	-2.15603	-1.2147
62313233	chr10:62313233:A:G	8.95122e-38	-2.17864	-1.87692	1.01399e-07	-2.28512	-1.88876	6.63078e-06	-2.18524	-1.88943
62313421	chr10:62313421:C:G	8.83047e-38	-2.18869	-1.88045	1.00789e-07	-2.29249	-1.88742	6.57111e-06	-2.19519	-1.88852
62313666	chr10:62313666:G:A	1.36683e-36	-6.21526e-10	-1.32969	1.69221e-06	-6.21526e-10	-1.35915	0.000105884	-6.21526e-10	-1.30405
62313721	chr10:62313721:T:C	9.08424e-38	-2.15591	-1.8849	1.03504e-07	-2.26916	-1.88417	6.79986e-06	-2.16342	-1.88606
62314018	chr10:62314018:C:T	1.03201e-36	-6.21526e-10	-1.61067	1.21567e-06	-6.21526e-10	-1.68989	7.17787e-05	-6.21526e-10	-1.6928
62314168	chr10:62314168:G:A	7.0861e-38	-2.40875	-1.88046	1.13721e-07	-2.1705	-1.88869	5.70422e-06	-2.33921	-1.88597
62314524	chr10:62314524:G:C	1.08765e-36	-6.21526e-10	-1.55816	1.40365e-06	-6.21526e-10	-1.5461	8.84358e-05	-6.21526e-10	-1.48411
62314653	chr10:62314653:C:T	2.50283e-37	-1.76492	-1.26242	2.23142e-07	-1.9214	-1.46373	1.4774e-05	-1.88409	-1.38943
62314855	chr10:62314855:A:G	8.6467e-37	-6.21526e-10	-1.78759	1.11759e-06	-6.21526e-10	-1.77401	6.6532e-05	-6.21526e-10	-1.76871
62314927	chr10:62314927:A:G	2.57649e-37	-1.72258	-1.27576	2.29054e-07	-1.88345	-1.47553	1.51835e-05	-1.84525	-1.40093
62314930	chr10:62314930:C:T	2.55941e-37	-1.72627	-1.27872	2.27807e-07	-1.8864	-1.47804	1.50994e-05	-1.84835	-1.40338
62315206	chr10:62315206:C:A	2.70622e-37	-1.71356	-1.23565	2.39542e-07	-1.87532	-1.43889	1.59132e-05	-1.83676	-1.36248
62315211	chr10:62315211:A:G	2.87608e-37	-1.70622	-1.18212	2.51034e-07	-1.86926	-1.3981	1.67644e-05	-1.8304	-1.31674
62315282	chr10:62315282:T:A	2.50266e-37	-1.74865	-1.27876	2.24264e-07	-1.90581	-1.47431	1.48371e-05	-1.86835	-1.40091
62315377	chr10:62315377:T:C	1.73186e-37	-1.74375	-1.65182	1.74916e-07	-1.93265	-1.69598	1.05726e-05	-1.94875	-1.65938
62315584	chr10:62315584:A:G	7.2597e-37	-1.96243	-1.06993e-09	7.57898e-07	-2.16239	-1.06993e-09	4.45691e-05	-2.16935	-1.06993e-09
62315606	chr10:62315606:C:T	1.05098e-36	-6.21526e-10	-1.59246	1.22438e-06	-6.21526e-10	-1.68275	7.2271e-05	-6.21526e-10	-1.68597
62315730	chr10:62315730:C:T	1.04367e-36	-6.21526e-10	-1.59944	1.56229e-06	-6.21526e-10	-1.43903	9.21779e-05	-6.21526e-10	-1.44267
62315818	chr10:62315818:C:T	9.92705e-37	-6.21526e-10	-1.6495	1.17379e-06	-6.21526e-10	-1.72495	6.92294e-05	-6.21526e-10	-1.72896
62316016	chr10:62316016:C:T	1.01422e-36	-6.21526e-10	-1.62806	1.28514e-06	-6.21526e-10	-1.63432	7.92131e-05	-6.21526e-10	-1.59425
62316166	chr10:62316166:A:G	1.4596e-37	-1.6772	-1.8894	1.49464e-07	-1.92204	-1.86385	8.48593e-06	-1.96249	-1.86549
62316772	chr10:62316772:T:C	4.18028e-36	-6.21526e-10	-0.211801	3.58223e-06	-6.21526e-10	-0.609198	0.000263467	-6.21526e-10	-0.392462
62316841	chr10:62316841:T:C	8.17443e-37	-6.21526e-10	-1.84375	1.07624e-06	-6.21526e-10	-1.81171	6.28357e-05	-6.21526e-10	-1.82586
62316860	chr10:62316860:G:A	7.87561e-37	-6.21526e-10	-1.881	9.97836e-07	-6.21526e-10	-1.88735	5.89441e-05	-6.21526e-10	-1.8898
62317221	chr10:62317221:T:C	7.90074e-37	-6.21526e-10	-1.87781	1.01665e-06	-6.21526e-10	-1.86868	6.01958e-05	-6.21526e-10	-1.86879
62317240	chr10:62317240:A:G	7.90037e-37	-6.21526e-10	-1.87786	1.0165e-06	-6.21526e-10	-1.86882	6.01881e-05	-6.21526e-10	-1.86891
62317249	chr10:62317249:G:A	1.87634e-37	-2.23647	-1.07897	1.90974e-07	-2.28465	-1.25615	1.10477e-05	-2.28114	-1.28303
62317260	chr10:62317260:G:A	7.89783e-37	-6.21526e-10	-1.87818	1.01612e-06	-6.21526e-10	-1.86919	6.01646e-05	-6.21526e-10	-1.8693
62317261	chr10:62317261:A:G	7.89783e-37	-6.21526e-10	-1.87818	1.01612e-06	-6.21526e-10	-1.86919	6.01646e-05	-6.21526e-10	-1.8693
62317316	chr10:62317316:A:AG	7.87172e-37	-6.21526e-10	-1.88149	1.01201e-06	-6.21526e-10	-1.87324	5.99171e-05	-6.21526e-10	-1.87343
62317334	chr10:62317334:T:A	7.87202e-37	-6.21526e-10	-1.88145	1.01207e-06	-6.21526e-10	-1.87319	5.99203e-05	-6.21526e-10	-1.87337
62317398	chr10:62317398:G:A	1.79425e-37	-2.32364	-1.03653	1.85361e-07	-2.35808	-1.21255	1.0715e-05	-2.35722	-1.23752
62317427	chr10:62317427:G:A	8.96965e-37	-6.21526e-10	-1.75092	1.16901e-06	-6.21526e-10	-1.72903	6.93484e-05	-6.21526e-10	-1.72725
62317691	chr10:62317691:C:T	7.95757e-37	-6.21526e-10	-1.87064	1.02476e-06	-6.21526e-10	-1.86072	6.06638e-05	-6.21526e-10	-1.86104
62318086	chr10:62318086:C:T	1.23914e-36	-6.21526e-10	-1.42776	1.72746e-06	-6.21526e-10	-1.33853	0.000108673	-6.21526e-10	-1.27804
62318299	chr10:62318299:A:G	7.96065e-37	-6.21526e-10	-1.87025	1.02525e-06	-6.21526e-10	-1.86025	6.06923e-05	-6.21526e-10	-1.86057
62318768	chr10:62318768:A:G	8.26536e-37	-6.21526e-10	-1.83269	1.1033e-06	-6.21526e-10	-1.78688	6.53894e-05	-6.21526e-10	-1.78603
62319036	chr10:62319036:G:A	1.24537e-37	-1.83881	-1.88652	1.34867e-07	-2.00589	-1.88276	7.56396e-06	-2.05982	-1.88317
62319191	chr10:62319191:C:T	7.99169e-37	-6.21526e-10	-1.86636	1.03013e-06	-6.21526e-10	-1.8555	6.09797e-05	-6.21526e-10	-1.85585
62319460	chr10:62319460:A:G	1.04471e-37	-2.39575	-1.50527	1.15441e-07	-2.40718	-1.637	6.87691e-06	-2.40781	-1.63041
62319611	chr10:62319611:T:A	7.95847e-37	-6.21526e-10	-1.87053	1.02491e-06	-6.21526e-10	-1.86058	6.06722e-05	-6.21526e-10	-1.8609
62319620	chr10:62319620:T:A	9.08131e-37	-6.21526e-10	-1.73855	1.15433e-06	-6.21526e-10	-1.74166	6.92773e-05	-6.21526e-10	-1.72827
62319972	chr10:62319972:A:G	5.92191e-37	-2.16611	-1.06993e-09	7.73596e-07	-2.14189	-1.06993e-09	4.88029e-05	-2.0786	-1.06993e-09
62320007	chr10:62320007:T:C	7.95895e-37	-6.21526e-10	-1.87047	1.02501e-06	-6.21526e-10	-1.86048	6.06781e-05	-6.21526e-10	-1.86081
62320023	chr10:62320023:T:C	4.75277e-37	-2.38604	-1.06993e-09	2.18099e-06	-1.10541	-1.06993e-09	8.38807e-05	-1.53699	-1.06993e-09
62320080	chr10:62320080:T:C	7.92704e-37	-6.21526e-10	-1.87449	1.01989e-06	-6.21526e-10	-1.86549	6.03768e-05	-6.21526e-10	-1.86578
62320135	chr10:62320135:G:A	7.95872e-37	-6.21526e-10	-1.8705	1.02496e-06	-6.21526e-10	-1.86053	6.06753e-05	-6.21526e-10	-1.86085
62320155	chr10:62320155:C:T	1.70544e-36	-6.21526e-10	-1.10836	1.78969e-06	-6.21526e-10	-1.30314	0.000105578	-6.21526e-10	-1.30694
62320336	chr10:62320336:G:A	8.02346e-37	-6.21526e-10	-1.8624	1.04177e-06	-6.21526e-10	-1.84426	6.18721e-05	-6.21526e-10	-1.84132
62320527	chr10:62320527:A:G	5.39973e-37	-2.25842	-1.06993e-09	1.37821e-06	-1.5644	-1.06993e-09	6.01425e-05	-1.86967	-1.06993e-09
62320683	chr10:62320683:C:T	8.16391e-37	-6.21526e-10	-1.84504	1.06436e-06	-6.21526e-10	-1.82281	6.32543e-05	-6.21526e-10	-1.81922
62320775	chr10:62320775:T:C	7.96108e-37	-6.21526e-10	-1.8702	1.02535e-06	-6.21526e-10	-1.86015	6.06983e-05	-6.21526e-10	-1.86047
62321006	chr10:62321006:T:C	4.61624e-36	-6.21526e-10	-0.1126	4.25932e-06	-6.21526e-10	-0.436075	0.000250678	-6.21526e-10	-0.442219
62321148	chr10:62321148:A:C	7.94419e-37	-6.21526e-10	-1.87233	1.02257e-06	-6.21526e-10	-1.86286	6.05344e-05	-6.21526e-10	-1.86318
62321150	chr10:62321150:T:TATAA	2.17584e-36	-6.21526e-10	-0.864767	3.34264e-06	-6.21526e-10	-0.678422	0.000195146	-6.21526e-10	-0.69264
62321239	chr10:62321239:A:G	1.00397e-36	-6.21526e-10	-1.63822	1.33763e-06	-6.21526e-10	-1.59429	8.25156e-05	-6.21526e-10	-1.5534
62321464	chr10:62321464:G:T	4.68203e-37	-2.40103	-1.06993e-09	5.93609e-07	-2.40672	-1.06993e-09	3.51038e-05	-2.40808	-1.06993e-09
62321472	chr10:62321472:A:G	1.20744e-36	-6.21526e-10	-1.45368	1.67956e-06	-6.21526e-10	-1.36665	0.000105504	-6.21526e-10	-1.30764
62321474	chr10:62321474:A:G	2.1798e-36	-6.21526e-10	-0.862948	3.07244e-06	-6.21526e-10	-0.762711	0.000197851	-6.21526e-10	-0.678873
62321867	chr10:62321867:G:C	7.95872e-37	-6.21526e-10	-1.8705	1.02496e-06	-6.21526e-10	-1.86053	6.06753e-05	-6.21526e-10	-1.86085
62322482	chr10:62322482:TA:T	7.82395e-37	-6.21526e-10	-1.88758	1.00418e-06	-6.21526e-10	-1.88101	5.91359e-05	-6.21526e-10	-1.88655
62323260	chr10:62323260:A:G	1.02567e-37	-2.38734	-1.53208	1.13606e-07	-2.40334	-1.65686	6.76196e-06	-2.40447	-1.65061
62323512	chr10:62323512:T:C	5.74977e-37	-2.19561	-1.06993e-09	7.51751e-07	-2.17053	-1.06993e-09	4.08033e-05	-2.25763	-1.06993e-09
62324064	chr10:62324064:G:C	8.87963e-37	-6.21526e-10	-1.76101	1.22199e-06	-6.21526e-10	-1.6847	7.28691e-05	-6.21526e-10	-1.67772
62325026	chr10:62325026:T:C	1.23371e-37	-1.84828	-1.88645	1.33619e-07	-2.01509	-1.88286	7.50076e-06	-2.06811	-1.88327
62325281	chr10:62325281:C:G	7.91817e-37	-6.21526e-10	-1.87561	1.00211e-06	-6.21526e-10	-1.88307	6.00599e-05	-6.21526e-10	-1.87105
62325461	chr10:62325461:G:A	7.80793e-38	-2.3035	-1.88871	1.04519e-07	-2.28073	-1.86284	5.7557e-06	-2.35282	-1.86337
62325826	chr10:62325826:T:A	8.2219e-37	-6.21526e-10	-1.83796	1.07265e-06	-6.21526e-10	-1.81505	6.37723e-05	-6.21526e-10	-1.81107
62325841	chr10:62325841:A:G	8.19602e-37	-6.21526e-10	-1.84112	1.05825e-06	-6.21526e-10	-1.82857	6.27878e-05	-6.21526e-10	-1.82663
62325942	chr10:62325942:A:T	8.06975e-38	-2.31124	-1.84799	1.19325e-07	-2.2902	-1.72089	6.59326e-06	-2.35893	-1.72141
62326723	chr10:62326723:A:G	1.4414e-36	-6.21526e-10	-1.27656	1.80246e-06	-6.21526e-10	-1.29603	0.000117369	-6.21526e-10	-1.20107
62326765	chr10:62326765:G:A	1.29115e-37	-1.95265	-1.73658	1.50922e-07	-1.92487	-1.85131	7.62656e-06	-2.08262	-1.85213
62326903	chr10:62326903:C:T	1.37271e-36	-6.21526e-10	-1.32539	2.32421e-06	-6.21526e-10	-1.0418	0.00013925	-6.21526e-10	-1.03011
62327054	chr10:62327054:T:C	8.16621e-37	-6.21526e-10	-1.84476	9.99572e-07	-6.21526e-10	-1.88561	5.91605e-05	-6.21526e-10	-1.88613
62327331	chr10:62327331:T:A	8.20551e-37	-6.21526e-10	-1.83996	1.07664e-06	-6.21526e-10	-1.81134	6.28655e-05	-6.21526e-10	-1.82539
62327443	chr10:62327443:T:A	8.07703e-37	-6.21526e-10	-1.85574	1.04288e-06	-6.21526e-10	-1.8432	6.17341e-05	-6.21526e-10	-1.84355
62327466	chr10:62327466:G:C	4.06537e-35	-6.21526e-10	2.06291	2.75131e-05	-6.21526e-10	1.42948	0.00234151	-6.21526e-10	1.79216
62327595	chr10:62327595:T:C	8.08238e-37	-6.21526e-10	-1.85508	1.04364e-06	-6.21526e-10	-1.84247	6.17781e-05	-6.21526e-10	-1.84284
62327697	chr10:62327697:CAAA:C	8.08021e-37	-6.21526e-10	-1.85535	1.04336e-06	-6.21526e-10	-1.84274	6.17622e-05	-6.21526e-10	-1.8431
62328485	chr10:62328485:C:T	8.25998e-38	-2.28649	-1.84944	1.2237e-07	-2.26375	-1.72214	6.7005e-06	-2.34126	-1.72295
62328500	chr10:62328500:T:C	8.08102e-37	-6.21526e-10	-1.85525	1.04345e-06	-6.21526e-10	-1.84266	6.17677e-05	-6.21526e-10	-1.84301
62328734	chr10:62328734:A:C	8.07945e-37	-6.21526e-10	-1.85544	1.04323e-06	-6.21526e-10	-1.84287	6.17547e-05	-6.21526e-10	-1.84322
62328895	chr10:62328895:C:T	7.90867e-38	-2.28959	-1.8898	1.07423e-07	-2.26527	-1.8509	5.88395e-06	-2.34252	-1.85164
62329200	chr10:62329200:G:T	4.94436e-37	-2.34652	-1.06993e-09	6.05702e-07	-2.38655	-1.06993e-09	3.77714e-05	-2.33484	-1.06993e-09
62329451	chr10:62329451:C:T	4.09129e-35	-6.21526e-10	2.06926	2.76758e-05	-6.21526e-10	1.43537	0.00235611	-6.21526e-10	1.79838
62329743	chr10:62329743:ACTTATTTGGGT:A	8.51624e-38	-2.2744	-1.83098	1.29131e-07	-2.24889	-1.68322	7.03806e-06	-2.33077	-1.68428
62330583	chr10:62330583:T:G	7.65306e-38	-2.32245	-1.8898	1.03259e-07	-2.30647	-1.84923	5.74176e-06	-2.36839	-1.85024
62330795	chr10:62330795:T:C	7.81371e-37	-6.21526e-10	-1.88889	9.97489e-07	-6.21526e-10	-1.8877	5.90609e-05	-6.21526e-10	-1.88782
62330867	chr10:62330867:T:G	8.04438e-37	-6.21526e-10	-1.85979	1.0448e-06	-6.21526e-10	-1.84136	6.20497e-05	-6.21526e-10	-1.83845
62331150	chr10:62331150:T:C	7.91654e-37	-6.21526e-10	-1.87581	1.00195e-06	-6.21526e-10	-1.88323	6.00439e-05	-6.21526e-10	-1.87131
62331398	chr10:62331398:C:T	1.94873e-36	-6.21526e-10	-0.975004	2.51492e-06	-6.21526e-10	-0.962942	0.000158237	-6.21526e-10	-0.902293
62331900	chr10:62331900:T:G	1.77399e-36	-6.21526e-10	-1.06895	2.16944e-06	-6.21526e-10	-1.11071	0.000139592	-6.21526e-10	-1.02766
62332392	chr10:62332392:T:C	3.99338e-35	-6.21526e-10	2.04504	2.70755e-05	-6.21526e-10	1.41345	0.00230219	-6.21526e-10	1.77523
62332514	chr10:62332514:G:T	8.49128e-37	-6.21526e-10	-1.80573	1.03221e-06	-6.21526e-10	-1.85348	6.11325e-05	-6.21526e-10	-1.85334
62332797	chr10:62332797:G:A	8.56665e-37	-6.21526e-10	-1.79689	1.11109e-06	-6.21526e-10	-1.77984	6.59585e-05	-6.21526e-10	-1.77736
62333096	chr10:62333096:G:T	1.27846e-37	-1.82222	-1.8769	1.67406e-07	-1.78301	-1.88951	8.3156e-06	-1.95873	-1.88953
62333179	chr10:62333179:G:C	1.22088e-36	-1.44261	-1.06993e-09	1.25491e-06	-1.65812	-1.06993e-09	0.000128933	-1.1071	-1.06993e-09
62333201	chr10:62333201:A:G	7.91633e-37	-6.21526e-10	-1.87584	1.00196e-06	-6.21526e-10	-1.88322	6.00447e-05	-6.21526e-10	-1.8713
62333832	chr10:62333832:A:T	8.0861e-37	-6.21526e-10	-1.85462	1.05165e-06	-6.21526e-10	-1.83482	6.24685e-05	-6.21526e-10	-1.83173
62334133	chr10:62334133:T:A	4.64634e-37	-2.40869	-1.06993e-09	5.94724e-07	-2.40484	-1.06993e-09	3.51949e-05	-2.40549	-1.06993e-09
62334225	chr10:62334225:G:C	3.06971e-36	-6.21526e-10	-0.520597	3.02419e-06	-6.21526e-10	-0.778539	0.000179514	-6.21526e-10	-0.776133
62334298	chr10:62334298:G:A	1.23272e-37	-1.84637	-1.88917	1.34742e-07	-2.01312	-1.87646	7.55983e-06	-2.06647	-1.87707
62334384	chr10:62334384:T:C	2.57551e-36	-6.21526e-10	-0.696134	3.76714e-06	-6.21526e-10	-0.558869	0.000243213	-6.21526e-10	-0.472453
62334407	chr10:62334407:C:T	8.86619e-38	-2.38547	-1.67964	1.59798e-07	-2.36772	-1.35131	9.48305e-06	-2.4038	-1.31309
62334463	chr10:62334463:G:C	8.07867e-38	-2.28285	-1.87527	1.04694e-07	-2.2571	-1.88479	5.72341e-06	-2.33657	-1.88525
62334543	chr10:62334543:T:C	8.08377e-38	-2.26897	-1.88852	1.11747e-07	-2.24327	-1.83343	6.08095e-06	-2.32677	-1.83446
62334974	chr10:62334974:A:G	8.05452e-38	-2.27189	-1.88922	1.10886e-07	-2.24603	-1.8384	6.03864e-06	-2.32884	-1.83937
62335223	chr10:62335223:G:A	1.03978e-37	-2.39411	-1.51164	1.15204e-07	-2.40629	-1.63994	6.8578e-06	-2.40718	-1.63382
62335646	chr10:62335646:G:A	2.67761e-36	-6.21526e-10	-0.657257	3.92073e-06	-6.21526e-10	-0.518907	0.000253477	-6.21526e-10	-0.431117
62335693	chr10:62335693:G:A	3.23647e-35	-6.21526e-10	1.83489	2.37291e-05	-6.21526e-10	1.28152	0.00199244	-6.21526e-10	1.63073
62335748	chr10:62335748:C:T	8.11902e-38	-2.29291	-1.86023	1.03028e-07	-2.26854	-1.8894	5.65384e-06	-2.34454	-1.88951
62335771	chr10:62335771:C:G	4.08501e-35	-6.21526e-10	2.06773	2.76407e-05	-6.21526e-10	1.43411	0.00235266	-6.21526e-10	1.79691
62336789	chr10:62336789:T:C	4.52507e-36	-6.21526e-10	-0.132548	4.18939e-06	-6.21526e-10	-0.45263	0.000246528	-6.21526e-10	-0.458914
62337328	chr10:62337328:GT:G	8.09041e-38	-2.26793	-1.88874	1.11865e-07	-2.24146	-1.83418	6.08427e-06	-2.32563	-1.83505
62337821	chr10:62337821:GATAA:G	7.80659e-37	-6.21526e-10	-1.8898	9.9564e-07	-6.21526e-10	-1.88955	5.89612e-05	-6.21526e-10	-1.88951
62337898	chr10:62337898:AT:A	1.17073e-37	-1.92514	-1.862	1.45473e-07	-1.92553	-1.88742	7.35031e-06	-2.08377	-1.88788
62338093	chr10:62338093:C:T	8.19293e-37	-6.21526e-10	-1.84149	1.00079e-06	-6.21526e-10	-1.8844	5.92287e-05	-6.21526e-10	-1.88498
62338250	chr10:62338250:A:G	8.41975e-38	-2.27774	-1.83904	1.25363e-07	-2.25586	-1.70586	6.9612e-06	-2.33715	-1.68889
62338271	chr10:62338271:C:A	5.83957e-37	-2.18011	-1.06993e-09	6.47859e-07	-2.31927	-1.06993e-09	3.91376e-05	-2.2993	-1.06993e-09
62338441	chr10:62338441:A:G	9.07669e-37	-6.21526e-10	-1.73906	1.15374e-06	-6.21526e-10	-1.74218	6.92394e-05	-6.21526e-10	-1.72882
62338528	chr10:62338528:T:C	1.0523e-36	-6.21526e-10	-1.5912	1.36978e-06	-6.21526e-10	-1.57053	8.06498e-05	-6.21526e-10	-1.57627
62338791	chr10:62338791:C:T	9.58188e-38	-2.38058	-1.6069	1.1424e-07	-2.34733	-1.70731	6.81074e-06	-2.34387	-1.70401
62339378	chr10:62339378:C:T	1.13898e-37	-1.94006	-1.87457	1.48342e-07	-1.90365	-1.88977	7.52607e-06	-2.05824	-1.88978
62339507	chr10:62339507:AG:A	5.10515e-37	-2.31452	-1.06993e-09	7.24321e-07	-2.2077	-1.06993e-09	4.31925e-05	-2.20072	-1.06993e-09
62339945	chr10:62339945:A:G	8.0429e-38	-2.28622	-1.87634	1.0441e-07	-2.26047	-1.88414	5.71327e-06	-2.33897	-1.88463
62340071	chr10:62340071:C:T	1.25478e-37	-1.8286	-1.8892	1.36655e-07	-1.99918	-1.8763	7.66457e-06	-2.05287	-1.87691
62340471	chr10:62340471:C:T	4.18955e-35	-6.21526e-10	2.093	2.82958e-05	-6.21526e-10	1.45753	0.00241155	-6.21526e-10	1.82164
62340605	chr10:62340605:C:T	5.10417e-37	-2.31471	-1.06993e-09	7.24128e-07	-2.20797	-1.06993e-09	4.31805e-05	-2.201	-1.06993e-09
62340959	chr10:62340959:C:A	8.019e-37	-6.21526e-10	-1.86295	1.03577e-06	-6.21526e-10	-1.85004	6.14665e-05	-6.21526e-10	-1.8479
62341589	chr10:62341589:G:T	8.44797e-38	-2.27634	-1.83709	1.26011e-07	-2.2544	-1.70217	6.99613e-06	-2.33595	-1.68509
62341850	chr10:62341850:G:A	1.16518e-35	-6.21526e-10	0.813284	9.18552e-06	-6.21526e-10	0.332444	0.000724628	-6.21526e-10	0.61927
62341994	chr10:62341994:G:A	1.16938e-37	-1.89859	-1.8897	1.29335e-07	-2.05746	-1.87308	7.27983e-06	-2.10749	-1.87379
62342406	chr10:62342406:A:T	8.19339e-38	-2.25513	-1.8889	1.13139e-07	-2.22844	-1.83589	6.12959e-06	-2.31635	-1.83691
62342504	chr10:62342504:C:T	9.78743e-38	-2.3897	-1.57655	1.09565e-07	-2.40443	-1.692	6.51705e-06	-2.40543	-1.68654
62342732	chr10:62342732:T:G	8.157e-37	-6.21526e-10	-1.84589	9.99223e-07	-6.21526e-10	-1.88596	5.91412e-05	-6.21526e-10	-1.88646
62342904	chr10:62342904:A:G	1.34313e-36	-6.21526e-10	-1.34718	1.77497e-06	-6.21526e-10	-1.3114	0.000112055	-6.21526e-10	-1.2474
62343004	chr10:62343004:C:T	9.45098e-37	-6.21526e-10	-1.69865	1.41675e-06	-6.21526e-10	-1.53682	8.41321e-05	-6.21526e-10	-1.534
62343069	chr10:62343069:C:T	8.03075e-37	-6.21526e-10	-1.86149	1.03751e-06	-6.21526e-10	-1.84836	6.15734e-05	-6.21526e-10	-1.84616
62343131	chr10:62343131:T:G	4.86274e-37	-2.36316	-1.06993e-09	6.36467e-07	-2.33701	-1.06993e-09	3.5817e-05	-2.38797	-1.06993e-09
62343573	chr10:62343573:G:A	5.11464e-37	-2.31266	-1.06993e-09	7.26268e-07	-2.20502	-1.06993e-09	4.33108e-05	-2.19799	-1.06993e-09
62343947	chr10:62343947:G:C	4.1047e-35	-6.21526e-10	2.07254	2.77749e-05	-6.21526e-10	1.43895	0.00236493	-6.21526e-10	1.80211
62343990	chr10:62343990:G:A	4.52507e-36	-6.21526e-10	-0.132548	4.18939e-06	-6.21526e-10	-0.45263	0.000246528	-6.21526e-10	-0.458914
62344144	chr10:62344144:C:T	4.15647e-35	-6.21526e-10	2.08507	2.80899e-05	-6.21526e-10	1.45022	0.00239314	-6.21526e-10	1.81397
62344208	chr10:62344208:C:T	8.26768e-38	-2.27619	-1.85881	1.2125e-07	-2.25284	-1.74225	6.61542e-06	-2.3339	-1.74308
62344488	chr10:62344488:T:C	1.6277e-37	-2.32399	-1.1336	1.69082e-07	-2.35647	-1.30609	9.76197e-06	-2.35446	-1.33344
62344607	chr10:62344607:T:A	8.19717e-37	-6.21526e-10	-1.84098	1.00082e-06	-6.21526e-10	-1.88437	5.92297e-05	-6.21526e-10	-1.88497
62344739	chr10:62344739:T:C	8.20933e-37	-6.21526e-10	-1.83949	1.00127e-06	-6.21526e-10	-1.88392	5.92549e-05	-6.21526e-10	-1.88454
62345229	chr10:62345229:T:G	1.22466e-37	-1.85307	-1.88903	1.33768e-07	-2.01976	-1.87707	7.51154e-06	-2.07232	-1.87762
62345345	chr10:62345345:C:G	3.80223e-35	-6.21526e-10	1.99599	2.5926e-05	-6.21526e-10	1.37006	0.00219859	-6.21526e-10	1.72918
62345392	chr10:62345392:A:G	1.03238e-37	-2.02881	-1.88408	1.14623e-07	-2.16611	-1.88518	6.49555e-06	-2.20972	-1.88555
62345562	chr10:62345562:G:A	1.45357e-37	-1.9441	-1.62664	1.62813e-07	-1.9163	-1.78404	8.20855e-06	-2.07617	-1.78504
62345610	chr10:62345610:C:T	1.29247e-37	-1.799	-1.8892	1.40382e-07	-1.97227	-1.8763	7.85389e-06	-2.02847	-1.87691
62346328	chr10:62346328:A:G	8.14919e-37	-6.21526e-10	-1.84685	9.98942e-07	-6.21526e-10	-1.88624	5.91257e-05	-6.21526e-10	-1.88672
62346544	chr10:62346544:T:C	8.33079e-38	-2.26962	-1.85777	1.2242e-07	-2.2452	-1.74029	6.66491e-06	-2.32851	-1.74102
62347268	chr10:62347268:C:T	1.11733e-36	-1.53124	-1.06993e-09	1.16345e-06	-1.73379	-1.06993e-09	0.000116412	-1.20925	-1.06993e-09
62347295	chr10:62347295:G:A	1.24705e-35	0.881185	-1.06993e-09	3.21902e-05	1.58648	-1.06993e-09	0.00145262	1.31473	-1.06993e-09
62347541	chr10:62347541:G:A	2.13364e-36	-0.88435	-1.06993e-09	5.93928e-07	-2.40618	-1.06993e-09	3.77542e-05	-2.33529	-1.06993e-09
62347936	chr10:62347936:A:G	6.06469e-37	-2.14228	-1.06993e-09	6.64049e-07	-2.29458	-1.06993e-09	4.02103e-05	-2.27226	-1.06993e-09
62348017	chr10:62348017:AC:A	9.03488e-38	-2.34674	-1.69952	1.08127e-07	-2.37466	-1.73497	6.25943e-06	-2.37122	-1.76108
62348332	chr10:62348332:T:A	4.52507e-36	-6.21526e-10	-0.132548	4.18939e-06	-6.21526e-10	-0.45263	0.000246528	-6.21526e-10	-0.458914
62348536	chr10:62348536:T:C	1.77668e-36	-6.21526e-10	-1.06743	2.29179e-06	-6.21526e-10	-1.05585	0.000143675	-6.21526e-10	-0.998833
62348556	chr10:62348556:G:T	4.7827e-37	-2.37976	-1.06993e-09	5.93773e-07	-2.40644	-1.06993e-09	3.51445e-05	-2.40692	-1.06993e-09
62349287	chr10:62349287:A:G	8.25072e-38	-2.2593	-1.87776	1.07688e-07	-2.23055	-1.88315	5.83921e-06	-2.31814	-1.88365
62349292	chr10:62349292:C:T	8.36922e-38	-2.26033	-1.86246	1.22499e-07	-2.23433	-1.7505	6.64624e-06	-2.32109	-1.75125
62349293	chr10:62349293:G:A	8.23468e-37	-6.21526e-10	-1.83641	1.07941e-06	-6.21526e-10	-1.80877	6.30091e-05	-6.21526e-10	-1.82311
62349665	chr10:62349665:G:A	7.83429e-37	-6.21526e-10	-1.88625	1.01168e-06	-6.21526e-10	-1.87358	5.95397e-05	-6.21526e-10	-1.87974
62350278	chr10:62350278:C:T	8.3175e-38	-2.24049	-1.8885	1.15394e-07	-2.21175	-1.83284	6.22177e-06	-2.30446	-1.83387
62350363	chr10:62350363:G:A	1.00935e-37	-2.39664	-1.53882	1.12479e-07	-2.40729	-1.66288	6.6946e-06	-2.40784	-1.65725
62350378	chr10:62350378:G:A	8.17842e-37	-6.21526e-10	-1.84327	9.99897e-07	-6.21526e-10	-1.88529	5.91831e-05	-6.21526e-10	-1.88575
62350414	chr10:62350414:A:G	7.82463e-37	-6.21526e-10	-1.88749	1.00183e-06	-6.21526e-10	-1.88336	5.93746e-05	-6.21526e-10	-1.88252
62350771	chr10:62350771:T:C	7.82478e-37	-6.21526e-10	-1.88747	1.00185e-06	-6.21526e-10	-1.88334	5.93757e-05	-6.21526e-10	-1.8825
62351160	chr10:62351160:C:T	9.1642e-37	-6.21526e-10	-1.72946	1.16387e-06	-6.21526e-10	-1.73344	6.91083e-05	-6.21526e-10	-1.73071
62351293	chr10:62351293:T:C	7.91933e-37	-6.21526e-10	-1.87546	1.0022e-06	-6.21526e-10	-1.88299	6.00683e-05	-6.21526e-10	-1.87091
62351375	chr10:62351375:C:T	8.78923e-38	-2.25038	-1.82345	1.33082e-07	-2.22656	-1.67541	7.33542e-06	-2.3165	-1.65718
62351383	chr10:62351383:A:G	2.72532e-37	-2.30633	-0.635847	2.6233e-07	-2.3423	-0.881039	1.50029e-05	-2.3401	-0.918042
62351495	chr10:62351495:C:T	8.4608e-37	-6.21526e-10	-1.80932	1.02936e-06	-6.21526e-10	-1.85625	6.09645e-05	-6.21526e-10	-1.8561
62352145	chr10:62352145:T:C	8.2806e-38	-2.24519	-1.88824	1.14849e-07	-2.21899	-1.83033	6.215e-06	-2.30799	-1.83143
62352500	chr10:62352500:G:T	1.19444e-36	-6.21526e-10	-1.4645	1.5043e-06	-6.21526e-10	-1.47685	9.60867e-05	-6.21526e-10	-1.40114
62352931	chr10:62352931:G:A	1.72034e-37	-1.84207	-1.56018	1.92542e-07	-1.8052	-1.72742	9.57149e-06	-1.98078	-1.72682
62354619	chr10:62354619:G:A	7.85009e-37	-6.21526e-10	-1.88424	1.01797e-06	-6.21526e-10	-1.86737	6.02559e-05	-6.21526e-10	-1.86779
62354631	chr10:62354631:T:A	1.21079e-37	-1.86432	-1.88918	1.32752e-07	-2.02806	-1.87639	7.45416e-06	-2.08062	-1.877
62354700	chr10:62354700:C:T	1.70989e-37	-2.33867	-1.06967	1.76941e-07	-2.36987	-1.24726	1.01783e-05	-2.36785	-1.27828
62355640	chr10:62355640:T:C	7.92936e-37	-6.21526e-10	-1.87419	1.00311e-06	-6.21526e-10	-1.88208	6.01579e-05	-6.21526e-10	-1.86942
62356180	chr10:62356180:T:C	8.24979e-38	-2.26138	-1.87579	1.07282e-07	-2.23309	-1.88439	5.82123e-06	-2.32001	-1.88487
62356239	chr10:62356239:A:C	8.20964e-37	-6.21526e-10	-1.83946	1.07163e-06	-6.21526e-10	-1.816	6.36859e-05	-6.21526e-10	-1.81243
62356451	chr10:62356451:G:A	4.0915e-35	-6.21526e-10	2.06932	2.76845e-05	-6.21526e-10	1.43569	0.00235676	-6.21526e-10	1.79865
62356470	chr10:62356470:C:T	4.79029e-37	-2.37817	-1.06993e-09	5.9351e-07	-2.40688	-1.06993e-09	3.51306e-05	-2.40732	-1.06993e-09
62356850	chr10:62356850:C:T	1.22424e-36	-6.21526e-10	-1.43986	1.27924e-06	-6.21526e-10	-1.63892	7.66464e-05	-6.21526e-10	-1.62719
62357098	chr10:62357098:G:A	8.85274e-37	-6.21526e-10	-1.76404	1.22675e-06	-6.21526e-10	-1.68081	7.19457e-05	-6.21526e-10	-1.69048
62357218	chr10:62357218:C:G	2.73916e-36	-6.21526e-10	-0.634529	4.02618e-06	-6.21526e-10	-0.492366	0.000260471	-6.21526e-10	-0.403896
62357248	chr10:62357248:C:T	8.20172e-38	-2.26128	-1.88173	1.08291e-07	-2.23192	-1.8762	5.87191e-06	-2.31921	-1.877
62357621	chr10:62357621:C:T	7.91462e-37	-6.21526e-10	-1.87605	9.96647e-07	-6.21526e-10	-1.88854	5.89441e-05	-6.21526e-10	-1.8898
62357781	chr10:62357781:GA:G	8.30664e-38	-2.25112	-1.87918	1.0877e-07	-2.22176	-1.88194	5.88256e-06	-2.31187	-1.88252
62357799	chr10:62357799:A:G	8.74368e-38	-2.24608	-1.83294	1.31236e-07	-2.22141	-1.69453	7.21569e-06	-2.31304	-1.67709
62357827	chr10:62357827:T:C	8.157e-37	-6.21526e-10	-1.84589	9.99223e-07	-6.21526e-10	-1.88596	5.91412e-05	-6.21526e-10	-1.88646
62357997	chr10:62357997:C:T	1.33161e-37	-1.7758	-1.88258	1.51563e-07	-1.93543	-1.8365	8.51694e-06	-1.98327	-1.84106
62358087	chr10:62358087:G:A	8.88747e-38	-2.37303	-1.68968	1.59646e-07	-2.3515	-1.36848	9.37479e-06	-2.39723	-1.33113
62358292	chr10:62358292:A:T	8.26717e-38	-2.24669	-1.88837	1.14761e-07	-2.21809	-1.832	6.19707e-06	-2.30927	-1.83304
62358616	chr10:62358616:A:G	1.24357e-37	-1.84776	-1.87901	1.63419e-07	-1.80735	-1.88927	8.15855e-06	-1.97803	-1.88929
62358619	chr10:62358619:T:C	2.37732e-36	-1.76931	0.993106	2.00949e-06	-1.93275	0.745446	0.000148642	-1.98629	1.02144
62358651	chr10:62358651:C:T	9.38394e-38	-2.1187	-1.88965	1.17534e-07	-2.13678	-1.88943	7.07468e-06	-2.12035	-1.88951
62358678	chr10:62358678:T:C	1.25368e-37	-1.82946	-1.88922	1.36898e-07	-1.99747	-1.87623	7.66967e-06	-2.05227	-1.87684
62358710	chr10:62358710:C:T	6.05174e-37	-2.14442	-1.06993e-09	9.22627e-07	-1.96571	-1.06993e-09	5.60661e-05	-1.93986	-1.06993e-09
62358897	chr10:62358897:C:G	9.03948e-38	-2.3874	-1.65834	1.0294e-07	-2.40337	-1.75543	6.11705e-06	-2.40449	-1.75082
62359535	chr10:62359535:A:G	1.78267e-36	-6.21526e-10	-1.06407	2.17977e-06	-6.21526e-10	-1.10596	0.00014028	-6.21526e-10	-1.02274
62359638	chr10:62359638:C:T	8.37331e-38	-2.26707	-1.85523	1.23446e-07	-2.24251	-1.73462	6.71347e-06	-2.3268	-1.73548
62359752	chr10:62359752:A:G	2.35562e-36	-1.77491	0.989534	1.99264e-06	-1.93841	0.74269	0.000147429	-1.9915	1.01846
62359821	chr10:62359821:TTAAG:T	9.12143e-38	-2.38771	-1.64902	1.03667e-07	-2.40352	-1.74823	6.16106e-06	-2.40463	-1.74351
62360543	chr10:62360543:C:T	8.24363e-38	-2.24912	-1.88879	1.14027e-07	-2.22119	-1.83531	6.16353e-06	-2.31147	-1.83627
62361063	chr10:62361063:G:C	8.32132e-38	-2.27069	-1.85784	1.22226e-07	-2.2467	-1.74036	6.65605e-06	-2.32969	-1.74117
62361134	chr10:62361134:GA:G	5.68037e-37	-2.20775	-1.06993e-09	9.17662e-07	-1.97111	-1.06993e-09	5.1054e-05	-2.0335	-1.06993e-09
62361136	chr10:62361136:A:C	5.68049e-37	-2.20773	-1.06993e-09	9.17741e-07	-1.97102	-1.06993e-09	5.10564e-05	-2.03346	-1.06993e-09
62361173	chr10:62361173:A:C	8.73163e-37	-6.21526e-10	-1.77781	1.30273e-06	-6.21526e-10	-1.62073	7.63019e-05	-6.21526e-10	-1.63169
62362204	chr10:62362204:G:A	1.33657e-35	0.950514	-1.06993e-09	3.4583e-05	1.65818	-1.06993e-09	0.00156574	1.38973	-1.06993e-09
62362657	chr10:62362657:T:C	7.866e-37	-6.21526e-10	-1.88222	1.00575e-06	-6.21526e-10	-1.87945	5.95649e-05	-6.21526e-10	-1.87932
62363048	chr10:62363048:A:G	9.0307e-38	-2.38692	-1.6598	1.02925e-07	-2.40313	-1.75581	6.11621e-06	-2.40427	-1.75117
62363167	chr10:62363167:G:A	7.91781e-37	-6.21526e-10	-1.87565	1.00208e-06	-6.21526e-10	-1.88311	6.00561e-05	-6.21526e-10	-1.87111
62363284	chr10:62363284:C:CA	3.44474e-35	-6.21526e-10	1.89725	2.36721e-05	-6.21526e-10	1.27911	0.00200169	-6.21526e-10	1.63536
62363626	chr10:62363626:C:T	1.31587e-37	-2.37922	-1.29105	1.45035e-07	-2.39727	-1.41869	8.41062e-06	-2.3967	-1.4402
62363710	chr10:62363710:C:T	8.67162e-37	-6.21526e-10	-1.78471	1.0238e-06	-6.21526e-10	-1.86166	6.05561e-05	-6.21526e-10	-1.86282
62363878	chr10:62363878:C:T	2.39019e-36	-1.74318	0.972374	2.02738e-06	-1.91272	0.73428	0.000149814	-1.96699	1.01
62363936	chr10:62363936:A:T	9.23431e-38	-2.40631	-1.61812	1.02624e-07	-2.39978	-1.76209	6.15398e-06	-2.39117	-1.75812
62364332	chr10:62364332:C:T	8.11907e-37	-6.21526e-10	-1.85055	1.05726e-06	-6.21526e-10	-1.82951	6.28047e-05	-6.21526e-10	-1.82636
62364338	chr10:62364338:C:A	1.56394e-37	-2.31253	-1.18503	1.62768e-07	-2.34712	-1.35349	9.40524e-06	-2.34502	-1.3801
62364415	chr10:62364415:G:A	7.83681e-37	-6.21526e-10	-1.88593	1.01746e-06	-6.21526e-10	-1.86788	6.03923e-05	-6.21526e-10	-1.86553
62365643	chr10:62365643:G:A	7.17503e-38	-2.40767	-1.86907	9.07058e-08	-2.39566	-1.88966	5.38987e-06	-2.39256	-1.88931
62365829	chr10:62365829:G:C	8.8482e-38	-2.20901	-1.85812	1.11593e-07	-2.18837	-1.88971	6.02475e-06	-2.28074	-1.88977
62365856	chr10:62365856:A:G	8.51752e-38	-2.2306	-1.87463	1.21329e-07	-2.2142	-1.78023	6.58102e-06	-2.30047	-1.78173
62365923	chr10:62365923:C:T	1.38333e-37	-1.7424	-1.87787	1.60742e-07	-1.87821	-1.83493	8.81411e-06	-1.95602	-1.83402
62366040	chr10:62366040:C:T	1.23723e-37	-2.33525	-1.39665	1.33611e-07	-2.36528	-1.53273	7.77395e-06	-2.3637	-1.55191
62366803	chr10:62366803:C:T	2.81303e-35	-6.21526e-10	1.69467	1.97459e-05	-6.21526e-10	1.09776	0.00165548	-6.21526e-10	1.44546
62367219	chr10:62367219:G:A	3.1047e-35	-6.21526e-10	1.79332	2.16437e-05	-6.21526e-10	1.18953	0.00182215	-6.21526e-10	1.54138
62367370	chr10:62367370:C:T	1.72933e-36	-6.21526e-10	-1.09445	2.12134e-06	-6.21526e-10	-1.13313	0.000140401	-6.21526e-10	-1.02189
62367529	chr10:62367529:G:T	8.16834e-37	-6.21526e-10	-1.8445	9.98759e-07	-6.21526e-10	-1.88643	5.91067e-05	-6.21526e-10	-1.88704
62367937	chr10:62367937:G:A	1.27449e-36	-6.21526e-10	-1.39963	1.63116e-06	-6.21526e-10	-1.39589	9.74103e-05	-6.21526e-10	-1.38746
62367956	chr10:62367956:C:A	7.82685e-38	-2.396	-1.79379	1.10126e-07	-2.30695	-1.78436	6.13982e-06	-2.37656	-1.77503
62368330	chr10:62368330:C:T	8.82863e-38	-2.21165	-1.8577	1.11193e-07	-2.19195	-1.88972	6.00818e-06	-2.28349	-1.88978
62368379	chr10:62368379:T:G	5.47017e-36	-6.21526e-10	0.0571289	4.92058e-06	-6.21526e-10	-0.291757	0.000293832	-6.21526e-10	-0.283381
62368696	chr10:62368696:C:A	7.15892e-38	-2.4068	-1.8722	9.09497e-08	-2.39284	-1.88979	5.40435e-06	-2.38945	-1.88973
62368741	chr10:62368741:A:C	1.39753e-36	-6.21526e-10	-1.30747	1.32257e-06	-6.21526e-10	-1.60561	7.96872e-05	-6.21526e-10	-1.58828
62368846	chr10:62368846:TG:T	1.41114e-36	-6.21526e-10	-1.29778	1.8804e-06	-6.21526e-10	-1.2537	0.000112314	-6.21526e-10	-1.24509
62369154	chr10:62369154:T:C	1.69658e-37	-1.69081	-1.72534	2.01411e-07	-1.64379	-1.84381	9.81536e-06	-1.83956	-1.84288
62369195	chr10:62369195:C:A	2.35989e-37	-1.41784	-1.66831	2.91268e-07	-1.64163	-1.47706	1.66254e-05	-1.68236	-1.4731
62369221	chr10:62369221:A:G	9.2142e-37	-6.21526e-10	-1.72402	1.22802e-06	-6.21526e-10	-1.67978	7.32277e-05	-6.21526e-10	-1.67281
62369291	chr10:62369291:A:C	1.25679e-37	-2.33215	-1.38405	1.34684e-07	-2.364	-1.526	7.83754e-06	-2.36199	-1.54547
62369399	chr10:62369399:C:A	1.23928e-35	-6.21526e-10	0.874931	1.00462e-05	-6.21526e-10	0.422008	0.000798545	-6.21526e-10	0.716403
62369512	chr10:62369512:G:A	9.30608e-37	-6.21526e-10	-1.7141	1.20168e-06	-6.21526e-10	-1.70146	6.68511e-05	-6.21526e-10	-1.76392
62369559	chr10:62369559:C:A	2.06032e-36	-1.65021	0.730896	1.83039e-06	-1.7838	0.503147	0.000131606	-1.8612	0.774628
62369757	chr10:62369757:T:A	1.32179e-37	-1.83532	-1.83047	1.92997e-07	-1.78558	-1.74468	9.63662e-06	-1.95452	-1.7463
62369782	chr10:62369782:TTC:T	1.41474e-36	-6.21526e-10	-1.29523	1.856e-06	-6.21526e-10	-1.26676	0.000114821	-6.21526e-10	-1.22302
62371417	chr10:62371417:A:T	7.82807e-37	-1.88705	-1.06993e-09	1.01305e-06	-1.87222	-1.06993e-09	5.13339e-05	-2.02804	-1.06993e-09
62371444	chr10:62371444:A:G	4.83148e-37	-2.36961	-1.06993e-09	6.31798e-07	-2.34437	-1.06993e-09	3.64081e-05	-2.3716	-1.06993e-09
62371446	chr10:62371446:A:T	1.24302e-36	-6.21526e-10	-1.42464	1.22713e-06	-6.21526e-10	-1.68051	7.38256e-05	-6.21526e-10	-1.66468
62371491	chr10:62371491:C:T	8.00417e-37	-6.21526e-10	-1.8648	1.0105e-06	-6.21526e-10	-1.87474	6.08656e-05	-6.21526e-10	-1.85772
62371519	chr10:62371519:G:T	8.32685e-38	-2.24009	-1.88778	1.21172e-07	-2.20425	-1.79147	6.53849e-06	-2.29174	-1.79694
62371871	chr10:62371871:C:G	1.46522e-36	-6.21526e-10	-1.26018	1.95408e-06	-6.21526e-10	-1.21527	0.000116747	-6.21526e-10	-1.20638
62371924	chr10:62371924:C:T	7.10479e-38	-2.40336	-1.88322	9.19441e-08	-2.38362	-1.88814	5.46181e-06	-2.37985	-1.88876
62372033	chr10:62372033:G:A	8.48932e-38	-2.21956	-1.88898	1.22622e-07	-2.18217	-1.80166	6.58488e-06	-2.27471	-1.8069
62372326	chr10:62372326:G:A	9.21226e-37	-6.21526e-10	-1.72423	1.22813e-06	-6.21526e-10	-1.67969	7.32307e-05	-6.21526e-10	-1.67277
62372368	chr10:62372368:A:G	4.28201e-35	-6.21526e-10	2.11483	3.0044e-05	-6.21526e-10	1.51748	0.00257496	-6.21526e-10	1.8872
62372371	chr10:62372371:G:A	1.4164e-37	-1.77324	-1.8234	1.76502e-07	-1.73243	-1.88717	8.67877e-06	-1.91829	-1.88722
62372618	chr10:62372618:C:CCACTG	8.99874e-38	-2.21335	-1.83691	1.43997e-07	-2.17973	-1.64341	7.71142e-06	-2.27248	-1.6512
62373913	chr10:62373913:C:T	7.47471e-37	-1.93324	-1.06993e-09	6.01657e-07	-2.39325	-1.06993e-09	3.77663e-05	-2.33497	-1.06993e-09
62374576	chr10:62374576:G:A	8.60308e-38	-2.21417	-1.88107	1.28372e-07	-2.18762	-1.75039	6.90291e-06	-2.27697	-1.75747
62374747	chr10:62374747:A:C	3.89508e-35	-6.21526e-10	2.02012	2.7768e-05	-6.21526e-10	1.4387	0.00236783	-6.21526e-10	1.80334
62374861	chr10:62374861:C:A	1.39721e-36	-6.21526e-10	-1.3077	1.32226e-06	-6.21526e-10	-1.60584	7.96683e-05	-6.21526e-10	-1.58852
62375029	chr10:62375029:G:C	2.05311e-36	-6.21526e-10	-0.922825	1.85923e-06	-6.21526e-10	-1.26502	0.000123567	-6.21526e-10	-1.14961
62375270	chr10:62375270:C:G	8.47843e-38	-2.22732	-1.8825	1.25827e-07	-2.19466	-1.76337	6.77558e-06	-2.28329	-1.76977
62375635	chr10:62375635:C:CA	7.2623e-38	-2.40165	-1.863	9.19995e-08	-2.38201	-1.88915	5.47347e-06	-2.37792	-1.88855
62375881	chr10:62375881:TC:T	1.57413e-37	-1.60161	-1.88946	2.17717e-07	-1.55413	-1.85562	1.04195e-05	-1.76768	-1.85503
62376313	chr10:62376313:G:C	1.02842e-36	-6.21526e-10	-1.61415	1.15274e-06	-6.21526e-10	-1.74304	6.83469e-05	-6.21526e-10	-1.74179
62376951	chr10:62376951:CAG:C	1.76755e-37	-1.60014	-1.77502	2.58947e-07	-1.56404	-1.67227	1.26286e-05	-1.75736	-1.67307
62376992	chr10:62376992:G:C	1.15338e-36	-6.21526e-10	-1.49948	1.88241e-06	-6.21526e-10	-1.25263	0.000117205	-6.21526e-10	-1.20246
62377116	chr10:62377116:C:T	9.06666e-38	-2.17961	-1.86314	1.16392e-07	-2.14926	-1.88672	6.24939e-06	-2.2464	-1.88751
62377165	chr10:62377165:C:A	1.7633e-36	-6.21526e-10	-1.075	2.13466e-06	-6.21526e-10	-1.12688	0.000136374	-6.21526e-10	-1.05099
62377297	chr10:62377297:G:C	9.29281e-38	-2.20801	-1.8101	1.40532e-07	-2.20156	-1.64594	7.60389e-06	-2.28912	-1.64861
62377366	chr10:62377366:C:T	1.18505e-36	-6.21526e-10	-1.4724	1.66974e-06	-6.21526e-10	-1.37252	9.79147e-05	-6.21526e-10	-1.38229
62377840	chr10:62377840:A:G	1.07517e-37	-2.13956	-1.73273	1.57321e-07	-2.09694	-1.63771	8.60363e-06	-2.20021	-1.61399
62378396	chr10:62378396:T:C	8.58624e-38	-2.22371	-1.87348	1.21187e-07	-2.21735	-1.77825	6.60761e-06	-2.302	-1.77617
62378528	chr10:62378528:A:G	8.76736e-37	-6.21526e-10	-1.77373	1.15677e-06	-6.21526e-10	-1.73955	6.90361e-05	-6.21526e-10	-1.73176
62379068	chr10:62379068:G:A	1.93304e-37	-1.45209	-1.83358	2.43114e-07	-1.4179	-1.88151	1.16282e-05	-1.63205	-1.88091
62379167	chr10:62379167:C:T	4.83712e-37	-2.36845	-1.06993e-09	2.52595e-06	-0.958566	-1.06993e-09	9.42302e-05	-1.42065	-1.06993e-09
62379198	chr10:62379198:A:G	8.12511e-38	-2.26274	-1.88966	1.08797e-07	-2.21401	-1.88944	5.98839e-06	-2.28701	-1.88956
62379319	chr10:62379319:C:T	9.80732e-37	-6.21526e-10	-1.66164	1.13786e-06	-6.21526e-10	-1.75603	6.66661e-05	-6.21526e-10	-1.76669
62379593	chr10:62379593:T:C	2.11782e-37	-1.66339	-1.53099	2.87912e-07	-1.77313	-1.35716	1.71903e-05	-1.81556	-1.30649
62379823	chr10:62379823:C:T	7.05032e-38	-2.40596	-1.88831	9.46315e-08	-2.39778	-1.84517	5.70024e-06	-2.38019	-1.84569
62380659	chr10:62380659:A:G	9.0843e-37	-6.21526e-10	-1.73822	1.32993e-06	-6.21526e-10	-1.60006	7.95791e-05	-6.21526e-10	-1.58964
62380766	chr10:62380766:T:C	8.53833e-38	-2.21632	-1.88646	1.14273e-07	-2.16752	-1.88683	6.23813e-06	-2.24928	-1.88643
62380888	chr10:62380888:T:C	9.03954e-38	-2.16886	-1.87688	1.26584e-07	-2.16611	-1.78592	6.81693e-06	-2.26301	-1.78397
62381499	chr10:62381499:C:T	8.23493e-37	-6.21526e-10	-1.83638	9.9544e-07	-6.21526e-10	-1.88975	5.89441e-05	-6.21526e-10	-1.8898
62381546	chr10:62381546:G:C	6.13944e-36	-6.21526e-10	0.172553	9.41717e-06	-6.21526e-10	0.357351	0.000543924	-6.21526e-10	0.332421
62381673	chr10:62381673:A:G	1.32843e-37	-2.05585	-1.60492	1.39492e-07	-2.02565	-1.82928	7.40375e-06	-2.14252	-1.82188
62381907	chr10:62381907:G:A	9.57007e-38	-2.19643	-1.79228	1.44891e-07	-2.19633	-1.62063	8.00574e-06	-2.28645	-1.59978
62382107	chr10:62382107:T:C	6.03934e-37	-2.14647	-1.06993e-09	7.96001e-07	-2.11334	-1.06993e-09	5.02886e-05	-2.04861	-1.06993e-09
62382204	chr10:62382204:T:G	1.80547e-37	-1.47235	-1.8816	2.36155e-07	-1.44332	-1.88513	1.13156e-05	-1.65456	-1.88564
62382390	chr10:62382390:T:C	8.96699e-37	-6.21526e-10	-1.75122	1.06418e-06	-6.21526e-10	-1.82298	6.25511e-05	-6.21526e-10	-1.8304
62382421	chr10:62382421:G:A	1.12934e-36	-6.21526e-10	-1.52054	1.40007e-06	-6.21526e-10	-1.54866	8.92754e-05	-6.21526e-10	-1.47466
62382892	chr10:62382892:A:T	7.50719e-36	-6.21526e-10	0.37368	6.34582e-06	-6.21526e-10	-0.0373874	0.000372524	-6.21526e-10	-0.0460873
62382989	chr10:62382989:G:A	1.60595e-37	-1.58315	-1.8879	1.83446e-07	-1.71862	-1.86241	9.95637e-06	-1.80642	-1.86176
62383572	chr10:62383572:C:T	1.65824e-36	-6.21526e-10	-1.13643	1.83103e-06	-6.21526e-10	-1.2803	0.000108928	-6.21526e-10	-1.2757
62383583	chr10:62383583:CA:C	1.85963e-36	-1.0218	-1.06993e-09	5.92445e-07	-2.40868	-1.06993e-09	3.65904e-05	-2.3666	-1.06993e-09
62383974	chr10:62383974:A:G	8.23006e-37	-6.21526e-10	-1.83697	1.00111e-06	-6.21526e-10	-1.88408	5.97045e-05	-6.21526e-10	-1.87698
62384001	chr10:62384001:C:T	6.03627e-36	-6.21526e-10	0.155606	9.25021e-06	-6.21526e-10	0.339462	0.000534287	-6.21526e-10	0.314546
62384148	chr10:62384148:G:C	5.69281e-37	-2.20556	-1.06993e-09	6.50575e-07	-2.31508	-1.06993e-09	4.19435e-05	-2.23006	-1.06993e-09
62384423	chr10:62384423:C:G	1.7756e-37	-1.49515	-1.87548	2.30316e-07	-1.46516	-1.88832	1.10661e-05	-1.67389	-1.88861
62384580	chr10:62384580:G:A	4.64934e-37	-2.40804	-1.06993e-09	1.53929e-06	-1.45386	-1.06993e-09	6.33024e-05	-1.81846	-1.06993e-09
62384799	chr10:62384799:G:A	1.20295e-35	-6.21526e-10	0.845185	1.91852e-05	-6.21526e-10	1.06896	0.00110602	-6.21526e-10	1.04214
62385327	chr10:62385327:G:A	8.59388e-38	-2.21138	-1.88493	1.14999e-07	-2.15822	-1.8898	6.28618e-06	-2.23829	-1.88975
62385784	chr10:62385784:G:A	8.75577e-38	-2.19352	-1.88412	1.17358e-07	-2.13795	-1.88976	6.39398e-06	-2.2214	-1.88964
62385868	chr10:62385868:A:G	4.34136e-35	-6.21526e-10	2.12859	3.12215e-05	-6.21526e-10	1.55592	0.00265093	-6.21526e-10	1.91628
62386167	chr10:62386167:G:T	1.32416e-37	-2.06493	-1.59906	1.38723e-07	-2.03466	-1.8258	7.37605e-06	-2.14987	-1.81828
62386783	chr10:62386783:A:G	3.53445e-35	-6.21526e-10	1.92296	2.57039e-05	-6.21526e-10	1.36146	0.00217319	-6.21526e-10	1.71756
62386853	chr10:62386853:CAATGAATTTAAT:C	7.93735e-37	-6.21526e-10	-1.87319	9.96418e-07	-6.21526e-10	-1.88877	5.90207e-05	-6.21526e-10	-1.8885
62386890	chr10:62386890:G:A	8.66003e-38	-2.20715	-1.88148	1.15614e-07	-2.15338	-1.8893	6.31634e-06	-2.23426	-1.88899
62387447	chr10:62387447:C:T	9.38824e-37	-6.21526e-10	-1.70531	1.38773e-06	-6.21526e-10	-1.55751	8.31172e-05	-6.21526e-10	-1.54614
62387946	chr10:62387946:A:G	7.92268e-37	-6.21526e-10	-1.87504	9.95637e-07	-6.21526e-10	-1.88956	5.90722e-05	-6.21526e-10	-1.88763
62388076	chr10:62388076:G:A	9.48894e-37	-6.21526e-10	-1.69464	1.40867e-06	-6.21526e-10	-1.54253	8.43599e-05	-6.21526e-10	-1.5313
62388098	chr10:62388098:A:G	1.16076e-36	-6.21526e-10	-1.49311	1.44074e-06	-6.21526e-10	-1.52003	9.21778e-05	-6.21526e-10	-1.44267
62388366	chr10:62388366:C:A	1.03075e-36	-6.21526e-10	-1.6119	1.07669e-06	-6.21526e-10	-1.8113	6.41321e-05	-6.21526e-10	-1.80544
62388922	chr10:62388922:A:G	5.59944e-37	-2.2221	-1.06993e-09	7.98954e-07	-2.10964	-1.06993e-09	4.46779e-05	-2.16691	-1.06993e-09
62388943	chr10:62388943:T:C	1.24639e-37	-2.04354	-1.68097	1.34977e-07	-2.01671	-1.87112	7.11446e-06	-2.13702	-1.86724
62389690	chr10:62389690:G:A	7.92852e-37	-6.21526e-10	-1.8743	9.98177e-07	-6.21526e-10	-1.88701	5.91056e-05	-6.21526e-10	-1.88706
62389722	chr10:62389722:C:A	1.12363e-37	-1.94548	-1.88272	1.40224e-07	-2.04725	-1.80245	7.65581e-06	-2.1271	-1.80383
62389873	chr10:62389873:A:G	1.47819e-37	-2.07331	-1.48064	5.58058e-07	-1.32774	-1.14074	4.50456e-05	-1.05605	-1.10266
62390052	chr10:62390052:C:G	1.37374e-37	-2.38543	-1.24179	1.39168e-07	-2.39839	-1.45887	8.09925e-06	-2.39672	-1.47789
62390214	chr10:62390214:C:T	8.81596e-37	-6.21526e-10	-1.7682	1.16985e-06	-6.21526e-10	-1.72831	6.85687e-05	-6.21526e-10	-1.73855
62391013	chr10:62391013:ACT:A	1.51677e-35	-6.21526e-10	1.07698	1.14883e-05	-6.21526e-10	0.556143	0.000900654	-6.21526e-10	0.836732
62391014	chr10:62391014:C:T	2.43085e-37	-1.32653	-1.72999	2.85967e-07	-1.28451	-1.85255	1.35147e-05	-1.51893	-1.84368
62391016	chr10:62391016:ACTGTAGACTTTAT:A	1.45613e-35	-6.21526e-10	1.03619	1.10706e-05	-6.21526e-10	0.519111	0.000866112	-6.21526e-10	0.797626
62391413	chr10:62391413:G:A	7.91242e-37	-6.21526e-10	-1.87633	9.96178e-07	-6.21526e-10	-1.88901	5.90184e-05	-6.21526e-10	-1.88854
62392360	chr10:62392360:G:T	8.35311e-37	-6.21526e-10	-1.82213	1.0282e-06	-6.21526e-10	-1.85738	6.13492e-05	-6.21526e-10	-1.84981
62393106	chr10:62393106:G:A	7.80827e-37	-6.21526e-10	-1.88958	1.02196e-06	-6.21526e-10	-1.86346	6.11845e-05	-6.21526e-10	-1.8525
62393333	chr10:62393333:G:A	9.84742e-37	-6.21526e-10	-1.65756	1.09272e-06	-6.21526e-10	-1.79651	6.511e-05	-6.21526e-10	-1.79031
62393555	chr10:62393555:A:G	3.0506e-37	-0.95917	-1.87026	3.22927e-07	-1.1262	-1.88931	1.64472e-05	-1.27666	-1.88957
62393684	chr10:62393684:A:G	5.09763e-37	-2.31599	-1.06993e-09	7.28028e-07	-2.2026	-1.06993e-09	4.39432e-05	-2.18349	-1.06993e-09
62393773	chr10:62393773:A:C	1.11722e-37	-1.95317	-1.88076	1.40157e-07	-2.05432	-1.79585	7.67014e-06	-2.13168	-1.79737
62393883	chr10:62393883:C:T	8.32255e-37	-6.21526e-10	-1.8258	1.02114e-06	-6.21526e-10	-1.86427	6.04323e-05	-6.21526e-10	-1.86486
62393990	chr10:62393990:A:G	8.65573e-37	-6.21526e-10	-1.78654	1.02105e-06	-6.21526e-10	-1.86435	6.09309e-05	-6.21526e-10	-1.85665
62394087	chr10:62394087:C:T	1.03851e-37	-2.12756	-1.77942	1.59455e-07	-1.9537	-1.76748	8.45341e-06	-2.0686	-1.76322
62394897	chr10:62394897:T:A	1.81952e-37	-1.4575	-1.88869	2.02474e-07	-1.60149	-1.88084	1.09129e-05	-1.69588	-1.88056
62395203	chr10:62395203:C:T	1.79366e-36	-1.05792	-1.06993e-09	5.92794e-07	-2.40809	-1.06993e-09	3.64e-05	-2.37182	-1.06993e-09
62395499	chr10:62395499:G:A	1.55337e-36	-6.21526e-10	-1.20175	1.94125e-06	-6.21526e-10	-1.22185	0.000115759	-6.21526e-10	-1.21488
62395547	chr10:62395547:G:A	1.39662e-36	-6.21526e-10	-1.30813	1.67603e-06	-6.21526e-10	-1.36876	0.000106041	-6.21526e-10	-1.30256
62395847	chr10:62395847:G:A	1.21328e-36	-6.21526e-10	-1.44885	1.30972e-06	-6.21526e-10	-1.61537	7.78708e-05	-6.21526e-10	-1.61134
62396151	chr10:62396151:C:A	9.89989e-37	-6.21526e-10	-1.65224	1.41361e-06	-6.21526e-10	-1.53904	8.50324e-05	-6.21526e-10	-1.52336
62396351	chr10:62396351:C:T	5.33725e-37	-0.689822	-1.58023	4.03211e-07	-0.946387	-1.84709	1.94627e-05	-1.15823	-1.83966
62397014	chr10:62397014:G:A	1.94201e-37	-1.74155	-1.5395	1.7025e-07	-1.83759	-1.81808	9.3048e-06	-1.92747	-1.80839
62397380	chr10:62397380:G:A	8.31739e-37	-6.21526e-10	-1.82642	1.168e-06	-6.21526e-10	-1.72989	6.96778e-05	-6.21526e-10	-1.72251
62397446	chr10:62397446:G:A	1.07209e-36	-6.21526e-10	-1.57257	1.32538e-06	-6.21526e-10	-1.60348	7.38091e-05	-6.21526e-10	-1.66491
62398019	chr10:62398019:T:C	1.71623e-36	-6.21526e-10	-1.10205	2.29202e-06	-6.21526e-10	-1.05575	0.000134726	-6.21526e-10	-1.06315
62398460	chr10:62398460:G:C	4.71835e-35	-6.21526e-10	2.21186	3.36901e-05	-6.21526e-10	1.63202	0.00285645	-6.21526e-10	1.99095
62398583	chr10:62398583:C:T	8.23595e-37	-6.21526e-10	-1.83626	1.03198e-06	-6.21526e-10	-1.8537	6.1114e-05	-6.21526e-10	-1.85365
62398821	chr10:62398821:A:G	1.11698e-36	-6.21526e-10	-1.53155	1.58099e-06	-6.21526e-10	-1.42713	9.9505e-05	-6.21526e-10	-1.36618
62398987	chr10:62398987:A:G	3.53428e-37	-0.836313	-1.84594	3.67518e-07	-1.05467	-1.83149	1.74493e-05	-1.28011	-1.82698
62399371	chr10:62399371:A:C	2.31088e-36	-6.21526e-10	-0.804552	3.06911e-06	-6.21526e-10	-0.763797	0.000179897	-6.21526e-10	-0.774002
62399574	chr10:62399574:G:T	1.97122e-37	-1.54374	-1.72238	3.11355e-07	-1.67001	-1.38199	1.60914e-05	-1.80182	-1.38628
62399630	chr10:62399630:C:G	9.26522e-37	-6.21526e-10	-1.7185	1.26875e-06	-6.21526e-10	-1.64715	7.53809e-05	-6.21526e-10	-1.64383
62399889	chr10:62399889:C:T	1.15836e-36	-6.21526e-10	-1.49517	1.62765e-06	-6.21526e-10	-1.39805	9.76817e-05	-6.21526e-10	-1.38467
62399939	chr10:62399939:G:A	8.86612e-37	-6.21526e-10	-1.76253	1.06366e-06	-6.21526e-10	-1.82347	6.24375e-05	-6.21526e-10	-1.83222
62400483	chr10:62400483:C:G	9.15088e-37	-6.21526e-10	-1.73092	1.09401e-06	-6.21526e-10	-1.79534	6.58588e-05	-6.21526e-10	-1.77887
62400506	chr10:62400506:C:G	1.19361e-36	-6.21526e-10	-1.4652	1.68305e-06	-6.21526e-10	-1.36458	0.000101052	-6.21526e-10	-1.35076
62400682	chr10:62400682:G:A	9.41912e-37	-6.21526e-10	-1.70202	1.30683e-06	-6.21526e-10	-1.61758	7.60245e-05	-6.21526e-10	-1.63533
62400796	chr10:62400796:T:C	8.04798e-37	-6.21526e-10	-1.85934	9.96232e-07	-6.21526e-10	-1.88896	5.91414e-05	-6.21526e-10	-1.88646
62400845	chr10:62400845:C:T	6.13913e-37	-2.13008	-1.06993e-09	7.28206e-07	-2.20236	-1.06993e-09	4.36118e-05	-2.19106	-1.06993e-09
62400876	chr10:62400876:A:G	9.23704e-38	-2.40391	-1.62022	1.1589e-07	-2.38806	-1.65224	6.71017e-06	-2.38967	-1.67309
62401635	chr10:62401635:A:C	2.03672e-37	-1.80677	-1.42665	1.82779e-07	-2.05392	-1.53075	1.12225e-05	-2.04823	-1.50024
62401812	chr10:62401812:A:G	1.87822e-36	-6.21526e-10	-1.01186	3.96198e-06	-6.21526e-10	-0.50844	0.000232107	-6.21526e-10	-0.51919
62402257	chr10:62402257:G:A	7.82136e-37	-6.21526e-10	-1.88791	1.02956e-06	-6.21526e-10	-1.85606	6.15523e-05	-6.21526e-10	-1.8465
62402493	chr10:62402493:C:T	8.04585e-37	-6.21526e-10	-1.85961	1.0026e-06	-6.21526e-10	-1.88258	5.94729e-05	-6.21526e-10	-1.88087
62402586	chr10:62402586:A:G	8.72261e-37	-6.21526e-10	-1.77885	1.05075e-06	-6.21526e-10	-1.83568	6.1738e-05	-6.21526e-10	-1.84349
62402878	chr10:62402878:T:C	2.19754e-36	-6.21526e-10	-0.854842	1.82468e-06	-6.21526e-10	-1.28378	0.000108861	-6.21526e-10	-1.27632
62403003	chr10:62403003:T:C	1.32906e-36	-6.21526e-10	-1.35771	1.90931e-06	-6.21526e-10	-1.23844	0.000114567	-6.21526e-10	-1.22523
62403270	chr10:62403270:A:T	1.51306e-37	-1.67826	-1.85237	1.95188e-07	-1.67018	-1.8488	1.00451e-05	-1.81436	-1.84495
62403277	chr10:62403277:C:T	1.30078e-36	-6.21526e-10	-1.37922	1.79329e-06	-6.21526e-10	-1.30113	0.00010623	-6.21526e-10	-1.30078
62403278	chr10:62403278:G:A	1.35405e-36	-6.21526e-10	-1.33908	1.94263e-06	-6.21526e-10	-1.22114	0.000116986	-6.21526e-10	-1.20433
62403442	chr10:62403442:A:G	1.5607e-37	-1.90005	-1.59958	2.90085e-07	-1.93925	-1.18352	1.53862e-05	-2.08346	-1.14946
62403535	chr10:62403535:G:A	8.22759e-37	-6.21526e-10	-1.83727	1.04755e-06	-6.21526e-10	-1.83873	6.16359e-05	-6.21526e-10	-1.84514
62403715	chr10:62403715:C:A	7.96954e-37	-6.21526e-10	-1.86914	1.0599e-06	-6.21526e-10	-1.82701	6.29703e-05	-6.21526e-10	-1.82372
62403720	chr10:62403720:A:G	9.91195e-37	-6.21526e-10	-1.65102	1.13725e-06	-6.21526e-10	-1.75657	6.85246e-05	-6.21526e-10	-1.7392
62403954	chr10:62403954:T:C	3.49744e-37	-1.88041	-0.812323	3.62843e-07	-2.06554	-0.833431	2.46246e-05	-2.07259	-0.690054
62404127	chr10:62404127:G:GAA	6.386e-37	-0.245437	-1.84522	5.60269e-07	-0.637001	-1.82752	2.856e-05	-0.78878	-1.8256
62404264	chr10:62404264:G:A	2.07561e-37	-1.3351	-1.87941	2.30737e-07	-1.48277	-1.86889	1.21147e-05	-1.59656	-1.87541
62404545	chr10:62404545:T:C	1.00327e-36	-6.21526e-10	-1.63892	1.14758e-06	-6.21526e-10	-1.74752	6.91857e-05	-6.21526e-10	-1.72959
62404642	chr10:62404642:T:G	3.2089e-37	-0.98555	-1.79329	3.46766e-07	-1.20546	-1.73883	1.68586e-05	-1.41047	-1.73105
62405146	chr10:62405146:A:T	7.5574e-37	-1.92224	-1.06993e-09	7.51211e-07	-2.17125	-1.06993e-09	4.41168e-05	-2.17955	-1.06993e-09
62405463	chr10:62405463:C:T	8.04311e-37	-6.21526e-10	-1.85995	1.02257e-06	-6.21526e-10	-1.86286	5.97512e-05	-6.21526e-10	-1.8762
62405584	chr10:62405584:A:G	1.13525e-37	-1.95832	-1.85959	1.25951e-07	-2.09929	-1.85776	7.63699e-06	-2.0882	-1.84519
62405633	chr10:62405633:G:A	8.91645e-37	-6.21526e-10	-1.75687	1.38655e-06	-6.21526e-10	-1.55836	8.50059e-05	-6.21526e-10	-1.52367
62405663	chr10:62405663:C:G	7.33711e-37	-1.95182	-1.06993e-09	7.35995e-07	-2.19172	-1.06993e-09	4.3238e-05	-2.19967	-1.06993e-09
62405771	chr10:62405771:G:T	2.37713e-37	-1.83527	-1.2436	2.26788e-07	-2.02021	-1.34871	1.45855e-05	-2.02292	-1.26344
62406448	chr10:62406448:A:G	1.12663e-37	-1.93576	-1.88978	1.24524e-07	-2.07871	-1.88973	7.46816e-06	-2.066	-1.88974
62406746	chr10:62406746:C:T	4.30452e-37	-2.3985	-0.0866031	4.35088e-07	-2.40891	-0.308484	2.59641e-05	-2.40826	-0.301416
62406813	chr10:62406813:G:A	6.82725e-37	-2.02384	-1.06993e-09	8.01287e-07	-2.10672	-1.06993e-09	4.80538e-05	-2.09407	-1.06993e-09
62407029	chr10:62407029:A:G	9.23398e-37	-6.21526e-10	-1.72188	1.45755e-06	-6.21526e-10	-1.50843	8.95754e-05	-6.21526e-10	-1.47131
62407374	chr10:62407374:A:G	8.01724e-37	-6.21526e-10	-1.86317	1.06572e-06	-6.21526e-10	-1.82154	6.32898e-05	-6.21526e-10	-1.81866
62407612	chr10:62407612:G:A	1.23819e-37	-2.40532	-1.32579	1.37616e-07	-2.38142	-1.48705	8.2019e-06	-2.37623	-1.48579
62407939	chr10:62407939:T:C	1.60149e-37	-1.62418	-1.84965	1.76114e-07	-1.73894	-1.88287	9.36679e-06	-1.84758	-1.88163
62408417	chr10:62408417:A:G	5.59035e-37	-2.22372	-1.06993e-09	8.80534e-07	-2.01241	-1.06993e-09	5.05079e-05	-2.04426	-1.06993e-09
62408862	chr10:62408862:T:C	1.09007e-37	-2.28298	-1.57554	1.35041e-07	-2.20871	-1.67865	7.70521e-06	-2.24396	-1.68053
62409048	chr10:62409048:G:A	8.44917e-37	-6.21526e-10	-1.8107	1.01112e-06	-6.21526e-10	-1.87412	5.97976e-05	-6.21526e-10	-1.87542
62409213	chr10:62409213:A:T	9.0097e-36	-6.21526e-10	0.556121	7.97584e-06	-6.21526e-10	0.191233	0.000543757	-6.21526e-10	0.332115
62409214	chr10:62409214:G:T	9.59382e-36	-6.21526e-10	0.618939	8.45221e-06	-6.21526e-10	0.249244	0.000577366	-6.21526e-10	0.392088
62409435	chr10:62409435:G:A	8.43654e-37	-6.21526e-10	-1.81219	1.20466e-06	-6.21526e-10	-1.69899	7.331e-05	-6.21526e-10	-1.67169
62409731	chr10:62409731:C:T	8.63696e-38	-2.21304	-1.87826	1.20025e-07	-2.11586	-1.88938	6.81455e-06	-2.15786	-1.88946
62409973	chr10:62409973:T:C	2.8794e-37	-1.01119	-1.876	3.37628e-07	-1.10357	-1.86743	1.71071e-05	-1.2615	-1.86539
62410159	chr10:62410159:C:T	1.94835e-37	-1.42774	-1.85005	2.1331e-07	-1.56917	-1.86102	1.14592e-05	-1.66854	-1.85906
62410182	chr10:62410182:G:A	2.64488e-37	-1.08888	-1.88326	3.10207e-07	-1.17748	-1.87822	1.57917e-05	-1.33017	-1.87673
62410436	chr10:62410436:T:A	5.67906e-37	-2.20798	-1.06993e-09	7.37878e-07	-2.18916	-1.06993e-09	4.07918e-05	-2.25791	-1.06993e-09
62410474	chr10:62410474:C:T	8.37441e-38	-2.3688	-1.75337	9.52365e-08	-2.39814	-1.83844	5.81031e-06	-2.3739	-1.83285
62411120	chr10:62411120:G:A	8.78173e-37	-6.21526e-10	-1.77209	1.08771e-06	-6.21526e-10	-1.80111	6.35408e-05	-6.21526e-10	-1.81471
62411428	chr10:62411428:T:G	1.91963e-37	-1.45	-1.84263	2.09459e-07	-1.59078	-1.85763	1.12658e-05	-1.68913	-1.85548
62412141	chr10:62412141:T:C	8.00991e-37	-6.21526e-10	-1.86409	1.00919e-06	-6.21526e-10	-1.87603	5.96795e-05	-6.21526e-10	-1.8774
62412179	chr10:62412179:C:A	5.71467e-37	-2.20173	-1.06993e-09	7.42691e-07	-2.18266	-1.06993e-09	4.10118e-05	-2.25253	-1.06993e-09
62412185	chr10:62412185:A:C	2.88863e-37	-1.00918	-1.8748	3.38588e-07	-1.10188	-1.86628	1.71377e-05	-1.26096	-1.86415
62412237	chr10:62412237:T:C	2.88727e-37	-1.00374	-1.88072	3.37632e-07	-1.09746	-1.87352	1.70793e-05	-1.25671	-1.87181
62412263	chr10:62412263:AC:A	1.15867e-36	-1.89519	0.400279	1.18439e-06	-1.83487	0.118915	6.2596e-05	-1.94034	0.110651
62412336	chr10:62412336:A:C	6.34701e-37	-2.09678	-1.06993e-09	7.45458e-07	-2.17894	-1.06993e-09	4.46825e-05	-2.16681	-1.06993e-09
62412807	chr10:62412807:G:A	1.08161e-36	-6.21526e-10	-1.56373	1.10638e-06	-6.21526e-10	-1.78409	6.62189e-05	-6.21526e-10	-1.77342
62413074	chr10:62413074:C:A	3.61044e-36	-6.21526e-10	-0.358352	3.73819e-06	-6.21526e-10	-0.566584	0.000217264	-6.21526e-10	-0.585277
62413159	chr10:62413159:C:T	1.77125e-36	-6.21526e-10	-1.07049	2.62442e-06	-6.21526e-10	-0.920326	0.000152934	-6.21526e-10	-0.936379
62413237	chr10:62413237:T:G	1.7761e-37	-1.4823	-1.88804	2.29822e-07	-1.47031	-1.88533	1.12019e-05	-1.66662	-1.88368
62413531	chr10:62413531:T:A	1.77528e-37	-1.48357	-1.88724	2.29921e-07	-1.47134	-1.88386	1.12097e-05	-1.66759	-1.88202
62413537	chr10:62413537:C:T	6.07706e-37	-2.14024	-1.06993e-09	7.19101e-07	-2.21494	-1.06993e-09	4.30478e-05	-2.20408	-1.06993e-09
62413592	chr10:62413592:A:G	1.66958e-37	-2.40841	-1.02379	1.79596e-07	-2.393	-1.20923	1.06763e-05	-2.38853	-1.20983
62414116	chr10:62414116:G:T	1.86945e-37	-2.40388	-0.915242	1.98433e-07	-2.37785	-1.12464	1.18149e-05	-2.3723	-1.12473
62414148	chr10:62414148:T:C	1.99548e-37	-1.36751	-1.88637	2.58722e-07	-1.35499	-1.88219	1.24519e-05	-1.56415	-1.88036
62414231	chr10:62414231:T:C	1.25022e-36	-6.21526e-10	-1.41886	2.26805e-06	-6.21526e-10	-1.06626	0.000141475	-6.21526e-10	-1.01426
62414354	chr10:62414354:T:C	1.98766e-37	-1.37365	-1.88416	2.57983e-07	-1.36122	-1.87883	1.24293e-05	-1.5697	-1.87663
62414573	chr10:62414573:T:C	1.96749e-37	-1.38686	-1.88115	2.55666e-07	-1.37391	-1.87516	1.23357e-05	-1.58123	-1.87266
62414690	chr10:62414690:C:T	2.0524e-37	-1.34251	-1.88325	2.65937e-07	-1.33181	-1.87787	1.27792e-05	-1.54296	-1.87561
62414785	chr10:62414785:C:A	1.9349e-37	-1.9616	-1.32311	1.96156e-07	-1.95093	-1.5631	1.02563e-05	-2.07877	-1.55972
62414791	chr10:62414791:T:C	1.92874e-37	-1.40787	-1.88003	2.50852e-07	-1.39442	-1.87365	1.213e-05	-1.59972	-1.87098
62415085	chr10:62415085:AT:A	1.87717e-37	-1.42956	-1.88544	2.42663e-07	-1.42007	-1.8812	1.17709e-05	-1.62165	-1.87911
62415097	chr10:62415097:A:G	1.90499e-37	-1.41349	-1.8868	2.46457e-07	-1.40275	-1.88301	1.19359e-05	-1.60566	-1.88117
62415204	chr10:62415204:C:G	1.80592e-37	-1.46874	-1.88496	2.33769e-07	-1.4573	-1.8813	1.13898e-05	-1.65449	-1.87918
62415355	chr10:62415355:G:A	1.85439e-37	-1.43901	-1.8882	2.39938e-07	-1.42626	-1.8863	1.16398e-05	-1.62702	-1.88495
62415679	chr10:62415679:G:A	1.30062e-37	-1.94317	-1.73876	2.21009e-07	-1.99185	-1.40289	1.17756e-05	-2.12517	-1.37518
62415704	chr10:62415704:G:A	1.76238e-37	-1.494	-1.8841	2.29431e-07	-1.47748	-1.87986	1.11876e-05	-1.67418	-1.8774
62415971	chr10:62415971:T:C	8.82221e-37	-6.21526e-10	-1.76749	1.03855e-06	-6.21526e-10	-1.84736	6.23071e-05	-6.21526e-10	-1.83431
62416337	chr10:62416337:C:T	8.15182e-37	-6.21526e-10	-1.84652	9.9778e-07	-6.21526e-10	-1.88741	5.90692e-05	-6.21526e-10	-1.88768
62416414	chr10:62416414:G:A	2.22289e-37	-1.58295	-1.56301	2.74996e-07	-1.60483	-1.57135	1.37191e-05	-1.77693	-1.57067
62416430	chr10:62416430:T:C	2.19979e-37	-1.59972	-1.55668	2.72697e-07	-1.62006	-1.56452	1.3626e-05	-1.79032	-1.56409
62416593	chr10:62416593:T:G	1.54626e-36	-6.21526e-10	-1.20634	2.97563e-06	-6.21526e-10	-0.794728	0.000186606	-6.21526e-10	-0.737391
62416659	chr10:62416659:G:A	5.79603e-37	-2.18759	-1.06993e-09	7.50471e-07	-2.17224	-1.06993e-09	4.13236e-05	-2.24495	-1.06993e-09
62417089	chr10:62417089:A:G	2.14528e-37	-1.60599	-1.57551	2.65307e-07	-1.62732	-1.58473	1.32691e-05	-1.7969	-1.58405
62417113	chr10:62417113:A:G	5.39984e-37	-2.2584	-1.06993e-09	8.45183e-07	-2.05339	-1.06993e-09	4.62214e-05	-2.13295	-1.06993e-09
62417383	chr10:62417383:C:T	2.10275e-37	-1.59853	-1.60298	2.5988e-07	-1.62048	-1.61224	1.29874e-05	-1.79073	-1.61168
62417428	chr10:62417428:C:A	8.49181e-37	-6.21526e-10	-1.80566	1.01364e-06	-6.21526e-10	-1.87164	6.07044e-05	-6.21526e-10	-1.86037
62417429	chr10:62417429:G:A	2.2218e-37	-1.58538	-1.56106	2.72299e-07	-1.60845	-1.57759	1.35746e-05	-1.78026	-1.57793
62417574	chr10:62417574:G:A	2.92491e-36	-6.21526e-10	-0.568917	3.00905e-06	-6.21526e-10	-0.78356	0.000174653	-6.21526e-10	-0.80359
62417825	chr10:62417825:C:A	2.87639e-36	-6.21526e-10	-0.585646	2.9673e-06	-6.21526e-10	-0.79753	0.000172279	-6.21526e-10	-0.817273
62417838	chr10:62417838:A:G	4.55246e-36	-6.21526e-10	-0.126513	4.59789e-06	-6.21526e-10	-0.359587	0.000266884	-6.21526e-10	-0.379574
62417900	chr10:62417900:G:A	6.00329e-37	-2.15246	-1.06993e-09	7.81097e-07	-2.13224	-1.06993e-09	4.27724e-05	-2.2105	-1.06993e-09
62418100	chr10:62418100:T:C	1.61923e-37	-1.574	-1.88881	2.01584e-07	-1.60124	-1.8855	1.0001e-05	-1.77651	-1.88719
62418472	chr10:62418472:G:A	1.99548e-36	-6.21526e-10	-0.951294	2.58244e-06	-6.21526e-10	-0.93645	0.000148899	-6.21526e-10	-0.963118
62418711	chr10:62418711:C:T	8.46111e-37	-1.80929	-1.06993e-09	1.48738e-06	-1.48817	-1.06993e-09	8.56945e-05	-1.5156	-1.06993e-09
62418927	chr10:62418927:T:C	2.03869e-37	-1.639	-1.59346	2.5179e-07	-1.6621	-1.60224	1.26477e-05	-1.82717	-1.60174
62419028	chr10:62419028:AAATT:A	1.53918e-37	-1.62372	-1.8898	1.9207e-07	-1.64631	-1.88877	9.57779e-06	-1.81745	-1.88949
62419211	chr10:62419211:G:A	1.03389e-36	-6.21526e-10	-1.60885	1.42287e-06	-6.21526e-10	-1.53251	8.24397e-05	-6.21526e-10	-1.55432
62419275	chr10:62419275:T:G	1.23306e-36	-6.21526e-10	-1.43268	1.20053e-06	-6.21526e-10	-1.70243	7.21155e-05	-6.21526e-10	-1.68812
62419360	chr10:62419360:C:G	1.50782e-37	-1.64431	-1.88979	1.88053e-07	-1.66737	-1.88884	9.4024e-06	-1.83589	-1.88954
62419391	chr10:62419391:G:A	1.54419e-37	-1.6213	-1.88897	1.91956e-07	-1.6459	-1.88977	9.57916e-06	-1.81709	-1.88971
62419397	chr10:62419397:T:C	1.60587e-37	-1.58157	-1.88953	1.99664e-07	-1.60679	-1.88951	9.91715e-06	-1.78233	-1.88979
62419409	chr10:62419409:G:T	1.53639e-37	-1.6256	-1.88972	1.91393e-07	-1.64941	-1.8892	9.55352e-06	-1.81978	-1.8897
62419470	chr10:62419470:T:G	3.05762e-36	-6.21526e-10	-0.524543	3.12669e-06	-6.21526e-10	-0.745208	0.000182292	-6.21526e-10	-0.760776
62419540	chr10:62419540:T:A	4.32111e-36	-6.21526e-10	-0.178668	4.37848e-06	-6.21526e-10	-0.408483	0.000254208	-6.21526e-10	-0.428237
62419928	chr10:62419928:T:C	1.55247e-37	-1.61516	-1.88975	1.93495e-07	-1.63942	-1.88827	9.64194e-06	-1.81107	-1.8892
62420374	chr10:62420374:A:T	1.50545e-37	-1.64593	-1.88974	1.87949e-07	-1.66857	-1.88819	9.39657e-06	-1.83689	-1.88915
62420475	chr10:62420475:G:A	1.4739e-37	-1.66706	-1.8898	1.83876e-07	-1.69011	-1.88857	9.22045e-06	-1.85558	-1.88939
62420582	chr10:62420582:T:A	1.51023e-37	-1.64277	-1.88974	1.88586e-07	-1.66522	-1.88816	9.42469e-06	-1.83393	-1.88913
62421291	chr10:62421291:T:C	7.83672e-37	-1.88594	-1.06993e-09	1.0922e-06	-1.79699	-1.06993e-09	6.36912e-05	-1.81234	-1.06993e-09
62421388	chr10:62421388:A:G	1.50996e-37	-1.64289	-1.8898	1.88006e-07	-1.66768	-1.88879	9.39909e-06	-1.83627	-1.8895
62421503	chr10:62421503:C:T	1.69528e-37	-1.52744	-1.88948	2.10728e-07	-1.55519	-1.88719	1.04108e-05	-1.73508	-1.88847
62421511	chr10:62421511:T:C	1.59256e-37	-1.58963	-1.8898	1.97319e-07	-1.61946	-1.88866	9.81133e-06	-1.79341	-1.88944
62421545	chr10:62421545:G:C	1.48441e-37	-1.66806	-1.88169	1.86405e-07	-1.69114	-1.87387	9.31272e-06	-1.85767	-1.87734
62421587	chr10:62421587:T:C	4.68497e-37	-2.40041	-1.06993e-09	6.73643e-07	-2.28024	-1.06993e-09	3.83294e-05	-2.32017	-1.06993e-09
62421622	chr10:62421622:G:A	1.49879e-37	-1.65037	-1.88974	1.8659e-07	-1.67491	-1.88911	9.33758e-06	-1.84268	-1.88966
62421785	chr10:62421785:G:A	1.44033e-37	-1.69013	-1.88977	1.79823e-07	-1.7128	-1.88817	9.03659e-06	-1.87597	-1.88914
62421794	chr10:62421794:T:C	1.45746e-37	-1.6783	-1.88977	1.81677e-07	-1.70253	-1.88818	9.11871e-06	-1.86692	-1.88914
62421813	chr10:62421813:G:A	1.47278e-37	-1.66782	-1.88979	1.83552e-07	-1.69165	-1.88879	9.20227e-06	-1.85743	-1.88951
62421891	chr10:62421891:T:A	1.47752e-37	-1.66462	-1.88978	1.84325e-07	-1.68796	-1.88828	9.23277e-06	-1.85442	-1.88921
62422585	chr10:62422585:G:T	6.10305e-37	-2.13598	-1.06993e-09	7.89434e-07	-2.12162	-1.06993e-09	4.31452e-05	-2.20182	-1.06993e-09
62422837	chr10:62422837:G:C	2.18883e-37	-1.2716	-1.8898	2.46567e-07	-1.39695	-1.88836	1.27474e-05	-1.53164	-1.88942
62422860	chr10:62422860:C:T	5.00004e-37	-2.33532	-1.06993e-09	6.07296e-07	-2.38392	-1.06993e-09	3.65578e-05	-2.36749	-1.06993e-09
62423139	chr10:62423139:CTG:C	2.17293e-37	-1.2789	-1.88979	2.44668e-07	-1.40444	-1.8886	1.26576e-05	-1.5386	-1.88953
62423637	chr10:62423637:T:C	2.16558e-37	-1.28233	-1.88974	2.43426e-07	-1.41025	-1.88787	1.2596e-05	-1.54386	-1.88915
62423644	chr10:62423644:T:C	2.14475e-37	-1.29195	-1.8898	2.4131e-07	-1.41854	-1.88831	1.24976e-05	-1.55146	-1.88939
62423654	chr10:62423654:G:A	9.61939e-37	-1.68099	-1.06993e-09	9.47898e-07	-1.93869	-1.06993e-09	5.53278e-05	-1.95311	-1.06993e-09
62423676	chr10:62423676:G:A	5.78594e-37	-2.18933	-1.06993e-09	7.51125e-07	-2.17137	-1.06993e-09	4.13852e-05	-2.24346	-1.06993e-09
62423884	chr10:62423884:A:T	3.17467e-36	-6.21526e-10	-0.486977	3.21475e-06	-6.21526e-10	-0.717434	0.000206713	-6.21526e-10	-0.635059
62423888	chr10:62423888:A:T	1.45316e-37	-1.68127	-1.88976	1.81297e-07	-1.70462	-1.88818	9.10023e-06	-1.86892	-1.88917
62423971	chr10:62423971:T:C	3.39954e-36	-6.21526e-10	-0.418541	3.52881e-06	-6.21526e-10	-0.624223	0.000210802	-6.21526e-10	-0.615471
62424764	chr10:62424764:C:A	1.78235e-37	-1.63738	-1.72946	2.83813e-07	-1.77268	-1.37194	1.52171e-05	-1.89274	-1.35123
62425174	chr10:62425174:T:A	2.19441e-37	-1.26952	-1.88933	2.47717e-07	-1.39435	-1.8863	1.27915e-05	-1.52945	-1.88816
62425306	chr10:62425306:A:T	3.32454e-36	-6.21526e-10	-0.44085	3.35404e-06	-6.21526e-10	-0.675017	0.000215976	-6.21526e-10	-0.591221
62427016	chr10:62427016:C:A	8.00282e-37	-1.86497	-1.06993e-09	8.13719e-07	-2.09132	-1.06993e-09	4.7786e-05	-2.09965	-1.06993e-09
62427141	chr10:62427141:A:G	1.74769e-37	-1.67167	-1.7148	2.15724e-07	-1.69195	-1.72699	1.0854e-05	-1.85335	-1.7285
62427419	chr10:62427419:G:A	8.33187e-37	-6.21526e-10	-1.82468	1.04497e-06	-6.21526e-10	-1.8412	6.21154e-05	-6.21526e-10	-1.83739
62427772	chr10:62427772:C:T	7.90542e-38	-2.31804	-1.86176	1.10762e-07	-2.23455	-1.851	6.11503e-06	-2.30032	-1.85532
62428542	chr10:62428542:TC:T	4.60912e-37	-1.37211	-1.04462	3.85134e-07	-1.53004	-1.3093	1.9794e-05	-1.66915	-1.31186
62428568	chr10:62428568:A:C	7.96902e-38	-2.30471	-1.86708	1.1213e-07	-2.21595	-1.85733	6.17156e-06	-2.28516	-1.86127
62428632	chr10:62428632:G:A	3.33495e-36	-6.21526e-10	-0.437721	3.13493e-06	-6.21526e-10	-0.742577	0.000182923	-6.21526e-10	-0.757322
62428773	chr10:62428773:C:T	2.12233e-37	-1.30559	-1.88666	2.41614e-07	-1.43918	-1.86642	1.27962e-05	-1.55144	-1.86581
62429173	chr10:62429173:G:T	7.84794e-37	-6.21526e-10	-1.88451	9.98634e-07	-6.21526e-10	-1.88655	5.89443e-05	-6.21526e-10	-1.8898
62429638	chr10:62429638:G:A	1.02232e-36	-6.21526e-10	-1.62011	1.46882e-06	-6.21526e-10	-1.50073	8.76821e-05	-6.21526e-10	-1.49267
62429933	chr10:62429933:G:A	1.23824e-36	-1.42849	-1.06993e-09	2.91985e-06	-0.813652	-1.06993e-09	0.000181649	-0.764311	-1.06993e-09
62431484	chr10:62431484:TATGCTGTTAATAGTCTA:T	2.19618e-37	-1.89106	-1.26698	2.13306e-07	-1.93634	-1.49387	1.14353e-05	-2.05388	-1.4758
62431586	chr10:62431586:C:A	8.16004e-37	-6.21526e-10	-1.84552	9.98511e-07	-6.21526e-10	-1.88667	5.91117e-05	-6.21526e-10	-1.88696
62431761	chr10:62431761:A:G	1.38904e-37	-1.73039	-1.88576	1.72543e-07	-1.75489	-1.8874	8.76078e-06	-1.90742	-1.88869
62431910	chr10:62431910:T:C	8.86173e-37	-6.21526e-10	-1.76302	1.1844e-06	-6.21526e-10	-1.71595	6.99629e-05	-6.21526e-10	-1.71842
62432166	chr10:62432166:C:T	1.64039e-36	-6.21526e-10	-1.14725	1.63253e-06	-6.21526e-10	-1.39505	9.59498e-05	-6.21526e-10	-1.40256
62432279	chr10:62432279:G:A	2.61323e-37	-1.62393	-1.36025	2.3775e-07	-1.68326	-1.63846	1.19987e-05	-1.85595	-1.62564
62432333	chr10:62432333:A:G	6.02965e-37	-2.14808	-1.06993e-09	7.79308e-07	-2.13453	-1.06993e-09	4.26948e-05	-2.21231	-1.06993e-09
62432554	chr10:62432554:A:G	2.32203e-36	-6.21526e-10	-0.79974	2.43436e-06	-6.21526e-10	-0.995501	0.000154964	-6.21526e-10	-0.923197
62432746	chr10:62432746:C:T	2.38188e-36	-6.21526e-10	-0.774289	2.49736e-06	-6.21526e-10	-0.969952	0.000159525	-6.21526e-10	-0.894186
62432893	chr10:62432893:G:C	3.38686e-37	-1.54519	-1.17967	3.87518e-07	-1.33943	-1.49375	1.71265e-05	-1.63889	-1.48687
62433206	chr10:62433206:T:C	1.81844e-36	-6.21526e-10	-1.0442	2.00672e-06	-6.21526e-10	-1.18868	0.000127297	-6.21526e-10	-1.11986
62434146	chr10:62434146:G:T	3.86433e-37	-1.61887	-0.974107	4.04284e-07	-1.42738	-1.36344	1.765e-05	-1.71504	-1.38062
62434194	chr10:62434194:G:A	8.87737e-38	-2.38704	-1.6768	1.119e-07	-2.34208	-1.73326	6.41192e-06	-2.38407	-1.72416
62434938	chr10:62434938:T:C	5.54369e-37	-2.2321	-1.06993e-09	6.33101e-07	-2.34231	-1.06993e-09	4.04328e-05	-2.26675	-1.06993e-09
62435055	chr10:62435055:G:A	1.25737e-37	-1.97132	-1.74443	2.44521e-07	-1.83862	-1.45502	1.21597e-05	-2.05503	-1.41322
62435056	chr10:62435056:A:T	1.2677e-37	-1.96428	-1.74328	2.47153e-07	-1.82974	-1.45319	1.22684e-05	-2.04806	-1.4113
62435297	chr10:62435297:C:G	1.07085e-37	-2.38664	-1.48967	1.29999e-07	-2.34395	-1.58146	7.43571e-06	-2.38541	-1.57468
62436019	chr10:62436019:A:G	7.29834e-38	-2.37107	-1.88863	9.84082e-08	-2.31408	-1.88974	5.54294e-06	-2.36407	-1.88979
62436114	chr10:62436114:G:A	3.65247e-37	-1.56946	-1.0799	3.7168e-07	-1.51665	-1.35825	1.79493e-05	-1.69056	-1.38828
62436210	chr10:62436210:C:T	7.78886e-38	-2.32621	-1.86844	9.76727e-08	-2.32164	-1.88968	5.59954e-06	-2.35406	-1.88965
62436458	chr10:62436458:T:G	1.7846e-37	-1.67706	-1.68851	2.15489e-07	-1.61887	-1.80116	1.08388e-05	-1.77984	-1.80342
62437345	chr10:62437345:T:C	4.64846e-37	-2.40823	-1.06993e-09	7.48543e-07	-2.17481	-1.06993e-09	4.18645e-05	-2.23195	-1.06993e-09
62438101	chr10:62438101:A:G	9.93294e-37	-6.21526e-10	-1.64891	1.05463e-06	-6.21526e-10	-1.83199	6.29538e-05	-6.21526e-10	-1.82399
62438198	chr10:62438198:T:G	1.97856e-36	-6.21526e-10	-0.959809	2.15276e-06	-6.21526e-10	-1.11843	0.000136856	-6.21526e-10	-1.04746
62438209	chr10:62438209:G:A	8.75914e-38	-2.40638	-1.67087	1.07746e-07	-2.38277	-1.73039	6.29832e-06	-2.40505	-1.72105
62438472	chr10:62438472:G:A	8.30202e-36	-6.21526e-10	0.474319	1.38376e-05	-6.21526e-10	0.742207	0.000832623	-6.21526e-10	0.758193
62438478	chr10:62438478:A:G	8.02256e-37	-6.21526e-10	-1.86251	1.12043e-06	-6.21526e-10	-1.77147	6.54283e-05	-6.21526e-10	-1.78543
62439245	chr10:62439245:G:A	1.38463e-37	-2.36452	-1.25481	2.09524e-07	-2.12113	-1.32698	1.10795e-05	-2.26149	-1.2998
62439656	chr10:62439656:A:G	1.79225e-36	-6.21526e-10	-1.05871	1.72075e-06	-6.21526e-10	-1.34242	0.000101123	-6.21526e-10	-1.35005
62439796	chr10:62439796:C:T	1.13875e-36	-6.21526e-10	-1.51225	1.31702e-06	-6.21526e-10	-1.60981	7.91929e-05	-6.21526e-10	-1.5945
62440301	chr10:62440301:T:C	9.31262e-38	-2.33356	-1.68243	1.17855e-07	-2.33082	-1.69267	7.75142e-06	-2.27028	-1.64824
62440624	chr10:62440624:G:T	2.15415e-37	-2.09158	-1.08579	3.32494e-07	-1.91553	-1.07079	2.16817e-05	-1.82582	-1.0641
62440733	chr10:62440733:C:T	8.49269e-38	-2.38982	-1.71833	1.06356e-07	-2.37145	-1.7547	6.0085e-06	-2.38825	-1.78496
62442348	chr10:62442348:A:G	4.96256e-37	-2.34284	-1.06993e-09	7.85149e-07	-2.12707	-1.06993e-09	4.61053e-05	-2.13546	-1.06993e-09
62442499	chr10:62442499:G:C	8.44822e-37	-6.21526e-10	-1.81081	1.02755e-06	-6.21526e-10	-1.858	6.13196e-05	-6.21526e-10	-1.85029
62442592	chr10:62442592:T:C	2.291e-36	-0.813194	-1.06993e-09	1.0675e-06	-1.81986	-1.06993e-09	6.96618e-05	-1.72274	-1.06993e-09
62442632	chr10:62442632:T:G	1.03262e-37	-2.35517	-1.55749	1.11975e-07	-2.38568	-1.68899	6.862e-06	-2.35353	-1.68686
62442692	chr10:62442692:G:T	9.92715e-38	-2.40896	-1.54312	1.8673e-07	-2.33918	-1.22409	1.11252e-05	-2.34923	-1.20795
62442750	chr10:62442750:T:C	1.62049e-35	-6.21526e-10	1.14313	1.53235e-05	-6.21526e-10	0.844206	0.000895103	-6.21526e-10	0.83055
62443173	chr10:62443173:A:T	9.16878e-37	-6.21526e-10	-1.72896	1.11483e-06	-6.21526e-10	-1.77648	6.7779e-05	-6.21526e-10	-1.75014
62443334	chr10:62443334:A:G	1.37467e-37	-2.40623	-1.22032	1.67884e-07	-2.31622	-1.35344	9.1577e-06	-2.34004	-1.41176
62443876	chr10:62443876:G:C	1.8282e-36	-6.21526e-10	-1.03885	2.27433e-06	-6.21526e-10	-1.0635	0.00013932	-6.21526e-10	-1.02961
62443987	chr10:62443987:A:C	4.77153e-37	-2.3821	-1.06993e-09	6.3248e-07	-2.34329	-1.06993e-09	3.83746e-05	-2.31899	-1.06993e-09
62444101	chr10:62444101:C:G	1.18078e-37	-2.40455	-1.37404	1.46707e-07	-2.33507	-1.46943	8.05634e-06	-2.35871	-1.52121
62444311	chr10:62444311:G:A	9.14676e-37	-6.21526e-10	-1.73137	1.22751e-06	-6.21526e-10	-1.6802	7.12266e-05	-6.21526e-10	-1.70052
62444442	chr10:62444442:A:G	9.3031e-37	-6.21526e-10	-1.71442	1.13714e-06	-6.21526e-10	-1.75666	6.79951e-05	-6.21526e-10	-1.74695
62444449	chr10:62444449:T:C	4.63169e-36	-6.21526e-10	-0.109258	4.79663e-06	-6.21526e-10	-0.317271	0.000279164	-6.21526e-10	-0.33459
62444612	chr10:62444612:T:C	8.1281e-37	-6.21526e-10	-1.84944	1.12064e-06	-6.21526e-10	-1.77128	6.55891e-05	-6.21526e-10	-1.78298
62445027	chr10:62445027:T:A	4.41955e-36	-6.21526e-10	-0.156142	4.56519e-06	-6.21526e-10	-0.366724	0.000265677	-6.21526e-10	-0.384108
62445353	chr10:62445353:T:C	9.95082e-38	-2.09282	-1.85688	1.03126e-07	-2.33976	-1.81723	6.41769e-06	-2.28413	-1.8232
62445489	chr10:62445489:G:A	4.64546e-37	-2.40888	-1.06993e-09	8.57017e-07	-2.03948	-1.06993e-09	5.45719e-05	-1.96687	-1.06993e-09
62445504	chr10:62445504:A:T	1.36661e-36	-6.21526e-10	-1.32985	1.70251e-06	-6.21526e-10	-1.35308	0.000103652	-6.21526e-10	-1.32535
62445568	chr10:62445568:T:C	8.6912e-38	-2.26914	-1.8159	9.94521e-08	-2.32112	-1.87214	6.22165e-06	-2.27127	-1.86708
62445780	chr10:62445780:T:C	7.80712e-37	-6.21526e-10	-1.88973	1.01299e-06	-6.21526e-10	-1.87227	5.96981e-05	-6.21526e-10	-1.87709
62446056	chr10:62446056:A:G	8.13792e-37	-6.21526e-10	-1.84823	1.1903e-06	-6.21526e-10	-1.71098	7.27884e-05	-6.21526e-10	-1.67883
62446295	chr10:62446295:TC:T	4.9125e-37	-2.35298	-1.06993e-09	7.6412e-07	-2.15421	-1.06993e-09	4.47902e-05	-2.1644	-1.06993e-09
62447689	chr10:62447689:T:C	5.05682e-36	-6.21526e-10	-0.0214428	5.66382e-06	-6.21526e-10	-0.151085	0.000343837	-6.21526e-10	-0.126222
62448462	chr10:62448462:C:T	7.08845e-38	-2.39941	-1.88948	1.00632e-07	-2.40894	-1.77254	6.00092e-06	-2.40897	-1.76551
62448517	chr10:62448517:G:A	2.59944e-37	-2.32035	-0.669116	4.58485e-07	-2.38232	-0.282696	2.45599e-05	-2.39672	-0.368553
62448859	chr10:62448859:A:T	7.06553e-36	-6.21526e-10	0.313047	9.89243e-06	-6.21526e-10	0.406586	0.000586882	-6.21526e-10	0.408435
62448860	chr10:62448860:ACCTCAAT:A	7.25764e-36	-6.21526e-10	0.339874	1.01623e-05	-6.21526e-10	0.433502	0.000602835	-6.21526e-10	0.435255
62448872	chr10:62448872:AAAGTATAG:A	7.01615e-36	-6.21526e-10	0.306034	9.81905e-06	-6.21526e-10	0.39914	0.000582463	-6.21526e-10	0.400878
62448881	chr10:62448881:T:TTC	6.57154e-36	-6.21526e-10	0.240568	9.18141e-06	-6.21526e-10	0.331996	0.000544611	-6.21526e-10	0.333684
62449045	chr10:62449045:T:C	2.9522e-36	-6.21526e-10	-0.559631	3.99416e-06	-6.21526e-10	-0.500351	0.000238158	-6.21526e-10	-0.493454
62449208	chr10:62449208:T:C	9.83543e-37	-6.21526e-10	-1.65877	1.13757e-06	-6.21526e-10	-1.75629	6.70176e-05	-6.21526e-10	-1.76143
62449969	chr10:62449969:T:C	1.30716e-36	-6.21526e-10	-1.37432	1.71725e-06	-6.21526e-10	-1.34446	0.000106372	-6.21526e-10	-1.29945
62450919	chr10:62450919:A:G	1.69032e-36	-6.21526e-10	-1.11727	2.73501e-06	-6.21526e-10	-0.879049	0.000174957	-6.21526e-10	-0.801846
62450990	chr10:62450990:CTTG:C	7.75364e-36	-6.21526e-10	0.405982	1.08831e-05	-6.21526e-10	0.502023	0.000648454	-6.21526e-10	0.508202
62451314	chr10:62451314:A:T	7.38612e-38	-2.36506	-1.88269	9.2157e-08	-2.38474	-1.88471	5.44744e-06	-2.3853	-1.88594
62451399	chr10:62451399:C:T	1.30759e-36	-6.21526e-10	-1.37399	1.7179e-06	-6.21526e-10	-1.34408	0.000106413	-6.21526e-10	-1.29906
62451414	chr10:62451414:T:C	1.03336e-36	-6.21526e-10	-1.60937	1.57366e-06	-6.21526e-10	-1.43178	9.03584e-05	-6.21526e-10	-1.4626
62451642	chr10:62451642:G:A	9.13805e-37	-6.21526e-10	-1.73232	1.02866e-06	-6.21526e-10	-1.85692	5.99312e-05	-6.21526e-10	-1.87319
62451787	chr10:62451787:A:G	1.42629e-36	-6.21526e-10	-1.2871	1.40628e-06	-6.21526e-10	-1.54423	8.75676e-05	-6.21526e-10	-1.49398
62451881	chr10:62451881:T:G	8.22447e-38	-2.26358	-1.87666	9.55932e-08	-2.40869	-1.82415	5.63813e-06	-2.40897	-1.82787
62452051	chr10:62452051:C:T	7.60149e-38	-2.40602	-1.81298	8.9959e-08	-2.40681	-1.88677	5.33141e-06	-2.40737	-1.8854
62452422	chr10:62452422:G:C	3.33267e-36	-6.21526e-10	-0.438406	4.34388e-06	-6.21526e-10	-0.416416	0.00027783	-6.21526e-10	-0.339377
62452505	chr10:62452505:A:G	1.41551e-36	-6.21526e-10	-1.29469	1.3945e-06	-6.21526e-10	-1.55265	8.67614e-05	-6.21526e-10	-1.50323
62452547	chr10:62452547:A:C	6.2573e-37	-2.11102	-1.06993e-09	8.50863e-07	-2.04669	-1.06993e-09	6.13564e-05	-1.84969	-1.06993e-09
62452715	chr10:62452715:T:C	3.53729e-36	-6.21526e-10	-0.37882	4.74616e-06	-6.21526e-10	-0.327848	0.000303795	-6.21526e-10	-0.250035
62453310	chr10:62453310:G:A	7.28606e-38	-2.38941	-1.87197	9.51111e-08	-2.40787	-1.83002	5.66795e-06	-2.40653	-1.82503
62453336	chr10:62453336:C:T	1.2804e-36	-6.21526e-10	-1.39501	1.3975e-06	-6.21526e-10	-1.5505	8.20821e-05	-6.21526e-10	-1.55867
62453338	chr10:62453338:C:T	2.22428e-36	-6.21526e-10	-0.842747	2.86755e-06	-6.21526e-10	-0.831727	0.000159638	-6.21526e-10	-0.893482
62453418	chr10:62453418:A:G	2.61457e-36	-0.681079	-1.06993e-09	2.91877e-06	-0.814023	-1.06993e-09	0.000184222	-0.750247	-1.06993e-09
62453720	chr10:62453720:A:G	9.30901e-37	-6.21526e-10	-1.71378	1.09115e-06	-6.21526e-10	-1.79795	6.4347e-05	-6.21526e-10	-1.8021
62453725	chr10:62453725:T:C	1.05961e-37	-2.07943	-1.80743	1.19327e-07	-2.37865	-1.63242	7.03864e-06	-2.37303	-1.64194
62453809	chr10:62453809:A:T	2.76319e-36	-6.21526e-10	-0.625794	4.42513e-06	-6.21526e-10	-0.397884	0.000268863	-6.21526e-10	-0.372188
62453834	chr10:62453834:A:T	1.1818e-36	-6.21526e-10	-1.47514	1.62639e-06	-6.21526e-10	-1.39882	9.5213e-05	-6.21526e-10	-1.41027
62453860	chr10:62453860:A:C	5.27542e-37	-2.28171	-1.06993e-09	7.34418e-07	-2.19386	-1.06993e-09	4.49068e-05	-2.1618	-1.06993e-09
62454277	chr10:62454277:T:G	2.34074e-36	-6.21526e-10	-0.791712	2.59718e-06	-6.21526e-10	-0.930757	0.000172888	-6.21526e-10	-0.813746
62454523	chr10:62454523:A:G	8.98798e-38	-2.28368	-1.76778	1.06686e-07	-2.23445	-1.8886	6.26442e-06	-2.24202	-1.88948
62454634	chr10:62454634:T:G	1.28651e-36	-6.21526e-10	-1.39025	1.40163e-06	-6.21526e-10	-1.54755	8.2296e-05	-6.21526e-10	-1.55607
62454787	chr10:62454787:A:C	3.80521e-36	-6.21526e-10	-0.305809	4.60058e-06	-6.21526e-10	-0.359001	0.000294842	-6.21526e-10	-0.279949
62454809	chr10:62454809:G:A	7.82078e-37	-6.21526e-10	-1.88798	9.95615e-07	-6.21526e-10	-1.88958	5.89479e-05	-6.21526e-10	-1.88973
62455079	chr10:62455079:A:C	1.05507e-36	-6.21526e-10	-1.58857	1.41067e-06	-6.21526e-10	-1.54112	8.34646e-05	-6.21526e-10	-1.54197
62455534	chr10:62455534:A:G	8.11237e-37	-6.21526e-10	-1.85137	1.00477e-06	-6.21526e-10	-1.88043	5.99197e-05	-6.21526e-10	-1.87338
62455658	chr10:62455658:A:G	1.08346e-36	-6.21526e-10	-1.56202	1.24001e-06	-6.21526e-10	-1.67006	7.57694e-05	-6.21526e-10	-1.63869
62456043	chr10:62456043:G:A	1.31408e-36	-6.21526e-10	-1.36904	1.35108e-06	-6.21526e-10	-1.58428	8.52782e-05	-6.21526e-10	-1.52047
62456213	chr10:62456213:G:A	8.44091e-37	-6.21526e-10	-1.81168	1.03345e-06	-6.21526e-10	-1.85228	6.13432e-05	-6.21526e-10	-1.8499
62456682	chr10:62456682:A:G	1.14404e-36	-6.21526e-10	-1.50761	1.21413e-06	-6.21526e-10	-1.69115	7.2766e-05	-6.21526e-10	-1.67914
62456851	chr10:62456851:C:A	1.05238e-36	-6.21526e-10	-1.59113	1.08325e-06	-6.21526e-10	-1.80522	6.44621e-05	-6.21526e-10	-1.80031
62456862	chr10:62456862:A:G	3.14407e-36	-6.21526e-10	-0.496663	3.78856e-06	-6.21526e-10	-0.553198	0.000241805	-6.21526e-10	-0.478258
62456899	chr10:62456899:T:G	8.81051e-37	-6.21526e-10	-1.76882	1.23367e-06	-6.21526e-10	-1.67519	7.07266e-05	-6.21526e-10	-1.70757
62458198	chr10:62458198:G:A	1.71271e-36	-6.21526e-10	-1.1041	2.39511e-06	-6.21526e-10	-1.01175	0.000143494	-6.21526e-10	-1.00009
62458664	chr10:62458664:G:A	1.24727e-37	-2.33051	-1.3933	1.19918e-07	-2.28587	-1.72025	6.92809e-06	-2.29523	-1.73557
62458732	chr10:62458732:T:C	8.10596e-37	-6.21526e-10	-1.85217	1.16573e-06	-6.21526e-10	-1.73184	7.21101e-05	-6.21526e-10	-1.68819
62460172	chr10:62460172:T:C	1.59879e-36	-6.21526e-10	-1.17293	2.41214e-06	-6.21526e-10	-1.00467	0.000138927	-6.21526e-10	-1.03244
62460264	chr10:62460264:T:A	2.99862e-36	-6.21526e-10	-0.544029	3.60278e-06	-6.21526e-10	-0.603478	0.000217481	-6.21526e-10	-0.584276
62460449	chr10:62460449:T:A	8.22384e-37	-6.21526e-10	-1.83773	1.00652e-06	-6.21526e-10	-1.87869	5.96173e-05	-6.21526e-10	-1.87844
62460735	chr10:62460735:A:G	9.05517e-38	-2.32991	-1.71411	9.43057e-08	-2.36901	-1.87739	5.60663e-06	-2.36234	-1.8801
62460799	chr10:62460799:G:A	3.13324e-36	-6.21526e-10	-0.500113	3.77687e-06	-6.21526e-10	-0.556289	0.000241014	-6.21526e-10	-0.481533
62461083	chr10:62461083:G:T	5.43374e-37	-1.93054	-0.321598	7.02013e-07	-2.38224	0.143258	3.84856e-05	-2.35881	0.0427032
62461150	chr10:62461150:C:T	7.96422e-37	-6.21526e-10	-1.86981	1.00027e-06	-6.21526e-10	-1.88492	5.91534e-05	-6.21526e-10	-1.88625
62461531	chr10:62461531:G:T	8.80439e-38	-2.30059	-1.77151	1.04566e-07	-2.25423	-1.8889	6.13802e-06	-2.26227	-1.88962
62461532	chr10:62461532:A:T	8.78723e-38	-2.30297	-1.77108	1.04273e-07	-2.25704	-1.88888	6.12124e-06	-2.26501	-1.88961
62461943	chr10:62461943:G:A	8.08762e-37	-6.21526e-10	-1.85443	9.99748e-07	-6.21526e-10	-1.88544	5.92104e-05	-6.21526e-10	-1.88529
62462081	chr10:62462081:C:T	8.1001e-37	-6.21526e-10	-1.85289	1.0827e-06	-6.21526e-10	-1.80573	6.50145e-05	-6.21526e-10	-1.79178
62462807	chr10:62462807:C:G	5.55873e-37	-1.59937	-0.630025	5.51228e-07	-2.22712	-0.25367	3.14108e-05	-2.18681	-0.332424
62462845	chr10:62462845:A:G	1.67529e-37	-1.54196	-1.88682	1.72665e-07	-1.76261	-1.87898	9.4295e-06	-1.8407	-1.88184
62463504	chr10:62463504:G:A	8.28559e-38	-2.24746	-1.88537	1.16502e-07	-2.14863	-1.8864	7.82904e-06	-2.02359	-1.88496
62463873	chr10:62463873:T:A	5.58538e-37	-1.89926	-0.325349	7.03455e-07	-2.37459	0.137654	3.86639e-05	-2.34866	0.0371758
62463887	chr10:62463887:C:CT	4.65392e-37	-2.40706	-1.06993e-09	6.27e-07	-2.35199	-1.06993e-09	3.51048e-05	-2.40805	-1.06993e-09
62463998	chr10:62463998:G:A	1.54066e-37	-1.63084	-1.88172	1.59537e-07	-1.83622	-1.88445	8.74899e-06	-1.91096	-1.88649
62464171	chr10:62464171:T:C	3.12714e-36	-6.21526e-10	-0.502062	3.76905e-06	-6.21526e-10	-0.55836	0.000240499	-6.21526e-10	-0.483671
62464290	chr10:62464290:C:A	1.22012e-36	-6.21526e-10	-1.44323	1.34349e-06	-6.21526e-10	-1.58991	7.89233e-05	-6.21526e-10	-1.59791
62464341	chr10:62464341:A:G	2.26579e-37	-1.68527	-1.44158	1.94083e-07	-1.96196	-1.56269	1.07515e-05	-1.99058	-1.60077
62464657	chr10:62464657:A:T	8.02427e-37	-6.21526e-10	-1.8623	1.02427e-06	-6.21526e-10	-1.86121	6.05549e-05	-6.21526e-10	-1.86284
62465232	chr10:62465232:C:T	1.22156e-36	-6.21526e-10	-1.44205	1.35779e-06	-6.21526e-10	-1.57933	7.98333e-05	-6.21526e-10	-1.58645
62465434	chr10:62465434:C:T	8.08762e-37	-6.21526e-10	-1.85443	9.99748e-07	-6.21526e-10	-1.88544	5.92104e-05	-6.21526e-10	-1.88529
62465540	chr10:62465540:C:T	1.89663e-37	-1.60463	-1.70006	2.22112e-07	-1.93383	-1.45593	1.2153e-05	-1.97791	-1.4909
62465588	chr10:62465588:TA:T	8.43502e-37	-6.21526e-10	-1.81237	1.24891e-06	-6.21526e-10	-1.66291	7.45516e-05	-6.21526e-10	-1.6549
62465900	chr10:62465900:G:A	4.5643e-37	-0.604304	-1.8222	4.97107e-07	-0.723273	-1.86086	3.04623e-05	-0.687619	-1.86228
62466374	chr10:62466374:C:A	8.14504e-38	-2.26891	-1.88103	1.13808e-07	-2.17794	-1.88049	7.58253e-06	-2.0605	-1.88004
62466564	chr10:62466564:G:A	2.30852e-37	-1.68255	-1.42562	1.9712e-07	-1.9608	-1.54833	1.09108e-05	-1.98937	-1.58726
62467189	chr10:62467189:A:G	1.70959e-37	-1.51974	-1.88877	1.76749e-07	-1.74448	-1.87373	9.62945e-06	-1.82417	-1.87739
62467427	chr10:62467427:A:C	4.64928e-37	-2.40805	-1.06993e-09	6.22776e-07	-2.35875	-1.06993e-09	3.57727e-05	-2.3892	-1.06993e-09
62468279	chr10:62468279:A:G	1.11597e-36	-6.21526e-10	-1.53245	1.12509e-06	-6.21526e-10	-1.76732	6.705e-05	-6.21526e-10	-1.76095
62468364	chr10:62468364:G:A	7.96369e-37	-6.21526e-10	-1.86987	1.00047e-06	-6.21526e-10	-1.88471	5.91647e-05	-6.21526e-10	-1.88606
62468372	chr10:62468372:T:G	2.51446e-37	-1.34491	-1.67779	3.52932e-07	-1.51683	-1.40983	1.94625e-05	-1.53856	-1.45934
62468519	chr10:62468519:A:G	1.1481e-36	-6.21526e-10	-1.50407	1.42939e-06	-6.21526e-10	-1.52794	8.46176e-05	-6.21526e-10	-1.52825
62469184	chr10:62469184:G:A	5.65506e-37	-2.21222	-1.06993e-09	6.46182e-07	-2.32186	-1.06993e-09	5.36623e-05	-1.98368	-1.06993e-09
62469271	chr10:62469271:C:T	3.13324e-36	-6.21526e-10	-0.500113	3.77687e-06	-6.21526e-10	-0.556289	0.000241014	-6.21526e-10	-0.481533
62469275	chr10:62469275:C:T	8.12002e-37	-6.21526e-10	-1.85043	1.07209e-06	-6.21526e-10	-1.81558	6.32273e-05	-6.21526e-10	-1.81965
62469385	chr10:62469385:A:T	1.95165e-35	0.233804	1.09527	3.09433e-05	0.1943	1.35267	0.00236948	0.340855	1.46318
62470400	chr10:62470400:C:T	1.49833e-37	-1.67164	-1.86877	1.55495e-07	-1.86802	-1.87831	8.64661e-06	-1.93098	-1.87824
62470441	chr10:62470441:A:T	4.64938e-37	-2.40803	-1.06993e-09	6.39127e-07	-2.33284	-1.06993e-09	3.71237e-05	-2.35213	-1.06993e-09
62470507	chr10:62470507:A:G	1.12562e-37	-2.05056	-1.77587	1.20235e-07	-2.1148	-1.88869	7.60795e-06	-2.04877	-1.88843
62470795	chr10:62470795:G:T	9.59966e-37	-6.21526e-10	-1.68304	1.22745e-06	-6.21526e-10	-1.68025	7.28901e-05	-6.21526e-10	-1.67744
62471041	chr10:62471041:G:T	3.21451e-36	-6.21526e-10	-0.474506	3.09243e-06	-6.21526e-10	-0.756228	0.000177801	-6.21526e-10	-0.785724
62471092	chr10:62471092:T:C	1.53007e-36	-6.21526e-10	-1.21687	1.86657e-06	-6.21526e-10	-1.26108	0.000111619	-6.21526e-10	-1.2513
62471196	chr10:62471196:C:A	9.22942e-37	-6.21526e-10	-1.72237	1.15683e-06	-6.21526e-10	-1.7395	6.91219e-05	-6.21526e-10	-1.73052
62471217	chr10:62471217:C:T	1.39324e-37	-2.02431	-1.58882	2.11331e-07	-1.9701	-1.46941	1.10705e-05	-2.07203	-1.49008
62471351	chr10:62471351:G:A	4.89112e-37	-2.35734	-1.06993e-09	5.94183e-07	-2.40575	-1.06993e-09	3.53188e-05	-2.40197	-1.06993e-09
62471456	chr10:62471456:T:C	8.42612e-37	-6.21526e-10	-1.81343	1.02357e-06	-6.21526e-10	-1.86189	6.06557e-05	-6.21526e-10	-1.86118
62471512	chr10:62471512:T:A	7.14153e-37	-1.76016	-0.218682	7.98567e-07	-2.34278	0.232661	4.44622e-05	-2.30285	0.1311
62471554	chr10:62471554:A:G	7.81174e-37	-6.21526e-10	-1.88914	1.01092e-06	-6.21526e-10	-1.87432	5.96593e-05	-6.21526e-10	-1.87774
62471707	chr10:62471707:C:G	1.30128e-36	-6.21526e-10	-1.37883	1.76435e-06	-6.21526e-10	-1.3174	0.000106079	-6.21526e-10	-1.30221
62471912	chr10:62471912:A:G	1.45685e-36	-6.21526e-10	-1.2659	1.42929e-06	-6.21526e-10	-1.528	8.85415e-05	-6.21526e-10	-1.48292
62472047	chr10:62472047:G:A	2.32354e-36	-6.21526e-10	-0.799088	2.12483e-06	-6.21526e-10	-1.13149	0.000137745	-6.21526e-10	-1.04098
62472132	chr10:62472132:T:C	7.80768e-37	-6.21526e-10	-1.88966	9.98948e-07	-6.21526e-10	-1.88624	5.89461e-05	-6.21526e-10	-1.88976
62472145	chr10:62472145:G:T	2.96755e-36	-6.21526e-10	-0.554444	2.87746e-06	-6.21526e-10	-0.828275	0.00017015	-6.21526e-10	-0.829706
62472234	chr10:62472234:G:A	2.39413e-35	-6.21526e-10	1.53343	2.48731e-05	-6.21526e-10	1.3286	0.0014297	-6.21526e-10	1.29883
62472235	chr10:62472235:T:C	1.78852e-37	-1.74094	-1.62244	1.53788e-07	-2.18144	-1.57592	1.00138e-05	-2.06964	-1.59278
62472277	chr10:62472277:C:T	1.77501e-36	-1.06838	-1.06993e-09	3.70332e-06	-0.575953	-1.06993e-09	0.000183176	-0.755939	-1.06993e-09
62472412	chr10:62472412:T:C	1.50125e-36	-6.21526e-10	-1.23588	1.82541e-06	-6.21526e-10	-1.28338	0.000109019	-6.21526e-10	-1.27487
62472579	chr10:62472579:G:A	3.0861e-37	-1.75829	-1.05957	3.19907e-07	-2.17753	-0.847384	1.96566e-05	-2.04919	-0.938789
62472622	chr10:62472622:G:A	2.91977e-36	-6.21526e-10	-0.570677	3.50081e-06	-6.21526e-10	-0.632188	0.000222797	-6.21526e-10	-0.560126
62473064	chr10:62473064:C:G	2.88306e-37	-1.8061	-1.07981	3.05056e-07	-2.20594	-0.866506	1.86231e-05	-2.085	-0.956992
62473249	chr10:62473249:G:A	2.32562e-37	-1.76037	-1.3404	1.96426e-07	-2.18658	-1.32607	1.29193e-05	-2.07153	-1.33613
62473738	chr10:62473738:T:C	8.63126e-37	-6.21526e-10	-1.78937	1.09949e-06	-6.21526e-10	-1.79033	6.5308e-05	-6.21526e-10	-1.78727
62473873	chr10:62473873:G:A	8.37678e-37	-1.8193	-1.06993e-09	6.40547e-07	-2.33062	-1.06993e-09	3.52365e-05	-2.40431	-1.06993e-09
62474107	chr10:62474107:C:T	1.06436e-37	-2.19093	-1.69146	9.68898e-08	-2.38449	-1.83488	5.71106e-06	-2.40834	-1.81564
62474395	chr10:62474395:T:TTTTTG	2.92928e-37	-1.83265	-1.03736	3.15312e-07	-2.22052	-0.818855	1.91339e-05	-2.10345	-0.911471
62474633	chr10:62474633:T:C	6.82146e-37	-0.738161	-1.28653	8.54692e-07	-0.586695	-1.4555	5.27952e-05	-0.546691	-1.45328
62474857	chr10:62474857:G:C	2.53372e-36	-6.21526e-10	-0.712492	2.82482e-06	-6.21526e-10	-0.846739	0.000169483	-6.21526e-10	-0.833637
62475170	chr10:62475170:T:C	7.86649e-37	-6.21526e-10	-1.88215	1.00756e-06	-6.21526e-10	-1.87765	5.99076e-05	-6.21526e-10	-1.87358
62475274	chr10:62475274:T:C	2.16034e-37	-1.85288	-1.32163	2.28403e-07	-2.23154	-1.13029	1.40191e-05	-2.11756	-1.2084
62475316	chr10:62475316:A:G	2.53346e-37	-1.69414	-1.32104	2.08247e-07	-2.14723	-1.30698	1.38087e-05	-2.0236	-1.31749
62475440	chr10:62475440:T:A	2.72382e-37	-1.85221	-1.09052	2.93844e-07	-2.2313	-0.878595	1.78229e-05	-2.11736	-0.968542
62475747	chr10:62475747:G:A	9.10186e-38	-2.15273	-1.88614	1.36174e-07	-2.02388	-1.85513	7.61072e-06	-2.09046	-1.84637
62476151	chr10:62476151:TG:T	2.44003e-37	-1.7206	-1.33216	2.02767e-07	-2.16312	-1.31776	1.33967e-05	-2.04319	-1.32819
62476331	chr10:62476331:A:G	8.64264e-37	-6.21526e-10	-1.78806	1.06144e-06	-6.21526e-10	-1.82556	6.32633e-05	-6.21526e-10	-1.81908
62476661	chr10:62476661:T:G	7.80664e-37	-6.21526e-10	-1.88979	1.02049e-06	-6.21526e-10	-1.8649	6.00295e-05	-6.21526e-10	-1.87155
62477061	chr10:62477061:C:T	9.16091e-38	-2.22877	-1.80364	1.50833e-07	-2.12016	-1.65661	8.57727e-06	-2.17891	-1.63836
62477248	chr10:62477248:C:T	1.25257e-36	-1.41698	-1.06993e-09	1.15324e-06	-1.74261	-1.06993e-09	6.53089e-05	-1.78726	-1.06993e-09
62477664	chr10:62477664:T:C	8.46292e-37	-6.21526e-10	-1.80907	1.04356e-06	-6.21526e-10	-1.84255	6.21451e-05	-6.21526e-10	-1.83692
62477881	chr10:62477881:G:A	2.91538e-36	-6.21526e-10	-0.572181	3.4958e-06	-6.21526e-10	-0.633622	0.000222471	-6.21526e-10	-0.561593
62478118	chr10:62478118:T:C	1.12133e-37	-2.13699	-1.69326	1.01209e-07	-2.39473	-1.78103	6.01706e-06	-2.40449	-1.7673
62478204	chr10:62478204:C:T	9.30597e-37	-6.21526e-10	-1.71411	1.07329e-06	-6.21526e-10	-1.81445	6.36922e-05	-6.21526e-10	-1.81233
62478406	chr10:62478406:T:C	2.14278e-37	-2.10278	-1.07988	4.69184e-07	-1.29104	-1.3509	2.21509e-05	-1.53768	-1.33083
62479175	chr10:62479175:T:C	2.55712e-37	-1.68188	-1.324	2.09167e-07	-2.14002	-1.30979	1.3897e-05	-2.01487	-1.31984
62479200	chr10:62479200:G:A	8.41039e-37	-6.21526e-10	-1.8153	1.06969e-06	-6.21526e-10	-1.81782	6.25012e-05	-6.21526e-10	-1.8312
62479720	chr10:62479720:G:A	1.61155e-36	-6.21526e-10	-1.16498	1.84802e-06	-6.21526e-10	-1.27107	0.000112478	-6.21526e-10	-1.24363
62479904	chr10:62479904:C:T	7.95522e-37	-6.21526e-10	-1.87094	9.99539e-07	-6.21526e-10	-1.88565	5.97984e-05	-6.21526e-10	-1.87541
62479950	chr10:62479950:A:G	2.51367e-37	-1.67997	-1.34305	2.05245e-07	-2.13972	-1.32902	1.36366e-05	-2.01432	-1.3393
62480076	chr10:62480076:C:T	1.65194e-36	-1.14023	-1.06993e-09	3.3578e-06	-0.673898	-1.06993e-09	0.000168615	-0.838773	-1.06993e-09
62481375	chr10:62481375:C:T	9.53716e-37	-6.21526e-10	-1.68957	1.14601e-06	-6.21526e-10	-1.7489	6.74889e-05	-6.21526e-10	-1.75442
62481973	chr10:62481973:C:T	7.81598e-37	-6.21526e-10	-1.8886	1.02498e-06	-6.21526e-10	-1.86051	6.05472e-05	-6.21526e-10	-1.86296
62482179	chr10:62482179:T:C	1.29742e-36	-6.21526e-10	-1.3818	1.37156e-06	-6.21526e-10	-1.56923	8.1848e-05	-6.21526e-10	-1.56152
62482720	chr10:62482720:C:A	6.50292e-37	-2.07251	-1.06993e-09	7.04532e-07	-2.2354	-1.06993e-09	4.04581e-05	-2.26612	-1.06993e-09
62482809	chr10:62482809:G:A	8.00093e-37	-6.21526e-10	-1.86521	9.96268e-07	-6.21526e-10	-1.88892	5.91325e-05	-6.21526e-10	-1.88661
62483113	chr10:62483113:A:G	3.19681e-36	-6.21526e-10	-0.480027	3.82465e-06	-6.21526e-10	-0.543716	0.000244005	-6.21526e-10	-0.469198
62483240	chr10:62483240:CCTTGTTAGTAAGA:C	6.33508e-37	-2.09866	-1.06993e-09	1.1702e-06	-1.72801	-1.06993e-09	6.2759e-05	-1.82709	-1.06993e-09
62484069	chr10:62484069:G:A	9.5599e-38	-2.29982	-1.68995	1.01921e-07	-2.30011	-1.86863	6.12568e-06	-2.28099	-1.87291
62484288	chr10:62484288:T:C	5.2548e-37	-2.28562	-1.06993e-09	6.18093e-07	-2.3663	-1.06993e-09	4.77276e-05	-2.10088	-1.06993e-09
62484304	chr10:62484304:A:T	1.32414e-36	-6.21526e-10	-1.36142	2.22151e-06	-6.21526e-10	-1.087	0.000128824	-6.21526e-10	-1.10794
62485014	chr10:62485014:T:A	2.61435e-37	-1.5767	-1.40706	2.08349e-07	-2.04997	-1.40375	1.34279e-05	-1.93028	-1.43877
62485219	chr10:62485219:A:G	1.09583e-37	-2.16192	-1.69133	1.02024e-07	-2.38817	-1.77956	6.01006e-06	-2.40722	-1.76574
62485282	chr10:62485282:C:T	7.82945e-37	-6.21526e-10	-1.88687	1.00401e-06	-6.21526e-10	-1.88118	5.93122e-05	-6.21526e-10	-1.88357
62485369	chr10:62485369:T:A	2.5306e-37	-1.92214	-1.09416	2.81334e-07	-2.27075	-0.882647	1.68683e-05	-2.16847	-0.972482
62485836	chr10:62485836:A:G	1.42861e-36	-6.21526e-10	-1.28548	1.6617e-06	-6.21526e-10	-1.37734	9.89139e-05	-6.21526e-10	-1.37214
62485970	chr10:62485970:A:G	7.38505e-37	-1.94531	-1.06993e-09	8.1862e-07	-2.08532	-1.06993e-09	5.47899e-05	-1.96288	-1.06993e-09
62486250	chr10:62486250:T:C	4.77367e-36	-0.390764	0.3117	5.90876e-06	-0.194263	0.0855153	0.000385877	-0.119688	0.108819
62486624	chr10:62486624:C:T	1.12061e-37	-2.141	-1.68989	1.01515e-07	-2.39348	-1.77925	6.02686e-06	-2.40515	-1.76502
62486642	chr10:62486642:G:A	2.66483e-36	-6.21526e-10	-0.662042	3.20736e-06	-6.21526e-10	-0.719734	0.000203714	-6.21526e-10	-0.64967
62486679	chr10:62486679:G:A	1.4632e-36	-6.21526e-10	-1.26155	1.26473e-06	-6.21526e-10	-1.65032	7.54821e-05	-6.21526e-10	-1.64249
62486816	chr10:62486816:A:T	8.98767e-38	-2.24137	-1.81012	1.0344e-07	-2.26834	-1.88561	6.28312e-06	-2.24286	-1.88566
62486959	chr10:62486959:AAG:A	2.67146e-36	-6.21526e-10	-0.659556	3.21531e-06	-6.21526e-10	-0.717261	0.000204239	-6.21526e-10	-0.647096
62487108	chr10:62487108:AAT:A	2.734e-37	-1.90311	-1.03589	3.03729e-07	-2.25966	-0.817142	1.82193e-05	-2.15417	-0.909741
62487430	chr10:62487430:T:C	1.16356e-36	-6.21526e-10	-1.4907	1.20239e-06	-6.21526e-10	-1.70087	7.37278e-05	-6.21526e-10	-1.66601
62487678	chr10:62487678:T:C	1.0272e-36	-6.21526e-10	-1.61534	1.58747e-06	-6.21526e-10	-1.42304	9.17512e-05	-6.21526e-10	-1.44731
62487826	chr10:62487826:A:G	8.3652e-38	-2.29599	-1.82728	1.01194e-07	-2.29465	-1.88125	6.09456e-06	-2.27777	-1.88122
62487917	chr10:62487917:A:G	1.30427e-36	-6.21526e-10	-1.37653	1.32354e-06	-6.21526e-10	-1.60487	8.15007e-05	-6.21526e-10	-1.56578
62488340	chr10:62488340:C:T	8.41073e-38	-2.3106	-1.80724	9.93564e-08	-2.3077	-1.88652	5.97111e-06	-2.29293	-1.88653
62488373	chr10:62488373:G:A	1.07994e-37	-2.13049	-1.73737	9.7841e-08	-2.39595	-1.81364	5.81634e-06	-2.40395	-1.80176
62488628	chr10:62488628:C:T	6.43121e-37	-0.75424	-1.32936	8.09212e-07	-0.604939	-1.49194	4.99711e-05	-0.565153	-1.48979
62488684	chr10:62488684:C:T	8.5656e-37	-6.21526e-10	-1.79701	1.0904e-06	-6.21526e-10	-1.79864	6.3605e-05	-6.21526e-10	-1.8137
62488960	chr10:62488960:G:A	4.96743e-37	-2.34186	-1.06993e-09	1.27642e-06	-1.64112	-1.06993e-09	5.39049e-05	-1.97917	-1.06993e-09
62488968	chr10:62488968:T:G	6.99851e-37	-0.698775	-1.30029	8.80904e-07	-0.545871	-1.46612	5.44375e-05	-0.505675	-1.46366
62489361	chr10:62489361:G:A	1.24922e-36	-6.21526e-10	-1.41966	2.06706e-06	-6.21526e-10	-1.15906	0.000119963	-6.21526e-10	-1.1792
62489378	chr10:62489378:G:T	9.59742e-38	-2.11239	-1.87347	9.59845e-08	-2.39849	-1.83026	5.61257e-06	-2.40217	-1.83921
62489380	chr10:62489380:T:C	2.7471e-37	-2.28391	-0.650314	3.98491e-07	-2.3661	-0.439153	2.26534e-05	-2.37856	-0.46752
62489381	chr10:62489381:C:T	6.61272e-37	-0.734039	-1.32173	8.34025e-07	-0.582686	-1.48399	5.14783e-05	-0.542886	-1.48234
62489856	chr10:62489856:A:G	2.7112e-36	-6.21526e-10	-0.64479	3.01071e-06	-6.21526e-10	-0.783009	0.000180707	-6.21526e-10	-0.769514
62490605	chr10:62490605:T:C	6.89032e-37	-0.682858	-1.33179	8.72317e-07	-0.529671	-1.49211	5.38829e-05	-0.489308	-1.49027
62490659	chr10:62490659:T:C	2.651e-37	-1.84265	-1.12717	2.83466e-07	-2.22695	-0.918901	1.72287e-05	-2.11258	-1.00723
62490828	chr10:62490828:T:C	2.03788e-37	-2.24971	-0.983151	2.878e-07	-2.40316	-0.727512	1.60199e-05	-2.3879	-0.804655
62491301	chr10:62491301:A:C	3.32216e-36	-6.21526e-10	-0.441565	4.01153e-06	-6.21526e-10	-0.49601	0.000257012	-6.21526e-10	-0.417266
62491392	chr10:62491392:C:T	8.10228e-37	-6.21526e-10	-1.85262	1.08348e-06	-6.21526e-10	-1.80501	6.50535e-05	-6.21526e-10	-1.79118
62491637	chr10:62491637:T:C	1.86304e-37	-2.30276	-1.0198	2.74923e-07	-2.40878	-0.767671	1.51367e-05	-2.40527	-0.844001
62492159	chr10:62492159:C:T	7.82622e-37	-6.21526e-10	-1.88729	9.9637e-07	-6.21526e-10	-1.88882	5.90224e-05	-6.21526e-10	-1.88847
62492218	chr10:62492218:C:T	9.05995e-38	-2.16454	-1.87895	1.20031e-07	-2.17077	-1.83442	7.20939e-06	-2.15767	-1.83333
62492584	chr10:62492584:G:A	1.23711e-36	-6.21526e-10	-1.4294	1.43683e-06	-6.21526e-10	-1.52275	8.75577e-05	-6.21526e-10	-1.49409
62492640	chr10:62492640:C:T	2.58991e-37	-1.86597	-1.12717	2.79573e-07	-2.24078	-0.918901	1.69299e-05	-2.13008	-1.00723
62492859	chr10:62492859:T:C	8.28065e-37	-6.21526e-10	-1.83084	1.00801e-06	-6.21526e-10	-1.87721	5.98843e-05	-6.21526e-10	-1.87397
62492987	chr10:62492987:T:C	7.45984e-37	-1.46647	-0.468762	5.68401e-07	-1.97003	-0.480082	3.70131e-05	-1.83539	-0.519722
62493072	chr10:62493072:T:C	7.70036e-37	-1.41145	-0.492044	5.75558e-07	-1.93268	-0.504916	3.76946e-05	-1.79287	-0.544002
62493285	chr10:62493285:T:C	7.13514e-38	-2.39254	-1.88978	1.00197e-07	-2.32704	-1.85875	5.79781e-06	-2.35703	-1.85187
62493940	chr10:62493940:C:T	7.95139e-37	-6.21526e-10	-1.87142	1.05127e-06	-6.21526e-10	-1.83519	6.29564e-05	-6.21526e-10	-1.82395
62493998	chr10:62493998:C:T	1.09659e-36	-0.504394	-1.04558	1.36196e-06	-0.342601	-1.23366	8.43532e-05	-0.299603	-1.23177
62494472	chr10:62494472:C:T	8.81125e-37	-6.21526e-10	-1.76874	1.1168e-06	-6.21526e-10	-1.77472	6.50052e-05	-6.21526e-10	-1.79192
62494668	chr10:62494668:G:A	1.08864e-36	-0.50271	-1.05454	1.35674e-06	-0.339287	-1.24081	8.39889e-05	-0.296929	-1.23877
62495005	chr10:62495005:C:G	1.9621e-37	-2.28545	-0.985299	2.85083e-07	-2.40815	-0.732012	1.57695e-05	-2.39933	-0.808979
62495224	chr10:62495224:G:A	7.63649e-38	-2.38709	-1.82733	1.14665e-07	-2.34541	-1.70551	6.2546e-06	-2.39493	-1.73814
62495265	chr10:62495265:C:T	1.13759e-36	-6.21526e-10	-1.51326	1.40455e-06	-6.21526e-10	-1.54547	8.36795e-05	-6.21526e-10	-1.53939
62496086	chr10:62496086:G:A	4.65638e-36	-6.21526e-10	-0.103942	4.57633e-06	-6.21526e-10	-0.364287	0.000304141	-6.21526e-10	-0.248897
62496832	chr10:62496832:T:G	7.86839e-37	-6.21526e-10	-1.88191	9.95404e-07	-6.21526e-10	-1.88979	5.89505e-05	-6.21526e-10	-1.88969
62497071	chr10:62497071:A:G	8.02911e-37	-6.21526e-10	-1.86169	1.04249e-06	-6.21526e-10	-1.84358	6.12707e-05	-6.21526e-10	-1.85109
62497584	chr10:62497584:G:A	7.8589e-37	-6.21526e-10	-1.88312	1.02392e-06	-6.21526e-10	-1.86155	6.07235e-05	-6.21526e-10	-1.86006
62497776	chr10:62497776:A:G	7.8857e-37	-6.21526e-10	-1.87971	1.03616e-06	-6.21526e-10	-1.84966	6.09403e-05	-6.21526e-10	-1.85649
62497915	chr10:62497915:G:A	1.61341e-36	-6.21526e-10	-1.16383	2.02628e-06	-6.21526e-10	-1.17898	0.000120815	-6.21526e-10	-1.17213
62498069	chr10:62498069:T:C	1.67898e-37	-1.56332	-1.86325	1.5681e-07	-2.11843	-1.61947	1.10335e-05	-1.92465	-1.6408
62498258	chr10:62498258:G:A	1.17957e-37	-1.89363	-1.88599	1.17904e-07	-2.31199	-1.71109	7.8333e-06	-2.1783	-1.7297
62498295	chr10:62498295:G:C	9.29312e-37	-6.21526e-10	-1.71549	1.15962e-06	-6.21526e-10	-1.73709	6.90465e-05	-6.21526e-10	-1.73161
62498435	chr10:62498435:C:A	7.92707e-37	-6.21526e-10	-1.87448	1.00819e-06	-6.21526e-10	-1.87703	5.9495e-05	-6.21526e-10	-1.8805
62498584	chr10:62498584:C:T	1.20444e-37	-1.93398	-1.82478	1.32555e-07	-2.32371	-1.58223	8.84699e-06	-2.19706	-1.58925
62498755	chr10:62498755:A:G	1.91277e-36	-6.21526e-10	-0.993627	2.76342e-06	-6.21526e-10	-0.868716	0.000166941	-6.21526e-10	-0.848745
62498879	chr10:62498879:ATT:A	5.65272e-37	-0.58785	-1.62478	5.7445e-07	-1.03257	-1.40695	4.10717e-05	-0.806974	-1.4441
62498925	chr10:62498925:TGAA:T	1.07184e-37	-1.99614	-1.87924	1.19914e-07	-2.35395	-1.65221	7.72592e-06	-2.25286	-1.66895
62499035	chr10:62499035:T:C	7.98463e-37	-6.21526e-10	-1.86725	1.00302e-06	-6.21526e-10	-1.88216	5.92631e-05	-6.21526e-10	-1.8844
62499140	chr10:62499140:A:G	7.98825e-37	-6.21526e-10	-1.86679	9.97195e-07	-6.21526e-10	-1.88799	5.896e-05	-6.21526e-10	-1.88953
62499563	chr10:62499563:T:C	3.03248e-37	-1.49454	-1.34085	2.7815e-07	-1.99351	-1.17127	1.79216e-05	-1.83376	-1.24662
62499631	chr10:62499631:G:A	8.6054e-37	-6.21526e-10	-1.79238	1.25725e-06	-6.21526e-10	-1.65626	7.62496e-05	-6.21526e-10	-1.63238
62499703	chr10:62499703:T:C	4.07634e-37	-1.35273	-1.18684	3.63544e-07	-1.86455	-1.03249	2.34722e-05	-1.73391	-1.07666
62499813	chr10:62499813:G:T	7.93236e-37	-6.21526e-10	-1.87382	9.97179e-07	-6.21526e-10	-1.88801	5.89638e-05	-6.21526e-10	-1.88947
62500538	chr10:62500538:T:C	8.25541e-37	-6.21526e-10	-1.8339	1.07877e-06	-6.21526e-10	-1.80937	6.33816e-05	-6.21526e-10	-1.81721
62500600	chr10:62500600:T:C	1.47514e-36	-6.21526e-10	-1.25343	2.0065e-06	-6.21526e-10	-1.18879	0.000116038	-6.21526e-10	-1.21247
62500651	chr10:62500651:T:C	9.48871e-38	-2.34862	-1.64863	1.51808e-07	-2.10921	-1.66111	7.91343e-06	-2.23303	-1.6648
62500751	chr10:62500751:TG:T	3.15247e-36	-6.21526e-10	-0.493993	3.2171e-06	-6.21526e-10	-0.716702	0.000211364	-6.21526e-10	-0.612805
62501088	chr10:62501088:T:C	1.31848e-37	-2.38225	-1.28603	1.97864e-07	-2.18913	-1.31623	1.05781e-05	-2.29423	-1.31337
62501299	chr10:62501299:C:T	3.73102e-36	-6.21526e-10	-0.325498	3.49364e-06	-6.21526e-10	-0.634239	0.00020771	-6.21526e-10	-0.630243
62501439	chr10:62501439:A:C	6.22475e-37	-0.531352	-1.58488	7.22679e-07	-0.976166	-1.23381	5.01807e-05	-0.799304	-1.25145
62502620	chr10:62502620:G:A	9.21509e-37	-6.21526e-10	-1.72392	1.14058e-06	-6.21526e-10	-1.75364	6.79243e-05	-6.21526e-10	-1.748
62502867	chr10:62502867:C:T	1.83741e-36	-6.21526e-10	-1.03383	3.04477e-06	-6.21526e-10	-0.771759	0.000166455	-6.21526e-10	-0.851661
62503148	chr10:62503148:G:A	3.4373e-36	-6.21526e-10	-0.407494	3.65166e-06	-6.21526e-10	-0.590003	0.000215039	-6.21526e-10	-0.595569
62503334	chr10:62503334:G:C	1.08008e-37	-2.36333	-1.50439	1.94971e-07	-2.15394	-1.36614	9.91932e-06	-2.2694	-1.40251
62503528	chr10:62503528:A:G	8.31439e-37	-6.21526e-10	-1.82678	1.00753e-06	-6.21526e-10	-1.87768	5.97364e-05	-6.21526e-10	-1.87645
62503563	chr10:62503563:G:A	2.21128e-37	-1.26669	-1.8845	2.32949e-07	-1.55574	-1.78638	1.56757e-05	-1.41713	-1.79715
62503643	chr10:62503643:C:G	1.03496e-37	-2.02238	-1.88802	9.35123e-08	-2.37106	-1.88378	6.33531e-06	-2.23536	-1.88489
62503810	chr10:62503810:G:A	9.43018e-37	-6.21526e-10	-1.70085	1.05406e-06	-6.21526e-10	-1.83253	6.23405e-05	-6.21526e-10	-1.83378
62504142	chr10:62504142:T:C	1.54449e-36	-1.20748	-1.06993e-09	1.83052e-06	-1.28059	-1.06993e-09	6.99728e-05	-1.71828	-1.06993e-09
62504238	chr10:62504238:G:A	8.17069e-37	-6.21526e-10	-1.84421	1.01392e-06	-6.21526e-10	-1.87136	6.01311e-05	-6.21526e-10	-1.86986
62504247	chr10:62504247:G:A	1.1475e-37	-2.05007	-1.75711	1.48762e-07	-2.04624	-1.74435	9.06316e-06	-2.01286	-1.74931
62505174	chr10:62505174:AGT:A	6.19387e-37	-2.12121	-1.06993e-09	6.77071e-07	-2.27516	-1.06993e-09	4.30302e-05	-2.20449	-1.06993e-09
62505237	chr10:62505237:G:A	1.46984e-36	-6.21526e-10	-1.25703	1.45821e-06	-6.21526e-10	-1.50798	9.14236e-05	-6.21526e-10	-1.45088
62505755	chr10:62505755:C:T	1.47199e-36	-6.21526e-10	-1.25557	1.45968e-06	-6.21526e-10	-1.50697	9.15236e-05	-6.21526e-10	-1.44979
62505934	chr10:62505934:G:A	3.27466e-36	-6.21526e-10	-0.455965	2.59243e-06	-6.21526e-10	-0.93259	0.000167688	-6.21526e-10	-0.844281
62506135	chr10:62506135:T:G	1.79822e-36	-6.21526e-10	-1.05538	1.68559e-06	-6.21526e-10	-1.36307	0.000104823	-6.21526e-10	-1.31412
62506206	chr10:62506206:T:C	5.39232e-37	-2.25979	-1.06993e-09	5.94857e-07	-2.40462	-1.06993e-09	3.55409e-05	-2.3957	-1.06993e-09
62506393	chr10:62506393:C:T	8.82446e-37	-6.21526e-10	-1.76724	1.44589e-06	-6.21526e-10	-1.51646	8.51244e-05	-6.21526e-10	-1.52227
62506592	chr10:62506592:C:T	3.14312e-36	-6.21526e-10	-0.496965	4.61264e-06	-6.21526e-10	-0.356384	0.000272303	-6.21526e-10	-0.359472
62506753	chr10:62506753:T:C	1.15638e-37	-2.31042	-1.48905	1.45907e-07	-2.40551	-1.40446	8.73685e-06	-2.35294	-1.4459
62506989	chr10:62506989:G:A	9.37339e-38	-2.3216	-1.68788	1.16377e-07	-2.40286	-1.63324	6.8516e-06	-2.36139	-1.68052
62507173	chr10:62507173:C:T	1.17282e-37	-1.92553	-1.85982	1.04642e-07	-2.29437	-1.84803	6.60517e-06	-2.22002	-1.85851
62507506	chr10:62507506:G:T	1.32812e-36	-1.35842	-1.06993e-09	1.05251e-06	-1.834	-1.06993e-09	8.64724e-05	-1.50656	-1.06993e-09
62507841	chr10:62507841:C:T	1.56023e-36	-6.21526e-10	-1.19734	1.51889e-06	-6.21526e-10	-1.46721	9.38874e-05	-6.21526e-10	-1.42429
62507984	chr10:62507984:T:C	1.01441e-37	-2.30442	-1.62604	1.36072e-07	-2.29873	-1.58103	7.60731e-06	-2.4073	-1.52998
62508238	chr10:62508238:T:C	1.38731e-36	-6.21526e-10	-1.31481	1.84333e-06	-6.21526e-10	-1.27361	0.000120953	-6.21526e-10	-1.17098
62508586	chr10:62508586:T:A	9.90948e-38	-2.32812	-1.62574	1.40351e-07	-2.27203	-1.57676	7.62365e-06	-2.40896	-1.52617
62508655	chr10:62508655:G:A	3.31202e-36	-6.21526e-10	-0.444623	4.88631e-06	-6.21526e-10	-0.298747	0.000288341	-6.21526e-10	-0.302243
62508900	chr10:62508900:T:A	1.62488e-37	-2.39866	-1.06067	3.05825e-07	-2.13457	-0.935358	1.66275e-05	-2.23516	-0.920171
62508950	chr10:62508950:A:C	1.64426e-36	-6.21526e-10	-1.14489	1.57879e-06	-6.21526e-10	-1.42853	9.77939e-05	-6.21526e-10	-1.38353
62509005	chr10:62509005:T:C	1.14807e-37	-2.06184	-1.74484	1.3371e-07	-2.40321	-1.49406	7.79574e-06	-2.37872	-1.53409
62509013	chr10:62509013:C:A	9.75521e-38	-2.33645	-1.6331	1.41177e-07	-2.25729	-1.58563	7.55026e-06	-2.40865	-1.53615
62509403	chr10:62509403:G:A	8.26948e-37	-6.21526e-10	-1.83219	1.29105e-06	-6.21526e-10	-1.62972	7.60524e-05	-6.21526e-10	-1.63497
62509437	chr10:62509437:C:T	4.82033e-37	-2.37192	-1.06993e-09	5.9717e-07	-2.40074	-1.06993e-09	3.51327e-05	-2.40725	-1.06993e-09
62509451	chr10:62509451:G:A	1.80569e-37	-2.16064	-1.19318	3.06577e-07	-1.69593	-1.37154	1.0891e-05	-2.13403	-1.44443
62509597	chr10:62509597:C:T	8.91208e-37	-6.21526e-10	-1.75736	1.01791e-06	-6.21526e-10	-1.86743	5.96246e-05	-6.21526e-10	-1.87832
62509628	chr10:62509628:C:T	9.79102e-38	-2.33763	-1.62825	1.42289e-07	-2.25474	-1.58034	7.59581e-06	-2.40854	-1.53026
62510459	chr10:62510459:G:T	5.32189e-37	-2.27294	-1.06993e-09	5.93716e-07	-2.40654	-1.06993e-09	3.54148e-05	-2.39926	-1.06993e-09
62511012	chr10:62511012:C:T	9.63802e-38	-2.33914	-1.6425	1.40077e-07	-2.25244	-1.59831	7.44809e-06	-2.4084	-1.55003
62511100	chr10:62511100:C:T	7.8075e-37	-6.21526e-10	-1.88968	1.09176e-06	-6.21526e-10	-1.7974	6.43889e-05	-6.21526e-10	-1.80145
62511289	chr10:62511289:A:C	9.47716e-37	-6.21526e-10	-1.69588	1.04593e-06	-6.21526e-10	-1.84028	6.08792e-05	-6.21526e-10	-1.8575
62511348	chr10:62511348:C:T	7.82044e-37	-6.21526e-10	-1.88802	9.95983e-07	-6.21526e-10	-1.88921	5.90367e-05	-6.21526e-10	-1.88823
62511639	chr10:62511639:C:T	2.44941e-37	-1.44494	-1.60398	2.11315e-07	-1.98405	-1.45554	1.3787e-05	-1.88378	-1.45888
62512123	chr10:62512123:A:G	2.38494e-36	-6.21526e-10	-0.773005	3.45848e-06	-6.21526e-10	-0.644353	0.000204146	-6.21526e-10	-0.647553
62512266	chr10:62512266:A:G	9.89017e-37	-6.21526e-10	-1.65322	1.06984e-06	-6.21526e-10	-1.81768	6.20262e-05	-6.21526e-10	-1.83883
62513107	chr10:62513107:G:C	1.25267e-36	-1.41691	-1.06993e-09	1.58145e-06	-1.42684	-1.06993e-09	8.46627e-05	-1.52771	-1.06993e-09
62513214	chr10:62513214:G:A	1.71423e-36	-6.21526e-10	-1.10322	1.72901e-06	-6.21526e-10	-1.33763	0.000110108	-6.21526e-10	-1.26492
62513264	chr10:62513264:G:A	9.40662e-38	-2.26654	-1.7394	1.03355e-07	-2.40843	-1.74634	6.52143e-06	-2.31357	-1.77773
62513267	chr10:62513267:G:A	9.61223e-38	-2.40277	-1.58154	1.28771e-07	-2.26558	-1.66933	7.11266e-06	-2.34146	-1.66305
62513285	chr10:62513285:A:G	4.79542e-36	-6.21526e-10	-0.0745201	7.38716e-06	-6.21526e-10	0.114559	0.000423418	-6.21526e-10	0.0819722
62513947	chr10:62513947:C:T	8.57713e-37	-6.21526e-10	-1.79567	1.00421e-06	-6.21526e-10	-1.88098	5.9101e-05	-6.21526e-10	-1.88714
62514025	chr10:62514025:A:G	2.09182e-36	-6.21526e-10	-0.904145	4.33892e-06	-6.21526e-10	-0.417558	0.00023518	-6.21526e-10	-0.506036
62514120	chr10:62514120:G:T	7.47657e-38	-2.34654	-1.88903	1.08349e-07	-2.24942	-1.85816	5.57828e-06	-2.40856	-1.83894
62514183	chr10:62514183:G:A	1.38307e-37	-2.25087	-1.36959	1.33119e-07	-2.40691	-1.49478	8.52082e-06	-2.29738	-1.5265
62514418	chr10:62514418:T:C	7.61256e-38	-2.32796	-1.88959	1.07206e-07	-2.27591	-1.84227	5.68734e-06	-2.40876	-1.81939
62515323	chr10:62515323:C:T	3.4142e-37	-1.58765	-1.12918	3.26345e-07	-2.08605	-0.91893	2.07592e-05	-2.00184	-0.931553
62515502	chr10:62515502:C:G	2.36602e-37	-2.38147	-0.702085	4.68946e-07	-2.04219	-0.600267	2.48556e-05	-2.17723	-0.57608
62515909	chr10:62515909:C:T	2.36814e-37	-1.63061	-1.45205	2.17173e-07	-2.11809	-1.29415	1.37292e-05	-2.04118	-1.30568
62515953	chr10:62515953:G:C	9.95383e-38	-2.23831	-1.71109	1.84921e-07	-1.83184	-1.74117	7.15094e-06	-2.21293	-1.78621
62516059	chr10:62516059:G:A	1.4078e-36	-6.21526e-10	-1.30015	2.25519e-06	-6.21526e-10	-1.07195	0.000132544	-6.21526e-10	-1.07947
62516166	chr10:62516166:C:T	2.56079e-37	-1.49163	-1.51282	2.25586e-07	-2.01964	-1.3546	1.46651e-05	-1.92287	-1.35805
62516427	chr10:62516427:A:G	1.22834e-36	-6.21526e-10	-1.43651	1.75129e-06	-6.21526e-10	-1.32483	0.000102466	-6.21526e-10	-1.33686
62516841	chr10:62516841:T:TC	2.22621e-37	-1.39476	-1.74971	1.50315e-07	-2.03428	-1.74593	9.80017e-06	-1.93164	-1.75235
62517000	chr10:62517000:C:T	1.06367e-37	-2.35342	-1.52963	1.59466e-07	-2.22564	-1.49547	8.33536e-06	-2.40568	-1.4402
62517045	chr10:62517045:G:T	1.03859e-37	-2.30951	-1.59739	1.24387e-07	-2.40737	-1.56217	7.41965e-06	-2.34997	-1.61228
62517133	chr10:62517133:T:A	1.04936e-37	-2.05017	-1.84641	1.19719e-07	-2.19344	-1.81436	8.24697e-06	-2.02705	-1.82949
62517205	chr10:62517205:A:C	2.52297e-37	-2.38909	-0.63024	4.9148e-07	-2.06788	-0.527642	2.61893e-05	-2.19758	-0.50346
62517636	chr10:62517636:T:C	1.26307e-36	-6.21526e-10	-1.40864	1.40144e-06	-6.21526e-10	-1.54769	8.30203e-05	-6.21526e-10	-1.5473
62518422	chr10:62518422:G:A	3.44379e-37	-2.40193	-0.306258	6.78011e-07	-2.13385	-0.139928	3.66309e-05	-2.25089	-0.114609
62518458	chr10:62518458:A:G	7.08817e-38	-2.40878	-1.88014	1.26626e-07	-2.14838	-1.80332	6.10255e-06	-2.38012	-1.77756
62518753	chr10:62518753:G:T	7.04694e-38	-2.40889	-1.88586	1.23578e-07	-2.15375	-1.82232	5.96217e-06	-2.38191	-1.79905
62518875	chr10:62518875:C:T	1.04577e-37	-2.31114	-1.58888	1.25841e-07	-2.40696	-1.55096	7.47603e-06	-2.35205	-1.60264
62518923	chr10:62518923:G:A	3.5678e-37	-2.40199	-0.270832	7.03551e-07	-2.13331	-0.103494	3.80123e-05	-2.25054	-0.077941
62519115	chr10:62519115:C:T	2.57548e-37	-2.39517	-0.603566	4.92159e-07	-2.09389	-0.500248	2.63763e-05	-2.2179	-0.47602
62519693	chr10:62519693:G:T	9.33899e-37	-6.21526e-10	-1.71057	1.03946e-06	-6.21526e-10	-1.84648	6.05763e-05	-6.21526e-10	-1.86248
62519747	chr10:62519747:G:A	1.85458e-36	-6.21526e-10	-1.02452	2.40364e-06	-6.21526e-10	-1.0082	0.000140992	-6.21526e-10	-1.01768
62519797	chr10:62519797:G:A	7.06162e-38	-2.40884	-1.88384	1.24816e-07	-2.15132	-1.81478	6.01981e-06	-2.38104	-1.79029
62520300	chr10:62520300:T:C	1.04256e-37	-2.21524	-1.68785	1.95853e-07	-1.78771	-1.72787	7.32537e-06	-2.1937	-1.78134
62520426	chr10:62520426:A:G	1.12833e-36	-6.21526e-10	-1.52144	1.83711e-06	-6.21526e-10	-1.27699	0.000110889	-6.21526e-10	-1.25786
62520857	chr10:62520857:C:T	7.04642e-38	-2.40893	-1.8859	1.23238e-07	-2.15675	-1.82207	5.95799e-06	-2.38285	-1.7988
62520878	chr10:62520878:G:A	3.78508e-37	-0.741193	-1.87251	2.27028e-07	-1.49676	-1.87111	1.63102e-05	-1.30307	-1.87152
62521027	chr10:62521027:T:C	7.85302e-37	-6.21526e-10	-1.88387	1.01873e-06	-6.21526e-10	-1.86663	6.00084e-05	-6.21526e-10	-1.8719
62521040	chr10:62521040:A:G	1.3138e-36	-1.36926	-1.06993e-09	6.51641e-07	-2.31344	-1.06993e-09	4.83651e-05	-2.08761	-1.06993e-09
62521096	chr10:62521096:T:C	1.44283e-36	-6.21526e-10	-1.27557	1.44993e-06	-6.21526e-10	-1.51367	9.08019e-05	-6.21526e-10	-1.45771
62521408	chr10:62521408:G:A	7.04483e-38	-2.40892	-1.88614	1.21551e-07	-2.16955	-1.82305	5.92772e-06	-2.38686	-1.79989
62521500	chr10:62521500:C:T	7.05146e-38	-2.40882	-1.8853	1.21344e-07	-2.17458	-1.81973	5.94131e-06	-2.38838	-1.79608
62521603	chr10:62521603:G:A	1.05791e-36	-6.21526e-10	-1.58589	1.02787e-06	-6.21526e-10	-1.85769	6.10477e-05	-6.21526e-10	-1.85473
62522252	chr10:62522252:T:C	2.25605e-36	-6.21526e-10	-0.828566	3.66111e-06	-6.21526e-10	-0.587417	0.000211162	-6.21526e-10	-0.613761
62522403	chr10:62522403:C:A	5.00869e-37	-2.33359	-1.06993e-09	5.93675e-07	-2.40661	-1.06993e-09	3.50726e-05	-2.40897	-1.06993e-09
62522743	chr10:62522743:T:G	1.54297e-36	-6.21526e-10	-1.20847	1.50256e-06	-6.21526e-10	-1.47801	9.27317e-05	-6.21526e-10	-1.43668
62522834	chr10:62522834:C:T	5.19363e-37	-2.29733	-1.06993e-09	1.32007e-06	-1.6075	-1.06993e-09	5.96845e-05	-1.87732	-1.06993e-09
62522891	chr10:62522891:G:C	1.06166e-36	-6.21526e-10	-1.58235	1.37796e-06	-6.21526e-10	-1.56458	8.13592e-05	-6.21526e-10	-1.56751
62522910	chr10:62522910:G:A	7.97488e-37	-6.21526e-10	-1.86847	1.11564e-06	-6.21526e-10	-1.77575	6.65479e-05	-6.21526e-10	-1.76847
62523302	chr10:62523302:A:G	6.78883e-37	-2.02949	-1.06993e-09	7.63678e-07	-2.15479	-1.06993e-09	5.31556e-05	-1.99317	-1.06993e-09
62523446	chr10:62523446:G:A	1.20928e-37	-2.24961	-1.50513	1.35077e-07	-2.40722	-1.47988	8.59557e-06	-2.30354	-1.5116
62523488	chr10:62523488:A:G	7.30782e-37	-1.3355	-0.620325	1.45212e-06	-0.858984	-0.653174	6.01241e-05	-1.35739	-0.512586
62523806	chr10:62523806:A:G	1.55417e-36	-6.21526e-10	-1.20124	1.51019e-06	-6.21526e-10	-1.47295	9.321e-05	-6.21526e-10	-1.43153
62523882	chr10:62523882:C:T	1.1475e-37	-2.27239	-1.53478	1.99967e-07	-2.21544	-1.27935	1.21527e-05	-2.18171	-1.28713
62523897	chr10:62523897:G:A	2.3051e-37	-2.39477	-0.714875	4.40727e-07	-2.09071	-0.613804	2.35729e-05	-2.21553	-0.590764
62524531	chr10:62524531:T:A	1.82009e-36	-6.21526e-10	-1.04329	2.35424e-06	-6.21526e-10	-1.02897	0.000138061	-6.21526e-10	-1.0387
62524575	chr10:62524575:C:T	8.62811e-37	-6.21526e-10	-1.78974	1.03511e-06	-6.21526e-10	-1.85067	6.13882e-05	-6.21526e-10	-1.84917
62524611	chr10:62524611:C:T	7.05424e-38	-2.40812	-1.8856	1.19152e-07	-2.19123	-1.82131	5.9025e-06	-2.39317	-1.79785
62524743	chr10:62524743:C:T	1.52074e-36	-6.21526e-10	-1.22299	1.49041e-06	-6.21526e-10	-1.48613	9.19158e-05	-6.21526e-10	-1.44552
62524758	chr10:62524758:G:A	7.60736e-38	-2.39985	-1.81839	1.05855e-07	-2.26302	-1.86784	5.36295e-06	-2.40794	-1.87893
62524839	chr10:62524839:A:G	9.55083e-37	-6.21526e-10	-1.68814	1.05124e-06	-6.21526e-10	-1.83521	6.11287e-05	-6.21526e-10	-1.85341
62524940	chr10:62524940:G:A	1.98676e-36	-6.21526e-10	-0.955677	3.17493e-06	-6.21526e-10	-0.729899	0.000183964	-6.21526e-10	-0.751649
62525393	chr10:62525393:C:T	1.02349e-37	-2.27622	-1.64533	1.18371e-07	-2.40891	-1.6102	7.28334e-06	-2.32551	-1.65529
62525494	chr10:62525494:T:C	1.18121e-36	-1.47564	-1.06993e-09	1.04119e-06	-1.84482	-1.06993e-09	5.68679e-05	-1.92566	-1.06993e-09
62525567	chr10:62525567:G:C	1.56787e-36	-6.21526e-10	-1.19246	1.52781e-06	-6.21526e-10	-1.46135	9.6121e-05	-6.21526e-10	-1.40078
62525768	chr10:62525768:A:G	9.73801e-37	-6.21526e-10	-1.66873	1.0609e-06	-6.21526e-10	-1.82606	6.15849e-05	-6.21526e-10	-1.84597
62525885	chr10:62525885:GT:G	1.73252e-36	-6.21526e-10	-1.0926	1.64629e-06	-6.21526e-10	-1.38666	0.000101978	-6.21526e-10	-1.34163
62526226	chr10:62526226:T:G	1.06205e-37	-2.35143	-1.53314	1.58386e-07	-2.22776	-1.50015	8.30045e-06	-2.40605	-1.44403
62526440	chr10:62526440:CA:C	1.40335e-37	-2.29268	-1.31322	1.70471e-07	-2.4087	-1.24567	1.04082e-05	-2.33936	-1.28444
62526456	chr10:62526456:A:C	7.02508e-38	-2.40875	-1.88912	1.2225e-07	-2.14815	-1.83873	5.85848e-06	-2.37993	-1.81857
62527179	chr10:62527179:T:C	1.06163e-37	-2.2142	-1.67076	1.98852e-07	-1.78635	-1.71403	7.41484e-06	-2.19284	-1.77006
62527216	chr10:62527216:G:T	7.02471e-38	-2.40883	-1.88908	1.21984e-07	-2.15159	-1.83746	5.86141e-06	-2.38113	-1.81687
62527238	chr10:62527238:G:A	7.95011e-37	-6.21526e-10	-1.87158	1.17475e-06	-6.21526e-10	-1.72413	6.93239e-05	-6.21526e-10	-1.7276
62527482	chr10:62527482:T:C	1.17877e-37	-2.30241	-1.47788	1.49733e-07	-2.40782	-1.37627	8.9553e-06	-2.34725	-1.42689
62527675	chr10:62527675:T:C	7.05087e-38	-2.40872	-1.88547	1.20921e-07	-2.1789	-1.8189	5.93941e-06	-2.38949	-1.79528
62528000	chr10:62528000:A:G	1.23322e-36	-6.21526e-10	-1.43255	1.91773e-06	-6.21526e-10	-1.23404	0.000113356	-6.21526e-10	-1.23586
62528176	chr10:62528176:G:A	9.32156e-38	-2.12632	-1.8887	9.26461e-08	-2.37887	-1.88529	5.70586e-06	-2.33658	-1.88831
62528222	chr10:62528222:T:C	1.09143e-37	-2.34051	-1.51676	1.58043e-07	-2.24634	-1.48373	8.42961e-06	-2.40795	-1.42668
62528371	chr10:62528371:G:C	3.44387e-37	-2.40892	-0.299246	4.49415e-07	-2.20973	-0.475263	2.54586e-05	-2.30564	-0.423695
62528503	chr10:62528503:C:T	2.25009e-36	-6.21526e-10	-0.831212	3.6505e-06	-6.21526e-10	-0.590321	0.000210557	-6.21526e-10	-0.616634
62528622	chr10:62528622:G:A	1.07338e-37	-2.02694	-1.84701	1.22209e-07	-2.17274	-1.81447	8.48675e-06	-1.99793	-1.82995
62528630	chr10:62528630:T:C	2.61003e-36	-6.21526e-10	-0.68282	3.5995e-06	-6.21526e-10	-0.604389	0.000219753	-6.21526e-10	-0.573885
62528637	chr10:62528637:A:AG	8.00148e-38	-2.38583	-1.78189	1.06424e-07	-2.4067	-1.71881	6.24297e-06	-2.38342	-1.75151
62528833	chr10:62528833:A:G	2.53944e-37	-1.43859	-1.57423	5.10653e-07	-0.970429	-1.58682	2.05693e-05	-1.43564	-1.50695
62528932	chr10:62528932:C:T	1.60287e-36	-6.21526e-10	-1.17038	1.547e-06	-6.21526e-10	-1.44886	9.55919e-05	-6.21526e-10	-1.4063
62528958	chr10:62528958:G:A	1.79096e-36	-6.21526e-10	-1.05943	1.79408e-06	-6.21526e-10	-1.30069	0.000114155	-6.21526e-10	-1.22883
62529146	chr10:62529146:T:C	1.52074e-36	-6.21526e-10	-1.22299	1.49041e-06	-6.21526e-10	-1.48613	9.19158e-05	-6.21526e-10	-1.44552
62529491	chr10:62529491:G:A	6.01147e-37	-2.1511	-1.06993e-09	6.63062e-07	-2.29607	-1.06993e-09	4.19397e-05	-2.23016	-1.06993e-09
62529816	chr10:62529816:G:A	1.22769e-36	-6.21526e-10	-1.43705	1.24821e-06	-6.21526e-10	-1.66347	7.10688e-05	-6.21526e-10	-1.70274
62529956	chr10:62529956:C:T	6.81868e-36	-6.21526e-10	0.277486	1.03047e-05	-6.21526e-10	0.447417	0.000590562	-6.21526e-10	0.414687
62530162	chr10:62530162:C:T	2.54639e-36	-6.21526e-10	-0.707505	3.2531e-06	-6.21526e-10	-0.705575	0.000222699	-6.21526e-10	-0.560569
62530454	chr10:62530454:A:T	1.08789e-37	-2.22144	-1.63908	2.01607e-07	-1.7985	-1.68812	7.56942e-06	-2.19424	-1.74803
62530537	chr10:62530537:A:G	1.5575e-36	-6.21526e-10	-1.1991	1.53884e-06	-6.21526e-10	-1.45416	9.67768e-05	-6.21526e-10	-1.39398
62530573	chr10:62530573:C:G	1.5971e-36	-6.21526e-10	-1.17399	1.56095e-06	-6.21526e-10	-1.43989	9.83681e-05	-6.21526e-10	-1.37767
62531002	chr10:62531002:C:G	1.17519e-36	-6.21526e-10	-1.48075	1.17823e-06	-6.21526e-10	-1.72117	6.83168e-05	-6.21526e-10	-1.74223
62531103	chr10:62531103:G:A	1.29074e-36	-6.21526e-10	-1.38696	1.2985e-06	-6.21526e-10	-1.62398	7.76431e-05	-6.21526e-10	-1.61427
62531452	chr10:62531452:C:T	4.98871e-37	-2.33759	-1.06993e-09	1.21209e-06	-1.69284	-1.06993e-09	5.21922e-05	-2.01145	-1.06993e-09
62531901	chr10:62531901:A:C	8.20208e-37	-6.21526e-10	-1.84038	1.0974e-06	-6.21526e-10	-1.79224	6.50294e-05	-6.21526e-10	-1.79155
62531959	chr10:62531959:T:C	5.09579e-37	-2.31635	-1.06993e-09	7.3288e-07	-2.19596	-1.06993e-09	4.02644e-05	-2.27092	-1.06993e-09
62532443	chr10:62532443:T:C	2.58428e-36	-6.21526e-10	-0.692735	1.56121e-06	-6.21526e-10	-1.43972	9.45919e-05	-6.21526e-10	-1.41682
62532516	chr10:62532516:C:T	2.34891e-37	-2.16961	-0.921201	1.54351e-07	-2.33558	-1.41813	9.4628e-06	-2.29484	-1.42418
62532585	chr10:62532585:A:G	1.00893e-37	-2.06738	-1.8685	2.31177e-07	-1.50457	-1.84519	8.53021e-06	-1.99189	-1.83089
62532610	chr10:62532610:C:G	5.81843e-37	-2.18373	-1.06993e-09	6.43097e-07	-2.32664	-1.06993e-09	4.04554e-05	-2.26619	-1.06993e-09
62532993	chr10:62532993:T:TAAA	4.92996e-37	-2.34944	-1.06993e-09	6.54045e-07	-2.30976	-1.06993e-09	4.20392e-05	-2.22779	-1.06993e-09
62532996	chr10:62532996:G:A	4.93941e-37	-2.34752	-1.06993e-09	6.55656e-07	-2.3073	-1.06993e-09	4.21798e-05	-2.22445	-1.06993e-09
62533077	chr10:62533077:A:T	1.97316e-37	-2.25133	-1.0138	4.24485e-07	-1.63771	-1.10436	1.67262e-05	-2.09053	-1.05888
62533336	chr10:62533336:C:T	1.10804e-36	-6.21526e-10	-1.53959	1.16846e-06	-6.21526e-10	-1.7295	6.97594e-05	-6.21526e-10	-1.72134
62533359	chr10:62533359:G:A	1.11715e-37	-2.0497	-1.78429	3.05121e-07	-1.38238	-1.68985	1.11209e-05	-1.89299	-1.66457
62533812	chr10:62533812:AAAGG:A	9.68848e-38	-2.1245	-1.85191	2.30228e-07	-1.58047	-1.7734	8.79062e-06	-2.04164	-1.75106
62533884	chr10:62533884:T:C	1.2452e-36	-6.21526e-10	-1.42288	1.25604e-06	-6.21526e-10	-1.65722	7.77719e-05	-6.21526e-10	-1.61261
62534001	chr10:62534001:T:C	9.36194e-37	-1.70811	-1.06993e-09	1.20592e-06	-1.69794	-1.06993e-09	6.51676e-05	-1.78943	-1.06993e-09
62534044	chr10:62534044:T:C	5.16153e-37	-2.30353	-1.06993e-09	5.9685e-07	-2.40127	-1.06993e-09	3.50883e-05	-2.40852	-1.06993e-09
62534046	chr10:62534046:T:C	1.4356e-37	-2.0441	-1.53908	3.77275e-07	-1.36367	-1.49629	1.36995e-05	-1.87338	-1.47565
62534084	chr10:62534084:C:T	1.06893e-37	-2.07007	-1.80804	2.85137e-07	-1.41703	-1.72294	1.04733e-05	-1.91787	-1.69969
62534219	chr10:62534219:G:A	7.32337e-38	-2.36801	-1.88827	1.18308e-07	-2.14565	-1.874	5.73084e-06	-2.33804	-1.88249
62534261	chr10:62534261:C:T	1.07361e-37	-2.05437	-1.81937	2.87973e-07	-1.39086	-1.73921	1.04874e-05	-1.89944	-1.71677
62534368	chr10:62534368:A:G	1.24039e-36	-6.21526e-10	-1.42676	1.24589e-06	-6.21526e-10	-1.66533	7.19205e-05	-6.21526e-10	-1.69083
62534455	chr10:62534455:G:A	7.89521e-37	-6.21526e-10	-1.87851	1.00107e-06	-6.21526e-10	-1.88411	5.9028e-05	-6.21526e-10	-1.88838
62534885	chr10:62534885:T:C	4.0579e-36	-6.21526e-10	-0.241515	5.9853e-06	-6.21526e-10	-0.0958767	0.000345782	-6.21526e-10	-0.12058
62535055	chr10:62535055:C:T	1.36181e-37	-2.39774	-1.23821	2.66609e-07	-2.30504	-0.902115	1.57553e-05	-2.29184	-0.917373
62535058	chr10:62535058:T:C	1.10124e-37	-2.05882	-1.78951	2.98298e-07	-1.39745	-1.6974	1.09056e-05	-1.90475	-1.67236
62535314	chr10:62535314:G:A	1.29624e-36	-6.21526e-10	-1.38271	1.29825e-06	-6.21526e-10	-1.62417	7.76305e-05	-6.21526e-10	-1.61443
62535504	chr10:62535504:G:A	1.21737e-36	-6.21526e-10	-1.44549	1.22913e-06	-6.21526e-10	-1.67887	7.10229e-05	-6.21526e-10	-1.70339
62535792	chr10:62535792:T:C	1.06863e-36	-6.21526e-10	-1.57581	1.12593e-06	-6.21526e-10	-1.76658	6.55426e-05	-6.21526e-10	-1.78369
62537177	chr10:62537177:C:T	5.61988e-37	-2.21846	-1.06993e-09	6.30526e-07	-2.34638	-1.06993e-09	3.93842e-05	-2.29302	-1.06993e-09
62537258	chr10:62537258:A:T	3.22127e-36	-0.472403	-1.06993e-09	1.71532e-06	-1.34559	-1.06993e-09	0.000137466	-1.04301	-1.06993e-09
62537329	chr10:62537329:G:A	1.83104e-36	-1.0373	-1.06993e-09	1.61022e-06	-1.40881	-1.06993e-09	8.30772e-05	-1.54662	-1.06993e-09
62537330	chr10:62537330:C:A	8.142e-37	-6.21526e-10	-1.84773	1.08982e-06	-6.21526e-10	-1.79917	6.48976e-05	-6.21526e-10	-1.79358
62537448	chr10:62537448:C:G	1.07026e-36	-6.21526e-10	-1.57428	1.12701e-06	-6.21526e-10	-1.76562	6.5601e-05	-6.21526e-10	-1.7828
62537762	chr10:62537762:T:A	1.53515e-37	-2.09934	-1.41679	3.96086e-07	-1.45246	-1.35885	1.51033e-05	-1.93879	-1.31269
62538062	chr10:62538062:G:A	1.13388e-36	-6.21526e-10	-1.51653	1.17052e-06	-6.21526e-10	-1.72774	6.79479e-05	-6.21526e-10	-1.74765
62538210	chr10:62538210:G:C	1.06152e-37	-2.18866	-1.69641	9.45388e-08	-2.40845	-1.83547	5.66368e-06	-2.39332	-1.83899
62538266	chr10:62538266:T:G	9.87117e-38	-2.29037	-1.66736	2.90111e-07	-1.48634	-1.63634	1.03187e-05	-2.02265	-1.60979
62538324	chr10:62538324:T:A	1.72025e-36	-6.21526e-10	-1.09971	1.73705e-06	-6.21526e-10	-1.333	0.000110318	-6.21526e-10	-1.26302
62538514	chr10:62538514:A:G	1.10678e-37	-2.05064	-1.79267	3.0109e-07	-1.38178	-1.70375	1.0964e-05	-1.89319	-1.67858
62538896	chr10:62538896:C:T	4.0822e-36	-6.21526e-10	-0.235545	6.02261e-06	-6.21526e-10	-0.0896631	0.000347926	-6.21526e-10	-0.114399
62538914	chr10:62538914:C:T	5.61689e-37	-2.21899	-1.06993e-09	6.29918e-07	-2.34735	-1.06993e-09	3.93398e-05	-2.29415	-1.06993e-09
62539197	chr10:62539197:G:A	1.02255e-37	-2.19771	-1.72476	9.31109e-08	-2.40879	-1.85036	5.57091e-06	-2.39546	-1.85337
62539656	chr10:62539656:T:C	1.51774e-36	-6.21526e-10	-1.22495	1.44032e-06	-6.21526e-10	-1.52032	8.63539e-05	-6.21526e-10	-1.50793
62539698	chr10:62539698:G:C	9.65692e-38	-2.10656	-1.87311	9.32695e-08	-2.39662	-1.86082	5.67834e-06	-2.35917	-1.87056
62540109	chr10:62540109:G:A	3.81277e-37	-1.69654	-0.909866	7.2125e-07	-1.25767	-0.954288	3.15695e-05	-1.67107	-0.843128
62540131	chr10:62540131:A:G	2.86528e-37	-2.39279	-0.49931	5.08195e-07	-2.09679	-0.465288	2.6455e-05	-2.21345	-0.477498
62540246	chr10:62540246:A:T	8.82833e-38	-2.17986	-1.88953	9.21698e-08	-2.40769	-1.86162	5.63156e-06	-2.38942	-1.84859
62540265	chr10:62540265:C:A	8.61442e-38	-2.20422	-1.8897	9.18787e-08	-2.40888	-1.86359	5.58084e-06	-2.39607	-1.85098
62540572	chr10:62540572:A:C	4.94752e-37	-2.34588	-1.06993e-09	5.94355e-07	-2.40546	-1.06993e-09	3.50773e-05	-2.40884	-1.06993e-09
62540581	chr10:62540581:G:T	2.91484e-37	-2.40368	-0.471266	6.02283e-07	-2.08916	-0.303056	3.80389e-05	-1.95795	-0.369833
62540878	chr10:62540878:A:T	1.14148e-37	-2.39921	-1.41323	4.68504e-07	-1.77063	-0.872768	2.12634e-05	-1.98178	-0.927619
62540999	chr10:62540999:T:C	2.29364e-36	-6.21526e-10	-0.81204	2.644e-06	-6.21526e-10	-0.912889	0.000163592	-6.21526e-10	-0.869015
62541096	chr10:62541096:C:T	2.11495e-36	-6.21526e-10	-0.893151	2.59696e-06	-6.21526e-10	-0.930844	0.000150517	-6.21526e-10	-0.95231
62541134	chr10:62541134:C:T	9.95637e-38	-2.33211	-1.61702	1.76384e-07	-1.92595	-1.69433	8.38623e-06	-2.18247	-1.65733
62541402	chr10:62541402:C:T	2.60555e-36	-6.21526e-10	-0.684536	2.24446e-06	-6.21526e-10	-1.07672	0.000137343	-6.21526e-10	-1.04391
62542058	chr10:62542058:C:T	2.65953e-37	-2.38364	-0.582976	4.75988e-07	-2.38696	-0.240587	3.06626e-05	-2.28619	-0.257157
62542114	chr10:62542114:G:A	9.08842e-37	-1.73776	-1.06993e-09	6.65364e-06	0.00997976	-1.06993e-09	0.0001231	-1.15339	-1.06993e-09
62542180	chr10:62542180:A:G	7.13742e-37	-2.3701	0.390685	8.81643e-07	-2.36766	0.356506	5.18238e-05	-2.40184	0.3833
62542182	chr10:62542182:G:T	1.52931e-37	-2.2951	-1.22485	2.07049e-07	-2.40388	-1.0561	1.34871e-05	-2.31226	-1.05239
62542350	chr10:62542350:T:C	1.29998e-36	-6.21526e-10	-1.37983	1.46044e-06	-6.21526e-10	-1.50645	8.13357e-05	-6.21526e-10	-1.5678
62542436	chr10:62542436:T:G	1.34239e-37	-2.4007	-1.24961	4.3705e-07	-1.36649	-1.3464	1.84598e-05	-1.75043	-1.30036
62542745	chr10:62542745:T:A	1.49081e-37	-2.14262	-1.40283	1.68934e-07	-2.21229	-1.45114	8.91342e-06	-2.34982	-1.42901
62543592	chr10:62543592:C:T	1.43794e-37	-1.7113	-1.87025	2.9624e-07	-1.22717	-1.87459	1.22801e-05	-1.58236	-1.87604
62543908	chr10:62543908:C:T	9.72301e-37	-6.21526e-10	-1.67027	1.03864e-06	-6.21526e-10	-1.84727	6.15724e-05	-6.21526e-10	-1.84617
62543915	chr10:62543915:A:C	7.88117e-37	-6.21526e-10	-1.88029	1.02152e-06	-6.21526e-10	-1.8639	6.04694e-05	-6.21526e-10	-1.86425
62544156	chr10:62544156:C:A	1.29163e-37	-1.80262	-1.88624	1.51447e-06	0.392253	-1.86237	0.000111443	0.61585	-1.86873
62544301	chr10:62544301:A:C	8.74847e-38	-2.39824	-1.68023	1.14011e-07	-2.21289	-1.84376	6.57829e-06	-2.24956	-1.83305
62544438	chr10:62544438:T:C	2.054e-37	-2.18782	-1.03716	3.13036e-07	-2.15719	-0.889434	2.50937e-05	-1.92336	-0.82041
62544720	chr10:62544720:A:T	8.27754e-37	-6.21526e-10	-1.83122	1.19351e-06	-6.21526e-10	-1.70828	6.78126e-05	-6.21526e-10	-1.74964
62544810	chr10:62544810:T:G	1.65418e-37	-2.37891	-1.06255	2.9854e-07	-2.26765	-0.826385	1.94905e-05	-2.21897	-0.777491
62544948	chr10:62544948:A:G	7.91016e-37	-6.21526e-10	-1.87662	1.02819e-06	-6.21526e-10	-1.85738	6.07512e-05	-6.21526e-10	-1.8596
62545392	chr10:62545392:G:A	1.17675e-36	-6.21526e-10	-1.47942	1.20117e-06	-6.21526e-10	-1.70188	7.25579e-05	-6.21526e-10	-1.682
62545473	chr10:62545473:C:T	7.89899e-37	-6.21526e-10	-1.87803	1.0265e-06	-6.21526e-10	-1.85903	6.06531e-05	-6.21526e-10	-1.86122
62545485	chr10:62545485:T:C	2.92411e-37	-1.89542	-0.976357	2.15458e-07	-2.37035	-1.04982	1.35104e-05	-2.35715	-1.00578
62545630	chr10:62545630:A:G	1.38392e-37	-1.73005	-1.8898	4.60578e-07	-0.771808	-1.88865	2.37597e-05	-0.911382	-1.88701
62545655	chr10:62545655:C:A	8.81646e-37	-6.21526e-10	-1.76815	1.02969e-06	-6.21526e-10	-1.85593	6.17972e-05	-6.21526e-10	-1.84253
62545884	chr10:62545884:A:G	9.71657e-37	-6.21526e-10	-1.67093	1.10689e-06	-6.21526e-10	-1.78363	6.7546e-05	-6.21526e-10	-1.75358
62546074	chr10:62546074:T:A	1.43543e-36	-6.21526e-10	-1.28072	1.47151e-06	-6.21526e-10	-1.4989	8.54777e-05	-6.21526e-10	-1.51813
62546187	chr10:62546187:G:C	8.89459e-37	-1.75932	-1.06993e-09	3.8889e-06	-0.527056	-1.06993e-09	0.000137491	-1.04283	-1.06993e-09
62546271	chr10:62546271:A:G	7.88167e-37	-6.21526e-10	-1.88023	1.00613e-06	-6.21526e-10	-1.87908	5.95723e-05	-6.21526e-10	-1.8792
62546282	chr10:62546282:T:A	1.04237e-36	-6.21526e-10	-1.60068	1.10219e-06	-6.21526e-10	-1.78789	6.6878e-05	-6.21526e-10	-1.76352
62546371	chr10:62546371:C:A	1.74762e-37	-1.91806	-1.46846	1.37386e-07	-2.37018	-1.49996	8.48254e-06	-2.3548	-1.47358
62546418	chr10:62546418:G:T	1.18006e-36	-6.21526e-10	-1.47662	1.2035e-06	-6.21526e-10	-1.69995	7.27044e-05	-6.21526e-10	-1.67999
62546629	chr10:62546629:T:C	7.96586e-37	-6.21526e-10	-1.8696	1.03986e-06	-6.21526e-10	-1.8461	6.1418e-05	-6.21526e-10	-1.84868
62546636	chr10:62546636:A:T	1.38652e-37	-1.91746	-1.70051	9.97429e-08	-2.40217	-1.78817	5.95621e-06	-2.40062	-1.78134
62546684	chr10:62546684:G:A	9.96172e-37	-6.21526e-10	-1.64602	1.12656e-06	-6.21526e-10	-1.76602	6.89007e-05	-6.21526e-10	-1.73372
62546759	chr10:62546759:T:C	1.28273e-36	-6.21526e-10	-1.39319	1.27507e-06	-6.21526e-10	-1.64219	7.72443e-05	-6.21526e-10	-1.61942
62546810	chr10:62546810:C:T	2.03301e-37	-1.86553	-1.36972	1.59698e-07	-2.35883	-1.36082	9.86169e-06	-2.34375	-1.33398
62547122	chr10:62547122:G:A	1.73572e-37	-1.97471	-1.41863	1.4232e-07	-2.38481	-1.45005	8.77604e-06	-2.37232	-1.42204
62547266	chr10:62547266:C:T	8.55134e-37	-6.21526e-10	-1.79868	1.01237e-06	-6.21526e-10	-1.87289	6.03851e-05	-6.21526e-10	-1.86565
62547543	chr10:62547543:C:T	2.93768e-37	-1.86271	-1.00443	2.11993e-07	-2.36073	-1.07566	1.33014e-05	-2.34608	-1.03244
62547558	chr10:62547558:C:T	2.29969e-37	-1.77194	-1.34005	7.04387e-07	-1.03715	-1.19846	3.39086e-05	-1.26352	-1.1792
62547706	chr10:62547706:C:T	8.32363e-38	-2.37419	-1.75406	9.98103e-08	-2.38515	-1.80452	5.7366e-06	-2.3878	-1.83172
62547715	chr10:62547715:T:C	1.73466e-37	-1.94493	-1.44903	1.39137e-07	-2.37741	-1.48008	8.58561e-06	-2.36351	-1.45279
62548286	chr10:62548286:C:G	1.03093e-36	-6.21526e-10	-1.61171	1.08636e-06	-6.21526e-10	-1.80235	6.60033e-05	-6.21526e-10	-1.77668
62548514	chr10:62548514:C:A	1.56645e-37	-2.28878	-1.20717	2.27647e-07	-2.11452	-1.25062	1.18219e-05	-2.28812	-1.20831
62548952	chr10:62548952:C:T	7.86936e-37	-6.21526e-10	-1.88179	1.01893e-06	-6.21526e-10	-1.86643	6.02224e-05	-6.21526e-10	-1.86834
62549039	chr10:62549039:A:G	7.95891e-37	-6.21526e-10	-1.87047	1.03563e-06	-6.21526e-10	-1.85017	6.1276e-05	-6.21526e-10	-1.851
62549839	chr10:62549839:ATATCCAGAGCTGTTTCTC:A	2.20087e-36	-6.21526e-10	-0.853326	2.61183e-06	-6.21526e-10	-0.925134	0.000156813	-6.21526e-10	-0.911333
62549967	chr10:62549967:C:G	1.00028e-37	-2.11844	-1.82605	2.60891e-07	-1.43273	-1.79611	1.33824e-05	-1.55275	-1.8197
62550063	chr10:62550063:G:A	1.74238e-37	-1.92347	-1.46604	1.38034e-07	-2.37149	-1.49395	8.52767e-06	-2.35649	-1.46659
62550233	chr10:62550233:A:G	1.57294e-37	-2.38153	-1.11029	2.80134e-07	-2.27523	-0.88244	1.82377e-05	-2.22807	-0.83483
62550275	chr10:62550275:A:G	1.41154e-37	-1.73521	-1.86488	4.64482e-07	-0.77408	-1.87794	2.37071e-05	-0.930462	-1.87015
62550508	chr10:62550508:A:G	1.70727e-37	-1.96969	-1.44018	1.39939e-07	-2.38326	-1.46847	8.6303e-06	-2.37057	-1.44054
62550657	chr10:62550657:G:T	9.14971e-38	-2.39092	-1.64271	1.02681e-07	-2.37218	-1.78913	6.04293e-06	-2.36661	-1.80089
62550774	chr10:62550774:G:A	1.69496e-37	-1.96152	-1.45559	1.38129e-07	-2.38154	-1.48322	8.5191e-06	-2.36842	-1.45566
62550841	chr10:62550841:T:C	7.88071e-37	-6.21526e-10	-1.88035	1.00624e-06	-6.21526e-10	-1.87896	5.95795e-05	-6.21526e-10	-1.87908
62551037	chr10:62551037:C:T	8.64477e-38	-2.34461	-1.74578	9.88521e-08	-2.40112	-1.79819	5.68077e-06	-2.40277	-1.82653
62551164	chr10:62551164:A:T	2.23825e-36	-6.21526e-10	-0.836485	1.96636e-06	-6.21526e-10	-1.209	0.00011989	-6.21526e-10	-1.17981
62551233	chr10:62551233:A:G	1.66407e-37	-1.97977	-1.45573	1.37504e-07	-2.38593	-1.48335	8.4724e-06	-2.37378	-1.45579
62551295	chr10:62551295:T:C	1.4252e-37	-1.72256	-1.8679	4.72114e-07	-0.75561	-1.88011	2.40604e-05	-0.912812	-1.87301
62551471	chr10:62551471:T:C	1.02427e-37	-2.0967	-1.82409	2.72652e-07	-1.39121	-1.79353	1.39396e-05	-1.51419	-1.81747
62551543	chr10:62551543:A:G	1.62071e-37	-2.37533	-1.08657	2.9178e-07	-2.26153	-0.855413	1.90546e-05	-2.21194	-0.807142
62551704	chr10:62551704:C:T	1.56599e-37	-2.2878	-1.20845	2.26956e-07	-2.11644	-1.25174	1.17928e-05	-2.28942	-1.20948
62552774	chr10:62552774:G:A	1.83526e-37	-1.88975	-1.44783	1.42827e-07	-2.38433	-1.44698	9.00942e-06	-2.35406	-1.41406
62552888	chr10:62552888:T:C	1.71956e-37	-1.93419	-1.4685	1.37314e-07	-2.37421	-1.49646	8.47422e-06	-2.35979	-1.46957
62553026	chr10:62553026:C:T	2.5683e-37	-1.1141	-1.88742	1.69794e-07	-1.80501	-1.85334	8.35776e-06	-2.01171	-1.83149
62553035	chr10:62553035:T:C	1.60005e-37	-1.97605	-1.49869	1.31934e-07	-2.38492	-1.52572	8.11861e-06	-2.37269	-1.49954
62553047	chr10:62553047:T:A	7.98269e-37	-6.21526e-10	-1.86749	1.04311e-06	-6.21526e-10	-1.84298	6.1605e-05	-6.21526e-10	-1.84564
62553458	chr10:62553458:T:C	1.04237e-36	-6.21526e-10	-1.60068	1.10219e-06	-6.21526e-10	-1.78789	6.6878e-05	-6.21526e-10	-1.76352
62553563	chr10:62553563:A:C	1.00581e-36	-6.21526e-10	-1.63638	1.12809e-06	-6.21526e-10	-1.76466	6.89506e-05	-6.21526e-10	-1.733
62553648	chr10:62553648:C:T	4.89653e-37	-2.35624	-1.06993e-09	5.97411e-07	-2.40033	-1.06993e-09	3.64116e-05	-2.3715	-1.06993e-09
62553922	chr10:62553922:A:T	7.95679e-37	-6.21526e-10	-1.87074	1.02871e-06	-6.21526e-10	-1.85688	6.27852e-05	-6.21526e-10	-1.82667
62553962	chr10:62553962:A:C	1.58909e-37	-2.27625	-1.20535	2.24131e-07	-2.13179	-1.24891	1.1712e-05	-2.29922	-1.20655
62554032	chr10:62554032:C:T	1.04038e-36	-6.21526e-10	-1.60259	1.09206e-06	-6.21526e-10	-1.79711	6.63967e-05	-6.21526e-10	-1.77074
62554116	chr10:62554116:T:G	1.41011e-37	-1.73016	-1.87094	4.6391e-07	-0.771138	-1.88211	2.36615e-05	-0.926851	-1.87569
62554395	chr10:62554395:A:T	5.97209e-37	-2.15767	-1.06993e-09	6.82536e-07	-2.26712	-1.06993e-09	3.94929e-05	-2.29027	-1.06993e-09
62554572	chr10:62554572:T:G	8.97441e-37	-6.21526e-10	-1.75039	1.12113e-06	-6.21526e-10	-1.77084	6.51134e-05	-6.21526e-10	-1.79026
62554613	chr10:62554613:T:C	1.26093e-36	-6.21526e-10	-1.41033	1.64912e-06	-6.21526e-10	-1.38494	9.42814e-05	-6.21526e-10	-1.4201
62554930	chr10:62554930:G:A	1.02886e-37	-2.08373	-1.83258	2.75267e-07	-1.37135	-1.80384	1.40792e-05	-1.49534	-1.82635
62555001	chr10:62555001:G:A	1.42694e-37	-1.90159	-1.68764	1.01099e-07	-2.39996	-1.77688	6.04273e-06	-2.39799	-1.76954
62555137	chr10:62555137:T:C	1.64655e-36	-6.21526e-10	-1.1435	1.63432e-06	-6.21526e-10	-1.39395	9.47279e-05	-6.21526e-10	-1.41538
62555349	chr10:62555349:A:C	1.03147e-36	-6.21526e-10	-1.6112	1.08677e-06	-6.21526e-10	-1.80198	6.60313e-05	-6.21526e-10	-1.77626
62555630	chr10:62555630:C:T	1.02424e-37	-2.08284	-1.83798	2.74129e-07	-1.36874	-1.8106	1.40391e-05	-1.49243	-1.83211
62555695	chr10:62555695:A:G	1.51389e-37	-2.26208	-1.268	2.06742e-07	-2.15206	-1.30941	1.08639e-05	-2.31188	-1.26906
62555732	chr10:62555732:C:T	8.54613e-38	-2.27577	-1.8261	1.25343e-07	-2.13205	-1.82983	6.37295e-06	-2.29943	-1.81489
62556016	chr10:62556016:T:C	1.00783e-36	-6.21526e-10	-1.63438	1.13045e-06	-6.21526e-10	-1.76257	6.91041e-05	-6.21526e-10	-1.73077
62556061	chr10:62556061:G:A	7.74686e-38	-2.37952	-1.82054	3.73521e-07	-1.02223	-1.84773	1.57657e-05	-1.36559	-1.84296
62556149	chr10:62556149:T:C	1.02382e-36	-6.21526e-10	-1.61864	1.09058e-06	-6.21526e-10	-1.79847	6.60925e-05	-6.21526e-10	-1.77533
62556361	chr10:62556361:A:G	8.14648e-37	-6.21526e-10	-1.84718	1.14898e-06	-6.21526e-10	-1.74631	6.70419e-05	-6.21526e-10	-1.76107
62556625	chr10:62556625:C:T	8.55429e-37	-6.21526e-10	-1.79833	1.01265e-06	-6.21526e-10	-1.87261	6.04059e-05	-6.21526e-10	-1.8653
62557051	chr10:62557051:C:T	1.04047e-36	-6.21526e-10	-1.60251	1.1009e-06	-6.21526e-10	-1.78905	6.67908e-05	-6.21526e-10	-1.76482
62557106	chr10:62557106:G:A	9.96021e-37	-6.21526e-10	-1.64617	1.12039e-06	-6.21526e-10	-1.7715	6.84233e-05	-6.21526e-10	-1.74067
62557391	chr10:62557391:A:T	2.49547e-37	-1.74252	-1.28777	7.75392e-07	-0.99938	-1.14019	3.72283e-05	-1.22908	-1.12024
62557411	chr10:62557411:TC:T	1.03072e-36	-6.21526e-10	-1.61193	1.08642e-06	-6.21526e-10	-1.80229	6.60089e-05	-6.21526e-10	-1.7766
62557466	chr10:62557466:C:T	7.69535e-38	-2.38321	-1.82352	9.57028e-08	-2.38256	-1.84914	5.65494e-06	-2.37224	-1.86161
62557771	chr10:62557771:G:C	1.54403e-36	-1.20779	-1.06993e-09	1.38017e-06	-1.56298	-1.06993e-09	0.000113534	-1.23429	-1.06993e-09
62557772	chr10:62557772:G:C	1.17879e-36	-6.21526e-10	-1.47769	1.20262e-06	-6.21526e-10	-1.70068	7.26497e-05	-6.21526e-10	-1.68074
62557932	chr10:62557932:T:A	1.44451e-36	-6.21526e-10	-1.27441	1.47885e-06	-6.21526e-10	-1.49392	8.5893e-05	-6.21526e-10	-1.51329
62557941	chr10:62557941:C:T	1.49996e-37	-1.89075	-1.64858	1.04721e-07	-2.39868	-1.74295	6.2755e-06	-2.39686	-1.73288
62557980	chr10:62557980:G:A	1.43699e-36	-6.21526e-10	-1.27963	1.47267e-06	-6.21526e-10	-1.49811	8.55432e-05	-6.21526e-10	-1.51737
62557991	chr10:62557991:A:G	1.39914e-37	-1.74064	-1.86826	4.57457e-07	-0.786693	-1.88056	2.33671e-05	-0.941471	-1.87359
62558110	chr10:62558110:A:G	1.55936e-37	-2.37526	-1.12523	2.81077e-07	-2.26088	-0.893434	1.83072e-05	-2.21102	-0.848076
62558313	chr10:62558313:G:T	1.24832e-36	-6.21526e-10	-1.42039	1.62842e-06	-6.21526e-10	-1.39757	9.31485e-05	-6.21526e-10	-1.43219
62558377	chr10:62558377:A:G	7.96334e-37	-6.21526e-10	-1.86992	1.03943e-06	-6.21526e-10	-1.84651	6.13943e-05	-6.21526e-10	-1.84907
62558401	chr10:62558401:C:T	4.64795e-37	-2.40834	-1.06993e-09	1.20655e-06	-1.69742	-1.06993e-09	5.82506e-05	-1.90163	-1.06993e-09
62558463	chr10:62558463:G:C	1.68845e-37	-2.29907	-1.12188	2.51334e-07	-2.09815	-1.16801	1.30087e-05	-2.27768	-1.12309
62558515	chr10:62558515:T:C	7.97138e-37	-6.21526e-10	-1.86891	1.04282e-06	-6.21526e-10	-1.84326	6.15866e-05	-6.21526e-10	-1.84594
62558595	chr10:62558595:T:C	1.6132e-36	-6.21526e-10	-1.16396	1.61041e-06	-6.21526e-10	-1.40869	9.34413e-05	-6.21526e-10	-1.42906
62558827	chr10:62558827:G:A	9.48569e-38	-2.1089	-1.88866	2.91523e-07	-1.24706	-1.87076	1.54921e-05	-1.35276	-1.8733
62559818	chr10:62559818:C:G	7.81062e-37	-6.21526e-10	-1.88928	1.00237e-06	-6.21526e-10	-1.88282	5.92245e-05	-6.21526e-10	-1.88505
62560252	chr10:62560252:T:C	1.08944e-36	-6.21526e-10	-1.55651	1.14039e-06	-6.21526e-10	-1.75382	6.86815e-05	-6.21526e-10	-1.73691
62560382	chr10:62560382:T:C	1.39777e-36	-6.21526e-10	-1.3073	1.48332e-06	-6.21526e-10	-1.4909	9.29163e-05	-6.21526e-10	-1.43469
62560402	chr10:62560402:G:A	1.96341e-37	-2.12484	-1.14524	2.05484e-07	-2.28456	-1.18301	1.152e-05	-2.38315	-1.13916
62560646	chr10:62560646:C:T	7.81401e-37	-6.21526e-10	-1.88885	1.02271e-06	-6.21526e-10	-1.86273	6.05477e-05	-6.21526e-10	-1.86296
62560861	chr10:62560861:C:T	9.26616e-38	-2.1541	-1.86689	3.17057e-07	-1.24453	-1.78933	1.59001e-05	-1.39296	-1.8071
62560886	chr10:62560886:A:G	1.0905e-36	-6.21526e-10	-1.55555	1.14104e-06	-6.21526e-10	-1.75324	6.87252e-05	-6.21526e-10	-1.73627
62560899	chr10:62560899:T:C	7.17505e-38	-2.39296	-1.88378	3.45501e-07	-1.0744	-1.87354	1.41917e-05	-1.43577	-1.87796
62560976	chr10:62560976:A:G	9.36451e-38	-2.17005	-1.84037	2.43333e-07	-1.46547	-1.83304	1.21962e-05	-1.61493	-1.85034
62561097	chr10:62561097:T:A	1.99234e-37	-2.11723	-1.13822	2.05725e-07	-2.29046	-1.17594	1.15726e-05	-2.38581	-1.13194
62561116	chr10:62561116:T:TA	1.19453e-36	-6.21526e-10	-1.46443	1.16478e-06	-6.21526e-10	-1.73265	7.14167e-05	-6.21526e-10	-1.69786
62561648	chr10:62561648:T:C	7.06701e-38	-2.4042	-1.88771	3.04511e-07	-1.18691	-1.88732	1.27449e-05	-1.53215	-1.88911
62561693	chr10:62561693:A:G	8.47453e-37	-6.21526e-10	-1.8077	1.04626e-06	-6.21526e-10	-1.83996	6.04548e-05	-6.21526e-10	-1.86449
62561719	chr10:62561719:G:T	9.3903e-38	-2.14255	-1.86512	3.25833e-07	-1.22063	-1.78592	1.63129e-05	-1.37046	-1.80397
62562079	chr10:62562079:C:T	1.31069e-37	-1.81447	-1.85975	4.50072e-07	-0.820053	-1.86348	2.21167e-05	-1.01543	-1.85463
62562084	chr10:62562084:G:T	7.87965e-37	-6.21526e-10	-1.88048	1.03578e-06	-6.21526e-10	-1.85003	6.04714e-05	-6.21526e-10	-1.86422
62562249	chr10:62562249:A:T	8.12641e-37	-6.21526e-10	-1.84965	9.95402e-07	-6.21526e-10	-1.88979	5.89912e-05	-6.21526e-10	-1.889
62562321	chr10:62562321:T:G	1.96685e-37	-2.12533	-1.14301	2.06003e-07	-2.28423	-1.18082	1.15464e-05	-2.38304	-1.13698
62562343	chr10:62562343:G:A	1.08986e-36	-6.21526e-10	-1.55613	1.14069e-06	-6.21526e-10	-1.75355	6.87016e-05	-6.21526e-10	-1.73662
62562700	chr10:62562700:T:A	8.22587e-37	-6.21526e-10	-1.83748	9.96361e-07	-6.21526e-10	-1.88883	5.91348e-05	-6.21526e-10	-1.88657
62562735	chr10:62562735:C:T	7.0774e-38	-2.4019	-1.88855	3.15628e-07	-1.15222	-1.88615	1.31366e-05	-1.50253	-1.88846
62562755	chr10:62562755:C:T	8.41786e-37	-6.21526e-10	-1.81441	1.04063e-06	-6.21526e-10	-1.84536	6.02221e-05	-6.21526e-10	-1.86835
62563151	chr10:62563151:C:G	8.17835e-37	-6.21526e-10	-1.84328	1.01124e-06	-6.21526e-10	-1.87401	6.0422e-05	-6.21526e-10	-1.86504
62563224	chr10:62563224:C:T	7.81831e-37	-6.21526e-10	-1.8883	1.09294e-06	-6.21526e-10	-1.79631	6.46503e-05	-6.21526e-10	-1.7974
62563275	chr10:62563275:G:A	1.06618e-36	-6.21526e-10	-1.5781	1.18658e-06	-6.21526e-10	-1.71411	7.30379e-05	-6.21526e-10	-1.67541
62563471	chr10:62563471:G:A	7.98731e-38	-2.39167	-1.77783	3.83331e-07	-0.961237	-1.8828	1.68374e-05	-1.26373	-1.87906
62563544	chr10:62563544:T:C	7.44151e-38	-2.40836	-1.83192	2.82351e-07	-1.26617	-1.88362	1.21264e-05	-1.59348	-1.87752
62564480	chr10:62564480:C:T	7.98671e-37	-6.21526e-10	-1.86699	9.97626e-07	-6.21526e-10	-1.88756	5.89724e-05	-6.21526e-10	-1.88932
62565044	chr10:62565044:T:C	8.40615e-37	-6.21526e-10	-1.8158	1.00724e-06	-6.21526e-10	-1.87797	6.01569e-05	-6.21526e-10	-1.86943
62565099	chr10:62565099:C:G	7.3865e-38	-2.38101	-1.86669	1.0736e-07	-2.28526	-1.83149	6.81678e-06	-2.23807	-1.80893
62565497	chr10:62565497:A:C	8.38077e-37	-6.21526e-10	-1.81883	1.00591e-06	-6.21526e-10	-1.87929	6.00509e-05	-6.21526e-10	-1.8712
62565578	chr10:62565578:C:T	7.31515e-38	-2.38796	-1.86944	1.05254e-07	-2.30042	-1.83614	6.65964e-06	-2.25595	-1.81438
62565741	chr10:62565741:T:C	3.05829e-37	-2.10423	-0.722683	2.29676e-07	-2.29722	-1.05905	1.32493e-05	-2.38799	-0.994455
62565776	chr10:62565776:G:C	8.29878e-38	-2.40855	-1.72269	1.10774e-07	-2.3035	-1.78195	6.31172e-06	-2.30903	-1.81495
62566303	chr10:62566303:T:A	1.05284e-36	-6.21526e-10	-1.59069	1.11388e-06	-6.21526e-10	-1.77733	6.7044e-05	-6.21526e-10	-1.76104
62567050	chr10:62567050:A:G	8.04051e-37	-6.21526e-10	-1.86027	1.03361e-06	-6.21526e-10	-1.85213	6.09422e-05	-6.21526e-10	-1.85646
62567103	chr10:62567103:T:TGAG	8.14767e-37	-6.21526e-10	-1.84703	1.11115e-06	-6.21526e-10	-1.77978	6.41779e-05	-6.21526e-10	-1.80473
62567106	chr10:62567106:TA:T	8.14767e-37	-6.21526e-10	-1.84703	1.11115e-06	-6.21526e-10	-1.77978	6.41779e-05	-6.21526e-10	-1.80473
62567109	chr10:62567109:G:GTGAAAAA	8.157e-37	-6.21526e-10	-1.84589	1.11323e-06	-6.21526e-10	-1.77792	6.42866e-05	-6.21526e-10	-1.80304
62567153	chr10:62567153:T:C	1.24401e-37	-1.83953	-1.88689	4.41419e-07	-0.815805	-1.88714	2.29786e-05	-0.944636	-1.88719
62568032	chr10:62568032:A:G	1.06235e-37	-2.1833	-1.70099	3.75182e-07	-1.14716	-1.71836	1.41407e-05	-1.60988	-1.70745
62568169	chr10:62568169:A:G	7.33716e-38	-2.39683	-1.85757	1.03484e-07	-2.32017	-1.83335	6.50987e-06	-2.28503	-1.80804
62568680	chr10:62568680:G:C	1.35156e-37	-1.81338	-1.83013	4.85912e-07	-0.776845	-1.83007	2.52367e-05	-0.906489	-1.8316
62568779	chr10:62568779:T:A	1.33195e-37	-1.82162	-1.8365	4.78708e-07	-0.785362	-1.83649	2.48182e-05	-0.916925	-1.83789
62569030	chr10:62569030:T:C	1.06077e-36	-6.21526e-10	-1.58319	1.33169e-06	-6.21526e-10	-1.59873	7.64667e-05	-6.21526e-10	-1.62953
62569488	chr10:62569488:G:A	1.2566e-37	-1.83194	-1.88442	4.49408e-07	-0.800339	-1.88467	2.33777e-05	-0.929924	-1.88468
62569539	chr10:62569539:T:C	1.51128e-37	-1.87899	-1.65282	4.77959e-07	-0.898436	-1.72498	2.40205e-05	-1.08057	-1.70691
62569607	chr10:62569607:G:A	2.90378e-36	-0.576169	-1.06993e-09	2.04407e-06	-1.17024	-1.06993e-09	0.000188693	-0.72627	-1.06993e-09
62570231	chr10:62570231:A:G	6.19175e-37	-2.12155	-1.06993e-09	6.17179e-07	-2.36778	-1.06993e-09	3.95111e-05	-2.28981	-1.06993e-09
62570796	chr10:62570796:T:G	8.48851e-37	-6.21526e-10	-1.80605	1.00423e-06	-6.21526e-10	-1.88097	5.94674e-05	-6.21526e-10	-1.88096
62571234	chr10:62571234:G:A	9.73212e-37	-6.21526e-10	-1.66933	1.0495e-06	-6.21526e-10	-1.83687	6.33469e-05	-6.21526e-10	-1.81776
62571455	chr10:62571455:G:A	1.26619e-37	-1.84892	-1.85984	4.36385e-07	-0.860106	-1.85431	2.16768e-05	-1.04621	-1.84393
62572203	chr10:62572203:A:C	1.224e-36	-6.21526e-10	-1.44006	1.29619e-06	-6.21526e-10	-1.62576	7.72504e-05	-6.21526e-10	-1.61934
62572254	chr10:62572254:GCAA:G	1.84309e-36	-6.21526e-10	-1.03074	1.39744e-06	-6.21526e-10	-1.55054	8.38058e-05	-6.21526e-10	-1.53789
62572612	chr10:62572612:G:C	1.59716e-36	-6.21526e-10	-1.17395	2.02378e-06	-6.21526e-10	-1.18022	0.000113694	-6.21526e-10	-1.23288
62572630	chr10:62572630:G:A	1.23117e-36	-6.21526e-10	-1.43422	1.34294e-06	-6.21526e-10	-1.59033	8.34199e-05	-6.21526e-10	-1.5425
62572640	chr10:62572640:T:C	6.42688e-37	-2.08428	-1.06993e-09	1.09666e-06	-1.79292	-1.06993e-09	5.23536e-05	-2.00837	-1.06993e-09
62572736	chr10:62572736:G:A	1.52056e-37	-1.92216	-1.60353	4.6347e-07	-0.970805	-1.68339	2.34801e-05	-1.14712	-1.66311
62572842	chr10:62572842:T:C	1.02022e-36	-6.21526e-10	-1.62216	1.07302e-06	-6.21526e-10	-1.81471	6.49828e-05	-6.21526e-10	-1.79227
62572920	chr10:62572920:T:G	9.88029e-37	-6.21526e-10	-1.65422	1.3255e-06	-6.21526e-10	-1.60339	7.54768e-05	-6.21526e-10	-1.64256
62573752	chr10:62573752:G:A	7.33211e-38	-2.40828	-1.84681	1.00066e-07	-2.36657	-1.82054	6.24184e-06	-2.34267	-1.79244
62573856	chr10:62573856:C:T	8.48197e-37	-6.21526e-10	-1.80682	1.03064e-06	-6.21526e-10	-1.85501	6.05092e-05	-6.21526e-10	-1.86359
62573898	chr10:62573898:C:T	1.20409e-36	-6.21526e-10	-1.45646	1.42047e-06	-6.21526e-10	-1.53419	7.8046e-05	-6.21526e-10	-1.60909
62574376	chr10:62574376:G:A	1.09412e-37	-2.19764	-1.65718	1.19671e-07	-2.22476	-1.78343	6.41564e-06	-2.35144	-1.75621
62574510	chr10:62574510:C:T	9.86021e-37	-6.21526e-10	-1.65626	1.06896e-06	-6.21526e-10	-1.8185	6.41419e-05	-6.21526e-10	-1.80529
62575025	chr10:62575025:A:C	1.93387e-37	-2.20099	-1.08425	2.3046e-07	-2.22637	-1.12649	1.25964e-05	-2.35355	-1.07942
62575035	chr10:62575035:T:C	7.28102e-38	-2.38894	-1.87314	1.03402e-07	-2.30063	-1.85368	6.50416e-06	-2.26102	-1.83293
62575188	chr10:62575188:T:C	8.6713e-37	-6.21526e-10	-1.78475	1.07462e-06	-6.21526e-10	-1.81321	6.16003e-05	-6.21526e-10	-1.84572
62575328	chr10:62575328:T:C	1.31063e-37	-2.06844	-1.60582	1.57396e-07	-2.13865	-1.59553	1.20233e-05	-1.86373	-1.61582
62575453	chr10:62575453:A:T	7.18229e-38	-2.40021	-1.87552	1.00026e-07	-2.32985	-1.85766	6.25046e-06	-2.29572	-1.83801
62575551	chr10:62575551:G:A	9.04594e-38	-2.27098	-1.77405	6.13871e-07	-0.568214	-1.80494	2.41497e-05	-0.983514	-1.7986
62575618	chr10:62575618:T:C	1.49037e-37	-1.8986	-1.64714	4.64178e-07	-0.932489	-1.72018	2.34205e-05	-1.11073	-1.70205
62575629	chr10:62575629:C:T	1.88843e-37	-2.22477	-1.08425	2.3573e-07	-2.20376	-1.12649	1.27659e-05	-2.34019	-1.07942
62575807	chr10:62575807:C:T	1.01254e-36	-6.21526e-10	-1.62972	1.08664e-06	-6.21526e-10	-1.80209	6.52894e-05	-6.21526e-10	-1.78756
62576196	chr10:62576196:T:C	1.02201e-36	-6.21526e-10	-1.62041	1.22788e-06	-6.21526e-10	-1.67989	6.88775e-05	-6.21526e-10	-1.73406
62576216	chr10:62576216:G:A	4.96979e-37	-2.34139	-1.06993e-09	6.02483e-07	-2.39188	-1.06993e-09	3.6987e-05	-2.35582	-1.06993e-09
62576262	chr10:62576262:C:T	9.45043e-37	-6.21526e-10	-1.69871	1.07169e-06	-6.21526e-10	-1.81595	6.46763e-05	-6.21526e-10	-1.79699
62576551	chr10:62576551:T:C	2.25402e-37	-2.20674	-0.925315	2.10169e-07	-2.21655	-1.22848	1.15906e-05	-2.34729	-1.1689
62576579	chr10:62576579:C:T	1.10496e-36	-6.21526e-10	-1.54237	1.35107e-06	-6.21526e-10	-1.58429	7.83446e-05	-6.21526e-10	-1.60527
62576635	chr10:62576635:G:A	1.86711e-36	-6.21526e-10	-1.01779	2.35562e-06	-6.21526e-10	-1.02838	0.000131705	-6.21526e-10	-1.08582
62576725	chr10:62576725:C:T	5.77468e-37	-2.19128	-1.06993e-09	5.99852e-07	-2.39626	-1.06993e-09	3.51934e-05	-2.40553	-1.06993e-09
62576970	chr10:62576970:G:A	1.24174e-37	-1.84992	-1.87833	3.7555e-07	-1.11867	-1.74588	1.79192e-05	-1.31808	-1.76244
62577024	chr10:62577024:T:A	7.31392e-38	-2.37133	-1.88624	3.91147e-07	-0.957831	-1.86602	1.7282e-05	-1.25016	-1.86656
62577256	chr10:62577256:A:C	8.24866e-37	-6.21526e-10	-1.83472	1.00884e-06	-6.21526e-10	-1.87639	6.00296e-05	-6.21526e-10	-1.87155
62577812	chr10:62577812:A:G	1.03068e-36	-6.21526e-10	-1.61196	1.07695e-06	-6.21526e-10	-1.81105	6.52236e-05	-6.21526e-10	-1.78857
62578320	chr10:62578320:C:T	7.17246e-38	-2.38976	-1.88734	1.00641e-07	-2.3041	-1.87729	6.27579e-06	-2.26538	-1.86431
62578547	chr10:62578547:G:A	8.67339e-37	-6.21526e-10	-1.78451	1.07458e-06	-6.21526e-10	-1.81325	6.37594e-05	-6.21526e-10	-1.81127
62578929	chr10:62578929:G:C	1.01214e-36	-6.21526e-10	-1.63011	1.08639e-06	-6.21526e-10	-1.80233	6.52727e-05	-6.21526e-10	-1.78782
62578933	chr10:62578933:G:C	1.18607e-36	-6.21526e-10	-1.47154	1.30124e-06	-6.21526e-10	-1.62186	8.06392e-05	-6.21526e-10	-1.5764
62579087	chr10:62579087:A:C	8.22363e-38	-2.36071	-1.77963	4.05083e-07	-0.979787	-1.80906	1.67237e-05	-1.34674	-1.80282
62579468	chr10:62579468:G:A	1.02563e-36	-6.21526e-10	-1.61688	1.07261e-06	-6.21526e-10	-1.81509	6.49197e-05	-6.21526e-10	-1.79324
62579646	chr10:62579646:T:C	5.01512e-37	-2.33231	-1.06993e-09	6.13765e-07	-2.37333	-1.06993e-09	3.52447e-05	-2.40407	-1.06993e-09
62579899	chr10:62579899:A:G	9.68365e-37	-6.21526e-10	-1.67433	1.29423e-06	-6.21526e-10	-1.62727	7.38328e-05	-6.21526e-10	-1.66459
62579910	chr10:62579910:A:G	1.03422e-36	-1.60853	-1.06993e-09	9.7714e-07	-1.90831	-1.06993e-09	6.00843e-05	-1.87064	-1.06993e-09
62579920	chr10:62579920:T:C	1.08907e-35	0.745724	-1.06993e-09	3.11762e-06	-0.748114	-1.06993e-09	0.000277511	-0.340526	-1.06993e-09
62580034	chr10:62580034:C:T	1.39674e-36	-6.21526e-10	-1.30804	2.37069e-06	-6.21526e-10	-1.022	0.000129499	-6.21526e-10	-1.10272
62580116	chr10:62580116:T:C	1.06985e-37	-2.03734	-1.83991	9.65897e-08	-2.33787	-1.8846	5.37804e-06	-2.40283	-1.88123
62580760	chr10:62580760:A:G	3.05043e-37	-2.02527	-0.804211	2.03701e-07	-2.34628	-1.13001	1.2128e-05	-2.4057	-1.06517
62580912	chr10:62580912:T:C	1.27263e-36	-6.21526e-10	-1.4011	1.3734e-06	-6.21526e-10	-1.56789	8.16341e-05	-6.21526e-10	-1.56414
62581043	chr10:62581043:T:C	9.0078e-38	-2.22026	-1.829	2.23506e-07	-1.6128	-1.7707	1.49573e-05	-1.47271	-1.78848
62581062	chr10:62581062:A:G	3.06393e-37	-2.06223	-0.762834	2.14613e-07	-2.3301	-1.094	1.26349e-05	-2.40133	-1.02859
62581266	chr10:62581266:C:T	1.31222e-37	-1.86794	-1.8051	4.64981e-07	-0.815742	-1.8352	2.35471e-05	-0.987561	-1.81982
62581545	chr10:62581545:T:C	7.95798e-37	-6.21526e-10	-1.87059	1.05165e-06	-6.21526e-10	-1.83483	6.1871e-05	-6.21526e-10	-1.84134
62581757	chr10:62581757:T:A	2.38037e-37	-2.09968	-0.97783	2.34975e-07	-2.31466	-1.0188	1.34816e-05	-2.39602	-0.969045
62581847	chr10:62581847:T:C	8.7999e-37	-6.21526e-10	-1.77003	1.15396e-06	-6.21526e-10	-1.74199	6.52631e-05	-6.21526e-10	-1.78796
62581866	chr10:62581866:A:T	8.78783e-37	-6.21526e-10	-1.7714	1.15271e-06	-6.21526e-10	-1.74307	6.52034e-05	-6.21526e-10	-1.78888
62582136	chr10:62582136:A:G	2.72817e-36	-6.21526e-10	-0.63855	4.30154e-06	-6.21526e-10	-0.426211	0.000247257	-6.21526e-10	-0.455959
62582192	chr10:62582192:C:T	1.27845e-37	-1.84358	-1.85554	4.19493e-07	-0.913643	-1.84025	2.23087e-05	-1.03628	-1.82513
62584368	chr10:62584368:G:A	9.89275e-37	-6.21526e-10	-1.65296	1.05771e-06	-6.21526e-10	-1.82907	6.34435e-05	-6.21526e-10	-1.81624
62584612	chr10:62584612:C:A	8.56185e-38	-2.40877	-1.69127	1.0255e-07	-2.37486	-1.78773	6.13865e-06	-2.3708	-1.78098
62584969	chr10:62584969:A:G	1.23211e-37	-2.40896	-1.32707	2.68767e-07	-1.8529	-1.34619	1.25307e-05	-2.13189	-1.30632
62585041	chr10:62585041:T:C	1.231e-37	-2.40872	-1.32822	2.75991e-07	-1.82527	-1.3473	1.27606e-05	-2.11256	-1.30746
62585291	chr10:62585291:T:G	1.22991e-37	-2.40874	-1.32908	2.75394e-07	-1.8267	-1.34804	1.274e-05	-2.11341	-1.30823
62585301	chr10:62585301:A:C	1.07808e-36	-6.21526e-10	-1.567	1.17883e-06	-6.21526e-10	-1.72067	6.89256e-05	-6.21526e-10	-1.73336
62585396	chr10:62585396:G:A	1.25547e-37	-2.40845	-1.30881	2.59028e-07	-1.9108	-1.3252	1.24248e-05	-2.16007	-1.28663
62585406	chr10:62585406:A:G	9.3558e-38	-2.21798	-1.79338	1.04481e-07	-2.36222	-1.78171	5.97567e-06	-2.40583	-1.77286
62586313	chr10:62586313:C:T	4.78244e-37	-2.37981	-1.06993e-09	6.18839e-07	-2.36509	-1.06993e-09	3.51282e-05	-2.40739	-1.06993e-09
62586627	chr10:62586627:T:C	1.40723e-36	-6.21526e-10	-1.30056	1.3355e-06	-6.21526e-10	-1.59588	8.21986e-05	-6.21526e-10	-1.55725
62586682	chr10:62586682:T:C	1.41405e-36	-6.21526e-10	-1.29572	1.34003e-06	-6.21526e-10	-1.5925	8.24928e-05	-6.21526e-10	-1.55368
62586742	chr10:62586742:A:G	7.14657e-38	-2.40863	-1.87209	1.64132e-07	-1.81144	-1.88083	7.4607e-06	-2.07801	-1.87873
62586891	chr10:62586891:C:T	7.44168e-38	-2.38478	-1.85547	3.75575e-07	-1.03342	-1.83106	9.13036e-06	-1.89123	-1.86355
62588215	chr10:62588215:A:C	1.01524e-36	-6.21526e-10	-1.62706	1.07191e-06	-6.21526e-10	-1.81574	6.43831e-05	-6.21526e-10	-1.80154
62588415	chr10:62588415:C:T	9.43353e-37	-6.21526e-10	-1.7005	1.04578e-06	-6.21526e-10	-1.84042	6.23143e-05	-6.21526e-10	-1.8342
62589049	chr10:62589049:A:G	1.01601e-36	-6.21526e-10	-1.6263	1.07239e-06	-6.21526e-10	-1.81529	6.44152e-05	-6.21526e-10	-1.80104
62589243	chr10:62589243:G:A	8.06067e-38	-2.40115	-1.7592	1.4561e-07	-1.94038	-1.87163	6.79436e-06	-2.17104	-1.87925
62589908	chr10:62589908:T:C	1.31299e-37	-2.17552	-1.49695	4.1208e-07	-1.14779	-1.62393	1.29341e-05	-1.72521	-1.68131
62589976	chr10:62589976:G:A	1.25964e-37	-2.11617	-1.59777	8.07127e-07	-0.322665	-1.77679	2.27647e-05	-1.07	-1.77118
62590122	chr10:62590122:A:G	1.15479e-36	-6.21526e-10	-1.49826	1.22847e-06	-6.21526e-10	-1.67941	7.16095e-05	-6.21526e-10	-1.69516
62590220	chr10:62590220:G:A	9.81673e-38	-2.31784	-1.64543	1.77979e-07	-2.3151	-1.29618	9.26508e-06	-2.39462	-1.34552
62590502	chr10:62590502:A:G	7.0392e-38	-2.40887	-1.88698	9.92013e-08	-2.35665	-1.83914	5.70794e-06	-2.3789	-1.84563
62590774	chr10:62590774:C:T	1.6027e-37	-2.39731	-1.07576	1.06359e-06	-0.569567	-1.25397	2.4601e-05	-1.49537	-1.26823
62590811	chr10:62590811:C:A	8.81628e-37	-6.21526e-10	-1.76817	1.04163e-06	-6.21526e-10	-1.84439	6.15967e-05	-6.21526e-10	-1.84578
62590869	chr10:62590869:T:A	1.45385e-37	-2.39464	-1.17591	9.90675e-07	-0.538546	-1.35601	2.26738e-05	-1.4748	-1.37038
62591548	chr10:62591548:AG:A	2.25329e-37	-2.40829	-0.724082	1.37418e-06	-0.755721	-0.811606	3.48316e-05	-1.61323	-0.80263
62591625	chr10:62591625:T:C	1.08718e-36	-6.21526e-10	-1.5586	1.42987e-06	-6.21526e-10	-1.5276	8.75172e-05	-6.21526e-10	-1.49455
62591822	chr10:62591822:C:T	7.56581e-38	-2.336	-1.88771	9.28022e-08	-2.37323	-1.88924	5.30405e-06	-2.40858	-1.88933
62591843	chr10:62591843:A:C	1.25592e-36	-6.21526e-10	-1.41431	1.77256e-06	-6.21526e-10	-1.31276	0.00010903	-6.21526e-10	-1.27476
62593051	chr10:62593051:C:T	1.21427e-36	-6.21526e-10	-1.44803	1.29075e-06	-6.21526e-10	-1.62996	7.57181e-05	-6.21526e-10	-1.63937
62593090	chr10:62593090:C:T	9.54005e-38	-2.36511	-1.62674	2.02614e-07	-2.22502	-1.25662	9.92363e-06	-2.35716	-1.31431
62593104	chr10:62593104:T:C	1.07205e-36	-6.21526e-10	-1.57261	1.18223e-06	-6.21526e-10	-1.71778	7.23916e-05	-6.21526e-10	-1.6843
62593274	chr10:62593274:G:A	4.88717e-37	-2.35815	-1.06993e-09	8.94081e-07	-1.99714	-1.06993e-09	5.18585e-05	-2.01787	-1.06993e-09
62593468	chr10:62593468:T:C	7.85711e-37	-6.21526e-10	-1.88335	1.0171e-06	-6.21526e-10	-1.86823	6.02783e-05	-6.21526e-10	-1.86742
62593510	chr10:62593510:A:G	1.71311e-37	-2.4089	-0.997556	1.38813e-06	-0.412856	-1.14437	2.89977e-05	-1.43288	-1.16629
62593577	chr10:62593577:T:A	8.1219e-37	-6.21526e-10	-1.8502	1.02401e-06	-6.21526e-10	-1.86146	5.9957e-05	-6.21526e-10	-1.87276
62593830	chr10:62593830:T:C	2.3829e-37	-2.15406	-0.92239	3.87037e-06	0.108129	-0.639964	8.84738e-05	-0.801076	-0.682606
62593938	chr10:62593938:A:C	1.05986e-36	-6.21526e-10	-1.58404	1.14429e-06	-6.21526e-10	-1.7504	6.69352e-05	-6.21526e-10	-1.76266
62593998	chr10:62593998:C:T	1.31726e-36	-6.21526e-10	-1.36663	1.41875e-06	-6.21526e-10	-1.53541	8.461e-05	-6.21526e-10	-1.52834
62594503	chr10:62594503:C:T	4.45133e-37	-1.86178	-0.589782	1.85982e-06	-0.303161	-0.961543	4.13455e-05	-1.1569	-1.08752
62594504	chr10:62594504:G:A	1.36061e-37	-2.13398	-1.50285	2.15761e-06	0.185085	-1.30127	4.94844e-05	-0.740691	-1.32404
62594530	chr10:62594530:A:G	2.44433e-37	-2.40845	-0.642545	2.14306e-06	-0.289973	-0.832977	4.31159e-05	-1.34332	-0.859173
62594693	chr10:62594693:G:A	4.20646e-37	-1.85172	-0.656424	1.79346e-06	-0.282333	-1.0187	3.97708e-05	-1.14179	-1.14147
62594734	chr10:62594734:A:G	1.39338e-37	-2.1225	-1.49053	2.25802e-06	0.214184	-1.28488	5.14671e-05	-0.717674	-1.30777
62595406	chr10:62595406:C:T	5.04886e-37	-2.3256	-1.06993e-09	6.04434e-07	-2.38865	-1.06993e-09	3.51831e-05	-2.40582	-1.06993e-09
62595580	chr10:62595580:C:T	2.62003e-37	-2.40746	-0.57412	1.90386e-06	-0.470957	-0.770343	4.05504e-05	-1.46642	-0.797422
62595742	chr10:62595742:G:A	8.52432e-37	-6.21526e-10	-1.80184	1.12782e-06	-6.21526e-10	-1.7649	6.69517e-05	-6.21526e-10	-1.76242
62596145	chr10:62596145:G:A	1.51201e-36	-6.21526e-10	-1.22874	2.27366e-06	-6.21526e-10	-1.06379	0.000130156	-6.21526e-10	-1.09766
62596631	chr10:62596631:C:T	1.40574e-36	-6.21526e-10	-1.30162	1.47543e-06	-6.21526e-10	-1.49623	8.78266e-05	-6.21526e-10	-1.49102
62596646	chr10:62596646:C:T	7.40126e-38	-2.36483	-1.88087	1.05805e-07	-2.28619	-1.84516	6.74204e-06	-2.26815	-1.78988
62596912	chr10:62596912:G:A	4.67049e-37	-2.4035	-1.06993e-09	5.95448e-07	-2.40363	-1.06993e-09	3.52701e-05	-2.40335	-1.06993e-09
62596959	chr10:62596959:G:A	1.21935e-36	-6.21526e-10	-1.44386	1.31657e-06	-6.21526e-10	-1.61016	7.83288e-05	-6.21526e-10	-1.60547
62597623	chr10:62597623:G:A	3.16866e-37	-1.81741	-0.974048	1.48251e-06	-0.21599	-1.27545	3.30836e-05	-1.08901	-1.37833
62597681	chr10:62597681:C:G	4.72483e-37	-2.39193	-1.06993e-09	1.45714e-06	-1.50871	-1.06993e-09	0.000135984	-1.05385	-1.06993e-09
62598337	chr10:62598337:A:G	4.04473e-37	-2.1283	-0.419053	3.00556e-07	-2.38955	-0.697759	1.89983e-05	-2.37153	-0.650508
62598665	chr10:62598665:T:C	2.01531e-37	-2.07712	-1.16687	1.56442e-07	-2.37499	-1.36527	1.0002e-05	-2.35301	-1.31059
62598686	chr10:62598686:A:G	1.10869e-37	-1.96481	-1.87677	9.15311e-08	-2.40126	-1.875	5.5361e-06	-2.3784	-1.8767
62598781	chr10:62598781:G:C	8.45407e-37	-6.21526e-10	-1.81012	1.21579e-06	-6.21526e-10	-1.68979	8.00045e-05	-6.21526e-10	-1.5843
62598926	chr10:62598926:C:T	1.92202e-37	-1.44177	-1.84962	1.56707e-06	0.374092	-1.81007	3.33506e-05	-0.608771	-1.85054
62599270	chr10:62599270:A:C	8.83962e-37	-6.21526e-10	-1.76552	1.48484e-06	-6.21526e-10	-1.48988	8.88937e-05	-6.21526e-10	-1.47895
62599550	chr10:62599550:T:C	7.81266e-37	-6.21526e-10	-1.88902	9.95761e-07	-6.21526e-10	-1.88943	5.89528e-05	-6.21526e-10	-1.88965
62600331	chr10:62600331:A:G	1.37615e-37	-2.11143	-1.51405	2.27359e-06	0.251447	-1.31527	5.19407e-05	-0.680806	-1.33548
62600385	chr10:62600385:A:C	1.46945e-36	-6.21526e-10	-1.25729	1.53052e-06	-6.21526e-10	-1.45958	9.11311e-05	-6.21526e-10	-1.45409
62601028	chr10:62601028:T:C	1.06266e-37	-2.00521	-1.87877	9.1947e-08	-2.39451	-1.87721	5.46949e-06	-2.38844	-1.87876
62601196	chr10:62601196:C:T	2.32423e-37	-2.40871	-0.692668	2.0192e-06	-0.308806	-0.873677	4.09214e-05	-1.35351	-0.901224
62601471	chr10:62601471:T:C	2.36704e-37	-2.37935	-0.703777	9.28739e-07	-0.916432	-1.04268	3.07887e-05	-1.52667	-1.01257
62601512	chr10:62601512:T:G	2.19311e-36	-6.21526e-10	-0.856859	2.29967e-06	-6.21526e-10	-1.05242	0.000142552	-6.21526e-10	-1.00668
62601561	chr10:62601561:ACT:A	7.23843e-38	-2.38074	-1.88721	1.18791e-07	-2.18409	-1.83149	5.9811e-06	-2.33257	-1.84522
62601708	chr10:62601708:T:C	1.17252e-36	-6.21526e-10	-1.48303	1.29686e-06	-6.21526e-10	-1.62524	7.72456e-05	-6.21526e-10	-1.6194
62601718	chr10:62601718:C:T	8.32755e-37	-6.21526e-10	-1.8252	1.19171e-06	-6.21526e-10	-1.70979	7.79502e-05	-6.21526e-10	-1.61032
62601721	chr10:62601721:T:C	5.96452e-37	-2.15894	-1.06993e-09	3.11481e-06	-0.749015	-1.06993e-09	7.03369e-05	-1.71309	-1.06993e-09
62601750	chr10:62601750:A:G	1.17334e-36	-6.21526e-10	-1.48233	1.29756e-06	-6.21526e-10	-1.6247	7.7288e-05	-6.21526e-10	-1.61885
62601941	chr10:62601941:A:G	2.98192e-37	-2.18567	-0.666525	2.07474e-06	-0.272608	-0.882741	6.05666e-05	-0.96352	-0.899124
62602379	chr10:62602379:C:T	1.64857e-36	-1.14227	-1.06993e-09	1.84888e-06	-1.2706	-1.06993e-09	7.72041e-05	-1.61994	-1.06993e-09
62602424	chr10:62602424:G:C	3.84363e-37	-2.10551	-0.492841	2.80467e-07	-2.3831	-0.773384	1.76889e-05	-2.3626	-0.730855
62602464	chr10:62602464:T:C	7.90786e-38	-2.34418	-1.83531	1.05491e-07	-2.31846	-1.81586	6.23728e-06	-2.30505	-1.8308
62602630	chr10:62602630:A:G	7.80668e-37	-6.21526e-10	-1.88979	9.97726e-07	-6.21526e-10	-1.88746	5.90945e-05	-6.21526e-10	-1.88725
62602675	chr10:62602675:G:A	8.58894e-37	-6.21526e-10	-1.79429	1.24799e-06	-6.21526e-10	-1.66365	8.25017e-05	-6.21526e-10	-1.55357
62603366	chr10:62603366:A:C	1.32592e-37	-1.795	-1.86766	9.1806e-08	-2.40782	-1.86544	5.91428e-06	-2.32138	-1.86764
62603549	chr10:62603549:G:A	4.04413e-37	-1.80155	-0.745953	1.82112e-06	-0.191297	-1.09444	3.98981e-05	-1.06936	-1.2107
62603583	chr10:62603583:G:A	7.8976e-37	-6.21526e-10	-1.87821	9.9543e-07	-6.21526e-10	-1.88976	5.899e-05	-6.21526e-10	-1.88902
62605355	chr10:62605355:T:C	7.43514e-38	-2.40626	-1.83487	1.27459e-07	-2.05834	-1.88681	6.19031e-06	-2.25422	-1.88919
62605853	chr10:62605853:T:G	7.3777e-38	-2.36202	-1.88687	1.16205e-07	-2.16698	-1.87061	7.23762e-06	-2.11722	-1.86988
62605975	chr10:62605975:T:G	9.00013e-37	-6.21526e-10	-1.74753	1.40732e-06	-6.21526e-10	-1.5435	8.13952e-05	-6.21526e-10	-1.56707
62606031	chr10:62606031:A:C	5.17736e-37	-2.30047	-1.06993e-09	6.12214e-07	-2.37586	-1.06993e-09	3.50817e-05	-2.40871	-1.06993e-09
62606630	chr10:62606630:A:C	1.22044e-36	-6.21526e-10	-1.44297	1.73682e-06	-6.21526e-10	-1.33313	0.000106575	-6.21526e-10	-1.29754
62606865	chr10:62606865:T:A	2.24719e-37	-2.40877	-0.726315	2.41227e-06	-0.288478	-0.71614	5.05803e-05	-1.32038	-0.722445
62606990	chr10:62606990:T:G	9.0588e-37	-6.21526e-10	-1.74103	1.06069e-06	-6.21526e-10	-1.82627	6.27674e-05	-6.21526e-10	-1.82695
62607550	chr10:62607550:T:G	7.83106e-37	-6.21526e-10	-1.88667	1.11912e-06	-6.21526e-10	-1.77264	6.4965e-05	-6.21526e-10	-1.79254
62607800	chr10:62607800:G:T	1.83029e-37	-2.12076	-1.21954	1.48224e-07	-2.38766	-1.40655	9.4151e-06	-2.36981	-1.35426
62607924	chr10:62607924:A:T	7.43099e-38	-2.36319	-1.8785	1.25781e-07	-2.22354	-1.73486	6.38697e-06	-2.35389	-1.75824
62608043	chr10:62608043:T:C	7.84516e-38	-2.35388	-1.83358	1.13135e-07	-2.3032	-1.76115	7.44187e-06	-2.2843	-1.67497
62608258	chr10:62608258:A:G	8.05832e-37	-6.21526e-10	-1.85806	1.07716e-06	-6.21526e-10	-1.81086	6.35783e-05	-6.21526e-10	-1.81412
62608423	chr10:62608423:A:G	6.74912e-37	-2.03535	-1.06993e-09	7.76522e-07	-2.13811	-1.06993e-09	5.76823e-05	-1.91144	-1.06993e-09
62608593	chr10:62608593:C:T	7.65165e-38	-2.34748	-1.86495	1.05888e-07	-2.31218	-1.81837	6.83774e-06	-2.29384	-1.75009
62608683	chr10:62608683:C:G	8.01763e-38	-2.38935	-1.77636	1.3273e-07	-2.40281	-1.50181	7.86578e-06	-2.4085	-1.49537
62608958	chr10:62608958:T:C	5.53769e-37	-1.7051	-0.528088	2.60835e-06	-0.0176736	-0.908794	5.42134e-05	-0.93489	-1.03857
62609242	chr10:62609242:T:C	9.98309e-38	-2.34987	-1.59659	1.00626e-07	-2.4069	-1.77463	5.73201e-06	-2.40895	-1.81137
62609371	chr10:62609371:T:A	6.41477e-37	-2.08616	-1.06993e-09	7.43602e-07	-2.18143	-1.06993e-09	5.43455e-05	-1.97103	-1.06993e-09
62609799	chr10:62609799:T:C	9.87662e-38	-2.36003	-1.59715	1.00448e-07	-2.40839	-1.77491	5.73254e-06	-2.40868	-1.81155
62609990	chr10:62609990:G:A	3.64936e-37	-1.73766	-0.912559	1.80806e-06	-0.076376	-1.21655	3.89795e-05	-0.979307	-1.32405
62610012	chr10:62610012:TG:T	7.05863e-38	-2.40699	-1.88611	1.00422e-07	-2.33736	-1.84619	5.7847e-06	-2.36128	-1.84989
62610023	chr10:62610023:G:A	1.67605e-36	-6.21526e-10	-1.12574	1.81037e-06	-6.21526e-10	-1.29165	0.000111162	-6.21526e-10	-1.2554
62610165	chr10:62610165:T:C	9.83778e-38	-2.34885	-1.61227	1.01604e-07	-2.39691	-1.77494	5.78811e-06	-2.39588	-1.8147
62610240	chr10:62610240:C:G	7.26301e-38	-2.38782	-1.87673	1.35024e-07	-2.16594	-1.72154	6.68827e-06	-2.32023	-1.7458
62610701	chr10:62610701:C:G	9.4589e-37	-6.21526e-10	-1.69781	1.26801e-06	-6.21526e-10	-1.64773	7.69544e-05	-6.21526e-10	-1.62318
62610846	chr10:62610846:G:A	7.81248e-37	-6.21526e-10	-1.88904	1.00199e-06	-6.21526e-10	-1.8832	5.93614e-05	-6.21526e-10	-1.88274
62610927	chr10:62610927:C:T	8.00263e-37	-6.21526e-10	-1.865	1.07201e-06	-6.21526e-10	-1.81565	6.20743e-05	-6.21526e-10	-1.83806
62611447	chr10:62611447:T:G	1.56195e-37	-2.09047	-1.40836	2.45075e-06	0.315017	-1.30381	5.51609e-05	-0.651296	-1.30484
62612097	chr10:62612097:T:G	1.30299e-37	-1.97556	-1.70455	4.70532e-06	0.994879	-1.33137	9.59229e-05	0.0169982	-1.41984
62612471	chr10:62612471:A:T	7.90128e-38	-2.35302	-1.8273	1.07885e-07	-2.30603	-1.80584	6.36666e-06	-2.29397	-1.82135
62612673	chr10:62612673:G:T	4.70375e-37	-2.39641	-1.06993e-09	5.96945e-07	-2.40111	-1.06993e-09	3.57019e-05	-2.39118	-1.06993e-09
62612765	chr10:62612765:A:G	7.37368e-37	-1.94685	-1.06993e-09	6.33821e-07	-2.34117	-1.06993e-09	3.86216e-05	-2.31258	-1.06993e-09
62613734	chr10:62613734:T:C	5.33509e-37	-2.27046	-1.06993e-09	6.00711e-07	-2.39483	-1.06993e-09	3.95456e-05	-2.28893	-1.06993e-09
62613926	chr10:62613926:T:C	2.85075e-37	-2.14823	-0.74895	3.88678e-06	0.221138	-0.748742	8.62242e-05	-0.714285	-0.795152
62614083	chr10:62614083:T:C	4.82576e-37	-2.3708	-1.06993e-09	5.92781e-07	-2.40811	-1.06993e-09	3.53129e-05	-2.40214	-1.06993e-09
62614178	chr10:62614178:A:G	7.97831e-37	-6.21526e-10	-1.86804	1.06489e-06	-6.21526e-10	-1.82231	6.17283e-05	-6.21526e-10	-1.84365
62614341	chr10:62614341:G:A	8.36831e-37	-6.21526e-10	-1.82031	1.02436e-06	-6.21526e-10	-1.86112	6.04287e-05	-6.21526e-10	-1.86492
62614388	chr10:62614388:G:C	3.80199e-37	-2.06534	-0.543902	2.6677e-07	-2.37205	-0.8345	1.69127e-05	-2.35014	-0.788188
62614600	chr10:62614600:G:A	2.87543e-37	-1.68545	-1.20311	1.54464e-06	0.0210814	-1.47147	3.31939e-05	-0.906141	-1.55788
62614788	chr10:62614788:C:T	7.86711e-37	-6.21526e-10	-1.88207	1.01107e-06	-6.21526e-10	-1.87417	5.99134e-05	-6.21526e-10	-1.87349
62614891	chr10:62614891:C:T	1.51526e-37	-2.00575	-1.52343	2.77415e-06	0.561696	-1.42654	5.97886e-05	-0.449027	-1.42655
62615590	chr10:62615590:G:A	9.79486e-38	-2.38443	-1.58106	2.04661e-07	-2.17914	-1.29245	9.98169e-06	-2.32997	-1.33567
62615761	chr10:62615761:G:A	8.09504e-37	-6.21526e-10	-1.85351	9.9745e-07	-6.21526e-10	-1.88774	5.8945e-05	-6.21526e-10	-1.88978
62615799	chr10:62615799:G:A	1.50298e-37	-1.83438	-1.70294	1.11644e-07	-2.40888	-1.66874	7.06751e-06	-2.34987	-1.66101
62616556	chr10:62616556:T:C	1.76743e-36	-6.21526e-10	-1.07265	2.06335e-06	-6.21526e-10	-1.16085	0.000118812	-6.21526e-10	-1.18884
62616719	chr10:62616719:G:A	7.43464e-38	-2.35855	-1.88265	1.01037e-07	-2.29956	-1.8779	6.0253e-06	-2.28722	-1.8832
62616798	chr10:62616798:T:C	7.41754e-38	-2.39089	-1.85262	1.42389e-07	-2.1585	-1.67588	7.01555e-06	-2.31737	-1.70089
62617080	chr10:62617080:A:G	7.85196e-37	-6.21526e-10	-1.884	1.00896e-06	-6.21526e-10	-1.87626	5.97995e-05	-6.21526e-10	-1.87539
62617429	chr10:62617429:G:A	8.48622e-37	-6.21526e-10	-1.80632	1.03322e-06	-6.21526e-10	-1.85251	6.06772e-05	-6.21526e-10	-1.86082
62617712	chr10:62617712:A:C	1.29284e-37	-1.97739	-1.71053	1.00899e-07	-2.33776	-1.84106	6.05657e-06	-2.30396	-1.86129
62617980	chr10:62617980:A:G	1.29031e-37	-2.02584	-1.66404	1.01477e-07	-2.35641	-1.8167	6.03131e-06	-2.32703	-1.84239
62618207	chr10:62618207:C:T	1.05431e-37	-2.0482	-1.84367	1.39834e-06	0.298932	-1.84883	3.35704e-05	-0.603529	-1.84921
62618536	chr10:62618536:A:G	8.22938e-38	-2.3164	-1.82324	1.05156e-07	-2.33723	-1.80026	6.18008e-06	-2.33143	-1.81363
62618714	chr10:62618714:C:T	8.77256e-37	-6.21526e-10	-1.77314	1.10648e-06	-6.21526e-10	-1.784	6.4948e-05	-6.21526e-10	-1.7928
62618946	chr10:62618946:G:A	4.75464e-37	-2.38564	-1.06993e-09	6.02855e-07	-2.39126	-1.06993e-09	4.04675e-05	-2.26589	-1.06993e-09
62619189	chr10:62619189:T:G	1.18547e-36	-6.21526e-10	-1.47205	1.29851e-06	-6.21526e-10	-1.62397	8.00318e-05	-6.21526e-10	-1.58396
62619358	chr10:62619358:G:A	5.46453e-37	-2.24649	-1.06993e-09	6.00265e-07	-2.39557	-1.06993e-09	3.67541e-05	-2.36214	-1.06993e-09
62619359	chr10:62619359:C:T	5.48858e-37	-2.2421	-1.06993e-09	5.99536e-07	-2.39678	-1.06993e-09	3.66698e-05	-2.36443	-1.06993e-09
62619566	chr10:62619566:C:T	9.3612e-38	-2.4044	-1.60637	1.18821e-07	-2.14809	-1.86723	5.80702e-06	-2.32907	-1.87826
62619920	chr10:62619920:A:G	4.99543e-37	-2.33624	-1.06993e-09	5.92319e-07	-2.40889	-1.06993e-09	3.67497e-05	-2.36226	-1.06993e-09
62620364	chr10:62620364:G:T	1.45984e-37	-1.67866	-1.88777	9.94191e-08	-2.30897	-1.88463	6.1171e-06	-2.27209	-1.88321
62620576	chr10:62620576:T:C	1.13753e-37	-2.25527	-1.56064	2.24949e-07	-2.25271	-1.12435	1.08282e-05	-2.40098	-1.18325
62620924	chr10:62620924:C:T	4.64591e-37	-2.40878	-1.06993e-09	1.71529e-06	-1.3456	-1.06993e-09	6.76488e-05	-1.75206	-1.06993e-09
62621908	chr10:62621908:A:G	7.94038e-38	-2.40896	-1.76643	1.12654e-07	-2.19509	-1.87353	5.71471e-06	-2.35137	-1.87197
62622599	chr10:62622599:A:C	1.03047e-37	-2.17217	-1.74258	1.47281e-07	-2.33474	-1.46586	8.0532e-06	-2.40696	-1.47336
62622657	chr10:62622657:A:T	1.1449e-36	-6.21526e-10	-1.50687	1.21944e-06	-6.21526e-10	-1.68679	7.19126e-05	-6.21526e-10	-1.69094
62622902	chr10:62622902:G:A	1.11505e-37	-1.96348	-1.87239	1.09992e-07	-2.20561	-1.88692	5.39786e-06	-2.3946	-1.88579
62623230	chr10:62623230:C:T	1.31509e-36	-6.21526e-10	-1.36828	1.33198e-06	-6.21526e-10	-1.59852	8.17076e-05	-6.21526e-10	-1.56324
62623424	chr10:62623424:A:G	2.37626e-36	-6.21526e-10	-0.776654	2.15474e-06	-6.21526e-10	-1.11751	0.00012409	-6.21526e-10	-1.14538
62624434	chr10:62624434:C:A	9.15066e-38	-2.32303	-1.7105	2.5349e-07	-1.45812	-1.7995	6.90889e-06	-2.22303	-1.81055
62624502	chr10:62624502:G:C	2.44667e-36	-6.21526e-10	-0.747451	2.21471e-06	-6.21526e-10	-1.09006	0.000127452	-6.21526e-10	-1.11865
62624681	chr10:62624681:G:A	1.44292e-37	-2.23314	-1.34495	2.6269e-07	-2.37724	-0.844724	1.60605e-05	-2.33727	-0.852755
62625022	chr10:62625022:G:A	8.57391e-38	-2.31707	-1.78156	2.29929e-07	-1.48298	-1.87219	6.32016e-06	-2.23823	-1.88442
62625096	chr10:62625096:A:G	2.45041e-36	-6.21526e-10	-0.745926	2.21744e-06	-6.21526e-10	-1.08883	0.000127605	-6.21526e-10	-1.11745
62625316	chr10:62625316:G:A	7.8423e-37	-6.21526e-10	-1.88523	9.9565e-07	-6.21526e-10	-1.88954	5.90311e-05	-6.21526e-10	-1.88832
62625464	chr10:62625464:G:A	8.75866e-38	-2.31758	-1.75972	2.31882e-07	-1.48415	-1.86256	6.35414e-06	-2.23863	-1.87865
62625835	chr10:62625835:A:C	4.89849e-37	-2.35584	-1.06993e-09	5.94456e-07	-2.40529	-1.06993e-09	3.57282e-05	-2.39045	-1.06993e-09
62626000	chr10:62626000:G:T	9.30275e-37	-1.71446	-1.06993e-09	8.9293e-07	-1.99843	-1.06993e-09	7.28364e-05	-1.67817	-1.06993e-09
62627048	chr10:62627048:C:T	8.12876e-37	-6.21526e-10	-1.84936	1.14014e-06	-6.21526e-10	-1.75404	6.57118e-05	-6.21526e-10	-1.78111
62627348	chr10:62627348:C:T	7.19707e-38	-2.39175	-1.88193	1.91876e-06	0.610142	-1.84365	1.41824e-05	-1.44323	-1.87116
62628174	chr10:62628174:T:C	1.48157e-37	-1.75851	-1.79316	2.01068e-07	-1.67059	-1.81871	1.21115e-05	-1.63805	-1.83418
62628399	chr10:62628399:G:A	1.0705e-37	-2.30217	-1.57447	1.95123e-07	-2.40306	-1.11625	1.16048e-05	-2.38134	-1.13363
62628569	chr10:62628569:T:G	2.81127e-37	-1.42059	-1.49054	3.56054e-07	-1.1407	-1.77715	1.31761e-05	-1.59206	-1.79592
62628629	chr10:62628629:G:C	4.89082e-37	-2.35741	-1.06993e-09	1.1408e-06	-1.75345	-1.06993e-09	4.9858e-05	-2.05721	-1.06993e-09
62628803	chr10:62628803:C:T	2.49869e-37	-1.44074	-1.58826	3.36027e-07	-1.164	-1.81175	1.24887e-05	-1.61088	-1.83069
62628871	chr10:62628871:G:C	7.75736e-38	-2.39529	-1.80342	1.74513e-06	0.560471	-1.88882	1.3673e-05	-1.47314	-1.87783
62629187	chr10:62629187:C:T	7.14134e-38	-2.39797	-1.88348	1.74057e-06	0.515184	-1.84616	1.344e-05	-1.49546	-1.87269
62629410	chr10:62629410:G:A	7.7871e-38	-2.39273	-1.80216	1.81212e-06	0.597352	-1.88804	1.39715e-05	-1.4537	-1.87567
62629459	chr10:62629459:T:A	1.29232e-36	-6.21526e-10	-1.38575	2.1764e-06	-6.21526e-10	-1.10751	0.000117227	-6.21526e-10	-1.20228
62629792	chr10:62629792:T:C	7.71722e-38	-2.31849	-1.8854	1.28027e-07	-2.15214	-1.78855	6.76989e-06	-2.24121	-1.8127
62629936	chr10:62629936:A:G	1.0645e-36	-6.21526e-10	-1.57968	1.73147e-06	-6.21526e-10	-1.33622	9.62953e-05	-6.21526e-10	-1.39897
62630741	chr10:62630741:T:C	8.32185e-37	-6.21526e-10	-1.82588	1.20824e-06	-6.21526e-10	-1.69602	6.82665e-05	-6.21526e-10	-1.74297
62631135	chr10:62631135:C:T	4.66877e-37	-2.40387	-1.06993e-09	5.07157e-06	-0.261533	-1.06993e-09	5.90407e-05	-1.88816	-1.06993e-09
62631144	chr10:62631144:G:A	8.87858e-37	-6.21526e-10	-1.76112	1.47875e-06	-6.21526e-10	-1.49399	8.60766e-05	-6.21526e-10	-1.51115
62631202	chr10:62631202:C:G	1.13808e-37	-2.29332	-1.5221	2.8035e-07	-1.29009	-1.86681	7.65713e-06	-2.12828	-1.80247
62631272	chr10:62631272:G:A	1.12994e-37	-2.28767	-1.53494	2.07882e-07	-2.4048	-1.05116	1.23204e-05	-2.38084	-1.07429
62631294	chr10:62631294:G:A	8.91863e-38	-2.16955	-1.88966	2.39278e-07	-1.43131	-1.884	1.26384e-05	-1.54394	-1.88571
62631728	chr10:62631728:A:G	7.90279e-37	-6.21526e-10	-1.87755	1.07669e-06	-6.21526e-10	-1.8113	6.24721e-05	-6.21526e-10	-1.83167
62632006	chr10:62632006:C:A	7.96913e-37	-6.21526e-10	-1.86919	1.00264e-06	-6.21526e-10	-1.88255	5.94034e-05	-6.21526e-10	-1.88204
62632086	chr10:62632086:C:A	7.60328e-38	-2.38952	-1.82925	1.88502e-06	0.638086	-1.88933	1.41599e-05	-1.42938	-1.88659
62632174	chr10:62632174:A:G	9.95527e-38	-2.27667	-1.67258	1.67612e-07	-2.3957	-1.27559	1.00515e-05	-2.36727	-1.2914
62633119	chr10:62633119:T:C	8.12853e-37	-6.21526e-10	-1.84939	1.10082e-06	-6.21526e-10	-1.78913	6.48094e-05	-6.21526e-10	-1.79494
62633541	chr10:62633541:A:T	4.66315e-37	-2.40508	-1.06993e-09	7.84239e-07	-2.12823	-1.06993e-09	4.02199e-05	-2.27203	-1.06993e-09
62633886	chr10:62633886:T:C	1.34233e-37	-1.89013	-1.76023	1.23072e-07	-2.24078	-1.73939	8.09015e-06	-2.13554	-1.7402
62634050	chr10:62634050:G:A	1.16265e-36	-6.21526e-10	-1.49148	1.09708e-06	-6.21526e-10	-1.79253	6.60899e-05	-6.21526e-10	-1.77537
62634172	chr10:62634172:T:C	8.1534e-37	-6.21526e-10	-1.84633	9.95432e-07	-6.21526e-10	-1.88976	5.89476e-05	-6.21526e-10	-1.88974
62634583	chr10:62634583:C:T	1.19624e-36	-6.21526e-10	-1.46299	1.11207e-06	-6.21526e-10	-1.77896	6.70616e-05	-6.21526e-10	-1.76078
62634744	chr10:62634744:C:T	1.15385e-36	-6.21526e-10	-1.49908	2.42869e-06	-6.21526e-10	-0.997832	0.000140954	-6.21526e-10	-1.01796
62635198	chr10:62635198:A:T	1.20694e-37	-1.96797	-1.78871	1.73087e-07	-1.75836	-1.88079	1.04542e-05	-1.74084	-1.87855
62635207	chr10:62635207:AG:A	1.07662e-36	-6.21526e-10	-1.56836	1.08091e-06	-6.21526e-10	-1.80738	6.4708e-05	-6.21526e-10	-1.7965
62635388	chr10:62635388:C:T	9.92757e-37	-6.21526e-10	-1.64945	1.10653e-06	-6.21526e-10	-1.78395	6.6666e-05	-6.21526e-10	-1.76669
62635426	chr10:62635426:T:G	2.699e-37	-1.50823	-1.44365	3.18993e-07	-1.2446	-1.78317	1.23838e-05	-1.65898	-1.79102
62635766	chr10:62635766:A:G	1.24169e-36	-6.21526e-10	-1.4257	1.13339e-06	-6.21526e-10	-1.75997	6.84714e-05	-6.21526e-10	-1.73997
62635905	chr10:62635905:G:C	9.50297e-37	-6.21526e-10	-1.69316	1.03699e-06	-6.21526e-10	-1.84886	6.14095e-05	-6.21526e-10	-1.84882
62636217	chr10:62636217:C:T	2.92616e-37	-1.17803	-1.69304	4.25636e-07	-0.888099	-1.85125	1.51755e-05	-1.38506	-1.86165
62636282	chr10:62636282:C:T	7.81867e-38	-2.36266	-1.82818	2.32019e-06	0.845676	-1.88921	1.62315e-05	-1.2927	-1.88674
62636993	chr10:62636993:T:C	1.27328e-36	-6.21526e-10	-1.40058	2.01898e-06	-6.21526e-10	-1.18259	0.000146489	-6.21526e-10	-0.979435
62637030	chr10:62637030:A:G	1.22286e-37	-2.39324	-1.35033	1.66872e-07	-2.3942	-1.28151	9.42491e-06	-2.4069	-1.31614
62637046	chr10:62637046:C:T	1.11438e-36	-6.21526e-10	-1.53388	1.14922e-06	-6.21526e-10	-1.7461	7.03982e-05	-6.21526e-10	-1.71222
62637156	chr10:62637156:C:T	7.3592e-38	-2.36166	-1.88974	2.58517e-06	0.86095	-1.79634	1.72407e-05	-1.28044	-1.83868
62637161	chr10:62637161:G:A	7.31426e-38	-2.36872	-1.88881	2.41549e-06	0.806868	-1.81015	1.65203e-05	-1.31302	-1.84878
62637778	chr10:62637778:T:C	7.96055e-38	-2.36552	-1.80733	2.27315e-06	0.825568	-1.88959	1.61358e-05	-1.3044	-1.88094
62637896	chr10:62637896:G:A	1.0358e-37	-2.19455	-1.71504	1.74361e-07	-2.01954	-1.61227	9.81444e-06	-2.10807	-1.57447
62638527	chr10:62638527:ATATT:A	1.18573e-36	-6.21526e-10	-1.47183	1.20399e-06	-6.21526e-10	-1.69954	7.12756e-05	-6.21526e-10	-1.69983
62638706	chr10:62638706:C:T	8.99647e-38	-2.35283	-1.69769	2.6953e-06	0.969814	-1.86349	1.85056e-05	-1.21886	-1.82945
62639330	chr10:62639330:T:G	9.54076e-37	-1.68919	-1.06993e-09	7.58415e-07	-2.16171	-1.06993e-09	4.6697e-05	-2.12271	-1.06993e-09
62639591	chr10:62639591:G:A	7.65737e-38	-2.35002	-1.86166	8.95867e-08	-2.40847	-1.88926	5.36213e-06	-2.39779	-1.88924
62639593	chr10:62639593:G:A	1.03532e-36	-6.21526e-10	-1.60747	1.18883e-06	-6.21526e-10	-1.71222	7.3262e-05	-6.21526e-10	-1.67235
62639678	chr10:62639678:G:A	9.84749e-37	-6.21526e-10	-1.65755	1.07391e-06	-6.21526e-10	-1.81388	6.3724e-05	-6.21526e-10	-1.81183
62639857	chr10:62639857:G:C	9.60568e-38	-2.35975	-1.62524	1.26212e-06	0.131325	-1.78372	1.49312e-05	-1.44708	-1.81586
62639862	chr10:62639862:T:C	4.66313e-37	-2.40508	-1.06993e-09	1.08202e-06	-1.80635	-1.06993e-09	9.6733e-05	-1.39443	-1.06993e-09
62639962	chr10:62639962:A:G	8.8765e-38	-2.28394	-1.78001	2.04492e-06	0.588292	-1.75812	1.90704e-05	-1.19402	-1.82423
62640027	chr10:62640027:G:C	9.42577e-38	-2.3706	-1.6333	1.15547e-06	0.0481106	-1.78878	1.41322e-05	-1.49775	-1.82019
62640282	chr10:62640282:T:C	7.91431e-37	-6.21526e-10	-1.87609	1.00051e-06	-6.21526e-10	-1.88468	5.92272e-05	-6.21526e-10	-1.88501
62640880	chr10:62640880:TA:T	9.01404e-37	-6.21526e-10	-1.74598	1.01939e-06	-6.21526e-10	-1.86598	6.03309e-05	-6.21526e-10	-1.86654
62641296	chr10:62641296:A:C	1.12877e-37	-2.35883	-1.46481	3.7833e-06	0.760874	-1.31546	3.20857e-05	-1.07256	-1.42541
62641447	chr10:62641447:T:G	7.33101e-37	-1.95265	-1.06993e-09	7.97807e-07	-2.11107	-1.06993e-09	4.55838e-05	-2.14684	-1.06993e-09
62641671	chr10:62641671:C:T	2.50195e-37	-1.21409	-1.81361	4.28057e-07	-0.849235	-1.88445	1.54613e-05	-1.34008	-1.88797
62641890	chr10:62641890:T:G	9.95984e-38	-2.37759	-1.5712	1.20099e-06	-0.015518	-1.68652	1.51203e-05	-1.52934	-1.72101
62642255	chr10:62642255:G:A	1.81269e-36	-6.21526e-10	-1.04737	2.64899e-06	-6.21526e-10	-0.911005	0.000199001	-6.21526e-10	-0.673079
62642300	chr10:62642300:C:T	8.14865e-38	-2.31069	-1.8388	9.5854e-08	-2.39188	-1.83824	5.89474e-06	-2.35337	-1.83895
62642632	chr10:62642632:G:A	1.85562e-36	-6.21526e-10	-1.02396	2.71507e-06	-6.21526e-10	-0.886368	0.000204498	-6.21526e-10	-0.645832
62642669	chr10:62642669:A:T	7.81226e-37	-6.21526e-10	-1.88907	1.01267e-06	-6.21526e-10	-1.87259	5.9434e-05	-6.21526e-10	-1.88152
62642673	chr10:62642673:G:A	7.40584e-38	-2.35564	-1.88944	2.78132e-06	0.946476	-1.80874	1.78697e-05	-1.23462	-1.84866
62642925	chr10:62642925:A:G	7.80379e-38	-2.3837	-1.80904	1.1468e-07	-2.40488	-1.64591	6.7875e-06	-2.40872	-1.64259
62643480	chr10:62643480:T:C	5.15666e-37	-2.30448	-1.06993e-09	2.93138e-06	-0.809711	-1.06993e-09	0.000206577	-0.635713	-1.06993e-09
62643676	chr10:62643676:T:C	7.87127e-37	-6.21526e-10	-1.88155	1.00283e-06	-6.21526e-10	-1.88236	5.90821e-05	-6.21526e-10	-1.88746
62643896	chr10:62643896:G:T	7.85784e-37	-6.21526e-10	-1.88325	1.00466e-06	-6.21526e-10	-1.88054	5.9145e-05	-6.21526e-10	-1.8864
62643990	chr10:62643990:A:C	9.09473e-37	-6.21526e-10	-1.73707	1.02303e-06	-6.21526e-10	-1.86241	6.05455e-05	-6.21526e-10	-1.86299
62644274	chr10:62644274:T:A	7.70386e-38	-2.34208	-1.86355	1.15777e-07	-2.15298	-1.88829	6.20631e-06	-2.25456	-1.88626
62644406	chr10:62644406:C:T	9.05771e-37	-6.21526e-10	-1.74115	1.02104e-06	-6.21526e-10	-1.86436	6.04278e-05	-6.21526e-10	-1.86494
62644621	chr10:62644621:T:C	3.18666e-36	-6.21526e-10	-0.483206	5.93163e-06	-6.21526e-10	-0.104886	0.000336247	-6.21526e-10	-0.148543
62644753	chr10:62644753:C:T	4.65039e-37	-2.40781	-1.06993e-09	1.64053e-06	-1.39017	-1.06993e-09	6.53334e-05	-1.78688	-1.06993e-09
62644787	chr10:62644787:A:G	5.66468e-36	-6.21526e-10	0.0920697	4.24855e-06	-6.21526e-10	-0.438606	0.00024537	-6.21526e-10	-0.463623
62644946	chr10:62644946:T:C	9.77745e-38	-2.34385	-1.62342	1.62744e-07	-2.2184	-1.48236	9.47542e-06	-2.28978	-1.42791
62645067	chr10:62645067:A:T	7.8928e-38	-2.34409	-1.83731	1.16492e-07	-2.15656	-1.87855	6.26616e-06	-2.25752	-1.87371
62645088	chr10:62645088:A:G	9.67338e-37	-6.21526e-10	-1.67539	1.05283e-06	-6.21526e-10	-1.8337	6.23e-05	-6.21526e-10	-1.83443
62645283	chr10:62645283:CTCTT:C	1.49305e-37	-1.87793	-1.66601	1.73799e-07	-1.94158	-1.69346	1.15106e-05	-1.78176	-1.74136
62645545	chr10:62645545:A:G	4.65193e-37	-2.40748	-1.06993e-09	5.94446e-07	-2.40531	-1.06993e-09	3.51181e-05	-2.40767	-1.06993e-09
62645583	chr10:62645583:A:G	7.87306e-37	-6.21526e-10	-1.88132	1.00262e-06	-6.21526e-10	-1.88256	5.90754e-05	-6.21526e-10	-1.88757
62645886	chr10:62645886:A:G	9.93809e-38	-2.33222	-1.61876	1.66925e-07	-2.19934	-1.47606	9.68769e-06	-2.27445	-1.42108
62646281	chr10:62646281:G:A	9.93287e-37	-6.21526e-10	-1.64892	1.50105e-06	-6.21526e-10	-1.47902	8.92711e-05	-6.21526e-10	-1.47471
62646372	chr10:62646372:G:GA	1.5467e-36	-6.21526e-10	-1.20606	2.94904e-06	-6.21526e-10	-0.803704	0.000167429	-6.21526e-10	-0.845827
62646777	chr10:62646777:A:C	9.62826e-37	-6.21526e-10	-1.68006	1.05053e-06	-6.21526e-10	-1.83589	6.21617e-05	-6.21526e-10	-1.83665
62646849	chr10:62646849:C:T	7.89013e-37	-6.21526e-10	-1.87915	9.97973e-07	-6.21526e-10	-1.88721	5.92343e-05	-6.21526e-10	-1.88489
62646940	chr10:62646940:A:G	7.87475e-37	-6.21526e-10	-1.8811	1.0024e-06	-6.21526e-10	-1.88278	5.90682e-05	-6.21526e-10	-1.88769
62647041	chr10:62647041:C:T	9.82771e-37	-6.21526e-10	-1.65956	1.06142e-06	-6.21526e-10	-1.82558	6.28038e-05	-6.21526e-10	-1.82637
62647042	chr10:62647042:C:T	9.74335e-38	-2.35777	-1.61299	1.19342e-06	0.0968766	-1.80524	1.49559e-05	-1.43007	-1.83121
62647155	chr10:62647155:C:A	1.59551e-36	-6.21526e-10	-1.17499	3.08262e-06	-6.21526e-10	-0.759405	0.000174658	-6.21526e-10	-0.803557
62647217	chr10:62647217:A:G	1.40988e-37	-2.25008	-1.35118	2.76394e-07	-2.01837	-1.15274	1.25167e-05	-2.22522	-1.2141
62647596	chr10:62647596:A:G	9.72312e-37	-6.21526e-10	-1.67026	1.05547e-06	-6.21526e-10	-1.8312	6.24542e-05	-6.21526e-10	-1.83195
62647696	chr10:62647696:C:T	2.39837e-37	-1.18594	-1.88403	4.63518e-07	-0.780759	-1.87333	1.67491e-05	-1.28417	-1.86387
62648071	chr10:62648071:T:C	4.74142e-37	-2.38843	-1.06993e-09	6.21796e-07	-2.36033	-1.06993e-09	3.52627e-05	-2.40356	-1.06993e-09
62648085	chr10:62648085:C:T	1.02349e-37	-2.34006	-1.58149	1.72361e-07	-2.21248	-1.43087	1.00577e-05	-2.28487	-1.37318
62648289	chr10:62648289:G:A	9.80486e-37	-6.21526e-10	-1.66189	1.05865e-06	-6.21526e-10	-1.82819	6.26413e-05	-6.21526e-10	-1.82896
62648318	chr10:62648318:T:C	1.00048e-36	-6.21526e-10	-1.6417	1.55339e-06	-6.21526e-10	-1.44475	8.45169e-05	-6.21526e-10	-1.52944
62648448	chr10:62648448:C:T	1.13879e-37	-2.34998	-1.46482	1.35527e-06	0.15029	-1.73147	1.6451e-05	-1.3983	-1.7677
62648607	chr10:62648607:C:T	9.72169e-38	-2.24743	-1.72556	1.80481e-06	0.487765	-1.7825	2.05681e-05	-1.12879	-1.81386
62648926	chr10:62648926:T:C	2.39389e-37	-1.1899	-1.88194	4.56136e-07	-0.793046	-1.8771	1.65131e-05	-1.2936	-1.86863
62649027	chr10:62649027:C:T	7.58343e-38	-2.34431	-1.87707	3.35002e-06	1.0341	-1.71032	2.02601e-05	-1.18433	-1.7734
62649219	chr10:62649219:G:A	8.94023e-38	-2.36032	-1.69647	1.14406e-06	0.0832023	-1.8338	1.44952e-05	-1.43805	-1.85453
62649357	chr10:62649357:A:T	7.78324e-38	-2.36591	-1.82947	9.52147e-08	-2.40878	-1.82802	5.71158e-06	-2.39522	-1.82868
62649887	chr10:62649887:T:G	1.06444e-36	-6.21526e-10	-1.57973	1.3158e-06	-6.21526e-10	-1.61074	7.50611e-05	-6.21526e-10	-1.64809
62649938	chr10:62649938:C:T	3.34929e-37	-2.13868	-0.597342	7.45883e-07	-2.15495	-0.023419	3.35699e-05	-2.31089	-0.141872
62650070	chr10:62650070:G:A	1.18831e-36	-6.21526e-10	-1.46965	1.22316e-06	-6.21526e-10	-1.68375	7.45811e-05	-6.21526e-10	-1.6545
62650312	chr10:62650312:C:T	9.3591e-38	-2.22672	-1.78429	1.89342e-06	0.577582	-1.82438	2.10938e-05	-1.06918	-1.84822
62650394	chr10:62650394:A:G	7.99444e-37	-1.86602	-1.06993e-09	7.7262e-07	-2.14315	-1.06993e-09	5.51226e-05	-1.95683	-1.06993e-09
62650448	chr10:62650448:G:A	9.8565e-37	-6.21526e-10	-1.65663	1.08106e-06	-6.21526e-10	-1.80725	6.53001e-05	-6.21526e-10	-1.78739
62650462	chr10:62650462:C:T	9.42435e-37	-6.21526e-10	-1.70147	1.07359e-06	-6.21526e-10	-1.81418	6.43468e-05	-6.21526e-10	-1.8021
62650820	chr10:62650820:G:A	7.54232e-38	-2.3407	-1.88612	3.33853e-06	1.06107	-1.74072	2.01037e-05	-1.16811	-1.79738
62651023	chr10:62651023:G:A	8.71212e-38	-2.31188	-1.77076	9.83583e-08	-2.39824	-1.80608	6.02684e-06	-2.36423	-1.80594
62651528	chr10:62651528:C:T	8.33825e-38	-2.24265	-1.88385	2.23804e-06	0.800022	-1.87961	2.04662e-05	-1.05783	-1.88978
62651585	chr10:62651585:T:C	7.88973e-37	-6.21526e-10	-1.8792	1.00154e-06	-6.21526e-10	-1.88364	5.90393e-05	-6.21526e-10	-1.88819
62652045	chr10:62652045:T:C	1.4238e-36	-6.21526e-10	-1.28885	1.44668e-06	-6.21526e-10	-1.51591	8.39261e-05	-6.21526e-10	-1.53645
62652362	chr10:62652362:C:T	9.60265e-38	-2.31677	-1.66854	1.56e-06	0.357226	-1.79772	1.78747e-05	-1.25892	-1.82408
62652642	chr10:62652642:T:G	9.89456e-37	-6.21526e-10	-1.65278	1.08455e-06	-6.21526e-10	-1.80402	6.55252e-05	-6.21526e-10	-1.78395
62652834	chr10:62652834:A:G	1.39803e-36	-6.21526e-10	-1.30712	2.50749e-06	-6.21526e-10	-0.965902	0.000135264	-6.21526e-10	-1.05916
62652858	chr10:62652858:G:A	1.04043e-37	-2.11779	-1.78735	1.57264e-07	-1.9834	-1.75161	9.55961e-06	-1.95617	-1.75267
62653692	chr10:62653692:A:G	1.40538e-37	-2.19348	-1.41097	2.38598e-07	-2.09953	-1.21863	1.11318e-05	-2.2786	-1.27799
62653708	chr10:62653708:C:G	9.98252e-38	-2.29645	-1.65006	1.80974e-06	0.459698	-1.7517	2.01329e-05	-1.18517	-1.77886
62654300	chr10:62654300:G:A	9.7034e-38	-2.37094	-1.60394	1.57162e-07	-2.27354	-1.46213	9.29344e-06	-2.33009	-1.40699
62654404	chr10:62654404:T:C	9.55223e-38	-2.37474	-1.61583	1.53725e-07	-2.28107	-1.47671	9.0991e-06	-2.33572	-1.4225
62654505	chr10:62654505:C:T	5.00016e-37	-2.3353	-1.06993e-09	2.57992e-06	-0.937427	-1.06993e-09	0.000180944	-0.768199	-1.06993e-09
62654521	chr10:62654521:T:A	1.25508e-36	-6.21526e-10	-1.41498	1.50062e-06	-6.21526e-10	-1.47931	9.00732e-05	-6.21526e-10	-1.46577
62654901	chr10:62654901:C:A	8.81525e-37	-6.21526e-10	-1.76828	1.06548e-06	-6.21526e-10	-1.82176	6.31278e-05	-6.21526e-10	-1.82123
62654930	chr10:62654930:G:T	8.58253e-37	-6.21526e-10	-1.79504	1.03686e-06	-6.21526e-10	-1.84898	6.14832e-05	-6.21526e-10	-1.84762
62655271	chr10:62655271:G:A	9.61048e-38	-2.33434	-1.65016	1.42041e-06	0.265945	-1.80018	1.67662e-05	-1.32003	-1.82699
62655424	chr10:62655424:A:G	1.00754e-37	-2.38657	-1.55068	1.61959e-07	-2.30433	-1.40127	9.68422e-06	-2.35305	-1.34284
62655469	chr10:62655469:C:T	1.49342e-36	-6.21526e-10	-1.24111	1.41115e-06	-6.21526e-10	-1.54078	8.2201e-05	-6.21526e-10	-1.55722
62655572	chr10:62655572:C:T	1.91819e-36	-6.21526e-10	-0.990798	2.76139e-06	-6.21526e-10	-0.86945	0.000209215	-6.21526e-10	-0.623026
62656216	chr10:62656216:G:A	6.85881e-37	-2.01923	-1.06993e-09	7.0834e-07	-2.23002	-1.06993e-09	5.26972e-05	-2.00183	-1.06993e-09
62656222	chr10:62656222:G:T	1.05097e-36	-6.21526e-10	-1.59247	1.12715e-06	-6.21526e-10	-1.76549	6.66759e-05	-6.21526e-10	-1.76654
62656530	chr10:62656530:A:G	1.33201e-37	-2.24243	-1.41565	2.84389e-07	-1.31551	-1.82709	7.89071e-06	-2.16576	-1.73494
62657331	chr10:62657331:G:C	1.51708e-36	-6.21526e-10	-1.22539	1.43273e-06	-6.21526e-10	-1.5256	8.62618e-05	-6.21526e-10	-1.509
62657529	chr10:62657529:C:T	1.00967e-37	-2.36385	-1.57129	1.65697e-07	-2.25953	-1.42325	9.79313e-06	-2.31922	-1.36549
62657612	chr10:62657612:C:T	2.02383e-37	-2.16033	-1.07944	3.36739e-07	-2.14375	-0.829885	1.62279e-05	-2.30527	-0.874381
62657728	chr10:62657728:C:T	9.82774e-37	-6.21526e-10	-1.65956	1.08081e-06	-6.21526e-10	-1.80747	6.39198e-05	-6.21526e-10	-1.80876
62658149	chr10:62658149:C:T	8.67729e-37	-6.21526e-10	-1.78406	1.27934e-06	-6.21526e-10	-1.63884	7.11362e-05	-6.21526e-10	-1.70179
62658329	chr10:62658329:T:C	8.58727e-38	-2.32899	-1.76808	1.36964e-06	0.285523	-1.85616	1.62911e-05	-1.30415	-1.87162
62658424	chr10:62658424:G:A	8.62346e-38	-2.33098	-1.76188	1.36159e-06	0.27602	-1.85255	1.6232e-05	-1.31031	-1.8691
62658896	chr10:62658896:C:T	9.46627e-38	-2.37354	-1.62607	2.45696e-06	0.582135	-1.5684	2.36343e-05	-1.15172	-1.65197
62658979	chr10:62658979:T:C	8.44531e-38	-2.38352	-1.73022	1.12601e-07	-2.24592	-1.82316	6.33139e-06	-2.32281	-1.79806
62659124	chr10:62659124:A:G	2.4162e-36	-6.21526e-10	-0.759984	4.62963e-06	-6.21526e-10	-0.352707	0.000260129	-6.21526e-10	-0.405212
62659186	chr10:62659186:T:C	9.75435e-38	-2.38566	-1.58397	1.56311e-07	-2.30246	-1.43863	9.32823e-06	-2.35154	-1.3818
62659342	chr10:62659342:C:T	1.50678e-37	-2.19267	-1.34212	2.62879e-07	-2.09827	-1.12298	1.62845e-05	-2.09179	-1.08439
62659408	chr10:62659408:A:C	7.80745e-37	-6.21526e-10	-1.88969	1.0513e-06	-6.21526e-10	-1.83515	6.17105e-05	-6.21526e-10	-1.84393
62659444	chr10:62659444:A:G	1.02875e-36	-6.21526e-10	-1.61383	1.67923e-06	-6.21526e-10	-1.36685	9.3063e-05	-6.21526e-10	-1.43311
62659586	chr10:62659586:G:T	9.06758e-37	-6.21526e-10	-1.74006	1.03341e-06	-6.21526e-10	-1.85232	6.20314e-05	-6.21526e-10	-1.83875
62660999	chr10:62660999:A:T	1.11311e-36	-6.21526e-10	-1.53502	1.16137e-06	-6.21526e-10	-1.73558	6.88593e-05	-6.21526e-10	-1.73432
62661747	chr10:62661747:G:C	1.00265e-36	-6.21526e-10	-1.63954	1.23842e-06	-6.21526e-10	-1.67135	7.0948e-05	-6.21526e-10	-1.70444
62661840	chr10:62661840:G:C	7.22945e-38	-2.38179	-1.8874	2.26511e-06	0.753254	-1.82081	1.59327e-05	-1.34155	-1.85646
62661966	chr10:62661966:C:T	4.1878e-37	-1.03937	-1.47322	7.11689e-07	-0.643166	-1.58213	2.54364e-05	-1.20921	-1.521
62663237	chr10:62663237:G:A	7.07149e-38	-2.40787	-1.88341	9.61988e-08	-2.36379	-1.86273	5.49821e-06	-2.39193	-1.87003
62663642	chr10:62663642:T:C	8.37839e-37	-6.21526e-10	-1.81911	1.02026e-06	-6.21526e-10	-1.86513	6.04776e-05	-6.21526e-10	-1.86411
62663804	chr10:62663804:G:A	8.95349e-37	-6.21526e-10	-1.75272	1.02717e-06	-6.21526e-10	-1.85838	6.15994e-05	-6.21526e-10	-1.84574
62664524	chr10:62664524:T:G	9.43008e-38	-2.38875	-1.6147	1.49329e-07	-2.31023	-1.47656	8.91166e-06	-2.35698	-1.42205
62664925	chr10:62664925:C:T	8.08753e-37	-6.21526e-10	-1.85444	1.1496e-06	-6.21526e-10	-1.74577	6.60821e-05	-6.21526e-10	-1.77549
62665078	chr10:62665078:G:A	1.09167e-36	-6.21526e-10	-1.55447	1.80959e-06	-6.21526e-10	-1.29209	9.94072e-05	-6.21526e-10	-1.36716
62665102	chr10:62665102:C:A	9.41166e-38	-2.3363	-1.6691	1.27738e-07	-2.40594	-1.53702	7.44794e-06	-2.38472	-1.57373
62665252	chr10:62665252:T:C	1.13131e-36	-6.21526e-10	-1.5188	1.19153e-06	-6.21526e-10	-1.70995	7.04261e-05	-6.21526e-10	-1.71182
62665366	chr10:62665366:G:A	9.13852e-38	-2.18034	-1.85452	2.95471e-06	1.07876	-1.88054	2.55979e-05	-0.869521	-1.85436
62665896	chr10:62665896:C:G	1.97069e-36	-6.21526e-10	-0.963797	3.44363e-06	-6.21526e-10	-0.648657	0.00019743	-6.21526e-10	-0.681004
62666162	chr10:62666162:C:A	8.23981e-37	-6.21526e-10	-1.83579	1.25794e-06	-6.21526e-10	-1.65571	7.13124e-05	-6.21526e-10	-1.69932
62666270	chr10:62666270:C:T	8.61991e-37	-6.21526e-10	-1.79069	1.30565e-06	-6.21526e-10	-1.61848	7.29781e-05	-6.21526e-10	-1.67623
62666296	chr10:62666296:G:T	8.69386e-38	-2.39407	-1.69066	3.47215e-07	-1.12293	-1.82006	6.88052e-06	-2.18702	-1.85067
62666483	chr10:62666483:A:G	9.43071e-38	-2.37329	-1.63009	1.26451e-07	-2.27917	-1.67392	7.11967e-06	-2.35599	-1.64754
62666500	chr10:62666500:A:T	8.67331e-37	-6.21526e-10	-1.78452	1.02889e-06	-6.21526e-10	-1.8567	6.12295e-05	-6.21526e-10	-1.85176
62666773	chr10:62666773:T:C	2.40613e-36	-6.21526e-10	-0.764161	2.28044e-06	-6.21526e-10	-1.06082	0.000119314	-6.21526e-10	-1.18463
62666859	chr10:62666859:T:G	8.70684e-37	-6.21526e-10	-1.78066	1.32471e-06	-6.21526e-10	-1.60399	7.39219e-05	-6.21526e-10	-1.66338
62667198	chr10:62667198:G:A	2.60202e-37	-1.9104	-1.07807	2.06983e-07	-1.96692	-1.49339	1.14618e-05	-2.04444	-1.48293
62667861	chr10:62667861:T:C	1.04363e-36	-6.21526e-10	-1.59948	1.64707e-06	-6.21526e-10	-1.38618	9.13748e-05	-6.21526e-10	-1.45142
62667889	chr10:62667889:G:A	1.19258e-37	-2.07823	-1.69042	2.84563e-06	0.905314	-1.74471	1.8992e-05	-1.29622	-1.72615
62668015	chr10:62668015:A:G	4.44149e-37	-0.589654	-1.86412	7.16768e-07	-0.329257	-1.88893	3.79639e-05	-0.441068	-1.88868
62668346	chr10:62668346:A:G	8.65153e-37	-6.21526e-10	-1.78703	1.00278e-06	-6.21526e-10	-1.88241	5.9465e-05	-6.21526e-10	-1.881
62668717	chr10:62668717:A:G	7.95803e-37	-6.21526e-10	-1.87058	1.00129e-06	-6.21526e-10	-1.8839	5.90678e-05	-6.21526e-10	-1.8877
62669376	chr10:62669376:C:T	1.28004e-37	-1.91884	-1.77903	2.31849e-07	-1.60332	-1.74353	1.65011e-05	-1.41705	-1.74591
62669388	chr10:62669388:T:A	8.50741e-37	-6.21526e-10	-1.80383	1.18287e-06	-6.21526e-10	-1.71724	6.9932e-05	-6.21526e-10	-1.71886
62669442	chr10:62669442:T:C	8.00629e-38	-2.35697	-1.81016	9.03194e-08	-2.4082	-1.88139	5.3666e-06	-2.40625	-1.87994
62669547	chr10:62669547:C:T	1.71535e-37	-1.62057	-1.78458	1.57469e-05	2.6878	-1.81635	6.88984e-05	0.00101905	-1.73477
62669835	chr10:62669835:A:G	1.22859e-37	-2.39752	-1.34137	2.03771e-07	-2.40867	-1.06727	1.34206e-05	-2.38604	-0.983556
62669954	chr10:62669954:C:T	1.99003e-37	-2.02646	-1.23015	1.7933e-07	-2.07465	-1.52906	1.00733e-05	-2.14765	-1.50885
62669991	chr10:62669991:T:G	1.23171e-37	-1.96236	-1.774	2.2683e-07	-1.66151	-1.70723	1.61823e-05	-1.47543	-1.70704
62670237	chr10:62670237:A:G	7.97165e-37	-6.21526e-10	-1.86887	1.00023e-06	-6.21526e-10	-1.88496	5.9032e-05	-6.21526e-10	-1.88831
62670472	chr10:62670472:C:A	8.58947e-37	-6.21526e-10	-1.79423	1.00143e-06	-6.21526e-10	-1.88376	5.93796e-05	-6.21526e-10	-1.88244
62670542	chr10:62670542:G:A	1.23613e-37	-2.39976	-1.33302	2.05982e-07	-2.40893	-1.05622	1.35373e-05	-2.38928	-0.971656
62671446	chr10:62671446:T:C	1.48314e-37	-1.77835	-1.77226	1.07485e-06	-0.299437	-1.51357	3.04816e-05	-1.07337	-1.4759
62671774	chr10:62671774:G:A	1.28658e-37	-1.92799	-1.76479	2.33834e-07	-1.61426	-1.72407	1.66585e-05	-1.42763	-1.72584
62672484	chr10:62672484:T:C	1.22605e-36	-6.21526e-10	-1.43838	1.20651e-06	-6.21526e-10	-1.69745	7.18347e-05	-6.21526e-10	-1.69202
62672530	chr10:62672530:G:A	7.85554e-37	-6.21526e-10	-1.88355	1.00375e-06	-6.21526e-10	-1.88144	5.92353e-05	-6.21526e-10	-1.88487
62672700	chr10:62672700:A:G	1.41575e-37	-1.72102	-1.87609	1.13799e-05	2.43598	-1.88931	5.0581e-05	-0.171759	-1.87105
62672751	chr10:62672751:A:C	4.66689e-37	-2.40427	-1.06993e-09	1.70431e-06	-1.35202	-1.06993e-09	7.04337e-05	-1.71172	-1.06993e-09
62673182	chr10:62673182:T:C	1.19398e-37	-1.99728	-1.77019	2.17228e-07	-1.70963	-1.70236	1.55251e-05	-1.52576	-1.69817
62673187	chr10:62673187:G:A	1.28252e-37	-2.40579	-1.29015	2.19606e-07	-2.4066	-0.994509	1.43155e-05	-2.40056	-0.904483
62673328	chr10:62673328:TC:T	1.35086e-36	-6.21526e-10	-1.34144	1.29712e-06	-6.21526e-10	-1.62504	7.9478e-05	-6.21526e-10	-1.59091
62673481	chr10:62673481:C:T	1.68014e-36	-6.21526e-10	-1.1233	1.38795e-06	-6.21526e-10	-1.55735	8.24553e-05	-6.21526e-10	-1.55413
62673519	chr10:62673519:A:G	9.07701e-37	-6.21526e-10	-1.73902	1.41575e-06	-6.21526e-10	-1.53753	7.84725e-05	-6.21526e-10	-1.60364
62673538	chr10:62673538:G:A	8.59868e-37	-6.21526e-10	-1.79316	1.00076e-06	-6.21526e-10	-1.88443	5.93299e-05	-6.21526e-10	-1.88327
62673543	chr10:62673543:T:A	1.2686e-37	-2.34193	-1.36492	1.28827e-07	-2.39188	-1.54258	9.12953e-06	-2.24984	-1.50504
62673692	chr10:62673692:T:C	8.81294e-37	-6.21526e-10	-1.76854	1.19332e-06	-6.21526e-10	-1.70845	7.14066e-05	-6.21526e-10	-1.698
62673695	chr10:62673695:T:C	3.44925e-37	-0.850101	-1.85651	0.000325718	5.5715	-1.67065	0.000399099	1.73676	-1.71393
62673698	chr10:62673698:G:A	1.39225e-37	-1.85996	-1.75388	9.5133e-07	-0.454574	-1.4805	2.79291e-05	-1.19525	-1.44147
62673943	chr10:62673943:A:G	9.03949e-37	-6.21526e-10	-1.74316	1.01775e-06	-6.21526e-10	-1.86759	6.12856e-05	-6.21526e-10	-1.85084
62674131	chr10:62674131:A:G	8.10329e-37	-6.21526e-10	-1.85249	1.16811e-06	-6.21526e-10	-1.7298	6.64891e-05	-6.21526e-10	-1.76935
62674244	chr10:62674244:T:C	4.67532e-37	-2.40247	-1.06993e-09	1.44098e-06	-1.51986	-1.06993e-09	5.96194e-05	-1.87841	-1.06993e-09
62674522	chr10:62674522:A:G	1.49954e-37	-2.19094	-1.34867	4.01979e-06	1.22893	-1.72288	1.78115e-05	-1.44453	-1.64202
62674523	chr10:62674523:C:T	5.69561e-37	-2.20507	-1.06993e-09	6.24803e-07	-2.3555	-1.06993e-09	3.97036e-05	-2.28495	-1.06993e-09
62674697	chr10:62674697:T:C	9.17224e-37	-6.21526e-10	-1.72858	1.43854e-06	-6.21526e-10	-1.52156	7.96117e-05	-6.21526e-10	-1.58923
62674764	chr10:62674764:G:A	9.07841e-37	-6.21526e-10	-1.73887	1.41603e-06	-6.21526e-10	-1.53733	7.84863e-05	-6.21526e-10	-1.60346
62674840	chr10:62674840:T:A	7.91033e-37	-6.21526e-10	-1.8766	9.96981e-07	-6.21526e-10	-1.88821	5.89462e-05	-6.21526e-10	-1.88976
62674942	chr10:62674942:G:A	9.30767e-37	-6.21526e-10	-1.71393	1.2817e-06	-6.21526e-10	-1.637	7.67512e-05	-6.21526e-10	-1.62582
62675863	chr10:62675863:A:C	9.4621e-37	-6.21526e-10	-1.69747	1.03777e-06	-6.21526e-10	-1.84811	6.16653e-05	-6.21526e-10	-1.84467
62676244	chr10:62676244:C:T	1.41317e-37	-1.8494	-1.74954	9.79646e-07	-0.430131	-1.47562	2.86208e-05	-1.17602	-1.43623
62676461	chr10:62676461:C:A	9.54973e-37	-6.21526e-10	-1.68825	1.52705e-06	-6.21526e-10	-1.46184	8.40426e-05	-6.21526e-10	-1.53506
62676480	chr10:62676480:G:A	1.27491e-37	-1.9461	-1.75579	2.30659e-07	-1.63753	-1.71447	1.63957e-05	-1.4529	-1.71647
62676487	chr10:62676487:C:T	7.91429e-37	-6.21526e-10	-1.8761	9.99853e-07	-6.21526e-10	-1.88533	5.9008e-05	-6.21526e-10	-1.88872
62677228	chr10:62677228:G:A	1.0657e-37	-2.02344	-1.8577	1.23773e-07	-2.08469	-1.8898	1.06582e-05	-1.71029	-1.88977
62677294	chr10:62677294:T:G	1.22164e-37	-2.40647	-1.33811	2.0731e-07	-2.40409	-1.05463	1.33928e-05	-2.40354	-0.968138
62677908	chr10:62677908:C:T	9.48846e-37	-6.21526e-10	-1.69469	1.31332e-06	-6.21526e-10	-1.61263	7.86909e-05	-6.21526e-10	-1.60086
62677972	chr10:62677972:T:C	1.37031e-37	-1.90949	-1.72024	2.58571e-07	-1.59813	-1.63964	1.8644e-05	-1.40301	-1.63785
62677988	chr10:62677988:G:A	6.74353e-37	-1.09439	-0.94179	5.27163e-07	-0.980615	-1.54481	1.51425e-05	-1.72355	-1.52533
62678095	chr10:62678095:C:T	7.80674e-37	-6.21526e-10	-1.88978	1.00983e-06	-6.21526e-10	-1.8754	5.94152e-05	-6.21526e-10	-1.88184
62678111	chr10:62678111:G:A	1.28412e-36	-6.21526e-10	-1.39211	1.0463e-06	-6.21526e-10	-1.83992	6.24396e-05	-6.21526e-10	-1.83219
62678185	chr10:62678185:G:A	5.07433e-37	-2.32057	-1.06993e-09	9.95731e-07	-1.88946	-1.06993e-09	4.54957e-05	-2.14877	-1.06993e-09
62678194	chr10:62678194:C:T	5.18254e-37	-2.29947	-1.06993e-09	6.1497e-07	-2.37137	-1.06993e-09	4.21763e-05	-2.22453	-1.06993e-09
62678486	chr10:62678486:C:T	8.44201e-37	-6.21526e-10	-1.81154	1.00178e-06	-6.21526e-10	-1.8834	5.93708e-05	-6.21526e-10	-1.88259
62678509	chr10:62678509:C:T	4.66135e-37	-2.40546	-1.06993e-09	1.07521e-06	-1.81266	-1.06993e-09	4.591e-05	-2.13971	-1.06993e-09
62678511	chr10:62678511:A:G	9.49643e-38	-2.16989	-1.82654	1.79207e-06	0.580839	-1.88265	1.3753e-05	-1.46951	-1.87562
62678656	chr10:62678656:C:T	1.79947e-36	-6.21526e-10	-1.05469	1.54352e-06	-6.21526e-10	-1.45112	9.19053e-05	-6.21526e-10	-1.44563
62678726	chr10:62678726:G:C	9.10326e-38	-2.24888	-1.78984	2.83112e-06	1.04224	-1.88676	1.26077e-05	-1.54379	-1.8883
62679011	chr10:62679011:T:C	1.61962e-37	-2.2049	-1.25768	4.34259e-06	1.17335	-1.59006	1.96969e-05	-1.4743	-1.51163
62680758	chr10:62680758:A:C	8.5941e-37	-6.21526e-10	-1.79369	1.47808e-06	-6.21526e-10	-1.49444	8.90147e-05	-6.21526e-10	-1.47759
62681082	chr10:62681082:T:C	1.03008e-36	-1.61254	-1.06993e-09	7.72534e-07	-2.14326	-1.06993e-09	3.67597e-05	-2.36198	-1.06993e-09
62681181	chr10:62681181:A:C	8.30223e-38	-2.25079	-1.88004	9.50934e-08	-2.37477	-1.86331	5.93026e-06	-2.32177	-1.86455
62681273	chr10:62681273:C:T	5.28347e-37	-2.28018	-1.06993e-09	9.12685e-07	-1.97655	-1.06993e-09	4.4794e-05	-2.16431	-1.06993e-09
62681444	chr10:62681444:G:A	8.7347e-38	-2.24664	-1.8334	2.88285e-06	1.05232	-1.87872	1.28174e-05	-1.52584	-1.88974
62681587	chr10:62681587:G:A	1.21874e-36	-6.21526e-10	-1.44436	2.08953e-06	-6.21526e-10	-1.14824	0.000112223	-6.21526e-10	-1.2459
62681720	chr10:62681720:T:C	5.05268e-37	-2.32485	-1.06993e-09	6.63603e-07	-2.29525	-1.06993e-09	3.56409e-05	-2.39289	-1.06993e-09
62681856	chr10:62681856:G:A	1.44061e-36	-6.21526e-10	-1.27711	1.35606e-06	-6.21526e-10	-1.5806	8.3141e-05	-6.21526e-10	-1.54585
62682042	chr10:62682042:A:G	1.30006e-37	-1.96663	-1.71573	2.43034e-07	-1.6666	-1.63314	1.73698e-05	-1.47993	-1.63172
62682180	chr10:62682180:A:G	2.26884e-36	-0.82291	-1.06993e-09	3.62034e-06	-0.598616	-1.06993e-09	0.000191669	-0.710618	-1.06993e-09
62682749	chr10:62682749:A:T	7.96087e-37	-6.21526e-10	-1.87023	1.12385e-06	-6.21526e-10	-1.76842	6.43198e-05	-6.21526e-10	-1.80252
62682789	chr10:62682789:G:C	1.37798e-37	-1.83588	-1.78827	7.87587e-06	2.01713	-1.83851	4.331e-05	-0.421	-1.77701
62683144	chr10:62683144:C:G	2.69629e-36	-6.21526e-10	-0.650305	2.38976e-06	-6.21526e-10	-1.01399	0.000143069	-6.21526e-10	-1.00306
62683359	chr10:62683359:T:G	1.52783e-37	-1.90105	-1.61987	7.04676e-06	1.81555	-1.74817	4.39054e-05	-0.565686	-1.61867
62683379	chr10:62683379:A:C	1.52118e-37	-1.86491	-1.66036	7.4196e-06	1.92347	-1.80453	4.31493e-05	-0.493811	-1.70791
62683428	chr10:62683428:C:T	1.24425e-37	-1.93662	-1.78961	2.21478e-07	-1.62912	-1.7635	1.57739e-05	-1.44272	-1.76531
62683640	chr10:62683640:T:C	1.56451e-37	-1.77088	-1.72631	9.63517e-06	2.18821	-1.80797	5.18965e-05	-0.316398	-1.70074
62684460	chr10:62684460:A:G	9.01639e-37	-6.21526e-10	-1.74572	1.0427e-06	-6.21526e-10	-1.84337	6.26773e-05	-6.21526e-10	-1.82839
62684491	chr10:62684491:C:T	8.52372e-37	-6.21526e-10	-1.80191	1.01334e-06	-6.21526e-10	-1.87194	6.05916e-05	-6.21526e-10	-1.86223
62684851	chr10:62684851:G:A	7.91768e-37	-6.21526e-10	-1.87567	1.00064e-06	-6.21526e-10	-1.88454	5.904e-05	-6.21526e-10	-1.88817
62685031	chr10:62685031:CT:C	9.13319e-38	-2.35769	-1.67774	9.69832e-08	-2.38546	-1.83294	6.24012e-06	-2.31658	-1.81881
62685176	chr10:62685176:C:T	2.24613e-36	-6.21526e-10	-0.832973	2.86345e-06	-6.21526e-10	-0.833156	0.000164178	-6.21526e-10	-0.865439
62685265	chr10:62685265:T:A	7.53534e-37	-1.92516	-1.06993e-09	1.12291e-06	-1.76926	-1.06993e-09	6.33463e-05	-1.81777	-1.06993e-09
62685804	chr10:62685804:A:G	1.00248e-37	-2.15138	-1.79091	2.32358e-07	-1.46445	-1.8802	8.4294e-06	-1.9666	-1.86806
62685822	chr10:62685822:G:C	9.02737e-37	-6.21526e-10	-1.7445	1.04259e-06	-6.21526e-10	-1.84347	6.2534e-05	-6.21526e-10	-1.83068
62686000	chr10:62686000:T:C	2.01109e-37	-2.15139	-1.0947	4.49154e-07	-1.90797	-0.777604	2.396e-05	-2.12228	-0.667723
62686014	chr10:62686014:C:G	9.18846e-37	-6.21526e-10	-1.72682	1.05361e-06	-6.21526e-10	-1.83296	6.32823e-05	-6.21526e-10	-1.81878
62686260	chr10:62686260:T:C	1.90565e-36	-6.21526e-10	-0.997356	2.81202e-06	-6.21526e-10	-0.85128	0.000210947	-6.21526e-10	-0.614782
62686391	chr10:62686391:A:G	7.80799e-37	-6.21526e-10	-1.88962	1.05768e-06	-6.21526e-10	-1.82911	6.20893e-05	-6.21526e-10	-1.83782
62686713	chr10:62686713:A:G	9.14224e-37	-6.21526e-10	-1.73186	1.24073e-06	-6.21526e-10	-1.66948	7.4253e-05	-6.21526e-10	-1.65891
62687254	chr10:62687254:C:T	1.01873e-37	-2.11505	-1.81116	1.18617e-07	-2.3259	-1.69114	7.39479e-06	-2.24951	-1.7161
62687592	chr10:62687592:A:C	2.30881e-37	-1.98402	-1.12401	4.8217e-07	-1.8227	-0.791946	2.86791e-05	-1.87563	-0.734592
62687658	chr10:62687658:T:A	1.25376e-37	-1.83534	-1.88328	2.47961e-07	-1.42112	-1.85854	1.08209e-05	-1.71043	-1.87448
62687814	chr10:62687814:A:C	1.22339e-37	-2.33543	-1.40771	1.03855e-07	-2.34192	-1.80803	6.11328e-06	-2.37249	-1.78344
62687870	chr10:62687870:T:C	8.08154e-37	-6.21526e-10	-1.85518	1.30031e-06	-6.21526e-10	-1.62258	7.81631e-05	-6.21526e-10	-1.60759
62688526	chr10:62688526:T:A	9.56353e-38	-2.34243	-1.64696	9.82378e-08	-2.40749	-1.79806	6.04014e-06	-2.3869	-1.78106
62688660	chr10:62688660:G:A	2.19932e-37	-1.54301	-1.61361	3.96085e-07	-1.02171	-1.7896	1.61277e-05	-1.42374	-1.76211
62688995	chr10:62688995:C:T	7.88471e-37	-6.21526e-10	-1.87984	1.20409e-06	-6.21526e-10	-1.69946	7.23482e-05	-6.21526e-10	-1.6849
62689017	chr10:62689017:G:A	4.7907e-37	-2.37809	-1.06993e-09	7.31838e-07	-2.19738	-1.06993e-09	3.57483e-05	-2.38988	-1.06993e-09
62690053	chr10:62690053:T:C	8.98276e-37	-6.21526e-10	-1.74946	1.00501e-06	-6.21526e-10	-1.88019	5.89815e-05	-6.21526e-10	-1.88917
62690119	chr10:62690119:G:T	9.83229e-37	0.130559	-1.78965	2.37174e-05	3.02224	-1.74121	4.33739e-05	-0.668156	-1.52837
62690413	chr10:62690413:G:A	1.75119e-37	-1.49655	-1.88792	3.02827e-07	-1.22278	-1.857	1.587e-05	-1.33482	-1.86714
62691262	chr10:62691262:A:C	1.083e-36	-6.21526e-10	-1.56245	1.27665e-06	-6.21526e-10	-1.64094	8.05426e-05	-6.21526e-10	-1.5776
62691408	chr10:62691408:T:C	1.24686e-37	-2.31519	-1.40894	1.36118e-07	-2.4083	-1.47112	9.05466e-06	-2.32549	-1.43762
62691428	chr10:62691428:G:A	8.3624e-37	-6.21526e-10	-1.82102	9.99073e-07	-6.21526e-10	-1.88611	5.90055e-05	-6.21526e-10	-1.88876
62691473	chr10:62691473:C:T	3.71036e-37	-1.06358	-1.57006	8.10159e-05	3.2602	-0.750741	3.60068e-05	-1.11893	-1.26375
62691659	chr10:62691659:A:G	5.29051e-37	-2.27885	-1.06993e-09	5.95941e-07	-2.4028	-1.06993e-09	4.25439e-05	-2.21585	-1.06993e-09
62691971	chr10:62691971:G:A	7.84539e-37	-6.21526e-10	-1.88484	1.00388e-06	-6.21526e-10	-1.88131	5.94796e-05	-6.21526e-10	-1.88076
62692576	chr10:62692576:A:G	8.98254e-37	-6.21526e-10	-1.74948	1.02315e-06	-6.21526e-10	-1.8623	6.00727e-05	-6.21526e-10	-1.87083
62693477	chr10:62693477:A:G	1.05203e-36	-6.21526e-10	-1.59146	1.32777e-06	-6.21526e-10	-1.60168	7.76517e-05	-6.21526e-10	-1.61416
62694301	chr10:62694301:G:A	6.4471e-37	-0.227804	-1.85333	1.48844e-05	2.63946	-1.82433	2.90479e-05	-0.928688	-1.66875
62694329	chr10:62694329:A:G	4.15499e-37	-0.938663	-1.58179	9.84085e-05	3.47643	-0.772487	3.94696e-05	-1.01237	-1.27849
62694337	chr10:62694337:G:A	6.7869e-37	-2.0827	0.0529235	2.40403e-07	-2.11269	-1.19793	1.37415e-05	-2.14027	-1.20569
62694412	chr10:62694412:C:T	9.35632e-37	-6.21526e-10	-1.70871	1.10489e-06	-6.21526e-10	-1.78544	6.81133e-05	-6.21526e-10	-1.74522
62694737	chr10:62694737:C:T	6.20873e-37	-0.261417	-1.85739	1.40357e-05	2.58614	-1.82972	2.79375e-05	-0.957722	-1.6787
62695095	chr10:62695095:C:T	1.46813e-36	-6.21526e-10	-1.25819	1.32445e-06	-6.21526e-10	-1.60419	7.7284e-05	-6.21526e-10	-1.6189
62695185	chr10:62695185:T:C	1.97924e-37	-1.38016	-1.88189	3.43561e-07	-1.11593	-1.83765	1.793e-05	-1.22952	-1.8504
62695465	chr10:62695465:C:T	8.68024e-37	-6.21526e-10	-1.78372	1.00795e-06	-6.21526e-10	-1.87726	6.02288e-05	-6.21526e-10	-1.86824
62695523	chr10:62695523:G:A	5.0552e-37	-2.13745	-0.186897	1.94601e-07	-2.16279	-1.3592	1.11471e-05	-2.18699	-1.36822
62695853	chr10:62695853:G:A	9.3192e-37	-6.21526e-10	-1.71269	1.10169e-06	-6.21526e-10	-1.78834	6.78818e-05	-6.21526e-10	-1.74862
62696010	chr10:62696010:G:A	9.03319e-37	-0.182903	-1.56096	7.55117e-06	1.82609	-1.68957	2.41126e-05	-1.26162	-1.52203
62696090	chr10:62696090:C:T	9.39656e-37	-6.21526e-10	-1.70442	1.10343e-06	-6.21526e-10	-1.78676	6.79241e-05	-6.21526e-10	-1.748
62696274	chr10:62696274:T:C	9.29715e-37	-6.21526e-10	-1.71506	1.09968e-06	-6.21526e-10	-1.79016	6.77358e-05	-6.21526e-10	-1.75077
62696419	chr10:62696419:T:C	4.25746e-37	-1.78316	-0.712933	1.41908e-07	-2.14228	-1.69548	1.04293e-05	-2.00154	-1.62023
62696546	chr10:62696546:A:G	1.08415e-36	-6.21526e-10	-1.56138	1.33324e-06	-6.21526e-10	-1.59757	7.78924e-05	-6.21526e-10	-1.61106
62696987	chr10:62696987:C:T	7.77738e-37	-0.35218	-1.54137	5.37079e-06	1.63129	-1.83549	1.7534e-05	-1.35168	-1.75057
62697645	chr10:62697645:T:C	5.19551e-37	-2.29697	-1.06993e-09	8.02688e-07	-2.10497	-1.06993e-09	4.04893e-05	-2.26535	-1.06993e-09
62698823	chr10:62698823:A:T	8.72769e-37	-6.21526e-10	-1.77826	1.00044e-06	-6.21526e-10	-1.88475	5.92496e-05	-6.21526e-10	-1.88463
62699204	chr10:62699204:A:C	1.7267e-37	-1.52093	-1.87762	2.97036e-07	-1.26864	-1.83044	1.56691e-05	-1.37095	-1.84375
62699605	chr10:62699605:G:A	4.93473e-37	-2.34847	-1.06993e-09	5.93628e-07	-2.40669	-1.06993e-09	3.86375e-05	-2.31216	-1.06993e-09
62700309	chr10:62700309:A:G	8.19861e-37	-1.97626	0.135456	3.35881e-07	-2.06999	-0.906195	2.0156e-05	-2.12145	-0.841437
62700472	chr10:62700472:A:G	1.71549e-37	-1.52263	-1.88244	2.93536e-07	-1.27067	-1.84027	1.55036e-05	-1.3729	-1.85242
62700618	chr10:62700618:C:A	8.95664e-37	-6.21526e-10	-1.75237	1.01846e-06	-6.21526e-10	-1.86689	5.98474e-05	-6.21526e-10	-1.87459
62700724	chr10:62700724:A:G	2.43311e-36	-6.21526e-10	-0.753012	1.70347e-06	-6.21526e-10	-1.35252	0.000103757	-6.21526e-10	-1.32434
62700910	chr10:62700910:C:T	7.97605e-37	-6.21526e-10	-1.86832	1.04932e-06	-6.21526e-10	-1.83705	6.17916e-05	-6.21526e-10	-1.84262
62701075	chr10:62701075:T:C	9.63613e-37	-0.0922455	-1.587	8.53101e-06	1.96696	-1.70844	2.51829e-05	-1.19174	-1.54848
62701113	chr10:62701113:C:T	1.8417e-37	-1.45088	-1.8832	3.17664e-07	-1.18968	-1.84227	1.67225e-05	-1.2955	-1.85414
62701187	chr10:62701187:G:A	1.72566e-37	-1.5115	-1.88766	2.92627e-07	-1.25782	-1.85622	1.54808e-05	-1.36057	-1.86622
62701302	chr10:62701302:T:C	4.96869e-37	-2.34161	-1.06993e-09	5.92983e-07	-2.40777	-1.06993e-09	3.89632e-05	-2.30377	-1.06993e-09
62701343	chr10:62701343:G:A	5.20787e-37	-2.29459	-1.06993e-09	5.92448e-07	-2.40868	-1.06993e-09	4.47625e-05	-2.16502	-1.06993e-09
62701446	chr10:62701446:A:G	4.6821e-37	-1.80643	-0.594593	1.46581e-07	-2.15684	-1.64852	1.08221e-05	-2.01951	-1.56529
62701513	chr10:62701513:A:G	3.82545e-37	-0.927424	-1.67566	9.4001e-05	3.6131	-0.954976	3.63778e-05	-0.959172	-1.41326
62701692	chr10:62701692:T:C	4.90574e-37	-2.15701	-0.197354	1.8969e-07	-2.18266	-1.36489	1.08779e-05	-2.20569	-1.37396
62701820	chr10:62701820:G:A	2.03971e-37	-2.31586	-0.916095	1.55184e-07	-2.18529	-1.56303	8.59924e-06	-2.3386	-1.47611
62702345	chr10:62702345:A:G	1.18577e-37	-2.32883	-1.44555	1.37777e-07	-2.34666	-1.52064	7.70457e-06	-2.37015	-1.55442
62702976	chr10:62702976:A:ACTG	8.89722e-37	-1.97146	0.212438	3.36023e-07	-2.05818	-0.917577	2.05014e-05	-2.11176	-0.834132
62703033	chr10:62703033:G:A	9.334e-37	-6.21526e-10	-1.7111	1.47884e-06	-6.21526e-10	-1.49392	0.000100057	-6.21526e-10	-1.36065
62703227	chr10:62703227:G:A	4.83332e-37	-2.15588	-0.213351	1.88226e-07	-2.18167	-1.37362	1.07919e-05	-2.20495	-1.38264
62703345	chr10:62703345:G:A	4.43771e-37	-1.75636	-0.698266	2.45328e-07	-1.86463	-1.42571	1.42205e-05	-1.93713	-1.37457
62703462	chr10:62703462:C:T	7.44815e-37	-1.99783	0.0610298	2.96836e-07	-2.08177	-1.01799	1.80749e-05	-2.13343	-0.938438
62704076	chr10:62704076:A:T	8.90079e-37	-0.165815	-1.59281	7.66532e-06	1.86451	-1.71299	2.37246e-05	-1.24572	-1.55415
62704116	chr10:62704116:T:C	9.3055e-37	-6.21526e-10	-1.71416	1.10062e-06	-6.21526e-10	-1.78931	6.78027e-05	-6.21526e-10	-1.74979
62704167	chr10:62704167:T:A	9.78436e-37	-6.21526e-10	-1.66398	1.13509e-06	-6.21526e-10	-1.75847	7.00054e-05	-6.21526e-10	-1.71782
62704172	chr10:62704172:C:T	9.72403e-37	-6.21526e-10	-1.67017	1.1297e-06	-6.21526e-10	-1.76323	6.96275e-05	-6.21526e-10	-1.72323
62704458	chr10:62704458:A:G	1.71894e-37	-1.51984	-1.88321	2.93937e-07	-1.26728	-1.84229	1.55253e-05	-1.36976	-1.85416
62704470	chr10:62704470:A:G	2.03509e-37	-2.32416	-0.910067	1.58247e-07	-2.16986	-1.55892	8.7179e-06	-2.32989	-1.47112
62704589	chr10:62704589:A:G	7.93169e-37	-6.21526e-10	-1.8739	1.00166e-06	-6.21526e-10	-1.88352	5.92406e-05	-6.21526e-10	-1.88478
62705215	chr10:62705215:T:C	1.01362e-36	-6.21526e-10	-1.62865	1.16683e-06	-6.21526e-10	-1.73089	7.22325e-05	-6.21526e-10	-1.6865
62705217	chr10:62705217:C:T	1.23865e-37	-2.3292	-1.40154	1.43547e-07	-2.34585	-1.48043	8.01907e-06	-2.36953	-1.51503
62705334	chr10:62705334:A:G	4.73396e-37	-0.714132	-1.67587	7.22413e-05	3.99535	-1.60052	3.03361e-05	-0.785116	-1.76893
62705580	chr10:62705580:T:C	1.94794e-37	-1.39593	-1.88206	3.30976e-07	-1.15164	-1.83925	1.74473e-05	-1.25567	-1.85153
62705664	chr10:62705664:A:G	9.89893e-37	-6.21526e-10	-1.65234	1.14542e-06	-6.21526e-10	-1.74941	7.07308e-05	-6.21526e-10	-1.70751
62705669	chr10:62705669:C:T	1.03591e-36	-1.6069	-1.06993e-09	7.92826e-07	-2.11734	-1.06993e-09	3.61368e-05	-2.37908	-1.06993e-09
62705836	chr10:62705836:A:G	5.81278e-37	-2.18471	-1.06993e-09	6.61543e-07	-2.29836	-1.06993e-09	4.71641e-05	-2.11276	-1.06993e-09
62706186	chr10:62706186:G:A	9.29209e-37	-6.21526e-10	-1.7156	1.0998e-06	-6.21526e-10	-1.79006	6.77369e-05	-6.21526e-10	-1.75076
62706322	chr10:62706322:T:C	9.72106e-37	-6.21526e-10	-1.67047	1.33895e-06	-6.21526e-10	-1.5933	8.72085e-05	-6.21526e-10	-1.49809
62706340	chr10:62706340:T:A	1.83922e-37	-1.66774	-1.66768	1.37771e-07	-1.99301	-1.87434	1.00526e-05	-1.78752	-1.87104
62706393	chr10:62706393:T:C	8.57509e-37	-6.21526e-10	-1.7959	1.0042e-06	-6.21526e-10	-1.88099	5.99277e-05	-6.21526e-10	-1.87325
62706515	chr10:62706515:G:A	8.4376e-37	-0.206385	-1.60568	7.27837e-06	1.82212	-1.7224	2.28611e-05	-1.26956	-1.5674
62706743	chr10:62706743:C:G	4.9202e-37	-0.709275	-1.64214	7.56911e-05	4.0002	-1.55872	3.12468e-05	-0.783171	-1.7413
62706867	chr10:62706867:G:A	5.03305e-37	-0.674764	-1.65397	7.98688e-05	4.06898	-1.57378	3.20559e-05	-0.747498	-1.75141
62706891	chr10:62706891:T:C	8.7651e-37	-0.194004	-1.57998	7.58755e-06	1.84397	-1.70265	2.37403e-05	-1.259	-1.54021
62707042	chr10:62707042:A:G	3.97962e-37	-0.932016	-1.63156	0.000102189	3.60625	-0.864607	3.86903e-05	-0.962842	-1.34796
62707131	chr10:62707131:C:A	7.9702e-37	-6.21526e-10	-1.86906	1.03459e-06	-6.21526e-10	-1.85117	6.17847e-05	-6.21526e-10	-1.84273
62707226	chr10:62707226:A:G	7.82263e-37	-6.21526e-10	-1.88774	1.1384e-06	-6.21526e-10	-1.75556	6.84827e-05	-6.21526e-10	-1.73981
62707416	chr10:62707416:T:C	5.27475e-37	-0.453344	-1.82849	1.17957e-05	2.45237	-1.86982	2.31584e-05	-1.03907	-1.78496
62707448	chr10:62707448:AAAG:A	2.11717e-37	-2.2661	-0.928589	1.44758e-07	-2.24598	-1.5719	8.24692e-06	-2.37047	-1.48608
62707646	chr10:62707646:C:T	8.17471e-37	-6.21526e-10	-1.84372	9.95664e-07	-6.21526e-10	-1.88953	5.93104e-05	-6.21526e-10	-1.8836
62708497	chr10:62708497:G:A	1.13784e-36	-6.21526e-10	-1.51305	1.40066e-06	-6.21526e-10	-1.54824	8.17763e-05	-6.21526e-10	-1.5624
62708653	chr10:62708653:GT:G	5.75187e-37	-2.19524	-1.06993e-09	1.18454e-06	-1.71583	-1.06993e-09	4.68301e-05	-2.11986	-1.06993e-09
62708722	chr10:62708722:C:T	1.04459e-36	-6.21526e-10	-1.59855	1.1123e-06	-6.21526e-10	-1.77875	6.46045e-05	-6.21526e-10	-1.7981
62708948	chr10:62708948:A:G	7.89267e-37	-6.21526e-10	-1.87883	1.00549e-06	-6.21526e-10	-1.87971	5.94425e-05	-6.21526e-10	-1.88138
62709267	chr10:62709267:C:A	8.59959e-37	-6.21526e-10	-1.79305	9.95827e-07	-6.21526e-10	-1.88937	5.89707e-05	-6.21526e-10	-1.88935
62709362	chr10:62709362:G:A	7.80834e-37	-6.21526e-10	-1.88957	1.04771e-06	-6.21526e-10	-1.83858	6.18265e-05	-6.21526e-10	-1.84206
62709845	chr10:62709845:T:C	8.07445e-37	-6.21526e-10	-1.85606	1.03488e-06	-6.21526e-10	-1.8509	6.10011e-05	-6.21526e-10	-1.8555
62710061	chr10:62710061:A:T	7.81332e-37	-6.21526e-10	-1.88894	1.12784e-06	-6.21526e-10	-1.76488	6.78367e-05	-6.21526e-10	-1.74928
62710222	chr10:62710222:A:G	7.86232e-37	-6.21526e-10	-1.88268	1.07213e-06	-6.21526e-10	-1.81554	6.19637e-05	-6.21526e-10	-1.83984
62710227	chr10:62710227:G:A	9.64897e-37	-2.27378	0.595865	4.07858e-07	-2.16497	-0.617051	2.90596e-05	-2.11664	-0.480393
62710361	chr10:62710361:TA:T	1.15316e-37	-1.91692	-1.88534	1.29394e-07	-2.16852	-1.76155	9.00516e-06	-2.00222	-1.76637
62710538	chr10:62710538:T:C	1.05766e-37	-2.3097	-1.57901	1.25768e-07	-2.36248	-1.59602	7.03618e-06	-2.38196	-1.63337
62710730	chr10:62710730:C:T	5.01255e-37	-2.12629	-0.206533	1.94215e-07	-2.15271	-1.37126	1.1118e-05	-2.17743	-1.38039
62711104	chr10:62711104:A:G	9.71271e-37	-6.21526e-10	-1.67133	1.64572e-06	-6.21526e-10	-1.387	0.000112135	-6.21526e-10	-1.24669
62711172	chr10:62711172:G:A	7.50082e-37	-1.9937	0.0639487	2.96982e-07	-2.07808	-1.02119	1.80745e-05	-2.13005	-0.941834
62711251	chr10:62711251:A:G	1.73591e-36	-1.09065	-1.06993e-09	7.51378e-07	-2.17103	-1.06993e-09	5.71355e-05	-1.92096	-1.06993e-09
62711330	chr10:62711330:A:T	7.81201e-37	-6.21526e-10	-1.8891	1.12542e-06	-6.21526e-10	-1.76702	6.76808e-05	-6.21526e-10	-1.75159
62711531	chr10:62711531:G:C	6.78857e-37	-0.482211	-1.54731	4.57443e-06	1.4727	-1.8374	1.61087e-05	-1.43332	-1.75371
62711811	chr10:62711811:A:G	1.11435e-36	-2.18684	0.652937	5.14821e-07	-2.00473	-0.544385	3.53235e-05	-1.97937	-0.422467
62712953	chr10:62712953:C:G	9.07735e-37	-6.21526e-10	-1.73898	1.41574e-06	-6.21526e-10	-1.53753	9.51314e-05	-6.21526e-10	-1.41113
62713611	chr10:62713611:T:C	9.71462e-37	-6.21526e-10	-1.67113	1.13803e-06	-6.21526e-10	-1.75588	7.04934e-05	-6.21526e-10	-1.71087
62713871	chr10:62713871:G:A	2.16729e-37	-2.18646	-0.984831	1.23301e-07	-2.27414	-1.70417	7.08614e-06	-2.39049	-1.61775
62714087	chr10:62714087:A:G	1.70631e-37	-1.52259	-1.88785	2.86659e-07	-1.27719	-1.85745	1.51814e-05	-1.37921	-1.86711
62714101	chr10:62714101:C:T	1.98029e-37	-2.29161	-0.96991	1.45774e-07	-2.21629	-1.59459	8.16551e-06	-2.35537	-1.5111
62714253	chr10:62714253:G:A	9.4453e-37	-6.21526e-10	-1.69925	1.11348e-06	-6.21526e-10	-1.7777	6.87285e-05	-6.21526e-10	-1.73622
62714628	chr10:62714628:G:A	9.26128e-37	-0.127434	-1.59149	8.08076e-06	1.91536	-1.71106	2.44838e-05	-1.2172	-1.55118
62714749	chr10:62714749:T:C	9.18824e-37	-6.21526e-10	-1.72684	1.03014e-06	-6.21526e-10	-1.85549	6.04135e-05	-6.21526e-10	-1.86518
62714752	chr10:62714752:C:G	8.32501e-38	-2.40862	-1.71947	1.78627e-07	-1.82276	-1.78487	8.04552e-06	-2.07339	-1.80788
62714768	chr10:62714768:A:G	7.91002e-37	-6.21526e-10	-1.87664	9.96382e-07	-6.21526e-10	-1.88881	5.90715e-05	-6.21526e-10	-1.88764
62715014	chr10:62715014:A:T	7.51627e-37	-2.03175	0.104052	2.95004e-07	-2.11259	-0.993361	1.8028e-05	-2.16154	-0.912923
62715312	chr10:62715312:T:A	7.2483e-37	-1.98412	0.0201174	2.9137e-07	-2.06813	-1.05021	1.76913e-05	-2.12118	-0.972134
62715925	chr10:62715925:C:A	1.89476e-37	-1.41696	-1.88872	3.15726e-07	-1.17676	-1.8613	1.6709e-05	-1.27999	-1.87045
62716182	chr10:62716182:C:T	9.65652e-37	-2.25223	0.5751	4.15291e-07	-2.13639	-0.627569	2.96552e-05	-2.08541	-0.491338
62716286	chr10:62716286:A:T	9.4422e-37	-6.21526e-10	-1.69958	1.11324e-06	-6.21526e-10	-1.77791	6.8711e-05	-6.21526e-10	-1.73648
62716378	chr10:62716378:A:G	1.87684e-37	-1.42716	-1.88802	3.13171e-07	-1.18808	-1.85811	1.65742e-05	-1.29088	-1.86766
62716446	chr10:62716446:A:G	8.02246e-37	-6.21526e-10	-1.86252	1.01668e-06	-6.21526e-10	-1.86864	6.13292e-05	-6.21526e-10	-1.85013
62716460	chr10:62716460:A:C	7.03424e-38	-2.40894	-1.88762	1.66438e-07	-1.81277	-1.86555	7.72375e-06	-2.06734	-1.85475
62716774	chr10:62716774:T:C	9.46351e-37	-6.21526e-10	-1.69732	1.1152e-06	-6.21526e-10	-1.77615	6.88583e-05	-6.21526e-10	-1.73434
62716788	chr10:62716788:C:T	7.83751e-37	-1.99168	0.105831	3.07311e-07	-2.07342	-0.991654	1.87113e-05	-2.12622	-0.911042
62716877	chr10:62716877:A:C	9.45208e-37	-6.21526e-10	-1.69853	1.11426e-06	-6.21526e-10	-1.77699	6.87835e-05	-6.21526e-10	-1.73542
62717027	chr10:62717027:G:A	1.09656e-36	-6.21526e-10	-1.55	1.35297e-06	-6.21526e-10	-1.58288	7.9112e-05	-6.21526e-10	-1.59552
62717078	chr10:62717078:G:C	1.67662e-36	-6.21526e-10	-1.1254	1.59394e-06	-6.21526e-10	-1.41898	0.000101367	-6.21526e-10	-1.34764
62717811	chr10:62717811:A:T	1.72901e-36	-6.21526e-10	-1.09463	1.635e-06	-6.21526e-10	-1.39354	0.00010415	-6.21526e-10	-1.32056
62718076	chr10:62718076:G:A	3.91137e-37	-0.697512	-1.88337	5.97148e-05	4.04732	-1.84292	2.66145e-05	-0.795701	-1.88923
62718127	chr10:62718127:A:G	7.81167e-37	-6.21526e-10	-1.88915	1.12482e-06	-6.21526e-10	-1.76756	6.76423e-05	-6.21526e-10	-1.75215
62718281	chr10:62718281:CTTG:C	9.9936e-37	-6.21526e-10	-1.64282	1.1541e-06	-6.21526e-10	-1.74187	7.13359e-05	-6.21526e-10	-1.69899
62718626	chr10:62718626:C:T	9.42064e-37	-6.21526e-10	-1.70186	1.11127e-06	-6.21526e-10	-1.77968	6.85675e-05	-6.21526e-10	-1.73857
62718658	chr10:62718658:C:T	1.27413e-36	-6.21526e-10	-1.39991	2.30726e-06	-6.21526e-10	-1.04912	0.000132194	-6.21526e-10	-1.08212
62718695	chr10:62718695:C:A	3.90629e-37	-0.955931	-1.62625	9.7844e-05	3.55398	-0.855787	3.79202e-05	-0.989032	-1.34187
62718761	chr10:62718761:C:G	8.80191e-37	-6.21526e-10	-1.7698	1.04348e-06	-6.21526e-10	-1.84262	6.28116e-05	-6.21526e-10	-1.82625
62719072	chr10:62719072:C:G	4.9088e-37	-2.35374	-1.06993e-09	2.28655e-06	-1.05814	-1.06993e-09	0.000267809	-0.376113	-1.06993e-09
62719153	chr10:62719153:C:T	9.50729e-37	-6.21526e-10	-1.69271	1.14145e-06	-6.21526e-10	-1.75288	6.70291e-05	-6.21526e-10	-1.76126
62719154	chr10:62719154:G:A	7.97189e-37	-1.99866	0.129813	3.07942e-07	-2.08484	-0.978191	1.88087e-05	-2.13567	-0.896404
62719607	chr10:62719607:A:G	4.66754e-37	-2.40413	-1.06993e-09	8.51561e-07	-2.04587	-1.06993e-09	4.2098e-05	-2.22639	-1.06993e-09
62719862	chr10:62719862:T:C	5.74945e-37	-2.19566	-1.06993e-09	6.29947e-07	-2.3473	-1.06993e-09	4.79742e-05	-2.09573	-1.06993e-09
62720129	chr10:62720129:C:A	1.06362e-37	-2.33025	-1.55284	1.37105e-07	-2.34436	-1.52783	7.58397e-06	-2.36793	-1.57242
62720499	chr10:62720499:C:A	8.7236e-37	-6.21526e-10	-1.77873	1.01003e-06	-6.21526e-10	-1.87521	6.03951e-05	-6.21526e-10	-1.86548
62720681	chr10:62720681:C:T	8.71329e-37	-0.214202	-1.56571	7.37529e-06	1.8041	-1.69115	2.36605e-05	-1.2784	-1.52418
62721023	chr10:62721023:C:T	4.70551e-37	-2.39603	-1.06993e-09	1.77972e-06	-1.30873	-1.06993e-09	0.000195866	-0.688959	-1.06993e-09
62721288	chr10:62721288:C:T	4.72169e-37	-1.82308	-0.56952	1.46265e-07	-2.16561	-1.64191	1.07791e-05	-2.03008	-1.5587
62721345	chr10:62721345:C:A	7.82589e-37	-6.21526e-10	-1.88733	9.96613e-07	-6.21526e-10	-1.88858	5.89709e-05	-6.21526e-10	-1.88934
62721362	chr10:62721362:A:G	7.94812e-37	-6.21526e-10	-1.87183	1.03886e-06	-6.21526e-10	-1.84706	6.20795e-05	-6.21526e-10	-1.83797
62721384	chr10:62721384:A:T	1.04458e-36	-6.21526e-10	-1.59856	1.19429e-06	-6.21526e-10	-1.70763	7.41383e-05	-6.21526e-10	-1.66046
62721530	chr10:62721530:A:G	5.40154e-37	-0.456553	-1.80153	1.1723e-05	2.43013	-1.85376	2.36994e-05	-1.04932	-1.75161
62721673	chr10:62721673:G:A	1.01016e-36	-6.21526e-10	-1.63207	1.16225e-06	-6.21526e-10	-1.73483	7.18902e-05	-6.21526e-10	-1.69125
62721924	chr10:62721924:A:G	1.04949e-37	-2.31868	-1.57778	1.26872e-07	-2.35496	-1.5948	7.08469e-06	-2.37632	-1.63213
62722040	chr10:62722040:G:A	8.48136e-37	-6.21526e-10	-1.80689	1.00135e-06	-6.21526e-10	-1.88383	5.96884e-05	-6.21526e-10	-1.87725
62722127	chr10:62722127:G:A	7.88838e-37	-6.21526e-10	-1.87938	1.08994e-06	-6.21526e-10	-1.79906	6.37716e-05	-6.21526e-10	-1.81108
62722200	chr10:62722200:A:G	9.49924e-37	-6.21526e-10	-1.69355	1.11801e-06	-6.21526e-10	-1.77364	6.90505e-05	-6.21526e-10	-1.73155
62722810	chr10:62722810:G:A	9.61185e-37	-6.21526e-10	-1.68177	1.12851e-06	-6.21526e-10	-1.76429	6.98061e-05	-6.21526e-10	-1.72067
62723041	chr10:62723041:G:A	7.93798e-37	-6.21526e-10	-1.87311	1.11473e-06	-6.21526e-10	-1.77657	6.55526e-05	-6.21526e-10	-1.78354
62723157	chr10:62723157:C:A	8.67744e-37	-0.188057	-1.59598	7.46082e-06	1.83897	-1.71448	2.33407e-05	-1.26013	-1.55606
62723179	chr10:62723179:A:G	1.3092e-36	-0.231078	-1.14168	0.00014527	4.82129	-1.72788	5.63652e-05	-0.375359	-1.55918
62723297	chr10:62723297:T:C	9.58744e-37	-6.21526e-10	-1.68431	1.12664e-06	-6.21526e-10	-1.76594	6.9675e-05	-6.21526e-10	-1.72255
62723874	chr10:62723874:G:C	4.86064e-37	-2.3636	-1.06993e-09	5.95861e-07	-2.40293	-1.06993e-09	3.79516e-05	-2.33008	-1.06993e-09
62724005	chr10:62724005:G:C	9.66327e-37	-6.21526e-10	-1.67643	1.05626e-06	-6.21526e-10	-1.83045	6.17407e-05	-6.21526e-10	-1.84344
62724705	chr10:62724705:G:A	1.74104e-37	-1.50225	-1.88804	2.93591e-07	-1.25255	-1.8582	1.55423e-05	-1.35509	-1.86773
62724921	chr10:62724921:G:C	2.15222e-37	-2.40702	-0.77125	1.45916e-07	-2.30395	-1.50596	8.73109e-06	-2.37816	-1.42134
62724922	chr10:62724922:A:T	2.1521e-37	-2.40707	-0.77125	1.45991e-07	-2.30343	-1.50596	8.73352e-06	-2.37788	-1.42134
62725063	chr10:62725063:C:T	8.60445e-37	-6.21526e-10	-1.79249	1.03559e-06	-6.21526e-10	-1.85022	6.29094e-05	-6.21526e-10	-1.82469
62725093	chr10:62725093:C:G	4.95027e-37	-2.34532	-1.06993e-09	5.93175e-07	-2.40745	-1.06993e-09	3.88234e-05	-2.30737	-1.06993e-09
62725564	chr10:62725564:T:C	7.81195e-37	-6.21526e-10	-1.88911	1.04894e-06	-6.21526e-10	-1.8374	6.18048e-05	-6.21526e-10	-1.84241
62725991	chr10:62725991:G:A	7.82307e-37	-6.21526e-10	-1.88769	1.1051e-06	-6.21526e-10	-1.78525	6.33759e-05	-6.21526e-10	-1.81731
62726055	chr10:62726055:C:G	2.90595e-36	-0.126939	-0.44848	0.000206128	4.90684	-1.46353	8.35919e-05	-0.374065	-1.16638
62726169	chr10:62726169:G:A	7.84699e-37	-6.21526e-10	-1.88464	1.01229e-06	-6.21526e-10	-1.87297	5.97871e-05	-6.21526e-10	-1.8756
62726879	chr10:62726879:T:C	3.59517e-36	-0.0857491	-0.276839	0.000105447	4.25661	-1.48359	9.16232e-05	-0.257865	-1.19084
62727038	chr10:62727038:C:T	7.80778e-37	-6.21526e-10	-1.88964	1.02891e-06	-6.21526e-10	-1.85668	6.01396e-05	-6.21526e-10	-1.86972
62727056	chr10:62727056:A:G	9.15248e-37	-6.21526e-10	-1.73074	1.02599e-06	-6.21526e-10	-1.85952	6.02083e-05	-6.21526e-10	-1.86858
62727313	chr10:62727313:T:C	3.44793e-36	-0.184706	-0.2197	9.15451e-05	4.08764	-1.456	8.63627e-05	-0.352757	-1.15508
62728084	chr10:62728084:A:G	5.23357e-37	-2.28967	-1.06993e-09	5.94471e-07	-2.40527	-1.06993e-09	4.17822e-05	-2.23392	-1.06993e-09
62728248	chr10:62728248:C:T	7.85165e-37	-6.21526e-10	-1.88404	1.03413e-06	-6.21526e-10	-1.85162	6.12089e-05	-6.21526e-10	-1.8521
62728463	chr10:62728463:G:A	3.76386e-36	-0.172206	-0.144529	9.74287e-05	4.10854	-1.4146	9.21942e-05	-0.341711	-1.10078
62728583	chr10:62728583:AT:A	7.05422e-37	-1.93085	-0.0602895	2.88067e-07	-2.01267	-1.11707	1.74997e-05	-2.06767	-1.03653
62728618	chr10:62728618:C:T	7.33229e-37	-1.92438	-0.0280966	2.95577e-07	-2.00757	-1.09644	1.79581e-05	-2.06347	-1.01487
62729024	chr10:62729024:C:A	1.02497e-37	-2.32943	-1.59067	1.31659e-07	-2.34407	-1.56865	7.29552e-06	-2.36784	-1.61129
62729225	chr10:62729225:CT:C	8.10703e-38	-2.40004	-1.75458	9.52315e-08	-2.37374	-1.86289	5.58389e-06	-2.38439	-1.86211
62729263	chr10:62729263:CT:C	7.70391e-37	-1.90304	-1.06993e-09	6.64263e-07	-2.29426	-1.06993e-09	3.64782e-05	-2.36967	-1.06993e-09
62729267	chr10:62729267:CT:C	1.48502e-36	0.633757	-1.88051	7.02743e-05	4.23892	-1.8717	7.76699e-05	0.162415	-1.77634
62729315	chr10:62729315:C:T	7.84065e-37	-6.21526e-10	-1.88544	1.03354e-06	-6.21526e-10	-1.8522	6.13606e-05	-6.21526e-10	-1.84962
62729335	chr10:62729335:T:C	9.14781e-37	-1.73125	-1.06993e-09	8.02728e-06	0.197662	-1.06993e-09	0.00100236	0.943722	-1.06993e-09
62729459	chr10:62729459:G:A	7.99193e-37	-6.21526e-10	-1.86633	1.06867e-06	-6.21526e-10	-1.81877	6.36915e-05	-6.21526e-10	-1.81234
62729700	chr10:62729700:A:G	8.95253e-37	-6.21526e-10	-1.75283	9.96684e-07	-6.21526e-10	-1.88851	5.89597e-05	-6.21526e-10	-1.88953
62729880	chr10:62729880:A:G	9.42997e-37	-6.21526e-10	-1.70087	1.03381e-06	-6.21526e-10	-1.85193	6.05825e-05	-6.21526e-10	-1.86238
62730014	chr10:62730014:T:C	4.88284e-37	-0.576733	-1.78231	7.85827e-05	4.19416	-1.7152	3.14677e-05	-0.67968	-1.83775
62730285	chr10:62730285:T:A	5.50797e-36	0.064016	-1.06993e-09	2.66483e-06	-0.905042	-1.06993e-09	0.000471434	0.189392	-1.06993e-09
62730473	chr10:62730473:G:A	9.14898e-37	-6.21526e-10	-1.73112	1.02581e-06	-6.21526e-10	-1.8597	6.01996e-05	-6.21526e-10	-1.86872
62730881	chr10:62730881:T:C	9.37508e-37	-6.21526e-10	-1.70671	1.03735e-06	-6.21526e-10	-1.84852	6.07642e-05	-6.21526e-10	-1.85939
62731002	chr10:62731002:A:G	7.83055e-37	-6.21526e-10	-1.88673	1.01413e-06	-6.21526e-10	-1.87115	5.95766e-05	-6.21526e-10	-1.87912
62731006	chr10:62731006:T:A	5.28918e-37	-2.2791	-1.06993e-09	5.95702e-07	-2.4032	-1.06993e-09	4.23209e-05	-2.22111	-1.06993e-09
62731042	chr10:62731042:G:A	9.1386e-37	-6.21526e-10	-1.73226	1.02532e-06	-6.21526e-10	-1.86018	6.01744e-05	-6.21526e-10	-1.86914
62731223	chr10:62731223:A:G	1.89428e-37	-1.44944	-1.85648	3.32257e-07	-1.19492	-1.79211	1.74359e-05	-1.29881	-1.80905
62731243	chr10:62731243:T:C	4.69434e-37	-2.10457	-0.293836	1.86912e-07	-2.12226	-1.44004	1.07506e-05	-2.14653	-1.4449
62731249	chr10:62731249:G:A	1.81511e-37	-1.47993	-1.86869	3.14173e-07	-1.22913	-1.81387	1.65439e-05	-1.33142	-1.82895
62731517	chr10:62731517:A:T	1.76384e-37	-1.52003	-1.85724	3.06457e-07	-1.27441	-1.79345	1.61449e-05	-1.37451	-1.81027
62731789	chr10:62731789:G:A	3.92218e-36	-0.119128	-0.156406	0.000106284	4.20136	-1.42044	9.62682e-05	-0.290785	-1.10846
62731875	chr10:62731875:C:T	8.53905e-37	-6.21526e-10	-1.80012	1.30689e-06	-6.21526e-10	-1.61754	7.66149e-05	-6.21526e-10	-1.6276
62732646	chr10:62732646:T:A	7.82421e-37	-6.21526e-10	-1.88754	1.07467e-06	-6.21526e-10	-1.81317	6.44585e-05	-6.21526e-10	-1.80037
62732675	chr10:62732675:A:C	2.69532e-36	-6.21526e-10	-0.650665	1.50522e-06	-6.21526e-10	-1.47624	9.90408e-05	-6.21526e-10	-1.37086
62732798	chr10:62732798:A:G	8.92993e-37	-6.21526e-10	-1.75536	1.06049e-06	-6.21526e-10	-1.82646	6.48654e-05	-6.21526e-10	-1.79407
62733277	chr10:62733277:T:C	7.80904e-37	-6.21526e-10	-1.88948	1.06341e-06	-6.21526e-10	-1.8237	6.1503e-05	-6.21526e-10	-1.8473
62733419	chr10:62733419:T:G	8.9286e-37	-6.21526e-10	-1.75551	9.96946e-07	-6.21526e-10	-1.88824	5.89671e-05	-6.21526e-10	-1.88941
62733462	chr10:62733462:A:C	4.52792e-37	-0.546841	-1.88766	7.12675e-05	4.23258	-1.85133	2.89086e-05	-0.712452	-1.8898
62733504	chr10:62733504:GCAGCT:G	8.11632e-37	-0.0212514	-1.82964	2.25196e-05	3.02472	-1.79552	3.7103e-05	-0.737144	-1.61555
62733604	chr10:62733604:A:G	9.9454e-37	-1.64766	-1.06993e-09	6.39378e-07	-2.33244	-1.06993e-09	3.91896e-05	-2.29798	-1.06993e-09
62733832	chr10:62733832:C:T	7.98085e-38	-2.4073	-1.76301	9.6986e-08	-2.35133	-1.86704	5.4842e-06	-2.39822	-1.8663
62734343	chr10:62734343:A:G	8.93868e-37	-6.21526e-10	-1.75438	9.9681e-07	-6.21526e-10	-1.88838	5.89638e-05	-6.21526e-10	-1.88947
62734414	chr10:62734414:G:T	3.96531e-36	-0.0859182	-0.178678	0.000111314	4.26046	-1.43329	9.78411e-05	-0.257692	-1.12535
62734455	chr10:62734455:T:A	1.87871e-37	-1.46416	-1.85002	3.30469e-07	-1.2113	-1.78112	1.73326e-05	-1.31446	-1.79934
62734959	chr10:62734959:T:G	4.64935e-37	-2.40804	-1.06993e-09	9.01837e-07	-1.98851	-1.06993e-09	4.10858e-05	-2.25073	-1.06993e-09
62735030	chr10:62735030:T:G	9.21307e-38	-2.2921	-1.73463	3.38542e-07	-1.07903	-1.88926	7.98838e-06	-2.00919	-1.87921
62735091	chr10:62735091:T:A	7.00705e-37	-1.99785	-1.06993e-09	7.67515e-07	-2.14978	-1.06993e-09	4.84698e-05	-2.08545	-1.06993e-09
62735218	chr10:62735218:T:C	7.8075e-37	-6.21526e-10	-1.88968	1.13061e-06	-6.21526e-10	-1.76243	6.62488e-05	-6.21526e-10	-1.77297
62735345	chr10:62735345:GA:G	5.52931e-37	-2.2347	-1.06993e-09	5.99336e-07	-2.39712	-1.06993e-09	3.75329e-05	-2.34117	-1.06993e-09
62736281	chr10:62736281:T:TAGG	4.50007e-36	-0.0533952	-0.0846922	0.000124261	4.30679	-1.36959	0.00010966	-0.230457	-1.03855
62737110	chr10:62737110:G:A	2.83741e-36	-0.0625339	-0.536755	0.000220693	5.01438	-1.50279	8.38809e-05	-0.320781	-1.21621
62737240	chr10:62737240:G:A	2.85443e-36	-0.0652791	-0.52803	0.000223545	5.00838	-1.48395	8.61127e-05	-0.32391	-1.18682
62737325	chr10:62737325:C:T	8.74123e-37	-6.21526e-10	-1.77671	1.00023e-06	-6.21526e-10	-1.88495	5.90912e-05	-6.21526e-10	-1.88731
62737597	chr10:62737597:G:A	1.80939e-37	-1.49452	-1.85726	3.15338e-07	-1.24588	-1.79341	1.65875e-05	-1.3475	-1.81024
62738008	chr10:62738008:C:T	4.45219e-36	-0.0481104	-0.100673	0.000123514	4.32284	-1.39167	0.000107043	-0.221956	-1.0712
62738564	chr10:62738564:G:C	7.82843e-37	-6.21526e-10	-1.887	1.09603e-06	-6.21526e-10	-1.79349	6.20216e-05	-6.21526e-10	-1.8389
62739105	chr10:62739105:G:A	4.61111e-36	-0.0462914	-0.0674209	0.000125482	4.323	-1.37603	0.000109368	-0.220725	-1.05095
62739188	chr10:62739188:A:AT	5.0796e-37	-0.525388	-1.79415	8.54379e-05	4.2922	-1.7296	3.28452e-05	-0.629022	-1.84556
62739433	chr10:62739433:T:A	5.3984e-37	-2.25866	-1.06993e-09	8.46808e-07	-2.05147	-1.06993e-09	4.2113e-05	-2.22603	-1.06993e-09
62739689	chr10:62739689:G:A	8.97539e-37	-6.21526e-10	-1.75028	1.06486e-06	-6.21526e-10	-1.82234	6.51939e-05	-6.21526e-10	-1.78902
62739758	chr10:62739758:A:G	5.31998e-37	-2.2733	-1.06993e-09	8.27312e-07	-2.07476	-1.06993e-09	4.14159e-05	-2.24272	-1.06993e-09
62739920	chr10:62739920:A:T	5.04411e-37	-2.08308	-0.243466	1.9569e-07	-2.10135	-1.41506	1.12519e-05	-2.1265	-1.41935
62740096	chr10:62740096:G:T	7.6291e-38	-2.39769	-1.81769	2.04617e-07	-1.6116	-1.8602	8.89911e-06	-1.90874	-1.8717
62740167	chr10:62740167:G:A	5.14734e-37	-2.30629	-1.06993e-09	5.93067e-07	-2.40763	-1.06993e-09	4.09637e-05	-2.2537	-1.06993e-09
62740169	chr10:62740169:C:T	8.22154e-38	-2.40044	-1.74015	2.83385e-07	-1.71772	-1.42841	8.06687e-06	-2.30824	-1.57039
62740435	chr10:62740435:G:C	1.88902e-36	-1.00612	-1.06993e-09	7.79989e-07	-2.13366	-1.06993e-09	6.02391e-05	-1.86807	-1.06993e-09
62740675	chr10:62740675:G:A	1.98743e-37	-1.39295	-1.86498	3.50632e-07	-1.12654	-1.80667	1.83256e-05	-1.2357	-1.82239
62741360	chr10:62741360:A:C	8.92259e-37	-6.21526e-10	-1.75618	1.05987e-06	-6.21526e-10	-1.82704	6.48184e-05	-6.21526e-10	-1.7948
62742210	chr10:62742210:C:T	5.4717e-37	-2.24518	-1.06993e-09	6.43367e-07	-2.32622	-1.06993e-09	4.91952e-05	-2.07059	-1.06993e-09
62742483	chr10:62742483:G:A	7.96407e-38	-2.38914	-1.78327	9.26331e-08	-2.38845	-1.87584	5.6013e-06	-2.36808	-1.87531
62742544	chr10:62742544:G:A	7.83874e-38	-2.4089	-1.77937	9.79292e-08	-2.3345	-1.87419	5.41345e-06	-2.40389	-1.87361
62743005	chr10:62743005:T:C	1.04246e-36	-6.21526e-10	-1.6006	1.0995e-06	-6.21526e-10	-1.79033	6.39758e-05	-6.21526e-10	-1.80788
62743036	chr10:62743036:T:C	4.86183e-37	-0.660666	-1.70268	0.000138698	4.06592	-1.0188	4.33418e-05	-0.739039	-1.45823
62743281	chr10:62743281:T:C	4.98214e-37	-2.33891	-1.06993e-09	5.92502e-07	-2.40859	-1.06993e-09	3.93562e-05	-2.29373	-1.06993e-09
62743961	chr10:62743961:T:C	4.44541e-37	-2.0839	-0.368989	1.82888e-07	-2.10248	-1.48159	1.05205e-05	-2.12722	-1.48584
62744071	chr10:62744071:C:T	4.67921e-37	-2.40164	-1.06993e-09	6.82988e-07	-2.26646	-1.06993e-09	5.07748e-05	-2.03899	-1.06993e-09
62744443	chr10:62744443:C:T	9.13733e-37	0.0112619	-1.74366	2.39999e-05	3.12261	-1.82974	3.57513e-05	-0.674878	-1.71492
62744452	chr10:62744452:T:C	5.08047e-37	-0.662625	-1.65674	0.000157633	4.09803	-0.922942	4.72203e-05	-0.721015	-1.39055
62745326	chr10:62745326:C:T	1.08747e-37	-2.36747	-1.49344	1.38203e-07	-2.29846	-1.56576	7.66838e-06	-2.33127	-1.59801
62745379	chr10:62745379:G:A	8.40865e-37	-6.21526e-10	-1.8155	1.07825e-06	-6.21526e-10	-1.80985	6.25378e-05	-6.21526e-10	-1.83062
62745434	chr10:62745434:G:A	7.82763e-37	-6.21526e-10	-1.88711	1.06703e-06	-6.21526e-10	-1.82031	6.28662e-05	-6.21526e-10	-1.82538
62745688	chr10:62745688:C:G	3.77696e-36	0.103304	-0.416565	0.000312146	5.28937	-1.43109	0.000105727	-0.185914	-1.11962
62746344	chr10:62746344:A:G	1.02555e-37	-2.34051	-1.57902	1.29143e-07	-2.33606	-1.59596	7.18274e-06	-2.3615	-1.63321
62746532	chr10:62746532:G:T	1.08627e-36	-1.55943	-1.06993e-09	6.02184e-07	-2.39238	-1.06993e-09	3.86746e-05	-2.31121	-1.06993e-09
62746543	chr10:62746543:A:G	1.03505e-35	-6.21526e-10	0.694853	1.24487e-05	-6.21526e-10	0.636432	0.000723468	-6.21526e-10	0.617668
62746718	chr10:62746718:A:G	1.10177e-37	-2.33891	-1.50894	1.31536e-07	-2.33525	-1.5784	7.34889e-06	-2.36159	-1.61025
62747211	chr10:62747211:C:T	4.06412e-36	0.133027	-0.373009	0.00033742	5.34262	-1.40647	0.000112401	-0.156584	-1.08773
62747227	chr10:62747227:C:T	2.79792e-36	-6.21526e-10	-0.613305	1.53029e-06	-6.21526e-10	-1.45973	0.000100301	-6.21526e-10	-1.35822
62748082	chr10:62748082:AG:A	3.31793e-36	-0.00064378	-0.442195	0.000269702	5.14694	-1.4348	9.63154e-05	-0.275669	-1.12309
62748144	chr10:62748144:C:T	7.98426e-38	-2.40806	-1.76182	1.0079e-07	-2.31195	-1.86795	5.42692e-06	-2.4078	-1.86722
62748250	chr10:62748250:C:T	9.78432e-38	-2.40847	-1.5581	1.0938e-07	-2.34017	-1.75794	6.00105e-06	-2.40298	-1.77147
62748251	chr10:62748251:G:A	8.11746e-37	-6.21526e-10	-1.85075	1.26039e-06	-6.21526e-10	-1.65376	7.32162e-05	-6.21526e-10	-1.67297
62748298	chr10:62748298:G:A	1.13857e-37	-2.3561	-1.45889	1.40568e-07	-2.31651	-1.53074	7.81077e-06	-2.34575	-1.56514
62748340	chr10:62748340:C:T	3.11324e-36	-0.08971	-0.416807	0.0002389	5.00987	-1.41901	9.11625e-05	-0.351095	-1.10265
62748478	chr10:62748478:A:G	7.62267e-38	-2.35971	-1.85652	8.95907e-08	-2.40873	-1.88896	5.37306e-06	-2.39709	-1.8879
62748658	chr10:62748658:A:G	3.89882e-36	-0.255936	-0.025572	0.000229008	4.78754	-1.23897	0.000101355	-0.481776	-0.86598
62748715	chr10:62748715:G:A	6.18333e-36	-0.294986	0.474663	0.000120172	4.00733	-1.1036	0.000125575	-0.435929	-0.697556
62748819	chr10:62748819:C:T	7.48229e-37	-1.93223	-1.06993e-09	7.5125e-07	-2.1712	-1.06993e-09	3.5075e-05	-2.4089	-1.06993e-09
62748961	chr10:62748961:A:G	3.8829e-37	-0.887897	-1.70029	0.000102421	3.73297	-0.989057	3.60858e-05	-0.934547	-1.44594
62749222	chr10:62749222:C:T	8.05096e-37	-6.21526e-10	-1.85897	9.96823e-07	-6.21526e-10	-1.88837	5.8984e-05	-6.21526e-10	-1.88912
62749997	chr10:62749997:A:G	9.27608e-38	-2.37818	-1.64173	1.36659e-07	-2.27038	-1.60508	7.4928e-06	-2.30663	-1.64582
62750064	chr10:62750064:T:A	8.79263e-37	-6.21526e-10	-1.77085	1.05555e-06	-6.21526e-10	-1.83112	6.45345e-05	-6.21526e-10	-1.79919
62750208	chr10:62750208:A:G	9.05994e-38	-2.40527	-1.63822	1.21123e-07	-2.28959	-1.70654	6.19292e-06	-2.40897	-1.73401
62750627	chr10:62750627:T:C	3.06892e-36	-0.27887	-0.241983	0.000200015	4.75477	-1.34156	8.74345e-05	-0.496554	-0.998944
62750736	chr10:62750736:A:G	7.07942e-38	-2.40036	-1.8898	2.03544e-07	-1.63811	-1.83895	9.12381e-06	-1.93231	-1.82319
62750924	chr10:62750924:T:TC	6.65189e-37	-0.320908	-1.72896	1.57726e-05	2.70126	-1.82817	2.77956e-05	-0.933375	-1.70814
62751573	chr10:62751573:C:T	2.58312e-36	-6.21526e-10	-0.693182	1.26269e-06	-6.21526e-10	-1.65194	8.00905e-05	-6.21526e-10	-1.58323
62751628	chr10:62751628:TATATG:T	8.73288e-38	-2.40689	-1.67337	1.16718e-07	-2.29792	-1.73526	6.03186e-06	-2.40881	-1.76052
62751893	chr10:62751893:A:T	2.9623e-37	-1.88167	-0.97713	1.27443e-07	-2.1986	-1.74667	8.95704e-06	-2.07029	-1.70366
62751916	chr10:62751916:T:C	8.84981e-38	-2.40859	-1.65837	1.1592e-07	-2.31588	-1.72416	6.1025e-06	-2.40734	-1.75035
62751921	chr10:62751921:G:A	3.35278e-36	-0.233089	-0.199303	0.000223398	4.83855	-1.31478	9.45099e-05	-0.453144	-0.96454
62752000	chr10:62752000:A:G	3.14707e-36	-0.244066	-0.251642	0.000212066	4.81547	-1.34375	9.00492e-05	-0.464555	-1.00148
62752364	chr10:62752364:T:C	9.10591e-38	-2.40865	-1.62978	1.18706e-07	-2.31679	-1.6995	6.24333e-06	-2.40722	-1.72766
62753470	chr10:62753470:C:T	3.01365e-36	-0.314165	-0.224863	0.000189812	4.69079	-1.32993	8.58508e-05	-0.530053	-0.983724
62753591	chr10:62753591:C:T	8.75903e-37	-6.21526e-10	-1.77468	1.05271e-06	-6.21526e-10	-1.83382	6.43191e-05	-6.21526e-10	-1.80253
62753778	chr10:62753778:C:T	5.03165e-37	-2.32902	-1.06993e-09	5.92276e-07	-2.40897	-1.06993e-09	3.98639e-05	-2.28092	-1.06993e-09
62753785	chr10:62753785:C:T	8.76367e-37	-6.21526e-10	-1.77415	1.05307e-06	-6.21526e-10	-1.83347	6.43465e-05	-6.21526e-10	-1.80211
62754211	chr10:62754211:CAT:C	7.86158e-37	-6.21526e-10	-1.88278	1.01167e-06	-6.21526e-10	-1.87358	5.91845e-05	-6.21526e-10	-1.88573
62754222	chr10:62754222:C:A	1.28984e-36	-1.8321	0.444437	6.70442e-07	-1.93608	-0.348924	3.95364e-05	-2.09587	-0.193295
62754351	chr10:62754351:C:T	2.85406e-36	-0.0488683	-0.544569	4.7951e-05	2.88841	-0.903417	5.00885e-05	-1.00063	-1.05197
62754494	chr10:62754494:C:T	9.65579e-37	-6.21526e-10	-1.67721	1.58069e-06	-6.21526e-10	-1.42732	0.000108229	-6.21526e-10	-1.28214
62754955	chr10:62754955:G:A	9.77982e-38	-2.35484	-1.61219	1.31398e-07	-2.3211	-1.5936	7.25725e-06	-2.34864	-1.63575
62756003	chr10:62756003:G:A	8.76885e-37	-6.21526e-10	-1.77356	1.05378e-06	-6.21526e-10	-1.8328	6.44051e-05	-6.21526e-10	-1.8012
62756544	chr10:62756544:C:T	8.12439e-37	-6.21526e-10	-1.8499	1.0178e-06	-6.21526e-10	-1.86754	6.01365e-05	-6.21526e-10	-1.86977
62756546	chr10:62756546:T:C	7.29481e-37	-0.252092	-1.70551	1.78734e-05	2.81092	-1.81279	3.0268e-05	-0.874308	-1.68199
62756688	chr10:62756688:G:A	5.61718e-37	-2.21894	-1.06993e-09	6.04327e-07	-2.38882	-1.06993e-09	3.826e-05	-2.32198	-1.06993e-09
62756698	chr10:62756698:G:A	7.81242e-37	-6.21526e-10	-1.88905	1.12506e-06	-6.21526e-10	-1.76735	6.9454e-05	-6.21526e-10	-1.72572
62757199	chr10:62757199:ATCAGAGAGGTCAATAT:A	8.05348e-37	-6.21526e-10	-1.85866	1.13266e-06	-6.21526e-10	-1.76061	6.88303e-05	-6.21526e-10	-1.73474
62757407	chr10:62757407:G:C	1.13315e-36	-1.51718	-1.06993e-09	1.09077e-06	-1.7983	-1.06993e-09	7.63676e-05	-1.63083	-1.06993e-09
62757460	chr10:62757460:C:T	9.64777e-37	-6.21526e-10	-1.67804	1.57504e-06	-6.21526e-10	-1.43091	0.000107784	-6.21526e-10	-1.28626
62757553	chr10:62757553:G:A	8.52825e-37	-6.21526e-10	-1.80138	1.27273e-06	-6.21526e-10	-1.64402	7.45264e-05	-6.21526e-10	-1.65524
62758415	chr10:62758415:A:T	6.33641e-37	-2.09845	-1.06993e-09	6.69499e-07	-2.28641	-1.06993e-09	5.43905e-05	-1.9702	-1.06993e-09
62758470	chr10:62758470:C:T	8.0378e-37	-6.21526e-10	-1.86061	9.99658e-07	-6.21526e-10	-1.88553	5.93422e-05	-6.21526e-10	-1.88307
62758503	chr10:62758503:C:T	3.05051e-34	4.0783	-1.06993e-09	0.000121964	2.91854	-1.06993e-09	0.00208078	1.67411	-1.06993e-09
62758927	chr10:62758927:C:A	9.08905e-38	-2.40875	-1.63153	1.17923e-07	-2.33574	-1.68717	6.33626e-06	-2.4034	-1.7167
62759539	chr10:62759539:T:C	2.27445e-36	-0.299875	-0.520567	0.000153882	4.7101	-1.55909	6.61543e-05	-0.460688	-1.31371
62760092	chr10:62760092:T:C	8.05621e-37	-6.21526e-10	-1.85832	1.00626e-06	-6.21526e-10	-1.87895	5.9529e-05	-6.21526e-10	-1.87992
62760269	chr10:62760269:A:G	8.03906e-37	-6.21526e-10	-1.86045	1.02145e-06	-6.21526e-10	-1.86396	6.09325e-05	-6.21526e-10	-1.85662
62760288	chr10:62760288:T:G	6.3355e-37	-2.0986	-1.06993e-09	6.68268e-07	-2.28825	-1.06993e-09	5.42302e-05	-1.97315	-1.06993e-09
62760375	chr10:62760375:A:G	3.47984e-36	-0.0474087	-0.347786	0.000304556	5.12021	-1.28654	0.000111326	-0.323146	-0.930782
62761260	chr10:62761260:C:T	2.52739e-37	-1.42837	-1.58921	4.94788e-07	-1.14994	-1.43887	2.54867e-05	-1.25407	-1.47416
62762069	chr10:62762069:G:A	7.09654e-36	0.284812	0.0326145	0.000293135	4.83856	-1.04311	0.000195277	-0.0376496	-0.654318
62762176	chr10:62762176:G:A	6.59204e-37	-2.05623	-0.00267718	2.30234e-07	-2.08963	-1.26421	1.31434e-05	-2.10276	-1.28771
62762354	chr10:62762354:C:G	6.60896e-36	1.02366	-0.77741	0.000585617	5.992	-1.50452	0.000231555	0.682728	-1.2043
62762630	chr10:62762630:G:A	4.28444e-37	-2.15714	-0.332635	1.42227e-07	-2.32764	-1.50788	8.56708e-06	-2.40367	-1.41479
62762651	chr10:62762651:A:G	2.96762e-37	-2.15686	-0.700152	1.43241e-07	-2.32697	-1.50143	8.61173e-06	-2.40494	-1.40833
62762679	chr10:62762679:T:C	3.36567e-37	-2.23885	-0.492286	1.71552e-07	-2.27051	-1.37754	1.01022e-05	-2.3875	-1.26614
62762738	chr10:62762738:A:G	6.79674e-37	-2.0989	0.0705745	2.28693e-07	-2.1255	-1.23506	1.2977e-05	-2.13819	-1.26501
62762847	chr10:62762847:C:T	3.36034e-37	-2.22829	-0.504434	1.68719e-07	-2.27976	-1.38494	9.98506e-06	-2.39105	-1.27425
62762850	chr10:62762850:C:T	3.40784e-37	-2.22548	-0.49321	1.6941e-07	-2.28215	-1.37847	1.00478e-05	-2.39193	-1.2671
62762978	chr10:62762978:A:G	5.85181e-37	-2.17801	-1.06993e-09	6.05006e-07	-2.3877	-1.06993e-09	4.50588e-05	-2.15842	-1.06993e-09
62763104	chr10:62763104:G:A	7.19278e-38	-2.3975	-1.87677	1.4225e-07	-1.94573	-1.88963	6.79626e-06	-2.16337	-1.88665
62763272	chr10:62763272:G:A	4.64729e-37	-2.40848	-1.06993e-09	7.24691e-07	-2.20719	-1.06993e-09	3.74612e-05	-2.34308	-1.06993e-09
62763822	chr10:62763822:A:T	1.57533e-36	0.588626	-1.77634	1.96912e-05	2.83849	-1.7435	3.64555e-05	-0.802474	-1.56782
62764090	chr10:62764090:G:T	7.96648e-37	-6.21526e-10	-1.86952	1.03491e-06	-6.21526e-10	-1.85087	6.18401e-05	-6.21526e-10	-1.84184
62764131	chr10:62764131:C:CT	3.44951e-37	-2.23984	-0.466695	1.75006e-07	-2.26877	-1.35935	1.03146e-05	-2.38695	-1.24588
62764276	chr10:62764276:A:G	8.16348e-37	-6.21526e-10	-1.8451	1.0254e-06	-6.21526e-10	-1.8601	6.06732e-05	-6.21526e-10	-1.86089
62764318	chr10:62764318:A:G	1.95927e-37	-1.52401	-1.74819	3.61615e-07	-1.26994	-1.63242	1.90063e-05	-1.36212	-1.6595
62764452	chr10:62764452:T:C	8.07731e-37	-6.21526e-10	-1.85571	1.03558e-06	-6.21526e-10	-1.85023	6.12701e-05	-6.21526e-10	-1.8511
62764507	chr10:62764507:G:A	5.74272e-37	-2.19683	-1.06993e-09	6.01768e-07	-2.39307	-1.06993e-09	4.41939e-05	-2.1778	-1.06993e-09
62764530	chr10:62764530:G:A	3.12968e-36	-0.0559326	-0.445317	0.000238533	5.15548	-1.56616	7.79598e-05	-0.327795	-1.2824
62765153	chr10:62765153:A:G	8.31918e-37	-6.21526e-10	-1.8262	1.00651e-06	-6.21526e-10	-1.87869	5.94528e-05	-6.21526e-10	-1.8812
62765259	chr10:62765259:T:A	8.05082e-37	-6.21526e-10	-1.85899	1.01107e-06	-6.21526e-10	-1.87418	5.9663e-05	-6.21526e-10	-1.87768
62765310	chr10:62765310:G:A	7.8371e-37	-1.36686	-0.51904	2.09996e-05	2.28995	-1.13063	3.52641e-05	-1.65398	-0.749541
62765457	chr10:62765457:C:T	2.09959e-36	-6.21526e-10	-0.90044	1.3783e-06	-6.21526e-10	-1.56433	8.68662e-05	-6.21526e-10	-1.50202
62765699	chr10:62765699:C:A	7.87253e-37	-6.21526e-10	-1.88139	1.02686e-06	-6.21526e-10	-1.85868	6.00577e-05	-6.21526e-10	-1.87108
62765787	chr10:62765787:T:C	2.22009e-37	-1.65514	-1.49207	7.01505e-06	1.60311	-1.54023	1.64174e-05	-1.91269	-1.25536
62766080	chr10:62766080:G:A	9.94844e-37	-6.21526e-10	-1.64735	1.03905e-06	-6.21526e-10	-1.84688	6.25262e-05	-6.21526e-10	-1.8308
62767536	chr10:62767536:C:T	8.5014e-37	-6.21526e-10	-1.80453	9.9899e-07	-6.21526e-10	-1.88619	5.95752e-05	-6.21526e-10	-1.87915
62767825	chr10:62767825:C:T	2.67713e-36	-0.657434	-1.06993e-09	2.01575e-06	-1.18419	-1.06993e-09	0.000164198	-0.865317	-1.06993e-09
62767847	chr10:62767847:G:A	1.00077e-36	-6.21526e-10	-1.64141	1.04793e-06	-6.21526e-10	-1.83836	6.20828e-05	-6.21526e-10	-1.83792
62768059	chr10:62768059:C:T	1.39948e-36	-6.21526e-10	-1.30608	1.55273e-06	-6.21526e-10	-1.44517	0.000100423	-6.21526e-10	-1.357
62768965	chr10:62768965:C:T	4.91633e-37	-2.3522	-1.06993e-09	6.01222e-07	-2.39397	-1.06993e-09	3.73305e-05	-2.34658	-1.06993e-09
62769103	chr10:62769103:C:T	1.31774e-36	-6.21526e-10	-1.36626	1.46125e-06	-6.21526e-10	-1.50589	9.40262e-05	-6.21526e-10	-1.42281
62769619	chr10:62769619:G:A	7.43197e-37	-1.93897	-1.06993e-09	8.4508e-07	-2.05351	-1.06993e-09	6.49276e-05	-1.79312	-1.06993e-09
62769631	chr10:62769631:C:T	9.90731e-37	-6.21526e-10	-1.65149	1.09988e-06	-6.21526e-10	-1.78999	6.64858e-05	-6.21526e-10	-1.7694
62769646	chr10:62769646:C:G	7.93129e-37	-6.21526e-10	-1.87395	1.04415e-06	-6.21526e-10	-1.84198	6.15382e-05	-6.21526e-10	-1.84673
62769672	chr10:62769672:C:A	6.53452e-37	-2.06767	-1.06993e-09	7.56894e-07	-2.16372	-1.06993e-09	3.75544e-05	-2.3406	-1.06993e-09
62769965	chr10:62769965:T:G	1.08959e-36	-6.21526e-10	-1.55638	1.1409e-06	-6.21526e-10	-1.75337	6.59976e-05	-6.21526e-10	-1.77677
62770052	chr10:62770052:G:A	8.15366e-38	-2.26076	-1.88812	9.73609e-08	-2.32473	-1.88978	5.3729e-06	-2.40111	-1.88391
62770084	chr10:62770084:C:T	1.43795e-36	-1.27896	-1.06993e-09	9.48582e-07	-1.93797	-1.06993e-09	6.70183e-05	-1.76142	-1.06993e-09
62770422	chr10:62770422:G:T	4.86958e-36	-0.0591728	-1.06993e-09	2.72223e-06	-0.883733	-1.06993e-09	0.0005011	0.250418	-1.06993e-09
62770758	chr10:62770758:C:T	7.83334e-37	-6.21526e-10	-1.88638	9.95744e-07	-6.21526e-10	-1.88945	5.8946e-05	-6.21526e-10	-1.88977
62771400	chr10:62771400:G:A	1.30174e-37	-2.40467	-1.27639	1.79493e-07	-1.79918	-1.80362	8.30422e-06	-2.02339	-1.82623
62771515	chr10:62771515:A:G	1.17642e-36	-1.4797	-1.06993e-09	8.30488e-06	0.231659	-1.06993e-09	9.00537e-05	-1.46598	-1.06993e-09
62772197	chr10:62772197:T:C	3.7607e-36	-0.317577	-1.06993e-09	2.5956e-06	-0.931365	-1.06993e-09	0.000213782	-0.601432	-1.06993e-09
62772239	chr10:62772239:AT:A	2.15178e-37	-1.46009	-1.71838	3.9377e-07	-1.2292	-1.58797	2.0481e-05	-1.32816	-1.61874
62772433	chr10:62772433:G:A	7.8947e-38	-2.29185	-1.88931	9.97146e-08	-2.30109	-1.88954	5.40802e-06	-2.39285	-1.88565
62772832	chr10:62772832:G:A	7.89247e-38	-2.29165	-1.88979	9.98834e-08	-2.3003	-1.88864	5.39994e-06	-2.39242	-1.88758
62772835	chr10:62772835:T:C	7.66645e-37	-0.715144	-1.19277	0.000201815	4.0753	-0.653135	5.01168e-05	-0.938457	-1.11357
62773560	chr10:62773560:A:G	8.4225e-37	-6.21526e-10	-1.81386	1.0219e-06	-6.21526e-10	-1.86352	6.0881e-05	-6.21526e-10	-1.85747
62773563	chr10:62773563:G:A	1.25172e-36	-6.21526e-10	-1.41766	1.21523e-06	-6.21526e-10	-1.69025	7.02871e-05	-6.21526e-10	-1.7138
62773794	chr10:62773794:C:A	5.16429e-36	-6.21526e-10	-0.000413032	6.639e-06	-6.21526e-10	0.00777792	0.000377774	-6.21526e-10	-0.0320919
62773796	chr10:62773796:A:G	8.98115e-37	-6.21526e-10	-1.74964	1.00203e-06	-6.21526e-10	-1.88316	5.92387e-05	-6.21526e-10	-1.88481
62774081	chr10:62774081:T:C	1.45856e-36	-6.21526e-10	-1.26473	1.21866e-06	-6.21526e-10	-1.68743	7.34493e-05	-6.21526e-10	-1.66979
62774144	chr10:62774144:T:A	4.05198e-36	1.36899	-1.61197	2.55007e-05	2.90374	-1.55022	4.81924e-05	-0.795763	-1.29543
62774203	chr10:62774203:T:C	8.96825e-37	-6.21526e-10	-1.75107	1.00236e-06	-6.21526e-10	-1.88283	5.92558e-05	-6.21526e-10	-1.88453
62774394	chr10:62774394:T:G	1.8329e-37	-1.59541	-1.74346	2.71034e-07	-1.30103	-1.88967	1.57667e-05	-1.32002	-1.88846
62774715	chr10:62774715:G:A	4.64611e-37	-2.40873	-1.06993e-09	6.32239e-07	-2.34367	-1.06993e-09	3.55661e-05	-2.395	-1.06993e-09
62775122	chr10:62775122:G:A	8.02482e-37	-6.21526e-10	-1.86223	1.31522e-06	-6.21526e-10	-1.61118	7.97827e-05	-6.21526e-10	-1.58708
62775459	chr10:62775459:C:T	4.64658e-37	-2.40863	-1.06993e-09	6.43999e-07	-2.32524	-1.06993e-09	3.58899e-05	-2.38593	-1.06993e-09
62775758	chr10:62775758:T:C	1.09668e-36	-6.21526e-10	-1.54989	1.87604e-06	-6.21526e-10	-1.25602	0.000131065	-6.21526e-10	-1.09069
62775837	chr10:62775837:T:C	7.94083e-37	-6.21526e-10	-1.87275	1.04435e-06	-6.21526e-10	-1.84179	6.2468e-05	-6.21526e-10	-1.83173
62775886	chr10:62775886:T:A	7.91769e-37	-6.21526e-10	-1.87567	1.04968e-06	-6.21526e-10	-1.8367	6.28321e-05	-6.21526e-10	-1.82592
62775890	chr10:62775890:TTA:T	1.14328e-36	-6.21526e-10	-1.50828	2.07168e-06	-6.21526e-10	-1.15682	0.000146381	-6.21526e-10	-0.980173
62776381	chr10:62776381:C:T	2.15087e-36	-0.876308	-1.06993e-09	9.51311e-07	-1.9351	-1.06993e-09	4.34319e-05	-2.19519	-1.06993e-09
62776539	chr10:62776539:C:T	8.26964e-38	-2.40884	-1.72592	2.71374e-07	-1.75672	-1.43272	7.72521e-06	-2.33845	-1.58345
62776609	chr10:62776609:G:A	1.19121e-36	-6.21526e-10	-1.46721	1.17516e-06	-6.21526e-10	-1.72378	6.95722e-05	-6.21526e-10	-1.72402
62776629	chr10:62776629:C:T	8.43466e-37	-6.21526e-10	-1.81242	1.25539e-06	-6.21526e-10	-1.65774	7.3527e-05	-6.21526e-10	-1.66874
62777072	chr10:62777072:AAACTTG:A	7.84257e-37	-6.21526e-10	-1.8852	9.96437e-07	-6.21526e-10	-1.88875	5.89863e-05	-6.21526e-10	-1.88908
62777700	chr10:62777700:T:C	1.67892e-37	-1.70604	-1.72057	2.98062e-07	-1.5041	-1.59154	1.58904e-05	-1.57886	-1.62181
62777910	chr10:62777910:A:G	8.68987e-37	-1.78261	-1.06993e-09	6.2531e-07	-2.35469	-1.06993e-09	4.42614e-05	-2.17628	-1.06993e-09
62777968	chr10:62777968:G:T	1.66788e-37	-1.71352	-1.7197	2.95874e-07	-1.51269	-1.59032	1.5782e-05	-1.58681	-1.62071
62778356	chr10:62778356:G:A	8.00935e-38	-2.27699	-1.88975	9.84338e-08	-2.31484	-1.88871	5.37105e-06	-2.39784	-1.88752
62778362	chr10:62778362:C:T	8.18854e-37	-1.84203	-1.06993e-09	9.16639e-07	-1.97223	-1.06993e-09	7.22031e-05	-1.68691	-1.06993e-09
62778418	chr10:62778418:CA:C	1.19047e-36	-6.21526e-10	-1.46783	1.1761e-06	-6.21526e-10	-1.72298	6.81799e-05	-6.21526e-10	-1.74424
62778783	chr10:62778783:A:G	9.19456e-37	-6.21526e-10	-1.72615	9.97872e-07	-6.21526e-10	-1.88731	5.90342e-05	-6.21526e-10	-1.88827
62779259	chr10:62779259:AG:A	8.03205e-38	-2.27572	-1.88819	9.82364e-08	-2.31576	-1.8898	5.39296e-06	-2.39817	-1.88313
62779479	chr10:62779479:A:G	1.66975e-37	-1.71154	-1.72055	2.96193e-07	-1.51041	-1.59152	1.57985e-05	-1.58464	-1.62183
62779578	chr10:62779578:T:G	1.06168e-36	-1.58233	-1.06993e-09	6.85527e-06	0.0398342	-1.06993e-09	8.00156e-05	-1.58417	-1.06993e-09
62780026	chr10:62780026:G:A	1.62912e-37	-1.72357	-1.73315	2.87336e-07	-1.52398	-1.60831	1.53482e-05	-1.59766	-1.63773
62780161	chr10:62780161:T:C	1.05413e-36	-0.159793	-1.42967	0.000165991	4.99442	-1.76767	4.91702e-05	-0.531048	-1.54005
62780231	chr10:62780231:A:G	9.89096e-37	-6.21526e-10	-1.65314	1.04933e-06	-6.21526e-10	-1.83703	6.36899e-05	-6.21526e-10	-1.81236
62780904	chr10:62780904:A:G	9.17245e-37	-6.21526e-10	-1.72856	9.98077e-07	-6.21526e-10	-1.88711	5.90416e-05	-6.21526e-10	-1.88815
62780945	chr10:62780945:T:C	1.66796e-37	-1.71226	-1.7209	2.9584e-07	-1.51116	-1.59195	1.57803e-05	-1.58538	-1.62225
62781150	chr10:62781150:G:A	8.01917e-37	-0.220595	-1.64233	1.66316e-05	2.56284	-1.63673	2.49427e-05	-1.36343	-1.38638
62781400	chr10:62781400:G:A	7.12719e-38	-2.40696	-1.87647	1.54008e-07	-1.90424	-1.8517	6.93841e-06	-2.15092	-1.8784
62781559	chr10:62781559:T:C	9.99297e-37	-0.159582	-1.4833	0.000163516	4.9933	-1.78157	4.81645e-05	-0.532397	-1.55937
62781613	chr10:62781613:C:T	9.79924e-38	-2.1684	-1.79664	4.3565e-07	-1.35208	-1.36402	9.6347e-06	-2.15172	-1.5493
62781644	chr10:62781644:A:G	1.00228e-36	-0.141479	-1.49842	0.000167954	5.02442	-1.78591	4.85984e-05	-0.515751	-1.56705
62781977	chr10:62781977:G:A	9.36945e-37	-6.21526e-10	-1.70731	9.9605e-07	-6.21526e-10	-1.88914	5.89564e-05	-6.21526e-10	-1.88959
62782023	chr10:62782023:G:A	8.78378e-37	-6.21526e-10	-1.77186	1.00051e-06	-6.21526e-10	-1.88468	5.89584e-05	-6.21526e-10	-1.88956
62782183	chr10:62782183:T:C	7.08992e-38	-2.4071	-1.88158	1.52122e-07	-1.90691	-1.86134	6.89002e-06	-2.15296	-1.88335
62782226	chr10:62782226:A:G	7.80768e-37	-6.21526e-10	-1.88966	1.21982e-06	-6.21526e-10	-1.68648	6.83391e-05	-6.21526e-10	-1.74191
62782417	chr10:62782417:T:C	7.08515e-38	-2.40686	-1.88249	1.52473e-07	-1.90301	-1.86294	6.90425e-06	-2.15015	-1.8841
62782555	chr10:62782555:T:C	1.24738e-36	-6.21526e-10	-1.42114	1.34099e-06	-6.21526e-10	-1.59178	8.0238e-05	-6.21526e-10	-1.58139
62783681	chr10:62783681:T:C	1.1381e-36	0.0136986	-1.52652	0.000218574	5.30588	-1.80394	5.43162e-05	-0.371939	-1.59963
62783715	chr10:62783715:C:T	1.02513e-37	-2.13598	-1.78396	1.23648e-07	-2.24227	-1.73323	8.36159e-06	-2.106	-1.73674
62783880	chr10:62783880:ACACTCTT:A	8.0869e-37	-1.85452	-1.06993e-09	9.06654e-07	-1.98318	-1.06993e-09	7.11943e-05	-1.70098	-1.06993e-09
62783943	chr10:62783943:T:C	8.12964e-38	-2.26546	-1.88637	9.74895e-08	-2.32373	-1.88946	5.39557e-06	-2.40078	-1.88003
62783978	chr10:62783978:T:C	2.22307e-37	-1.54062	-1.60526	4.11922e-07	-1.30831	-1.4638	2.16016e-05	-1.39468	-1.49894
62784002	chr10:62784002:A:G	9.44087e-37	-6.21526e-10	-1.69972	1.01997e-06	-6.21526e-10	-1.86541	6.11453e-05	-6.21526e-10	-1.85313
62784017	chr10:62784017:T:A	9.60733e-37	-0.165738	-1.5165	0.00016386	5.01294	-1.79911	4.75887e-05	-0.512082	-1.59171
62784371	chr10:62784371:G:C	1.7098e-37	-1.70799	-1.7004	3.05644e-07	-1.50644	-1.56408	1.62744e-05	-1.58087	-1.59592
62784650	chr10:62784650:C:A	7.83669e-37	-6.21526e-10	-1.88595	1.03744e-06	-6.21526e-10	-1.84843	6.21651e-05	-6.21526e-10	-1.83659
62785574	chr10:62785574:T:G	2.1801e-36	-6.21526e-10	-0.86281	1.2991e-06	-6.21526e-10	-1.62351	7.60749e-05	-6.21526e-10	-1.63467
62785579	chr10:62785579:A:G	8.02035e-37	-6.21526e-10	-1.86278	1.31276e-06	-6.21526e-10	-1.61305	7.96275e-05	-6.21526e-10	-1.58903
62785776	chr10:62785776:G:A	1.02673e-36	-6.21526e-10	-1.6158	1.06889e-06	-6.21526e-10	-1.81856	6.50882e-05	-6.21526e-10	-1.79064
62786069	chr10:62786069:C:A	1.1398e-36	-6.21526e-10	-1.51133	1.14487e-06	-6.21526e-10	-1.74989	6.64924e-05	-6.21526e-10	-1.7693
62786156	chr10:62786156:A:G	8.08473e-38	-2.26881	-1.88856	9.77069e-08	-2.32119	-1.88977	5.37782e-06	-2.39999	-1.88412
62786316	chr10:62786316:C:T	7.85737e-37	-6.21526e-10	-1.88331	1.01862e-06	-6.21526e-10	-1.86674	6.02642e-05	-6.21526e-10	-1.86765
62786404	chr10:62786404:A:G	5.05895e-36	1.63145	-1.65247	3.3481e-05	3.22112	-1.59533	5.41158e-05	-0.619571	-1.35569
62787151	chr10:62787151:T:C	1.16776e-36	-6.21526e-10	-1.48709	1.16211e-06	-6.21526e-10	-1.73495	6.88094e-05	-6.21526e-10	-1.73505
62787507	chr10:62787507:T:C	2.22522e-37	-1.54714	-1.59777	4.12473e-07	-1.31616	-1.45461	2.16319e-05	-1.40208	-1.49014
62787633	chr10:62787633:T:C	7.98195e-37	-1.86758	-1.06993e-09	2.78391e-06	-0.861327	-1.06993e-09	7.4097e-05	-1.66101	-1.06993e-09
62788027	chr10:62788027:T:C	3.48269e-37	-0.808915	-1.88805	5.51353e-05	3.87985	-1.75524	2.04392e-05	-1.07776	-1.87117
62788067	chr10:62788067:C:T	9.12409e-37	-6.21526e-10	-1.73385	1.15475e-06	-6.21526e-10	-1.7413	6.8869e-05	-6.21526e-10	-1.73418
62788160	chr10:62788160:A:G	7.10515e-38	-2.40554	-1.88099	1.5492e-07	-1.88591	-1.86411	6.98374e-06	-2.13775	-1.88506
62788608	chr10:62788608:G:A	9.79825e-37	-6.21526e-10	-1.66256	1.04521e-06	-6.21526e-10	-1.84096	6.33926e-05	-6.21526e-10	-1.81704
62788797	chr10:62788797:A:C	7.06426e-38	-2.4082	-1.8841	1.48191e-07	-1.92804	-1.8664	6.77103e-06	-2.1681	-1.88563
62788994	chr10:62788994:G:A	8.45239e-37	-6.21526e-10	-1.81032	1.14615e-06	-6.21526e-10	-1.74878	6.90759e-05	-6.21526e-10	-1.73118
62789094	chr10:62789094:G:A	2.44425e-37	-1.5638	-1.48723	1.445e-07	-2.38592	-1.43374	9.93628e-06	-2.11943	-1.55077
62789141	chr10:62789141:T:C	6.01068e-36	-6.21526e-10	0.151358	1.85422e-06	-6.21526e-10	-1.26772	0.000114036	-6.21526e-10	-1.22987
62789851	chr10:62789851:T:C	7.26882e-38	-2.4059	-1.85785	1.60971e-07	-1.8872	-1.82452	7.13806e-06	-2.13922	-1.86172
62789939	chr10:62789939:T:G	8.28019e-37	-6.21526e-10	-1.8309	1.05597e-06	-6.21526e-10	-1.83072	6.14068e-05	-6.21526e-10	-1.84887
62789992	chr10:62789992:G:A	7.95395e-38	-2.38796	-1.78572	1.76093e-07	-1.73277	-1.88916	8.07021e-06	-2.00444	-1.87377
62790763	chr10:62790763:G:T	1.21608e-36	-6.21526e-10	-1.44654	1.22204e-06	-6.21526e-10	-1.68467	7.03808e-05	-6.21526e-10	-1.71247
62791817	chr10:62791817:A:T	7.9125e-38	-2.28911	-1.8898	1.00562e-07	-2.30068	-1.88148	5.38647e-06	-2.39276	-1.88974
62792250	chr10:62792250:G:A	5.08645e-37	-0.856751	-1.46143	4.9526e-05	3.80435	-1.78704	2.5626e-05	-1.15323	-1.56955
62792308	chr10:62792308:G:C	7.45557e-38	-2.39885	-1.83954	1.59068e-07	-1.90531	-1.8183	8.41897e-06	-1.99674	-1.83917
62792482	chr10:62792482:T:C	3.18316e-36	1.40531	-1.88962	0.000145068	4.93211	-1.84009	7.74188e-05	0.118733	-1.73589
62792847	chr10:62792847:G:A	4.00424e-36	1.57084	-1.82567	0.000207508	5.30065	-1.85067	9.79025e-05	0.355527	-1.73794
62793174	chr10:62793174:A:G	5.33314e-36	1.78102	-1.74926	0.000142349	4.76309	-1.68999	9.6572e-05	0.0428699	-1.43897
62793341	chr10:62793341:C:T	8.69799e-37	-6.21526e-10	-1.78167	1.32732e-06	-6.21526e-10	-1.60202	7.43235e-05	-6.21526e-10	-1.65796
62793755	chr10:62793755:T:C	8.05809e-37	-6.21526e-10	-1.85809	1.04844e-06	-6.21526e-10	-1.83788	6.17407e-05	-6.21526e-10	-1.84344
62793850	chr10:62793850:CT:C	8.40628e-37	-6.21526e-10	-1.81579	1.34151e-06	-6.21526e-10	-1.59139	8.17235e-05	-6.21526e-10	-1.56305
62795049	chr10:62795049:TA:T	7.90976e-37	-6.21526e-10	-1.87667	1.11547e-06	-6.21526e-10	-1.77591	6.33882e-05	-6.21526e-10	-1.81711
62795188	chr10:62795188:A:G	8.35835e-37	-6.21526e-10	-1.82151	9.95808e-07	-6.21526e-10	-1.88938	5.92335e-05	-6.21526e-10	-1.8849
62795924	chr10:62795924:T:C	1.2954e-36	-6.21526e-10	-1.38336	2.2743e-06	-6.21526e-10	-1.06351	0.000133619	-6.21526e-10	-1.0714
62796004	chr10:62796004:T:C	1.14109e-36	-6.21526e-10	-1.5102	9.95787e-07	-6.21526e-10	-1.88941	5.89847e-05	-6.21526e-10	-1.88911
62796374	chr10:62796374:G:A	2.86838e-37	-1.21843	-1.67259	1.29377e-07	-2.36331	-1.5669	9.45087e-06	-2.06008	-1.6602
62796435	chr10:62796435:T:C	7.80658e-37	-6.21526e-10	-1.8898	1.13084e-06	-6.21526e-10	-1.76222	6.80657e-05	-6.21526e-10	-1.74591
62796478	chr10:62796478:CAG:C	1.48755e-35	2.86296	-1.80542	0.000146312	4.90468	-1.80412	0.000101076	0.309911	-1.66043
62797144	chr10:62797144:G:C	2.44055e-36	-6.21526e-10	-0.749956	1.35012e-06	-6.21526e-10	-1.58499	7.90914e-05	-6.21526e-10	-1.59578
62797433	chr10:62797433:T:A	8.25533e-37	-6.21526e-10	-1.83391	1.28627e-06	-6.21526e-10	-1.63344	7.82345e-05	-6.21526e-10	-1.60668
62797776	chr10:62797776:A:G	7.93442e-37	-6.21526e-10	-1.87356	1.23383e-06	-6.21526e-10	-1.67506	7.09218e-05	-6.21526e-10	-1.70481
62798280	chr10:62798280:C:T	8.25459e-37	-6.21526e-10	-1.834	9.95946e-07	-6.21526e-10	-1.88925	5.8956e-05	-6.21526e-10	-1.8896
62798980	chr10:62798980:T:C	4.82554e-37	-0.488969	-1.88187	1.01529e-07	-2.34066	-1.83193	5.9519e-06	-2.32889	-1.85379
62799267	chr10:62799267:G:C	4.66132e-37	-0.522676	-1.88279	1.0243e-07	-2.33433	-1.82942	5.92478e-06	-2.33544	-1.85181
62799705	chr10:62799705:C:T	5.49424e-37	-2.24106	-1.06993e-09	7.31895e-07	-2.1973	-1.06993e-09	5.16142e-05	-2.02259	-1.06993e-09
62799881	chr10:62799881:G:A	4.43536e-37	-0.57527	-1.87989	1.02819e-07	-2.32356	-1.83641	5.83316e-06	-2.34552	-1.85731
62800050	chr10:62800050:A:C	1.03499e-36	-6.21526e-10	-1.60779	1.12008e-06	-6.21526e-10	-1.77178	6.77994e-05	-6.21526e-10	-1.74984
62800679	chr10:62800679:C:T	1.07862e-36	-6.21526e-10	-1.5665	1.14718e-06	-6.21526e-10	-1.74787	6.7361e-05	-6.21526e-10	-1.75632
62800710	chr10:62800710:A:G	4.54024e-37	-0.548066	-1.88372	1.03326e-07	-2.32931	-1.82575	5.9134e-06	-2.3403	-1.84887
62801118	chr10:62801118:G:A	4.60243e-37	-0.536866	-1.88132	1.02324e-07	-2.33182	-1.83297	5.89304e-06	-2.33797	-1.85464
62801330	chr10:62801330:T:C	9.10719e-37	-6.21526e-10	-1.7357	9.9873e-07	-6.21526e-10	-1.88645	5.89735e-05	-6.21526e-10	-1.8893
62801903	chr10:62801903:A:G	9.19871e-37	-6.21526e-10	-1.7257	1.29683e-06	-6.21526e-10	-1.62526	7.82801e-05	-6.21526e-10	-1.6061
62802079	chr10:62802079:C:A	4.83465e-37	-2.36896	-1.06993e-09	1.17408e-06	-1.7247	-1.06993e-09	5.06481e-05	-2.04149	-1.06993e-09
62802109	chr10:62802109:A:G	4.89326e-37	-0.473849	-1.88306	1.01563e-07	-2.34407	-1.82819	5.99146e-06	-2.32519	-1.85086
62802133	chr10:62802133:A:T	8.69975e-37	-6.21526e-10	-1.78147	1.32768e-06	-6.21526e-10	-1.60175	7.43424e-05	-6.21526e-10	-1.65771
62802151	chr10:62802151:A:C	8.76659e-37	-6.21526e-10	-1.77382	1.00106e-06	-6.21526e-10	-1.88413	5.94656e-05	-6.21526e-10	-1.88099
62802173	chr10:62802173:C:T	8.3797e-37	-6.21526e-10	-1.81895	1.17944e-06	-6.21526e-10	-1.72015	7.09118e-05	-6.21526e-10	-1.70495
62802260	chr10:62802260:T:G	5.4133e-36	0.0466782	-1.06993e-09	3.04374e-06	-0.772097	-1.06993e-09	0.000114401	-1.22668	-1.06993e-09
62802527	chr10:62802527:GA:G	7.95024e-37	-6.21526e-10	-1.87156	9.99855e-07	-6.21526e-10	-1.88533	5.93147e-05	-6.21526e-10	-1.88353
62802764	chr10:62802764:G:A	4.20376e-37	-0.641047	-1.86774	1.01688e-07	-2.31536	-1.85567	5.70263e-06	-2.35343	-1.87203
62803013	chr10:62803013:T:C	8.61338e-37	-6.21526e-10	-1.79145	9.97435e-07	-6.21526e-10	-1.88775	5.91851e-05	-6.21526e-10	-1.88572
62803171	chr10:62803171:AC:A	2.6648e-37	-1.45339	-1.51125	9.62e-08	-2.36752	-1.85899	7.82843e-06	-2.08294	-1.82568
62803449	chr10:62803449:A:C	9.89375e-37	-6.21526e-10	-1.65286	1.17133e-06	-6.21526e-10	-1.72705	6.9818e-05	-6.21526e-10	-1.7205
62803939	chr10:62803939:ACT:A	2.06955e-37	-1.59437	-1.62307	1.274e-07	-2.38608	-1.55953	9.1852e-06	-2.11152	-1.63727
62803942	chr10:62803942:A:G	7.81835e-37	-6.21526e-10	-1.88829	1.15193e-06	-6.21526e-10	-1.74375	6.47614e-05	-6.21526e-10	-1.79568
62805132	chr10:62805132:G:T	4.03726e-36	1.52053	-1.76715	8.95885e-05	4.31644	-1.7064	7.09931e-05	-0.242598	-1.46121
62805174	chr10:62805174:C:G	4.04924e-36	1.27458	-1.51823	2.45424e-05	2.76439	-1.44917	4.70867e-05	-0.956483	-1.15791
62805251	chr10:62805251:G:A	2.26196e-37	-1.59022	-1.53832	1.36685e-07	-2.38438	-1.49087	9.63173e-06	-2.10262	-1.5987
62805674	chr10:62805674:G:A	8.60504e-37	-6.21526e-10	-1.79242	1.0031e-06	-6.21526e-10	-1.88209	5.96484e-05	-6.21526e-10	-1.87792
62806498	chr10:62806498:C:T	3.1716e-37	-1.37961	-1.41092	0.00635933	7.11915	-0.246659	0.000124901	-0.12846	-1.01041
62806770	chr10:62806770:G:T	9.17394e-37	-6.21526e-10	-1.7284	1.6473e-06	-6.21526e-10	-1.38605	0.00010641	-6.21526e-10	-1.29909
62806812	chr10:62806812:T:C	8.99512e-37	-6.21526e-10	-1.74808	1.00945e-06	-6.21526e-10	-1.87578	5.91499e-05	-6.21526e-10	-1.88631
62806902	chr10:62806902:G:A	3.17883e-36	-6.21526e-10	-0.485666	5.80439e-06	-6.21526e-10	-0.12657	0.000464858	-6.21526e-10	0.175343
62807604	chr10:62807604:C:T	8.9209e-37	-6.21526e-10	-1.75637	1.01226e-06	-6.21526e-10	-1.873	5.92351e-05	-6.21526e-10	-1.88487
62808178	chr10:62808178:C:T	8.83488e-37	-6.21526e-10	-1.76606	1.01671e-06	-6.21526e-10	-1.86861	5.93827e-05	-6.21526e-10	-1.88239
62808239	chr10:62808239:T:C	7.83769e-37	-6.21526e-10	-1.88582	1.01803e-06	-6.21526e-10	-1.86732	6.00212e-05	-6.21526e-10	-1.87169
62808557	chr10:62808557:AT:A	9.29702e-37	-6.21526e-10	-1.71507	1.06602e-06	-6.21526e-10	-1.82126	6.13408e-05	-6.21526e-10	-1.84994
62809948	chr10:62809948:GT:G	4.53703e-37	-0.661824	-1.77067	9.26586e-08	-2.40253	-1.86149	6.62499e-06	-2.20025	-1.87529
62810361	chr10:62810361:T:C	1.07881e-36	-6.21526e-10	-1.56633	1.57324e-06	-6.21526e-10	-1.43205	9.55448e-05	-6.21526e-10	-1.40679
62810651	chr10:62810651:C:T	8.35127e-37	-6.21526e-10	-1.82235	2.1042e-06	-6.21526e-10	-1.14125	0.000110322	-6.21526e-10	-1.26299
62810673	chr10:62810673:A:G	7.81366e-37	-6.21526e-10	-1.88889	1.11803e-06	-6.21526e-10	-1.77362	6.73788e-05	-6.21526e-10	-1.75606
62810705	chr10:62810705:A:C	9.74949e-36	0.635035	-1.06993e-09	2.49547e-06	-0.970708	-1.06993e-09	9.04849e-05	-1.46121	-1.06993e-09
62810865	chr10:62810865:G:A	9.3039e-37	-6.21526e-10	-1.71433	1.49599e-06	-6.21526e-10	-1.4824	0.000101941	-6.21526e-10	-1.342
62810894	chr10:62810894:G:A	8.16655e-37	-6.21526e-10	-1.84472	9.98141e-07	-6.21526e-10	-1.88704	5.90091e-05	-6.21526e-10	-1.8887
62811173	chr10:62811173:C:G	1.20823e-36	-1.45302	-1.06993e-09	2.37066e-06	-1.02202	-1.06993e-09	0.000141997	-1.01058	-1.06993e-09
62811454	chr10:62811454:T:G	1.21074e-36	-6.21526e-10	-1.45095	1.30271e-06	-6.21526e-10	-1.62073	7.73648e-05	-6.21526e-10	-1.61786
62811516	chr10:62811516:G:A	1.56339e-37	-1.96754	-1.53037	1.36892e-07	-2.4058	-1.46794	8.10257e-06	-2.29328	-1.58093
62811609	chr10:62811609:G:A	7.83257e-37	-6.21526e-10	-1.88647	1.07399e-06	-6.21526e-10	-1.8138	6.1583e-05	-6.21526e-10	-1.846
62812333	chr10:62812333:T:C	1.52155e-37	-1.99445	-1.53059	1.37616e-07	-2.40238	-1.46609	7.98538e-06	-2.30912	-1.57966
62812778	chr10:62812778:C:T	1.26906e-36	-6.21526e-10	-1.4039	1.34739e-06	-6.21526e-10	-1.58701	8.00962e-05	-6.21526e-10	-1.58316
62812920	chr10:62812920:A:T	1.54561e-37	-1.93664	-1.57271	1.3052e-07	-2.40773	-1.51368	7.90884e-06	-2.27813	-1.62027
62813552	chr10:62813552:T:G	2.9764e-37	-1.15935	-1.69471	1.2883e-07	-2.18167	-1.75278	9.91642e-06	-1.959	-1.7132
62814011	chr10:62814011:T:C	7.80856e-37	-6.21526e-10	-1.88954	1.17601e-06	-6.21526e-10	-1.72306	7.0604e-05	-6.21526e-10	-1.7093
62814811	chr10:62814811:G:A	1.2759e-37	-2.22054	-1.48057	1.58214e-07	-2.32731	-1.40168	7.67953e-06	-2.39548	-1.53235
62815143	chr10:62815143:C:T	8.21738e-37	-6.21526e-10	-1.83851	9.96192e-07	-6.21526e-10	-1.889	5.90092e-05	-6.21526e-10	-1.8887
62815287	chr10:62815287:T:G	1.26589e-36	-6.21526e-10	-1.40641	1.24137e-06	-6.21526e-10	-1.66897	7.30814e-05	-6.21526e-10	-1.67481
62815584	chr10:62815584:G:A	8.24222e-37	-6.21526e-10	-1.8355	1.01935e-06	-6.21526e-10	-1.86602	6.06602e-05	-6.21526e-10	-1.8611
62815600	chr10:62815600:C:G	1.24702e-37	-2.24464	-1.47937	1.61959e-07	-2.30739	-1.39821	7.65072e-06	-2.40188	-1.52971
62815650	chr10:62815650:G:T	8.14908e-37	-6.21526e-10	-1.84686	9.95451e-07	-6.21526e-10	-1.88974	5.89496e-05	-6.21526e-10	-1.88971
62815657	chr10:62815657:T:C	1.38959e-37	-2.38633	-1.22943	1.49717e-07	-2.06586	-1.71833	8.91776e-06	-2.02538	-1.75296
62816557	chr10:62816557:G:C	8.15623e-37	-6.21526e-10	-1.84598	9.95455e-07	-6.21526e-10	-1.88974	5.895e-05	-6.21526e-10	-1.8897
62817509	chr10:62817509:G:T	1.222e-36	-6.21526e-10	-1.44169	1.21058e-06	-6.21526e-10	-1.69408	7.12857e-05	-6.21526e-10	-1.69969
62817585	chr10:62817585:G:A	8.11947e-37	-6.21526e-10	-1.8505	9.95407e-07	-6.21526e-10	-1.88979	5.89442e-05	-6.21526e-10	-1.8898
62817929	chr10:62817929:C:T	7.51712e-38	-2.40897	-1.8212	1.26135e-07	-2.07157	-1.88401	6.90528e-06	-2.17549	-1.85861
62818723	chr10:62818723:C:T	1.15502e-37	-2.19317	-1.60748	1.36337e-07	-2.33984	-1.53796	6.90348e-06	-2.38793	-1.64643
62819089	chr10:62819089:A:T	1.44496e-37	-2.3991	-1.17759	2.35714e-07	-2.1323	-1.19802	1.22062e-05	-2.21273	-1.25171
62819222	chr10:62819222:G:T	7.50685e-37	-0.0671972	-1.86175	0.000521141	6.23588	-1.86504	4.18892e-05	-0.342773	-1.88859
62819224	chr10:62819224:G:A	7.49274e-37	-0.0679987	-1.86283	0.000520996	6.23661	-1.86606	4.1907e-05	-0.342584	-1.88835
62819299	chr10:62819299:C:T	1.22283e-37	-2.26403	-1.47956	1.63986e-07	-2.29219	-1.40097	7.6127e-06	-2.40515	-1.53142
62819767	chr10:62819767:C:T	1.31417e-36	-6.21526e-10	-1.36898	1.3215e-06	-6.21526e-10	-1.60642	7.87613e-05	-6.21526e-10	-1.59997
62820301	chr10:62820301:T:C	7.69014e-37	-0.0151261	-1.8897	1.35401e-05	2.60634	-1.88587	1.18859e-05	-1.61751	-1.87353
62820385	chr10:62820385:G:A	1.96544e-36	-6.21526e-10	-0.966465	2.60356e-06	-6.21526e-10	-0.928303	0.000143885	-6.21526e-10	-0.997377
62820455	chr10:62820455:T:C	9.99115e-37	-6.21526e-10	-1.64307	1.04165e-06	-6.21526e-10	-1.84437	6.25608e-05	-6.21526e-10	-1.83025
62820564	chr10:62820564:G:C	8.65917e-37	-6.21526e-10	-1.78615	1.05762e-06	-6.21526e-10	-1.82917	6.36893e-05	-6.21526e-10	-1.81237
62820815	chr10:62820815:C:T	9.98715e-37	0.154128	-1.79759	1.83992e-05	2.84708	-1.81995	1.28964e-05	-1.52601	-1.88343
62822338	chr10:62822338:G:A	7.80781e-37	-6.21526e-10	-1.88964	1.14271e-06	-6.21526e-10	-1.75178	6.87853e-05	-6.21526e-10	-1.7354
62822566	chr10:62822566:C:T	1.102e-36	0.054351	-1.59941	1.73841e-05	2.6637	-1.69333	1.26871e-05	-1.60561	-1.8202
62822675	chr10:62822675:C:A	1.39083e-36	-6.21526e-10	-1.31228	1.38724e-06	-6.21526e-10	-1.55787	8.25522e-05	-6.21526e-10	-1.55296
62823006	chr10:62823006:G:A	1.24714e-37	-2.24438	-1.47953	1.62176e-07	-2.30358	-1.40068	7.63049e-06	-2.40274	-1.5315
62823282	chr10:62823282:T:C	8.19126e-37	-6.21526e-10	-1.8417	1.15636e-06	-6.21526e-10	-1.7399	7.50262e-05	-6.21526e-10	-1.64855
62823389	chr10:62823389:G:T	1.11513e-36	0.0927401	-1.62595	1.80273e-05	2.72174	-1.71503	1.28281e-05	-1.58187	-1.83288
62823503	chr10:62823503:C:T	1.27687e-37	-2.24426	-1.4561	1.66538e-07	-2.30335	-1.37437	7.81271e-06	-2.40276	-1.50788
62823681	chr10:62823681:C:T	1.00736e-37	-2.39575	-1.54169	1.2713e-07	-2.10219	-1.84554	7.7232e-06	-2.05779	-1.86437
62824369	chr10:62824369:C:A	7.85601e-37	-6.21526e-10	-1.88349	1.20645e-06	-6.21526e-10	-1.6975	7.28629e-05	-6.21526e-10	-1.67781
62824693	chr10:62824693:A:C	1.39083e-36	-6.21526e-10	-1.31228	1.38724e-06	-6.21526e-10	-1.55787	8.25522e-05	-6.21526e-10	-1.55296
62824857	chr10:62824857:A:G	1.19914e-36	-6.21526e-10	-1.46057	1.85631e-06	-6.21526e-10	-1.26659	0.000112129	-6.21526e-10	-1.24674
62824982	chr10:62824982:T:C	8.06061e-37	-6.21526e-10	-1.85778	1.00496e-06	-6.21526e-10	-1.88023	5.97434e-05	-6.21526e-10	-1.87633
62825627	chr10:62825627:T:G	7.93969e-38	-2.40719	-1.76828	8.95328e-08	-2.40867	-1.88966	5.33167e-06	-2.40605	-1.88667
62825654	chr10:62825654:G:A	2.00046e-36	-6.21526e-10	-0.948803	2.21008e-06	-6.21526e-10	-1.09215	0.000139928	-6.21526e-10	-1.02526
62825779	chr10:62825779:C:G	1.43573e-36	-6.21526e-10	-1.28051	1.42121e-06	-6.21526e-10	-1.53367	8.45887e-05	-6.21526e-10	-1.52859
62825989	chr10:62825989:G:C	1.45924e-36	-6.21526e-10	-1.26426	1.36813e-06	-6.21526e-10	-1.57174	8.03532e-05	-6.21526e-10	-1.57996
62826221	chr10:62826221:G:A	1.38965e-36	-6.21526e-10	-1.31313	1.31876e-06	-6.21526e-10	-1.6085	7.75309e-05	-6.21526e-10	-1.61571
62826635	chr10:62826635:G:A	3.92063e-37	-1.58952	-0.988988	0.000842728	5.07548	-0.224024	3.89345e-05	-1.40534	-0.899162
62827197	chr10:62827197:G:A	7.82786e-37	-6.21526e-10	-1.88708	1.00049e-06	-6.21526e-10	-1.88469	5.93676e-05	-6.21526e-10	-1.88264
62827740	chr10:62827740:C:T	1.32611e-36	-6.21526e-10	-1.35993	1.32256e-06	-6.21526e-10	-1.60562	7.87345e-05	-6.21526e-10	-1.60031
62827963	chr10:62827963:C:T	8.20687e-37	-6.21526e-10	-1.83979	1.16406e-06	-6.21526e-10	-1.73327	7.56459e-05	-6.21526e-10	-1.64032
62828310	chr10:62828310:G:C	9.32357e-37	0.101797	-1.81402	1.73357e-05	2.79865	-1.83107	1.25456e-05	-1.55036	-1.88666
62828347	chr10:62828347:G:A	1.05713e-36	0.119593	-1.70622	1.98522e-05	2.82951	-1.72638	1.32875e-05	-1.53782	-1.84174
62828419	chr10:62828419:AT:A	8.53359e-38	-2.2172	-1.88614	1.0059e-07	-2.31723	-1.86466	5.40401e-06	-2.40063	-1.87861
62828432	chr10:62828432:A:G	1.03635e-36	-6.21526e-10	-1.60648	1.02265e-06	-6.21526e-10	-1.86279	6.13623e-05	-6.21526e-10	-1.84959
62828449	chr10:62828449:C:T	4.1659e-36	0.887111	-1.10236	2.3384e-05	2.91439	-1.64752	2.14779e-05	-1.10064	-1.79872
62828636	chr10:62828636:T:A	8.21088e-37	-6.21526e-10	-1.83931	1.16492e-06	-6.21526e-10	-1.73253	7.57157e-05	-6.21526e-10	-1.6394
62828664	chr10:62828664:G:A	5.05063e-37	-1.61014	-0.715115	0.000584396	5.00059	-0.515195	3.35951e-05	-1.45037	-1.00163
62828775	chr10:62828775:G:T	8.07878e-37	-6.21526e-10	-1.85553	1.298e-06	-6.21526e-10	-1.62436	7.68877e-05	-6.21526e-10	-1.62404
62828801	chr10:62828801:G:A	9.52031e-37	0.0537039	-1.74504	1.72804e-05	2.73706	-1.77267	1.24649e-05	-1.57806	-1.86541
62828920	chr10:62828920:T:C	1.1075e-37	-2.28984	-1.55282	1.57901e-07	-2.25586	-1.47511	7.11579e-06	-2.40878	-1.59529
62829874	chr10:62829874:A:G	1.33663e-36	-6.21526e-10	-1.35203	2.56534e-06	-6.21526e-10	-0.943093	0.00014863	-6.21526e-10	-0.964925
62830107	chr10:62830107:C:T	9.39028e-37	0.180294	-1.88538	1.89062e-05	2.94377	-1.88947	1.39474e-05	-1.48427	-1.84682
62830790	chr10:62830790:GA:G	9.44518e-37	0.185137	-1.8844	1.90679e-05	2.95156	-1.88874	1.40972e-05	-1.48057	-1.83984
62830803	chr10:62830803:C:T	1.09841e-36	0.229749	-1.77806	2.17004e-05	2.99384	-1.8017	1.36795e-05	-1.47288	-1.87761
62830899	chr10:62830899:T:C	9.73138e-37	0.181974	-1.85138	1.91638e-05	2.93854	-1.8707	1.4822e-05	-1.4895	-1.78077
62831489	chr10:62831489:C:T	9.69771e-37	-6.21526e-10	-1.67288	2.05586e-06	-6.21526e-10	-1.16449	0.000125492	-6.21526e-10	-1.13414
62831707	chr10:62831707:A:G	1.47021e-36	-6.21526e-10	-1.25678	1.4446e-06	-6.21526e-10	-1.51735	8.59785e-05	-6.21526e-10	-1.51229
62831797	chr10:62831797:A:G	3.67614e-36	1.1697	-1.51001	2.83848e-05	3.29402	-1.83335	2.38572e-05	-0.905961	-1.88834
62831880	chr10:62831880:G:C	2.11169e-37	-2.40819	-0.789088	2.98991e-07	-2.16922	-0.923309	1.67624e-05	-2.17605	-0.971201
62831984	chr10:62831984:T:C	3.04607e-36	1.36093	-1.88926	1.42273e-05	2.65808	-1.8881	1.70906e-05	-1.28057	-1.84729
62832469	chr10:62832469:GTATT:G	8.8272e-37	-6.21526e-10	-1.76693	1.63258e-06	-6.21526e-10	-1.39502	9.97485e-05	-6.21526e-10	-1.36374
62833045	chr10:62833045:G:A	1.35338e-36	0.140589	-1.48016	6.20285e-05	3.79159	-1.54918	2.28465e-05	-1.10345	-1.73414
62833097	chr10:62833097:G:A	5.03353e-37	-2.32864	-1.06993e-09	1.04554e-06	-1.84065	-1.06993e-09	4.64529e-05	-2.12795	-1.06993e-09
62833357	chr10:62833357:A:G	1.36221e-36	0.511063	-1.84413	6.14837e-06	1.68201	-1.751	3.54163e-05	-0.619884	-1.77933
62833394	chr10:62833394:A:G	2.24183e-37	-2.40862	-0.728856	3.03856e-07	-2.21216	-0.864222	1.69957e-05	-2.21846	-0.914961
62833913	chr10:62833913:A:G	7.90079e-37	-6.21526e-10	-1.8778	9.95485e-07	-6.21526e-10	-1.88971	5.90892e-05	-6.21526e-10	-1.88734
62833983	chr10:62833983:T:C	1.83914e-37	-1.92198	-1.41348	1.58496e-07	-2.40546	-1.32175	9.17076e-06	-2.28916	-1.46121
62834193	chr10:62834193:A:T	1.0633e-36	-6.21526e-10	-1.5808	1.72168e-06	-6.21526e-10	-1.34188	0.000120332	-6.21526e-10	-1.17613
62834404	chr10:62834404:C:T	2.05074e-36	-0.797106	-0.126874	0.000749752	5.55606	-0.821503	5.55028e-05	-0.778221	-1.17173
62835493	chr10:62835493:A:G	8.57355e-37	-6.21526e-10	-1.79608	1.0455e-06	-6.21526e-10	-1.84069	6.1749e-05	-6.21526e-10	-1.84331
62835683	chr10:62835683:ATAAAGCACATAAAAACAC:A	1.35308e-35	0.443288	0.519501	8.10327e-06	1.01599	-0.808906	1.84661e-05	-1.92417	-1.12628
62835946	chr10:62835946:G:A	4.64809e-37	-2.40831	-1.06993e-09	8.23186e-07	-2.07976	-1.06993e-09	3.76742e-05	-2.33741	-1.06993e-09
62836114	chr10:62836114:G:C	7.88562e-37	-6.21526e-10	-1.87972	1.145e-06	-6.21526e-10	-1.74978	6.45579e-05	-6.21526e-10	-1.79883
62836635	chr10:62836635:A:G	2.21055e-37	-1.96006	-1.19147	1.54187e-07	-2.37835	-1.37642	1.01041e-05	-2.3712	-1.28225
62836722	chr10:62836722:G:T	1.80005e-36	-6.21526e-10	-1.05436	1.07046e-06	-6.21526e-10	-1.8171	6.49915e-05	-6.21526e-10	-1.79213
62837429	chr10:62837429:T:C	1.95025e-37	-1.71759	-1.55922	5.81298e-07	-1.21859	-1.20909	1.11664e-05	-2.17243	-1.38105
62837681	chr10:62837681:A:T	2.07586e-37	-2.01813	-1.19626	1.56355e-07	-2.36032	-1.38049	9.90322e-06	-2.38684	-1.28669
62837761	chr10:62837761:G:A	1.75236e-35	0.0860697	1.1353	8.40562e-06	0.63101	-0.387294	2.29929e-05	-2.06332	-0.767884
62837961	chr10:62837961:G:A	1.76847e-37	-1.82588	-1.54877	6.53063e-07	-1.05188	-1.25939	1.13834e-05	-2.09874	-1.4355
62838233	chr10:62838233:C:T	7.28665e-37	-1.84263	-0.116087	0.000257757	4.28067	-0.613837	2.57876e-05	-1.68783	-1.02866
62838358	chr10:62838358:G:A	1.86663e-37	-1.83743	-1.4832	7.14806e-07	-1.05187	-1.16906	1.23407e-05	-2.09643	-1.35705
62838821	chr10:62838821:C:A	3.90854e-36	-0.279018	-1.06993e-09	2.42198e-06	-1.0006	-1.06993e-09	0.000473629	0.194035	-1.06993e-09
62838861	chr10:62838861:C:T	2.97301e-37	-0.967783	-1.88741	5.74313e-07	-0.569607	-1.87016	6.25209e-06	-2.40207	-1.7314
62839228	chr10:62839228:G:A	2.23422e-37	-1.94462	-1.19626	1.5308e-07	-2.38149	-1.38049	1.00975e-05	-2.36741	-1.28669
62839340	chr10:62839340:A:G	1.90423e-37	-1.74594	-1.55475	6.08064e-07	-1.18191	-1.20075	1.1436e-05	-2.1555	-1.37412
62840079	chr10:62840079:G:A	7.99204e-37	-2.17835	0.312029	1.83095e-07	-2.37598	-1.20696	1.16838e-05	-2.28151	-1.22667
62840362	chr10:62840362:C:A	1.02933e-36	-6.21526e-10	-1.61327	1.5448e-06	-6.21526e-10	-1.45029	0.000102448	-6.21526e-10	-1.33703
62840809	chr10:62840809:A:G	8.06457e-37	-6.21526e-10	-1.85729	1.39413e-06	-6.21526e-10	-1.55292	8.54547e-05	-6.21526e-10	-1.5184
62841232	chr10:62841232:T:A	1.02578e-36	-6.21526e-10	-1.61673	1.5524e-06	-6.21526e-10	-1.44538	0.000103819	-6.21526e-10	-1.32374
62841675	chr10:62841675:G:A	4.16811e-37	-1.73902	-0.778283	0.00029386	4.70161	-0.903691	2.47386e-05	-1.53484	-1.22318
62842577	chr10:62842577:T:A	1.25673e-35	0.418573	0.470341	7.80333e-06	0.991864	-0.822498	1.80432e-05	-1.93769	-1.13593
62842848	chr10:62842848:A:G	3.34667e-37	-1.90538	-0.831418	0.000151933	4.10539	-0.967137	1.91102e-05	-1.7404	-1.27577
62843007	chr10:62843007:A:G	3.77435e-37	-1.78469	-0.831851	0.000239291	4.54797	-0.955471	2.24705e-05	-1.5884	-1.26579
62843138	chr10:62843138:C:T	1.64739e-36	-1.14299	-1.06993e-09	1.55233e-06	-1.44542	-1.06993e-09	0.000191007	-0.714081	-1.06993e-09
62843484	chr10:62843484:T:A	6.25705e-37	-2.11106	-1.06993e-09	7.63422e-07	-2.15513	-1.06993e-09	6.55722e-05	-1.78324	-1.06993e-09
62843519	chr10:62843519:C:T	2.02568e-37	-1.71025	-1.52861	5.75334e-07	-1.2162	-1.22179	1.09519e-05	-2.1696	-1.40328
62843559	chr10:62843559:G:A	2.59592e-37	-1.88616	-1.10466	0.000118777	4.15247	-1.26041	1.49272e-05	-1.726	-1.53721
62843574	chr10:62843574:C:A	2.69056e-36	-0.48554	-0.166891	7.69244e-06	1.31872	-1.16367	1.21614e-05	-2.03313	-1.43499
62843665	chr10:62843665:C:T	7.86654e-37	-6.21526e-10	-1.88215	1.27795e-06	-6.21526e-10	-1.63992	7.80143e-05	-6.21526e-10	-1.6095
62843899	chr10:62843899:T:C	5.71371e-37	-2.35426	0.152367	1.94262e-07	-2.40748	-1.11625	1.11201e-05	-2.38365	-1.17399
62844405	chr10:62844405:G:A	6.18172e-37	-2.12317	-1.06993e-09	7.58041e-07	-2.1622	-1.06993e-09	6.48424e-05	-1.79443	-1.06993e-09
62844788	chr10:62844788:G:C	2.15945e-37	-1.64762	-1.52729	5.33903e-07	-1.29269	-1.22004	1.06036e-05	-2.20342	-1.40178
62845239	chr10:62845239:G:A	1.43832e-36	-0.511524	-0.767177	6.81691e-06	1.32002	-1.2858	1.12665e-05	-2.02669	-1.51786
62845524	chr10:62845524:C:A	2.43766e-37	-1.52418	-1.52955	4.94005e-07	-1.4294	-1.16099	1.06772e-05	-2.25883	-1.33945
62845621	chr10:62845621:C:T	1.35826e-36	-0.543213	-0.79276	6.37284e-06	1.27165	-1.30479	1.09271e-05	-2.0421	-1.53304
62845638	chr10:62845638:G:A	1.33565e-36	-0.565367	-0.787393	6.21024e-06	1.2418	-1.30078	1.08592e-05	-2.05146	-1.52991
62845974	chr10:62845974:G:A	1.37815e-36	-0.521918	-0.799518	6.55194e-06	1.30393	-1.30935	1.09997e-05	-2.03186	-1.53665
62846227	chr10:62846227:C:T	2.34004e-37	-1.56214	-1.53245	5.13502e-07	-1.38675	-1.16493	1.08087e-05	-2.24294	-1.3431
62846264	chr10:62846264:CA:C	3.22117e-37	-1.85736	-0.917666	0.000170795	4.28043	-1.02515	1.92996e-05	-1.68332	-1.32298
62846627	chr10:62846627:C:T	1.34777e-36	-0.540353	-0.803379	6.34965e-06	1.27866	-1.31544	1.08593e-05	-2.03996	-1.5414
62846680	chr10:62846680:A:C	1.01136e-36	-6.21526e-10	-1.63088	1.79264e-06	-6.21526e-10	-1.30149	0.000108936	-6.21526e-10	-1.27562
62846836	chr10:62846836:CAGAAACCAAATGGGCTTTTCAGAAGACAGGAGTGTCCAGTCCTCTTG:C	1.00333e-36	-6.21526e-10	-1.63886	1.49606e-06	-6.21526e-10	-1.48235	9.96185e-05	-6.21526e-10	-1.36504
62847511	chr10:62847511:A:G	1.30354e-36	-0.554973	-0.822122	6.13955e-06	1.25685	-1.32728	1.06887e-05	-2.04678	-1.55042
62847717	chr10:62847717:G:A	1.37751e-36	-0.541398	-0.780505	6.46533e-06	1.27818	-1.29691	1.10165e-05	-2.0402	-1.5268
62847917	chr10:62847917:G:C	9.92719e-37	-6.21526e-10	-1.64949	1.0009e-06	-6.21526e-10	-1.88428	6.02875e-05	-6.21526e-10	-1.86726
62847942	chr10:62847942:G:A	1.58527e-36	-6.21526e-10	-1.18143	1.39362e-06	-6.21526e-10	-1.55328	8.04062e-05	-6.21526e-10	-1.5793
62848279	chr10:62848279:A:G	1.38077e-36	-0.536741	-0.782795	6.47899e-06	1.2823	-1.29892	1.10157e-05	-2.03875	-1.52832
62848432	chr10:62848432:C:G	1.77827e-36	-1.06654	-1.06993e-09	9.87441e-07	-1.89782	-1.06993e-09	0.000103753	-1.32437	-1.06993e-09
62848435	chr10:62848435:C:T	5.5918e-36	0.0791206	-1.06993e-09	2.61366e-06	-0.924433	-1.06993e-09	0.000259897	-0.406103	-1.06993e-09
62849038	chr10:62849038:T:G	3.10967e-37	-1.87163	-0.938617	0.000159865	4.23468	-1.04553	1.86933e-05	-1.69873	-1.33949
62849440	chr10:62849440:C:T	2.08918e-37	-2.01237	-1.19562	1.56294e-07	-2.36127	-1.37993	9.91717e-06	-2.38605	-1.28607
62849674	chr10:62849674:A:G	1.35657e-36	-0.56683	-0.770392	6.26872e-06	1.24043	-1.29004	1.09502e-05	-2.0517	-1.52134
62849699	chr10:62849699:A:G	7.90105e-37	-6.21526e-10	-1.87777	1.13761e-06	-6.21526e-10	-1.75625	6.69619e-05	-6.21526e-10	-1.76226
62850180	chr10:62850180:C:T	1.34871e-36	-0.557494	-0.785535	6.28224e-06	1.25407	-1.30153	1.08958e-05	-2.04769	-1.53032
62850276	chr10:62850276:T:C	7.81289e-37	-6.21526e-10	-1.88899	1.03362e-06	-6.21526e-10	-1.85212	6.11581e-05	-6.21526e-10	-1.85293
62850381	chr10:62850381:C:A	1.35282e-36	-0.567826	-0.772161	6.23339e-06	1.23801	-1.29327	1.09133e-05	-2.05267	-1.52374
62850489	chr10:62850489:T:C	1.25639e-36	-0.629323	-0.784615	5.68052e-06	1.15244	-1.30058	1.05646e-05	-2.07924	-1.52964
62850651	chr10:62850651:C:T	1.42442e-36	-6.21526e-10	-1.28842	1.6255e-06	-6.21526e-10	-1.39937	8.38489e-05	-6.21526e-10	-1.53737
62850958	chr10:62850958:T:C	2.23885e-36	-0.526863	-0.309357	9.03525e-06	1.29265	-0.976703	1.43289e-05	-2.03556	-1.26855
62851011	chr10:62851011:G:C	8.75589e-37	-6.21526e-10	-1.77504	1.84951e-06	-6.21526e-10	-1.27026	0.0001215	-6.21526e-10	-1.16647
62851172	chr10:62851172:T:G	9.0432e-36	0.595955	-0.0361223	6.01425e-06	1.15037	-1.24142	1.31823e-05	-1.88302	-1.50449
62851282	chr10:62851282:A:G	5.51642e-37	-2.23704	-1.06993e-09	6.66576e-07	-2.29078	-1.06993e-09	3.53521e-05	-2.40103	-1.06993e-09
62851432	chr10:62851432:T:C	2.31148e-36	-0.469715	-0.334576	9.43648e-06	1.35799	-0.998591	1.43537e-05	-2.01538	-1.287
62851628	chr10:62851628:C:T	2.47474e-36	-0.426563	-0.309481	1.02165e-05	1.4186	-0.979777	1.48721e-05	-1.99561	-1.27129
62851717	chr10:62851717:C:T	2.31746e-37	-1.58069	-1.5236	5.08766e-07	-1.35391	-1.20704	1.0459e-05	-2.22879	-1.39013
62851949	chr10:62851949:C:T	2.20883e-36	-0.652904	-0.196815	8.81868e-06	1.18585	-0.894167	1.46497e-05	-2.08079	-1.20117
62852120	chr10:62852120:G:A	9.30377e-37	-6.21526e-10	-1.71435	1.03916e-06	-6.21526e-10	-1.84677	6.35205e-05	-6.21526e-10	-1.81503
62852439	chr10:62852439:C:T	1.10333e-36	-6.21526e-10	-1.54385	2.13941e-06	-6.21526e-10	-1.12465	0.000130537	-6.21526e-10	-1.09473
62852505	chr10:62852505:A:G	1.332e-36	-1.0342	-0.321294	3.8172e-06	0.474582	-1.02025	1.12538e-05	-2.23928	-1.3064
62852763	chr10:62852763:C:T	2.40388e-37	-1.52123	-1.54645	4.9062e-07	-1.41846	-1.1788	1.05688e-05	-2.25403	-1.35445
62852959	chr10:62852959:C:CCT	2.046e-37	-2.03235	-1.19653	1.5736e-07	-2.3537	-1.3807	9.862e-06	-2.39078	-1.28692
62853911	chr10:62853911:C:T	1.01838e-36	-6.21526e-10	-1.62396	1.00509e-06	-6.21526e-10	-1.88011	6.07632e-05	-6.21526e-10	-1.8594
62853948	chr10:62853948:C:T	2.45716e-36	-0.413219	-0.329954	1.01904e-05	1.43201	-0.995745	1.47353e-05	-1.99205	-1.28409
62854095	chr10:62854095:C:A	6.05601e-37	-1.8407	-0.303019	0.000230306	4.29727	-0.743042	2.33481e-05	-1.68276	-1.13311
62854149	chr10:62854149:C:T	2.41042e-36	-0.419918	-0.342463	1.00504e-05	1.42733	-1.0049	1.46034e-05	-1.99288	-1.29226
62854308	chr10:62854308:A:G	2.39509e-36	-0.441	-0.327761	9.81554e-06	1.39424	-0.995461	1.45642e-05	-2.00369	-1.28413
62854429	chr10:62854429:G:C	3.17096e-37	-1.83561	-0.955126	0.00018889	4.40074	-1.04475	2.02123e-05	-1.62472	-1.33538
62854579	chr10:62854579:G:A	2.50086e-36	-0.159151	-0.566395	6.1106e-06	1.43116	-1.50632	1.00216e-05	-1.95584	-1.7058
62854613	chr10:62854613:G:A	1.00675e-36	-6.21526e-10	-1.63545	2.66881e-06	-6.21526e-10	-0.903551	0.000178391	-6.21526e-10	-0.782411
62854866	chr10:62854866:G:T	8.17037e-37	-6.21526e-10	-1.84425	1.01108e-06	-6.21526e-10	-1.87416	5.97954e-05	-6.21526e-10	-1.87546
62855137	chr10:62855137:TTC:T	7.92083e-37	-6.21526e-10	-1.87527	1.31686e-06	-6.21526e-10	-1.60994	8.04975e-05	-6.21526e-10	-1.57816
62855668	chr10:62855668:G:T	4.64583e-37	-2.4088	-1.06993e-09	6.39503e-07	-2.33225	-1.06993e-09	4.59124e-05	-2.13965	-1.06993e-09
62855716	chr10:62855716:A:G	2.7278e-36	-0.348538	-0.290149	1.14943e-05	1.52361	-0.966936	1.55576e-05	-1.96079	-1.26105
62855866	chr10:62855866:C:T	2.53594e-37	-1.4875	-1.5267	4.62043e-07	-1.44835	-1.20893	1.00527e-05	-2.26682	-1.39173
62855913	chr10:62855913:G:A	1.06173e-36	-6.21526e-10	-1.58229	1.12138e-06	-6.21526e-10	-1.77062	6.40675e-05	-6.21526e-10	-1.80645
62856010	chr10:62856010:A:G	3.24994e-36	-0.269263	-0.19428	1.38087e-05	1.63474	-0.894621	1.71458e-05	-1.92336	-1.20128
62856367	chr10:62856367:C:A	3.51003e-36	-6.21526e-10	-0.386555	2.35443e-06	-6.21526e-10	-1.02889	0.000138923	-6.21526e-10	-1.03247
62856575	chr10:62856575:T:C	7.81054e-37	-6.21526e-10	-1.88929	9.98529e-07	-6.21526e-10	-1.88666	5.90822e-05	-6.21526e-10	-1.88746
62856602	chr10:62856602:C:T	1.41059e-36	-6.21526e-10	-1.29817	2.61139e-06	-6.21526e-10	-0.9253	0.000179728	-6.21526e-10	-0.774946
62856612	chr10:62856612:A:C	7.98439e-37	-6.21526e-10	-1.86728	1.19381e-06	-6.21526e-10	-1.70804	6.6835e-05	-6.21526e-10	-1.76416
62856825	chr10:62856825:T:C	3.15964e-36	-0.301969	-0.189753	1.25654e-05	1.58848	-0.94272	1.62799e-05	-1.93842	-1.23804
62857180	chr10:62857180:T:C	2.54574e-37	-2.03025	-0.980099	0.000368579	3.62812	0.396347	3.0052e-05	-1.93192	-0.631537
62857905	chr10:62857905:T:C	2.75762e-36	-0.376078	-0.251733	1.08352e-05	1.48724	-0.989619	1.51308e-05	-1.97282	-1.27683
62858034	chr10:62858034:T:C	2.90072e-36	-0.359696	-0.217527	1.1753e-05	1.51496	-0.936034	1.59643e-05	-1.96354	-1.23249
62858052	chr10:62858052:T:C	6.88056e-37	-1.80901	-0.207059	0.00026249	4.41313	-0.728098	2.4617e-05	-1.64492	-1.11803
62858110	chr10:62858110:T:TA	9.43727e-37	-6.21526e-10	-1.7001	1.38137e-06	-6.21526e-10	-1.56211	9.03243e-05	-6.21526e-10	-1.46298
62858718	chr10:62858718:G:A	1.85169e-37	-1.43889	-1.88977	2.43844e-07	-1.49163	-1.80478	6.23875e-06	-2.2819	-1.85371
62858921	chr10:62858921:C:A	8.31445e-37	-6.21526e-10	-1.82677	9.95399e-07	-6.21526e-10	-1.8898	5.92129e-05	-6.21526e-10	-1.88525
62859197	chr10:62859197:C:T	1.03851e-36	-6.21526e-10	-1.6044	2.83957e-06	-6.21526e-10	-0.841532	0.000193604	-6.21526e-10	-0.700573
62860098	chr10:62860098:G:A	1.06089e-36	-6.21526e-10	-1.58308	2.96002e-06	-6.21526e-10	-0.799988	0.000202378	-6.21526e-10	-0.656251
62860282	chr10:62860282:C:T	4.22236e-37	-0.614667	-1.8897	8.42674e-07	-0.202814	-1.85354	6.76002e-06	-2.36589	-1.68947
62860597	chr10:62860597:T:C	2.36769e-36	-0.780267	-1.06993e-09	6.81803e-07	-2.2682	-1.06993e-09	6.36432e-05	-1.8131	-1.06993e-09
62860619	chr10:62860619:C:T	1.16885e-36	-6.21526e-10	-1.48616	3.53978e-06	-6.21526e-10	-0.62112	0.000244517	-6.21526e-10	-0.467103
62861116	chr10:62861116:A:G	2.08782e-37	-1.6844	-1.52425	5.84279e-07	-1.21832	-1.20424	1.11101e-05	-2.17071	-1.38782
62863436	chr10:62863436:C:G	6.20274e-36	1.10896	-0.926154	6.37436e-06	1.6978	-1.7307	1.17154e-05	-1.66049	-1.845
62863621	chr10:62863621:A:G	1.37216e-37	-2.09584	-1.53254	1.22449e-07	-2.32703	-1.65822	7.17588e-06	-2.40197	-1.59369
62863689	chr10:62863689:T:C	6.5716e-36	0.574077	-0.3335	4.88635e-06	1.17144	-1.47017	1.13588e-05	-1.86095	-1.67545
62863762	chr10:62863762:G:T	1.46667e-36	-6.21526e-10	-1.25918	1.31956e-06	-6.21526e-10	-1.60789	7.63124e-05	-6.21526e-10	-1.63155
62863763	chr10:62863763:C:T	4.74333e-37	-2.38803	-1.06993e-09	7.12355e-07	-2.22436	-1.06993e-09	3.7064e-05	-2.35374	-1.06993e-09
62864199	chr10:62864199:C:T	7.00389e-37	-0.427178	-1.57112	4.74101e-06	1.54232	-1.87125	8.34066e-06	-1.95889	-1.88636
62864500	chr10:62864500:T:C	6.06106e-34	4.76487	-1.06993e-09	0.000184411	3.33198	-1.06993e-09	0.00256047	1.88156	-1.06993e-09
62864585	chr10:62864585:T:C	7.85787e-37	-6.21526e-10	-1.88325	1.23332e-06	-6.21526e-10	-1.67548	7.43122e-05	-6.21526e-10	-1.65811
62864705	chr10:62864705:A:T	3.76365e-37	-1.73012	-0.889253	0.00038616	5.16408	-1.09301	2.43035e-05	-1.39774	-1.37803
62864807	chr10:62864807:T:A	8.91436e-37	-6.21526e-10	-1.7571	1.5489e-06	-6.21526e-10	-1.44764	8.22991e-05	-6.21526e-10	-1.55603
62864820	chr10:62864820:C:T	1.19856e-36	-6.21526e-10	-1.46106	2.01384e-06	-6.21526e-10	-1.18514	0.000139597	-6.21526e-10	-1.02763
62866159	chr10:62866159:T:C	5.23509e-37	-2.40884	0.119454	1.72244e-07	-2.39701	-1.24701	9.56752e-06	-2.40865	-1.29936
62866266	chr10:62866266:G:A	1.14981e-37	-2.11566	-1.68951	1.11114e-06	-0.358886	-1.42092	1.42887e-05	-1.73956	-1.56736
62867346	chr10:62867346:G:A	2.59355e-36	-6.21526e-10	-0.689154	1.9818e-06	-6.21526e-10	-1.20118	0.000116189	-6.21526e-10	-1.21117
62867828	chr10:62867828:C:T	1.9819e-36	-6.21526e-10	-0.958123	4.23233e-06	-6.21526e-10	-0.442432	0.000299648	-6.21526e-10	-0.26378
62867876	chr10:62867876:G:C	1.05538e-35	-6.21526e-10	0.714304	7.26425e-06	-6.21526e-10	0.0977815	0.000393349	-6.21526e-10	0.00830812
62868995	chr10:62868995:T:C	1.14765e-37	-2.10347	-1.70358	1.06285e-06	-0.383483	-1.44075	1.38482e-05	-1.75454	-1.58369
62869301	chr10:62869301:G:A	1.19929e-35	0.842135	-1.06993e-09	2.39405e-06	-1.0122	-1.06993e-09	8.59937e-05	-1.51211	-1.06993e-09
62869563	chr10:62869563:A:G	5.80497e-37	-1.3755	-0.810554	0.00147941	6.4099	-0.995683	4.15255e-05	-0.952851	-1.28723
62869567	chr10:62869567:G:A	6.60885e-37	-1.3236	-0.732755	0.00187802	6.56734	-0.914553	4.7305e-05	-0.888872	-1.2209
62869665	chr10:62869665:T:C	6.98083e-37	-1.55483	-0.446773	0.00111609	5.84122	-0.708813	4.16114e-05	-1.18468	-1.05333
62869871	chr10:62869871:C:T	8.51174e-37	-6.21526e-10	-1.80332	1.2183e-06	-6.21526e-10	-1.68772	7.85703e-05	-6.21526e-10	-1.60239
62870438	chr10:62870438:C:T	8.05338e-37	-6.21526e-10	-1.85867	1.38302e-06	-6.21526e-10	-1.56091	8.76676e-05	-6.21526e-10	-1.49284
62870778	chr10:62870778:G:A	1.19614e-37	-2.08418	-1.68149	1.04637e-06	-0.434208	-1.40565	1.38535e-05	-1.78308	-1.55476
62870861	chr10:62870861:G:A	4.74797e-37	-2.38705	-1.06993e-09	1.95768e-06	-1.21342	-1.06993e-09	3.86752e-05	-2.31119	-1.06993e-09
62871359	chr10:62871359:G:A	1.86309e-36	0.770137	-1.79008	7.0507e-06	1.89848	-1.83053	1.17334e-05	-1.83475	-1.6692
62871986	chr10:62871986:C:A	1.73535e-36	0.680525	-1.7715	1.00495e-05	2.24422	-1.82188	1.25436e-05	-1.78775	-1.64943
62872061	chr10:62872061:C:G	8.3276e-37	-6.21526e-10	-1.82519	1.58322e-06	-6.21526e-10	-1.42572	0.00010217	-6.21526e-10	-1.33975
62872319	chr10:62872319:G:A	4.6451e-37	-2.40895	-1.06993e-09	5.92313e-07	-2.4089	-1.06993e-09	3.66372e-05	-2.36532	-1.06993e-09
62872327	chr10:62872327:C:T	1.58842e-37	-2.12957	-1.35246	1.5899e-07	-2.17732	-1.54678	8.09716e-06	-2.40109	-1.47378
62872552	chr10:62872552:G:A	1.68887e-36	-6.21526e-10	-1.11812	3.32121e-06	-6.21526e-10	-0.684856	0.000232936	-6.21526e-10	-0.515625
62872956	chr10:62872956:C:T	1.51692e-36	-6.21526e-10	-1.2255	1.87547e-06	-6.21526e-10	-1.25633	0.000127589	-6.21526e-10	-1.11757
62873581	chr10:62873581:T:A	5.44212e-37	-2.2506	-1.06993e-09	6.49963e-07	-2.31602	-1.06993e-09	3.5276e-05	-2.40319	-1.06993e-09
62873690	chr10:62873690:T:C	1.90516e-36	-0.997617	-1.06993e-09	4.91509e-06	-0.292874	-1.06993e-09	0.000111982	-1.24805	-1.06993e-09
62873973	chr10:62873973:C:T	5.38498e-37	-2.40732	0.146169	1.73023e-07	-2.38974	-1.24978	9.5492e-06	-2.40884	-1.30109
62874876	chr10:62874876:C:G	8.30544e-37	-6.21526e-10	-1.82785	1.29455e-06	-6.21526e-10	-1.62702	7.19201e-05	-6.21526e-10	-1.69083
62875003	chr10:62875003:G:A	7.85643e-37	-6.21526e-10	-1.88343	1.1203e-06	-6.21526e-10	-1.77159	6.33162e-05	-6.21526e-10	-1.81825
62875448	chr10:62875448:C:T	2.11156e-36	0.862479	-1.75723	7.27671e-06	1.95561	-1.85612	9.61783e-06	-1.81856	-1.88421
62875505	chr10:62875505:T:A	9.32338e-38	-2.12636	-1.88846	1.32795e-07	-2.1869	-1.71723	6.54645e-06	-2.39758	-1.68989
62876066	chr10:62876066:G:A	1.97085e-37	-2.07668	-1.18963	1.71448e-07	-2.23575	-1.41291	9.32135e-06	-2.40804	-1.32604
62876319	chr10:62876319:T:C	1.49566e-37	-1.78467	-1.75753	8.44476e-07	-0.600856	-1.45337	1.21075e-05	-1.87901	-1.59356
62876378	chr10:62876378:A:G	9.20007e-38	-2.16661	-1.86154	1.22477e-07	-2.14985	-1.83517	5.8551e-06	-2.38818	-1.8109
62876416	chr10:62876416:T:C	4.53275e-36	-6.21526e-10	-0.130853	1.61631e-06	-6.21526e-10	-1.40504	0.00010159	-6.21526e-10	-1.34545
62877146	chr10:62877146:T:C	9.39495e-38	-2.13927	-1.86791	1.20718e-07	-2.17715	-1.82232	5.898e-06	-2.39537	-1.79641
62877377	chr10:62877377:C:G	4.98034e-37	-2.33927	-1.06993e-09	1.2813e-06	-1.63731	-1.06993e-09	5.3572e-05	-1.98536	-1.06993e-09
62877704	chr10:62877704:C:T	8.52223e-37	-6.21526e-10	-1.80209	1.22621e-06	-6.21526e-10	-1.68126	7.93269e-05	-6.21526e-10	-1.59281
62877929	chr10:62877929:T:C	1.06581e-36	-6.21526e-10	-1.57845	1.85932e-06	-6.21526e-10	-1.26497	0.000122894	-6.21526e-10	-1.15506
62878148	chr10:62878148:G:A	1.52692e-37	-1.83659	-1.68492	1.05119e-06	-0.512287	-1.32297	1.41847e-05	-1.82925	-1.48497
62878289	chr10:62878289:C:T	9.24193e-38	-2.15438	-1.86922	1.22808e-07	-2.16335	-1.81897	5.93783e-06	-2.3926	-1.79244
62878707	chr10:62878707:T:C	2.32628e-36	-6.21526e-10	-0.797908	1.97845e-06	-6.21526e-10	-1.20287	0.000111221	-6.21526e-10	-1.25487
62879578	chr10:62879578:G:T	4.0841e-37	-2.11674	-0.420927	2.4532e-07	-1.98362	-1.30676	1.40816e-05	-1.93176	-1.38976
62879627	chr10:62879627:T:A	1.25627e-36	-6.21526e-10	-1.41403	2.2783e-06	-6.21526e-10	-1.06175	0.000154653	-6.21526e-10	-0.925202
62879721	chr10:62879721:A:G	1.60045e-36	-1.17189	-1.06993e-09	1.83353e-06	-1.27894	-1.06993e-09	0.000102319	-1.33829	-1.06993e-09
62879766	chr10:62879766:G:A	9.06087e-37	-1.7408	-1.06993e-09	5.95928e-07	-2.40282	-1.06993e-09	3.89838e-05	-2.30324	-1.06993e-09
62880139	chr10:62880139:G:A	6.01018e-37	-0.314467	-1.83684	6.99317e-05	4.18562	-1.82329	2.16058e-05	-1.01016	-1.88327
62880702	chr10:62880702:G:A	1.39116e-37	-2.40896	-1.20567	1.14473e-07	-2.38118	-1.67142	6.19831e-06	-2.38683	-1.75529
62880703	chr10:62880703:A:G	1.39115e-37	-2.40896	-1.20567	1.14441e-07	-2.38146	-1.67142	6.19678e-06	-2.38707	-1.75529
62880834	chr10:62880834:T:C	8.25542e-38	-2.24908	-1.8874	0.00361593	8.14906	-1.84114	7.96018e-06	-2.04289	-1.84905
62881244	chr10:62881244:G:A	2.03942e-36	-6.21526e-10	-0.929513	1.68983e-06	-6.21526e-10	-1.36056	0.000105575	-6.21526e-10	-1.30696
62881506	chr10:62881506:C:A	2.28988e-37	-2.27136	-0.844902	1.5714e-07	-2.15485	-1.58096	8.30838e-06	-2.17634	-1.67278
62881725	chr10:62881725:T:C	8.02734e-38	-2.27527	-1.88922	0.00288456	7.94801	-1.86606	7.7986e-06	-2.08769	-1.82475
62881851	chr10:62881851:T:G	7.8751e-37	-6.21526e-10	-1.88106	1.15776e-06	-6.21526e-10	-1.7387	6.83307e-05	-6.21526e-10	-1.74203
62881891	chr10:62881891:T:A	1.00406e-36	-6.21526e-10	-1.63813	1.04506e-06	-6.21526e-10	-1.84111	6.23358e-05	-6.21526e-10	-1.83385
62882032	chr10:62882032:A:G	7.67575e-38	-2.40397	-1.80532	1.0418e-07	-2.32904	-1.81777	7.7491e-06	-2.12021	-1.7986
62882068	chr10:62882068:A:G	8.76667e-37	-6.21526e-10	-1.77381	1.21447e-06	-6.21526e-10	-1.69087	6.66092e-05	-6.21526e-10	-1.76755
62882439	chr10:62882439:A:G	2.29963e-37	-2.33931	-0.772708	1.4947e-07	-2.25086	-1.53498	7.88678e-06	-2.26808	-1.63312
62882453	chr10:62882453:G:A	2.28737e-37	-2.40888	-0.708483	2.47042e-07	-2.05684	-1.22654	9.67696e-06	-2.40897	-1.28767
62882595	chr10:62882595:C:G	1.09893e-37	-2.35176	-1.49866	9.52615e-05	4.47609	-1.80465	1.07532e-05	-1.92846	-1.66273
62883199	chr10:62883199:T:C	2.75345e-37	-2.39965	-0.532261	3.55809e-07	-1.88899	-1.02956	1.09971e-05	-2.39586	-1.1729
62883652	chr10:62883652:A:T	8.02528e-37	-6.21526e-10	-1.86217	1.25992e-06	-6.21526e-10	-1.65414	7.63127e-05	-6.21526e-10	-1.63155
62883867	chr10:62883867:G:T	8.0214e-37	-6.21526e-10	-1.86265	1.25816e-06	-6.21526e-10	-1.65553	7.6202e-05	-6.21526e-10	-1.633
62883882	chr10:62883882:C:T	9.94892e-37	-6.21526e-10	-1.6473	1.5461e-06	-6.21526e-10	-1.44945	7.57316e-05	-6.21526e-10	-1.63919
62884041	chr10:62884041:A:G	8.26184e-37	-6.21526e-10	-1.83312	1.07591e-06	-6.21526e-10	-1.81201	6.10575e-05	-6.21526e-10	-1.85457
62884407	chr10:62884407:C:T	1.32236e-37	-2.23888	-1.42647	0.00205004	7.5438	-1.80338	9.46208e-06	-2.10653	-1.61256
62885084	chr10:62885084:G:A	2.45896e-37	-2.40576	-0.639268	2.48651e-07	-2.10468	-1.17221	1.0202e-05	-2.40722	-1.23658
62885204	chr10:62885204:C:T	2.29339e-37	-2.28623	-0.828503	1.55675e-07	-2.17443	-1.57074	8.21567e-06	-2.19592	-1.66442
62885333	chr10:62885333:A:G	1.26874e-37	-2.24778	-1.45896	0.0018855	7.47341	-1.81664	9.12261e-06	-2.11877	-1.63686
62885604	chr10:62885604:A:G	5.55711e-37	-2.22969	-1.06993e-09	8.6619e-07	-2.02883	-1.06993e-09	3.51199e-05	-2.40762	-1.06993e-09
62885749	chr10:62885749:A:G	1.0898e-37	-1.96951	-1.88927	9.66736e-08	-2.34865	-1.87295	5.77553e-06	-2.32382	-1.88893
62885921	chr10:62885921:G:A	7.95223e-37	-6.21526e-10	-1.87131	1.19793e-06	-6.21526e-10	-1.70459	7.06372e-05	-6.21526e-10	-1.70883
62886095	chr10:62886095:AAAGATGAGT:A	1.69083e-36	-6.21526e-10	-1.11696	1.07487e-06	-6.21526e-10	-1.81298	6.40504e-05	-6.21526e-10	-1.80672
62886461	chr10:62886461:C:T	7.13315e-38	-2.39292	-1.88968	9.49754e-08	-2.35769	-1.88164	6.19664e-06	-2.25384	-1.88855
62886462	chr10:62886462:T:C	2.88021e-37	-1.00149	-1.88542	0.000824897	6.68674	-1.85666	1.75692e-05	-1.24586	-1.85438
62886466	chr10:62886466:T:G	7.78394e-38	-2.3904	-1.80489	1.01035e-07	-2.36011	-1.81736	7.28139e-06	-2.18293	-1.79814
62886469	chr10:62886469:T:C	7.94461e-37	-6.21526e-10	-1.87227	1.2323e-06	-6.21526e-10	-1.6763	6.76048e-05	-6.21526e-10	-1.75271
62887024	chr10:62887024:C:T	1.44431e-37	-2.40648	-1.17065	1.12847e-07	-2.40134	-1.66557	6.13225e-06	-2.40395	-1.74888
62887108	chr10:62887108:C:T	2.96929e-37	-2.39872	-0.457727	3.80192e-07	-1.88527	-0.966989	1.16085e-05	-2.39644	-1.11821
62887369	chr10:62887369:CAGT:C	7.22605e-38	-2.38047	-1.88919	9.82188e-08	-2.3369	-1.86884	5.99896e-06	-2.28535	-1.88945
62887475	chr10:62887475:G:A	7.9473e-37	-6.21526e-10	-1.87193	9.98265e-07	-6.21526e-10	-1.88692	6.08042e-05	-6.21526e-10	-1.85873
62887530	chr10:62887530:G:A	2.16326e-37	-2.31258	-0.860567	1.47348e-07	-2.2114	-1.58874	7.81419e-06	-2.23117	-1.67928
62888434	chr10:62888434:C:T	7.13605e-37	-1.97961	-1.06993e-09	5.94769e-07	-2.40477	-1.06993e-09	3.80194e-05	-2.32829	-1.06993e-09
62888543	chr10:62888543:A:G	1.29298e-35	0.917355	-1.06993e-09	2.46523e-06	-0.982901	-1.06993e-09	8.71968e-05	-1.49822	-1.06993e-09
62888651	chr10:62888651:C:G	7.95179e-37	-1.87137	-1.06993e-09	5.95045e-07	-2.4043	-1.06993e-09	3.85119e-05	-2.31542	-1.06993e-09
62888711	chr10:62888711:C:T	1.29261e-36	-6.21526e-10	-1.38552	1.3999e-06	-6.21526e-10	-1.54878	8.46245e-05	-6.21526e-10	-1.52816
62888895	chr10:62888895:T:C	2.1323e-37	-2.28854	-0.899021	1.49177e-07	-2.17751	-1.6103	7.92718e-06	-2.19886	-1.69723
62889352	chr10:62889352:C:T	8.05173e-37	-6.21526e-10	-1.85888	1.0021e-06	-6.21526e-10	-1.88308	5.95572e-05	-6.21526e-10	-1.87945
62889487	chr10:62889487:G:A	2.62657e-37	-1.57916	-1.39992	6.66098e-05	4.06296	-1.74929	2.36136e-05	-1.20967	-1.5949
62889521	chr10:62889521:C:T	9.23418e-37	-6.21526e-10	-1.72185	1.03114e-06	-6.21526e-10	-1.85452	6.01205e-05	-6.21526e-10	-1.87004
62889932	chr10:62889932:A:G	2.12745e-37	-2.28933	-0.900514	1.48896e-07	-2.1786	-1.61109	7.9135e-06	-2.19993	-1.69789
62890038	chr10:62890038:G:C	7.16302e-38	-2.38899	-1.88943	9.66087e-08	-2.35145	-1.87082	6.12688e-06	-2.26403	-1.88967
62890065	chr10:62890065:G:A	7.80731e-37	-6.21526e-10	-1.88971	1.00328e-06	-6.21526e-10	-1.88191	5.89448e-05	-6.21526e-10	-1.88979
62890859	chr10:62890859:T:C	1.22263e-36	-6.21526e-10	-1.44117	2.5872e-06	-6.21526e-10	-0.934608	0.000149127	-6.21526e-10	-0.961593
62891104	chr10:62891104:T:C	3.64987e-35	-6.21526e-10	1.9551	1.9279e-05	-6.21526e-10	1.07383	0.00102217	-6.21526e-10	0.963293
62891756	chr10:62891756:C:T	3.2074e-37	-2.38909	-0.390217	4.20135e-07	-1.82785	-0.924511	1.21716e-05	-2.38574	-1.08154
62892242	chr10:62892242:C:A	6.37644e-37	-2.09216	-1.06993e-09	9.90221e-07	-1.89501	-1.06993e-09	8.62139e-05	-1.50956	-1.06993e-09
62892317	chr10:62892317:A:G	7.16186e-38	-2.38926	-1.88932	9.52711e-08	-2.35522	-1.88099	6.17601e-06	-2.25702	-1.88869
62892486	chr10:62892486:A:G	2.73957e-37	-2.40894	-0.528022	2.87134e-07	-2.04701	-1.08598	1.10499e-05	-2.40889	-1.15508
62892550	chr10:62892550:T:C	7.94461e-37	-6.21526e-10	-1.87227	1.2323e-06	-6.21526e-10	-1.6763	6.76048e-05	-6.21526e-10	-1.75271
62892644	chr10:62892644:T:C	9.54232e-37	-6.21526e-10	-1.68903	1.05769e-06	-6.21526e-10	-1.8291	6.36668e-05	-6.21526e-10	-1.81272
62892846	chr10:62892846:C:T	3.27346e-37	-1.41958	-1.33934	0.000107392	4.48076	-1.68945	3.07504e-05	-1.0265	-1.51399
62892925	chr10:62892925:T:G	2.14902e-37	-2.2849	-0.894855	1.50394e-07	-2.17189	-1.60779	7.98482e-06	-2.19367	-1.69518
62893168	chr10:62893168:T:C	9.99229e-37	-6.21526e-10	-1.64295	1.09186e-06	-6.21526e-10	-1.79731	6.6026e-05	-6.21526e-10	-1.77634
62893304	chr10:62893304:T:C	9.77892e-37	-6.21526e-10	-1.66454	1.08602e-06	-6.21526e-10	-1.80267	6.63785e-05	-6.21526e-10	-1.77102
62893695	chr10:62893695:A:G	7.97107e-37	-6.21526e-10	-1.86895	1.20725e-06	-6.21526e-10	-1.69684	7.11582e-05	-6.21526e-10	-1.70148
62894221	chr10:62894221:T:C	1.29305e-36	-6.21526e-10	-1.38517	1.40032e-06	-6.21526e-10	-1.54848	8.46515e-05	-6.21526e-10	-1.52785
62894282	chr10:62894282:C:CA	2.72186e-37	-2.40824	-0.535211	2.78896e-07	-2.07272	-1.08938	1.10156e-05	-2.40879	-1.15828
62894342	chr10:62894342:A:G	2.99842e-37	-1.00658	-1.8401	1.04915e-07	-2.38319	-1.7566	1.06567e-05	-1.80211	-1.7981
62894349	chr10:62894349:A:G	1.51967e-37	-1.91569	-1.61059	1.10783e-07	-2.34306	-1.7423	1.15438e-05	-1.86717	-1.65306
62894425	chr10:62894425:A:G	1.58358e-36	-6.21526e-10	-1.1825	1.37708e-06	-6.21526e-10	-1.56522	8.38032e-05	-6.21526e-10	-1.53792
62894442	chr10:62894442:T:C	8.66697e-38	-2.22711	-1.86072	0.00503301	8.40052	-1.76193	7.79985e-06	-2.02737	-1.88492
62894613	chr10:62894613:A:G	2.72902e-37	-2.40852	-0.532306	2.81199e-07	-2.06648	-1.0874	1.10342e-05	-2.40891	-1.15648
62895197	chr10:62895197:G:A	7.96603e-37	-6.21526e-10	-1.86958	1.20481e-06	-6.21526e-10	-1.69886	7.10175e-05	-6.21526e-10	-1.70346
62895338	chr10:62895338:C:T	1.99037e-37	-2.34716	-0.909285	1.38733e-07	-2.25598	-1.60441	7.42267e-06	-2.27075	-1.6911
62895712	chr10:62895712:G:A	3.10357e-37	-2.40735	-0.404859	3.03484e-07	-2.08842	-0.989194	1.21645e-05	-2.40826	-1.05961
62895765	chr10:62895765:C:A	3.30697e-37	-2.39422	-0.354509	4.17001e-07	-1.85865	-0.901196	1.23947e-05	-2.39153	-1.05759
62896278	chr10:62896278:C:T	2.84175e-37	-1.0619	-1.83844	1.04452e-07	-2.39038	-1.75383	1.02921e-05	-1.83922	-1.79579
62896409	chr10:62896409:G:C	7.89015e-37	-6.21526e-10	-1.87915	1.16461e-06	-6.21526e-10	-1.7328	6.81469e-05	-6.21526e-10	-1.74472
62896451	chr10:62896451:C:T	1.18409e-36	-6.21526e-10	-1.4732	1.16855e-06	-6.21526e-10	-1.72942	6.68554e-05	-6.21526e-10	-1.76386
62896686	chr10:62896686:C:A	1.18557e-36	-6.21526e-10	-1.47196	1.24934e-06	-6.21526e-10	-1.66257	7.5703e-05	-6.21526e-10	-1.63957
62896753	chr10:62896753:G:A	7.95218e-37	-6.21526e-10	-1.87132	1.19824e-06	-6.21526e-10	-1.70433	7.06351e-05	-6.21526e-10	-1.70886
62896779	chr10:62896779:C:T	2.85621e-37	-2.4072	-0.488073	2.82428e-07	-2.08998	-1.05953	1.13724e-05	-2.40818	-1.12702
62896795	chr10:62896795:T:C	5.48765e-37	-1.57292	-0.669348	2.18283e-07	-2.14368	-1.26347	1.38231e-05	-2.0489	-1.29115
62896829	chr10:62896829:G:A	8.62424e-37	-1.51694	-0.273244	2.76935e-07	-2.11149	-1.05767	1.77226e-05	-2.01398	-1.07756
62896939	chr10:62896939:C:A	8.86824e-37	-1.47265	-0.28964	2.81184e-07	-2.08444	-1.06948	1.80601e-05	-1.98333	-1.08935
62897039	chr10:62897039:G:A	2.96104e-37	-2.40836	-0.450863	2.95758e-07	-2.0702	-1.0332	1.16599e-05	-2.40885	-1.10138
62897466	chr10:62897466:G:A	8.95383e-37	-1.50854	-0.244147	2.83959e-07	-2.10611	-1.038	1.81821e-05	-2.008	-1.05795
62897742	chr10:62897742:T:C	3.11991e-37	-0.975427	-1.83153	1.06848e-07	-2.37875	-1.74278	1.10123e-05	-1.78081	-1.78657
62897816	chr10:62897816:T:A	1.90606e-36	-6.21526e-10	-0.997142	1.60222e-06	-6.21526e-10	-1.41379	9.88061e-05	-6.21526e-10	-1.37323
62897856	chr10:62897856:G:A	1.29096e-36	-6.21526e-10	-1.3868	1.39856e-06	-6.21526e-10	-1.54974	8.45409e-05	-6.21526e-10	-1.52915
62898155	chr10:62898155:A:G	9.68575e-37	-1.48814	-0.185971	3.0035e-07	-2.09393	-0.994055	1.92627e-05	-1.99398	-1.01424
62898207	chr10:62898207:G:C	7.80668e-37	-6.21526e-10	-1.88979	1.00214e-06	-6.21526e-10	-1.88305	5.89447e-05	-6.21526e-10	-1.88979
62898218	chr10:62898218:C:T	3.69627e-37	-1.44946	-1.18798	0.00100104	6.21636	-1.19275	2.80089e-05	-1.04408	-1.58978
62898628	chr10:62898628:C:T	4.71312e-36	-6.21526e-10	-0.0918306	1.54739e-06	-6.21526e-10	-1.44861	9.6377e-05	-6.21526e-10	-1.39812
62899042	chr10:62899042:C:T	2.46335e-37	-2.303	-0.740237	1.61653e-07	-2.18756	-1.51993	8.45263e-06	-2.21087	-1.62104
62899341	chr10:62899341:T:C	8.62712e-38	-2.24139	-1.85105	0.0045577	8.28141	-1.74202	7.60906e-06	-2.04912	-1.88793
62899461	chr10:62899461:A:C	1.58861e-36	-6.21526e-10	-1.17932	1.3799e-06	-6.21526e-10	-1.56317	8.39821e-05	-6.21526e-10	-1.53578
62899684	chr10:62899684:G:T	2.69421e-37	-2.29822	-0.655445	1.70236e-07	-2.18991	-1.46584	8.84716e-06	-2.21072	-1.57558
62900169	chr10:62900169:T:A	9.71912e-37	-1.43173	-0.238943	2.98487e-07	-2.06012	-1.03409	1.92381e-05	-1.95534	-1.05416
62900170	chr10:62900170:C:T	9.60427e-37	-1.44221	-0.24035	2.9626e-07	-2.06643	-1.03527	1.90792e-05	-1.96256	-1.05523
62901677	chr10:62901677:C:T	2.97532e-37	-2.40809	-0.446324	2.95377e-07	-2.07551	-1.02918	1.17062e-05	-2.40873	-1.09754
62901805	chr10:62901805:G:T	7.90202e-37	-6.21526e-10	-1.87765	1.20264e-06	-6.21526e-10	-1.70066	6.48006e-05	-6.21526e-10	-1.79507
62901846	chr10:62901846:G:A	3.47897e-37	-0.857503	-1.84053	1.07358e-07	-2.3595	-1.75727	1.17712e-05	-1.70208	-1.79865
62902110	chr10:62902110:T:A	7.82613e-37	-6.21526e-10	-1.8873	1.09791e-06	-6.21526e-10	-1.79178	6.91583e-05	-6.21526e-10	-1.72999
62902254	chr10:62902254:AACTC:A	7.31233e-38	-2.39348	-1.86431	1.0067e-07	-2.36271	-1.81838	7.26697e-06	-2.24454	-1.73851
62902329	chr10:62902329:C:T	2.72041e-36	-6.21526e-10	-0.641396	1.35232e-06	-6.21526e-10	-1.58336	8.88666e-05	-6.21526e-10	-1.47925
62902550	chr10:62902550:A:T	7.80934e-37	-6.21526e-10	-1.88945	1.06975e-06	-6.21526e-10	-1.81776	6.12027e-05	-6.21526e-10	-1.8522
62902598	chr10:62902598:C:A	7.8133e-37	-6.21526e-10	-1.88894	1.08418e-06	-6.21526e-10	-1.80436	6.80483e-05	-6.21526e-10	-1.74617
62902669	chr10:62902669:G:A	7.81262e-37	-6.21526e-10	-1.88903	1.00696e-06	-6.21526e-10	-1.87825	5.89736e-05	-6.21526e-10	-1.8893
62902836	chr10:62902836:G:A	7.5069e-38	-2.3928	-1.83873	9.84091e-08	-2.35516	-1.84865	7.10952e-06	-2.17156	-1.83339
62903184	chr10:62903184:T:C	1.14702e-36	-6.21526e-10	-1.50501	1.21904e-06	-6.21526e-10	-1.68712	7.37067e-05	-6.21526e-10	-1.66629
62903269	chr10:62903269:C:T	1.5862e-36	-6.21526e-10	-1.18084	1.37859e-06	-6.21526e-10	-1.56412	8.38991e-05	-6.21526e-10	-1.53677
62903322	chr10:62903322:T:G	8.45762e-37	-1.47628	-0.333414	2.70662e-07	-2.08693	-1.10514	1.7395e-05	-1.98624	-1.12397
62903360	chr10:62903360:T:C	7.97875e-37	-6.21526e-10	-1.86798	1.21058e-06	-6.21526e-10	-1.69408	7.07195e-05	-6.21526e-10	-1.70767
62903397	chr10:62903397:A:G	1.64376e-37	-1.67667	-1.77111	1.24533e-07	-2.22435	-1.74402	8.47515e-06	-2.14185	-1.6874
62903505	chr10:62903505:C:T	2.75657e-37	-2.1576	-0.773177	1.97556e-07	-1.99037	-1.51655	1.03712e-05	-2.01188	-1.61547
62903534	chr10:62903534:G:A	5.34204e-37	-1.56265	-0.706506	2.13101e-07	-2.13688	-1.29429	1.35202e-05	-2.04176	-1.32045
62903547	chr10:62903547:A:T	8.85473e-38	-2.28192	-1.78448	0.00508169	8.01674	-1.36853	7.74597e-06	-2.09408	-1.82513
62903689	chr10:62903689:A:G	1.08778e-36	-6.21526e-10	-1.55804	1.23361e-06	-6.21526e-10	-1.67524	7.40153e-05	-6.21526e-10	-1.66212
62903893	chr10:62903893:G:A	7.80824e-37	-6.21526e-10	-1.88959	1.15543e-06	-6.21526e-10	-1.74071	6.99818e-05	-6.21526e-10	-1.71815
62904128	chr10:62904128:A:G	1.08787e-36	-6.21526e-10	-1.55796	1.23366e-06	-6.21526e-10	-1.6752	7.40185e-05	-6.21526e-10	-1.66207
62904471	chr10:62904471:G:A	2.80849e-37	-2.40872	-0.503393	2.88765e-07	-2.05991	-1.06742	1.12497e-05	-2.40896	-1.13709
62904597	chr10:62904597:C:T	1.08787e-36	-6.21526e-10	-1.55796	1.23366e-06	-6.21526e-10	-1.6752	7.40185e-05	-6.21526e-10	-1.66207
62904672	chr10:62904672:T:C	8.82653e-38	-2.29512	-1.77447	1.70486e-07	-1.86244	-1.79185	1.56702e-05	-1.44617	-1.76845
62904732	chr10:62904732:C:G	1.29043e-36	-6.21526e-10	-1.38721	1.398e-06	-6.21526e-10	-1.55014	8.45058e-05	-6.21526e-10	-1.52957
62904795	chr10:62904795:A:G	6.43887e-37	-2.08241	-1.06993e-09	6.12708e-07	-2.37505	-1.06993e-09	3.61568e-05	-2.37852	-1.06993e-09
62904922	chr10:62904922:TA:T	1.29261e-36	-6.21526e-10	-1.38552	1.3999e-06	-6.21526e-10	-1.54878	8.46245e-05	-6.21526e-10	-1.52816
62904982	chr10:62904982:G:C	1.18614e-36	-6.21526e-10	-1.47148	1.24981e-06	-6.21526e-10	-1.66219	7.57332e-05	-6.21526e-10	-1.63917
62905005	chr10:62905005:G:T	2.88937e-37	-2.4085	-0.475224	2.93216e-07	-2.06655	-1.04547	1.14909e-05	-2.40889	-1.11593
62905028	chr10:62905028:C:T	8.64814e-37	-1.49675	-0.290668	2.78236e-07	-2.09845	-1.06602	1.77817e-05	-1.9998	-1.08842
62905119	chr10:62905119:C:T	7.69669e-38	-2.40121	-1.80535	1.03501e-07	-2.33556	-1.8178	7.65511e-06	-2.13239	-1.79863
62905909	chr10:62905909:A:AG	7.68422e-37	-1.9056	-1.06993e-09	5.99233e-07	-2.39729	-1.06993e-09	5.71897e-05	-1.92001	-1.06993e-09
62906668	chr10:62906668:A:G	1.42376e-37	-1.73762	-1.85384	1.12988e-07	-2.25408	-1.81159	7.49618e-06	-2.1768	-1.77519
62907365	chr10:62907365:A:T	6.80856e-35	-6.21526e-10	2.57858	6.6153e-06	-6.21526e-10	0.0042009	0.000426884	-6.21526e-10	0.0901233
62907455	chr10:62907455:T:A	1.50146e-37	-1.90048	-1.63785	1.09139e-07	-2.33731	-1.763	1.14251e-05	-1.85088	-1.6797
62907519	chr10:62907519:G:A	1.46143e-36	-6.21526e-10	-1.26276	1.41247e-06	-6.21526e-10	-1.53984	7.95268e-05	-6.21526e-10	-1.59029
62907644	chr10:62907644:G:T	5.74586e-37	-1.53638	-0.659901	2.25082e-07	-2.12185	-1.25462	1.42537e-05	-2.02482	-1.28455
62907974	chr10:62907974:T:A	7.71121e-38	-2.39908	-1.8056	1.02845e-07	-2.34166	-1.81805	7.56128e-06	-2.14443	-1.79892
62908199	chr10:62908199:G:A	2.42067e-37	-2.3004	-0.760322	1.58356e-07	-2.19393	-1.53416	8.32225e-06	-2.21451	-1.63294
62908288	chr10:62908288:C:T	5.91162e-37	-0.279235	-1.88861	9.52246e-08	-2.40518	-1.83152	7.85638e-06	-2.03213	-1.87294
62908980	chr10:62908980:A:G	1.08787e-36	-6.21526e-10	-1.55796	1.23366e-06	-6.21526e-10	-1.6752	7.40185e-05	-6.21526e-10	-1.66207
62909203	chr10:62909203:A:G	1.38175e-37	-1.76098	-1.86044	1.10608e-07	-2.26525	-1.8217	7.30257e-06	-2.19058	-1.78759
62909527	chr10:62909527:C:A	8.15781e-37	-6.21526e-10	-1.84579	1.31803e-06	-6.21526e-10	-1.60905	7.99645e-05	-6.21526e-10	-1.5848
62909531	chr10:62909531:G:A	2.72017e-37	-2.40887	-0.535201	2.83768e-07	-2.05282	-1.09196	1.09882e-05	-2.40896	-1.16061
62909635	chr10:62909635:A:T	4.58293e-36	-6.21526e-10	-0.119842	3.06296e-06	-6.21526e-10	-0.765801	0.000158306	-6.21526e-10	-0.901859
62910428	chr10:62910428:G:C	1.54321e-37	-1.75815	-1.75275	1.17543e-07	-2.29841	-1.72773	7.98011e-06	-2.22124	-1.6682
62910533	chr10:62910533:A:G	3.54586e-37	-1.5407	-1.13828	0.000631742	5.72252	-1.15923	2.42163e-05	-1.21349	-1.56587
62911003	chr10:62911003:G:A	7.18482e-38	-2.38605	-1.88934	9.55839e-08	-2.34673	-1.8862	6.11097e-06	-2.27084	-1.88546
62911016	chr10:62911016:G:A	1.49454e-36	-1.24036	-1.06993e-09	1.45374e-06	-1.51104	-1.06993e-09	0.000175434	-0.799125	-1.06993e-09
62911211	chr10:62911211:C:CA	2.48464e-37	-2.29542	-0.739225	1.61293e-07	-2.18578	-1.52393	8.45986e-06	-2.20648	-1.62457
62911257	chr10:62911257:C:T	2.81505e-35	-6.21526e-10	1.69539	1.38431e-05	-6.21526e-10	0.742605	0.000767799	-6.21526e-10	0.67714
62911410	chr10:62911410:T:A	2.6592e-37	-2.40844	-0.558297	2.75853e-07	-2.01136	-1.16172	1.03089e-05	-2.40761	-1.22577
62911516	chr10:62911516:G:A	2.98956e-37	-2.4082	-0.441437	2.84075e-07	-2.0698	-1.0739	1.12369e-05	-2.40889	-1.13829
62912515	chr10:62912515:C:T	8.57287e-38	-2.27094	-1.82781	0.00390675	8.05606	-1.67078	7.26256e-06	-2.09552	-1.88814
62913001	chr10:62913001:C:T	1.03025e-36	-6.21526e-10	-1.61238	1.0705e-06	-6.21526e-10	-1.81705	6.43543e-05	-6.21526e-10	-1.80198
62913051	chr10:62913051:T:TC	8.80578e-38	-2.27505	-1.79689	0.00413855	8.047	-1.60409	7.3071e-06	-2.09822	-1.87932
62913076	chr10:62913076:G:A	7.35055e-37	-0.0613797	-1.88861	9.65501e-08	-2.39136	-1.83152	8.61598e-06	-1.93983	-1.87294
62913274	chr10:62913274:G:A	8.43043e-37	-6.21526e-10	-1.81292	1.00221e-06	-6.21526e-10	-1.88298	5.90443e-05	-6.21526e-10	-1.8881
62913298	chr10:62913298:C:T	8.11511e-37	-6.21526e-10	-1.85104	9.95546e-07	-6.21526e-10	-1.88965	5.89772e-05	-6.21526e-10	-1.88924
62913645	chr10:62913645:T:C	1.91491e-37	-2.25037	-1.04473	0.0186647	9.0459	-1.09669	1.02534e-05	-2.0452	-1.59358
62913721	chr10:62913721:T:C	8.94504e-38	-2.25213	-1.80412	0.00497676	8.24397	-1.61662	7.53538e-06	-2.0652	-1.88158
62914070	chr10:62914070:C:T	1.83231e-37	-2.26909	-1.0701	0.0154949	8.88782	-1.12473	9.80389e-06	-2.0732	-1.61041
62914367	chr10:62914367:T:C	9.04937e-37	-6.21526e-10	-1.74207	1.00581e-06	-6.21526e-10	-1.87939	6.00083e-05	-6.21526e-10	-1.87191
62914478	chr10:62914478:T:C	5.29808e-37	-2.27742	-1.06993e-09	8.91819e-07	-1.99968	-1.06993e-09	4.07891e-05	-2.25797	-1.06993e-09
62914708	chr10:62914708:G:A	3.9713e-37	-1.58019	-0.98548	0.00060574	5.73319	-1.21192	2.26271e-05	-1.23399	-1.61325
62914714	chr10:62914714:C:G	7.89232e-37	-6.21526e-10	-1.87887	1.0482e-06	-6.21526e-10	-1.83811	5.89797e-05	-6.21526e-10	-1.88919
62914941	chr10:62914941:C:T	7.85273e-37	-6.21526e-10	-1.8839	1.02727e-06	-6.21526e-10	-1.85828	5.92679e-05	-6.21526e-10	-1.88432
62915270	chr10:62915270:G:A	8.74381e-37	-6.21526e-10	-1.77642	1.01737e-06	-6.21526e-10	-1.86797	6.13008e-05	-6.21526e-10	-1.8506
62915331	chr10:62915331:C:T	3.88597e-37	-1.60553	-0.981868	0.000561135	5.65458	-1.2098	2.19627e-05	-1.26491	-1.61214
62915362	chr10:62915362:T:C	8.33871e-38	-2.29272	-1.83373	0.00493451	8.15178	-1.53295	7.53123e-06	-2.14643	-1.8009
62915608	chr10:62915608:G:A	8.85902e-37	-1.76333	-1.06993e-09	3.93303e-06	-0.515775	-1.06993e-09	5.62756e-05	-1.93613	-1.06993e-09
62916263	chr10:62916263:C:A	8.29024e-36	0.472898	-1.06993e-09	1.96512e-06	-1.20963	-1.06993e-09	7.20272e-05	-1.68934	-1.06993e-09
62916468	chr10:62916468:C:T	1.56479e-36	-6.21526e-10	-1.19443	1.27018e-06	-6.21526e-10	-1.64602	7.86569e-05	-6.21526e-10	-1.60129
62916475	chr10:62916475:G:A	7.80794e-37	-6.21526e-10	-1.88962	1.08195e-06	-6.21526e-10	-1.80642	6.38706e-05	-6.21526e-10	-1.80953
62916500	chr10:62916500:G:A	8.22126e-38	-2.32114	-1.81949	0.00473008	7.93132	-1.35481	7.85399e-06	-2.18434	-1.72103
62916616	chr10:62916616:C:T	8.89344e-38	-2.25066	-1.81138	0.00497289	8.2585	-1.63193	7.53316e-06	-2.06299	-1.88408
62916728	chr10:62916728:A:G	1.47477e-36	-6.21526e-10	-1.25368	2.26265e-06	-6.21526e-10	-1.06865	0.000159902	-6.21526e-10	-0.891828
62916880	chr10:62916880:T:C	8.75462e-38	-2.26222	-1.81555	0.00448479	8.1628	-1.63954	7.39801e-06	-2.08001	-1.88516
62917230	chr10:62917230:C:T	7.92749e-37	-6.21526e-10	-1.87443	1.05932e-06	-6.21526e-10	-1.82755	6.0422e-05	-6.21526e-10	-1.86503
62917547	chr10:62917547:T:C	2.82613e-37	-1.5671	-1.33875	0.000661433	5.83013	-1.2209	2.50446e-05	-1.19483	-1.5509
62917630	chr10:62917630:T:G	6.59879e-37	-2.05788	-1.06993e-09	1.04165e-06	-1.84438	-1.06993e-09	9.73532e-05	-1.38804	-1.06993e-09
62918156	chr10:62918156:G:A	7.48635e-38	-2.35047	-1.8838	0.00403875	8.04841	-1.6299	6.51678e-06	-2.20921	-1.88279
62918440	chr10:62918440:G:A	7.48537e-38	-2.34808	-1.88632	0.00408613	8.07806	-1.6479	6.52623e-06	-2.20507	-1.88549
62918518	chr10:62918518:A:G	1.00078e-36	-6.21526e-10	-1.6414	1.01017e-06	-6.21526e-10	-1.87506	5.89768e-05	-6.21526e-10	-1.88924
62918813	chr10:62918813:G:A	5.00985e-37	-2.33336	-1.06993e-09	6.47761e-07	-2.31942	-1.06993e-09	3.529e-05	-2.40279	-1.06993e-09
62919222	chr10:62919222:C:T	7.83817e-37	-6.21526e-10	-1.88576	1.13337e-06	-6.21526e-10	-1.75999	6.68676e-05	-6.21526e-10	-1.76367
62919526	chr10:62919526:C:G	7.45054e-38	-2.35147	-1.8876	1.17797e-07	-2.23476	-1.78922	5.72119e-06	-2.37424	-1.84797
62919745	chr10:62919745:T:C	9.0579e-38	-2.24658	-1.79713	0.00529721	8.29656	-1.6068	7.61925e-06	-2.05585	-1.87986
62919827	chr10:62919827:T:A	7.35328e-38	-2.37812	-1.87409	1.17584e-07	-2.15555	-1.87024	5.37925e-06	-2.39454	-1.8893
62920194	chr10:62920194:A:G	7.47266e-38	-2.35206	-1.88404	0.00392254	8.02175	-1.63244	6.4886e-06	-2.21312	-1.88322
62920400	chr10:62920400:C:T	7.81391e-37	-6.21526e-10	-1.88886	1.00572e-06	-6.21526e-10	-1.87948	5.89547e-05	-6.21526e-10	-1.88962
62920449	chr10:62920449:A:G	7.97879e-37	-6.21526e-10	-1.86798	1.21436e-06	-6.21526e-10	-1.69097	7.15565e-05	-6.21526e-10	-1.6959
62920991	chr10:62920991:G:T	6.29805e-37	-2.10453	-1.06993e-09	6.60431e-06	0.00253779	-1.06993e-09	0.00123093	1.14914	-1.06993e-09
62921258	chr10:62921258:TC:T	7.86141e-37	-6.21526e-10	-1.8828	1.15167e-06	-6.21526e-10	-1.74397	6.79114e-05	-6.21526e-10	-1.74818
62921571	chr10:62921571:A:T	7.64279e-38	-2.33827	-1.87531	0.00492953	8.20304	-1.58523	6.71832e-06	-2.18751	-1.87404
62921909	chr10:62921909:G:A	8.51941e-37	-6.21526e-10	-1.80242	9.99837e-07	-6.21526e-10	-1.88535	5.96348e-05	-6.21526e-10	-1.87815
62922634	chr10:62922634:G:A	1.01674e-36	-6.21526e-10	-1.62558	1.05217e-06	-6.21526e-10	-1.83433	6.33948e-05	-6.21526e-10	-1.81701
62922841	chr10:62922841:T:C	8.42009e-37	-6.21526e-10	-1.81415	1.00185e-06	-6.21526e-10	-1.88334	5.90553e-05	-6.21526e-10	-1.88791
62922934	chr10:62922934:C:T	8.62978e-37	-6.21526e-10	-1.78955	1.01186e-06	-6.21526e-10	-1.87339	6.08512e-05	-6.21526e-10	-1.85796
62923070	chr10:62923070:T:C	7.86819e-37	-6.21526e-10	-1.88194	1.16153e-06	-6.21526e-10	-1.73544	6.84706e-05	-6.21526e-10	-1.73998
62923805	chr10:62923805:A:G	2.08097e-36	-0.909348	-1.06993e-09	1.07211e-06	-1.81555	-1.06993e-09	4.90747e-05	-2.07305	-1.06993e-09
62924353	chr10:62924353:G:A	2.63461e-37	-1.14472	-1.83131	1.05364e-07	-2.40635	-1.72917	9.44296e-06	-1.94406	-1.77706
62924655	chr10:62924655:A:G	8.67724e-38	-2.22015	-1.8665	9.26255e-08	-2.37639	-1.88798	5.96901e-06	-2.32987	-1.84994
62924695	chr10:62924695:C:T	9.25606e-38	-2.27261	-1.74946	0.00643569	8.12481	-1.24038	8.2081e-06	-2.08392	-1.77735
62924821	chr10:62924821:A:C	8.19342e-37	-6.21526e-10	-1.84143	1.07804e-06	-6.21526e-10	-1.81004	6.24075e-05	-6.21526e-10	-1.8327
62924901	chr10:62924901:C:T	7.65422e-38	-2.32833	-1.88377	0.00529585	8.31508	-1.62558	6.76305e-06	-2.17237	-1.88254
62925043	chr10:62925043:G:A	8.60259e-37	-6.21526e-10	-1.7927	1.02743e-06	-6.21526e-10	-1.85813	6.02569e-05	-6.21526e-10	-1.86777
62925071	chr10:62925071:T:A	7.63459e-38	-2.33175	-1.88291	0.00513705	8.27925	-1.6202	6.73288e-06	-2.17774	-1.88165
62925261	chr10:62925261:G:T	7.67359e-38	-2.32727	-1.8823	0.0054621	8.33728	-1.61688	6.79585e-06	-2.169	-1.88108
62925415	chr10:62925415:T:C	7.82522e-37	-6.21526e-10	-1.88741	1.12435e-06	-6.21526e-10	-1.76798	6.6242e-05	-6.21526e-10	-1.77307
62925539	chr10:62925539:T:G	7.73158e-38	-2.31743	-1.88461	0.00595917	8.43698	-1.62948	6.88517e-06	-2.15381	-1.88321
62926459	chr10:62926459:T:C	7.80875e-37	-6.21526e-10	-1.88952	1.00425e-06	-6.21526e-10	-1.88094	6.05036e-05	-6.21526e-10	-1.86369
62926586	chr10:62926586:C:T	9.1541e-38	-2.17239	-1.86076	9.45431e-08	-2.35413	-1.88975	6.25986e-06	-2.2971	-1.83513
62926718	chr10:62926718:T:C	1.32039e-36	-6.21526e-10	-1.36426	1.27449e-06	-6.21526e-10	-1.64264	7.20581e-05	-6.21526e-10	-1.68892
62926803	chr10:62926803:G:T	2.873e-37	-1.66374	-1.22567	0.00046423	5.48821	-1.23302	2.05472e-05	-1.3278	-1.61587
62926982	chr10:62926982:A:G	9.01731e-38	-2.23468	-1.81352	0.00547957	8.37442	-1.65082	7.66246e-06	-2.04355	-1.8865
62927042	chr10:62927042:T:C	1.32111e-36	-6.21526e-10	-1.36371	1.27504e-06	-6.21526e-10	-1.64221	7.20864e-05	-6.21526e-10	-1.68852
62927326	chr10:62927326:C:T	8.59809e-38	-2.25368	-1.84213	0.00674248	8.49061	-1.55961	7.82646e-06	-2.09296	-1.81592
62927352	chr10:62927352:G:A	8.07135e-37	-1.85644	-1.06993e-09	5.92297e-07	-2.40893	-1.06993e-09	3.97373e-05	-2.2841	-1.06993e-09
62927519	chr10:62927519:G:A	7.64406e-38	-2.33095	-1.88247	0.00520162	8.28884	-1.61729	6.74403e-06	-2.1766	-1.88113
62927708	chr10:62927708:T:C	7.99483e-37	-6.21526e-10	-1.86597	1.27996e-06	-6.21526e-10	-1.63836	6.9724e-05	-6.21526e-10	-1.72184
62927963	chr10:62927963:G:T	9.50292e-38	-2.25108	-1.74467	0.00785024	8.31329	-1.23018	8.51498e-06	-2.05119	-1.77337
62928205	chr10:62928205:A:T	7.69389e-38	-2.32437	-1.88256	0.00561477	8.3651	-1.61713	6.8205e-06	-2.16535	-1.88111
62928785	chr10:62928785:G:A	7.74964e-38	-2.31726	-1.88244	0.00607448	8.44308	-1.61641	6.90368e-06	-2.15335	-1.88098
62929175	chr10:62929175:G:A	1.75227e-36	-1.08127	-1.06993e-09	5.70953e-05	2.15954	-1.06993e-09	8.71699e-05	-1.49853	-1.06993e-09
62930119	chr10:62930119:A:C	7.65393e-38	-2.32978	-1.88235	0.00528466	8.30241	-1.61503	6.76024e-06	-2.17458	-1.88075
62930186	chr10:62930186:G:A	4.77838e-35	2.22451	-1.06993e-09	8.08859e-07	-2.09731	-1.06993e-09	0.000383883	-0.0160515	-1.06993e-09
62930567	chr10:62930567:T:C	1.23134e-37	-2.37861	-1.35805	1.09581e-07	-2.3257	-1.77058	7.38492e-06	-2.30259	-1.66436
62930890	chr10:62930890:C:T	9.16671e-37	-6.21526e-10	-1.72919	1.00678e-06	-6.21526e-10	-1.87843	6.00779e-05	-6.21526e-10	-1.87075
62930992	chr10:62930992:G:T	7.61406e-38	-2.33202	-1.88533	0.00502152	8.26899	-1.63268	6.71016e-06	-2.17926	-1.8835
62931022	chr10:62931022:A:T	9.70559e-37	-6.21526e-10	-1.67206	1.27532e-06	-6.21526e-10	-1.64198	6.40841e-05	-6.21526e-10	-1.80619
62931037	chr10:62931037:CATT:C	1.40993e-36	-1.29864	-1.06993e-09	3.60095e-06	-0.603985	-1.06993e-09	0.000100147	-1.35975	-1.06993e-09
62931044	chr10:62931044:AG:A	1.41394e-36	-1.2958	-1.06993e-09	3.61451e-06	-0.600227	-1.06993e-09	0.000100429	-1.35694	-1.06993e-09
62931625	chr10:62931625:G:A	7.0694e-38	-2.40393	-1.88764	1.81267e-07	-1.82172	-1.77125	5.55197e-06	-2.39365	-1.85858
62931781	chr10:62931781:C:T	4.15385e-37	-1.70154	-0.81919	0.000385482	4.82118	-0.751868	1.83715e-05	-1.72747	-1.32812
62932204	chr10:62932204:C:T	9.77179e-37	-6.21526e-10	-1.66527	1.02813e-06	-6.21526e-10	-1.85744	6.16439e-05	-6.21526e-10	-1.84501
62932305	chr10:62932305:G:A	8.24712e-38	-2.30714	-1.83035	0.00940232	8.59193	-1.3284	7.34838e-06	-2.14323	-1.82868
62932593	chr10:62932593:T:C	3.56906e-37	-1.49272	-1.17974	3.15375e-07	-1.68735	-1.35183	9.90094e-06	-2.20921	-1.46455
62932663	chr10:62932663:A:G	8.37697e-38	-2.24908	-1.87278	9.18236e-08	-2.38767	-1.8854	5.81008e-06	-2.34823	-1.85857
62932832	chr10:62932832:C:T	8.72087e-38	-2.32493	-1.7567	0.0023965	7.52959	-1.63301	6.64621e-06	-2.18533	-1.88701
62933359	chr10:62933359:G:A	8.18442e-38	-2.30137	-1.84375	0.00954254	8.65023	-1.3719	7.31303e-06	-2.1343	-1.84243
62933425	chr10:62933425:C:T	1.19759e-36	-6.21526e-10	-1.46187	2.56134e-06	-6.21526e-10	-0.944654	0.000146852	-6.21526e-10	-0.976961
62934072	chr10:62934072:AT:A	8.08671e-38	-2.31333	-1.8438	0.00842909	8.52673	-1.37246	7.17176e-06	-2.15362	-1.84262
62934177	chr10:62934177:C:G	7.83549e-37	-6.21526e-10	-1.8861	9.97505e-07	-6.21526e-10	-1.88768	6.16081e-05	-6.21526e-10	-1.84559
62934673	chr10:62934673:A:C	8.55187e-38	-2.30234	-1.79886	0.0105605	8.65143	-1.27174	7.54927e-06	-2.13358	-1.81136
62934927	chr10:62934927:T:C	7.05015e-38	-2.40897	-1.88534	1.76056e-07	-1.92596	-1.69618	5.71188e-06	-2.40615	-1.81769
62935058	chr10:62935058:G:A	7.89985e-37	-6.21526e-10	-1.87792	1.02863e-06	-6.21526e-10	-1.85696	5.93153e-05	-6.21526e-10	-1.88352
62935383	chr10:62935383:A:G	4.10071e-37	-1.55806	-0.975545	0.000523606	5.2855	-0.909946	1.90067e-05	-1.58277	-1.43883
62935890	chr10:62935890:T:C	9.21016e-38	-2.29411	-1.73293	0.011939	8.698	-1.19561	7.82031e-06	-2.12663	-1.78303
62936070	chr10:62936070:C:T	8.56662e-37	-6.21526e-10	-1.79689	1.01242e-06	-6.21526e-10	-1.87284	6.01669e-05	-6.21526e-10	-1.86927
62936343	chr10:62936343:C:A	8.77363e-37	-6.21526e-10	-1.77302	9.97033e-07	-6.21526e-10	-1.88816	5.92739e-05	-6.21526e-10	-1.88422
62936391	chr10:62936391:T:C	7.04669e-38	-2.40894	-1.88586	1.74978e-07	-1.92234	-1.70594	5.67955e-06	-2.40589	-1.82363
62936571	chr10:62936571:T:C	8.53544e-38	-2.31565	-1.78748	0.00932803	8.49912	-1.24353	7.44198e-06	-2.15816	-1.80109
62936656	chr10:62936656:G:A	8.62937e-38	-2.31007	-1.7821	0.0100304	8.55738	-1.22919	7.54441e-06	-2.14983	-1.79575
62937282	chr10:62937282:C:T	8.89551e-37	-6.21526e-10	-1.75922	9.99896e-07	-6.21526e-10	-1.88529	5.95178e-05	-6.21526e-10	-1.88011
62937388	chr10:62937388:C:T	7.04806e-38	-2.4077	-1.8869	1.81899e-07	-1.88176	-1.70772	5.69533e-06	-2.40189	-1.82485
62937735	chr10:62937735:A:G	1.45916e-36	-1.78913	0.524807	6.23737e-07	-2.40865	0.0514382	4.01687e-05	-2.24607	-0.0272286
62937790	chr10:62937790:G:A	2.63678e-37	-1.08998	-1.88523	9.75003e-08	-2.34545	-1.86764	5.82747e-06	-2.3154	-1.8884
62938167	chr10:62938167:TC:T	7.36025e-37	-1.94867	-1.06993e-09	5.95563e-07	-2.40343	-1.06993e-09	3.80767e-05	-2.32679	-1.06993e-09
62938217	chr10:62938217:G:C	8.94381e-37	-6.21526e-10	-1.7538	1.01422e-06	-6.21526e-10	-1.87107	5.96262e-05	-6.21526e-10	-1.87829
62938273	chr10:62938273:A:G	8.53518e-38	-2.32947	-1.77369	0.00825289	8.34209	-1.20896	7.36438e-06	-2.18184	-1.7879
62938426	chr10:62938426:ACTAT:A	1.49539e-37	-2.36604	-1.17634	1.23837e-07	-2.30514	-1.66883	8.29296e-06	-2.32323	-1.52775
62938474	chr10:62938474:TAGG:T	9.20749e-38	-2.28973	-1.73761	0.0122359	8.73375	-1.20681	7.83247e-06	-2.1208	-1.78731
62938730	chr10:62938730:C:T	1.2672e-36	-6.21526e-10	-1.40537	1.27535e-06	-6.21526e-10	-1.64197	7.23346e-05	-6.21526e-10	-1.68509
62938766	chr10:62938766:T:C	9.60177e-38	-2.31229	-1.67311	0.0123062	8.53554	-1.00286	8.24884e-06	-2.15309	-1.70323
62938997	chr10:62938997:G:A	3.47723e-35	-6.21526e-10	1.90664	1.83328e-05	-6.21526e-10	1.02351	0.00100091	-6.21526e-10	0.94228
62939166	chr10:62939166:A:G	7.54495e-38	-2.40808	-1.81839	2.22791e-07	-1.88645	-1.50025	6.54253e-06	-2.40253	-1.68553
62939583	chr10:62939583:T:C	9.66096e-38	-2.32025	-1.65901	0.00286533	7.58945	-1.51419	6.83936e-06	-2.17914	-1.86455
62939919	chr10:62939919:T:A	4.83312e-37	-2.36927	-1.06993e-09	6.21176e-07	-2.36133	-1.06993e-09	3.50741e-05	-2.40893	-1.06993e-09
62940221	chr10:62940221:C:T	7.58448e-38	-2.36869	-1.85255	0.00218568	7.13921	-1.33472	6.62987e-06	-2.26081	-1.814
62940304	chr10:62940304:A:G	1.98533e-37	-2.3214	-0.937581	0.0625575	8.00318	1.15548	2.52281e-05	-2.12351	-0.614923
62941473	chr10:62941473:T:C	7.83645e-37	-6.21526e-10	-1.88598	1.06946e-06	-6.21526e-10	-1.81803	6.28513e-05	-6.21526e-10	-1.82562
62941815	chr10:62941815:A:G	1.11208e-36	-6.21526e-10	-1.53594	1.09146e-06	-6.21526e-10	-1.79767	6.59064e-05	-6.21526e-10	-1.77815
62941909	chr10:62941909:C:T	7.97023e-37	-6.21526e-10	-1.86905	9.96137e-07	-6.21526e-10	-1.88905	5.8961e-05	-6.21526e-10	-1.88951
62942037	chr10:62942037:C:T	1.59852e-37	-1.58826	-1.88742	0.000230572	5.38584	-1.83045	8.23101e-06	-1.9853	-1.87318
62942423	chr10:62942423:A:G	3.31734e-37	-0.910155	-1.83545	1.16482e-07	-2.40811	-1.62709	8.59202e-06	-2.11378	-1.70177
62942858	chr10:62942858:A:G	8.53932e-37	-6.21526e-10	-1.80008	1.01563e-06	-6.21526e-10	-1.86967	6.11437e-05	-6.21526e-10	-1.85316
62943414	chr10:62943414:C:A	8.04188e-37	-6.21526e-10	-1.8601	9.95397e-07	-6.21526e-10	-1.8898	5.89517e-05	-6.21526e-10	-1.88967
62943574	chr10:62943574:G:A	2.79047e-37	-1.06932	-1.84923	1.03243e-07	-2.40739	-1.74847	7.14763e-06	-2.1799	-1.81971
62943608	chr10:62943608:C:T	7.44279e-38	-2.37932	-1.86079	0.00128856	6.89568	-1.61958	5.99311e-06	-2.2922	-1.88357
62943730	chr10:62943730:G:A	1.51722e-37	-1.6389	-1.88899	0.000196325	5.23483	-1.84024	7.99363e-06	-2.02039	-1.86735
62943764	chr10:62943764:C:T	7.53815e-38	-2.36394	-1.86343	0.0016037	7.12197	-1.62709	6.15214e-06	-2.2648	-1.88479
62943905	chr10:62943905:C:T	7.41275e-38	-2.37636	-1.86779	0.00132124	6.94398	-1.64284	6.00684e-06	-2.2868	-1.88669
62944273	chr10:62944273:C:T	2.2341e-37	-1.6134	-1.52752	5.80451e-05	3.81444	-1.63841	1.28725e-05	-1.58565	-1.82564
62944687	chr10:62944687:G:A	1.49487e-36	-6.21526e-10	-1.24014	1.4367e-06	-6.21526e-10	-1.52284	0.000100333	-6.21526e-10	-1.3579
62944749	chr10:62944749:A:G	8.22028e-37	-6.21526e-10	-1.83816	1.00077e-06	-6.21526e-10	-1.88442	5.92226e-05	-6.21526e-10	-1.88509
62944887	chr10:62944887:C:G	1.74791e-37	-1.4972	-1.88914	0.000291848	5.63312	-1.84207	8.73983e-06	-1.93277	-1.86573
62944981	chr10:62944981:G:A	2.22772e-37	-1.64118	-1.50261	5.40969e-05	3.732	-1.62641	1.25925e-05	-1.61473	-1.81856
62944985	chr10:62944985:C:A	7.97023e-37	-6.21526e-10	-1.86905	9.96137e-07	-6.21526e-10	-1.88905	5.8961e-05	-6.21526e-10	-1.88951
62945379	chr10:62945379:C:T	1.61176e-37	-1.7592	-1.70824	0.00028721	5.05589	-1.28086	1.29823e-05	-1.70894	-1.69386
62945426	chr10:62945426:T:C	7.53392e-38	-2.36887	-1.85906	0.0015322	7.06468	-1.61541	6.11593e-06	-2.27254	-1.88295
62945629	chr10:62945629:T:G	3.80628e-37	-0.733256	-1.87486	0.000393076	5.95911	-1.87029	2.61297e-05	-0.816693	-1.88662
62945636	chr10:62945636:T:G	7.21063e-38	-2.40489	-1.8669	1.00094e-07	-2.33939	-1.84744	6.84547e-06	-2.26209	-1.78071
62945641	chr10:62945641:TTG:T	1.1259e-37	-2.38695	-1.43923	1.1756e-07	-2.2767	-1.74929	7.41932e-06	-2.32968	-1.63262
62945652	chr10:62945652:T:G	1.73311e-36	-1.09226	-1.06993e-09	3.16525e-06	-0.732951	-1.06993e-09	4.98943e-05	-2.05648	-1.06993e-09
62945763	chr10:62945763:T:C	7.43331e-38	-2.37866	-1.86272	0.00129017	6.90343	-1.62609	5.9934e-06	-2.29115	-1.88458
62945972	chr10:62945972:G:T	1.66347e-37	-1.54769	-1.88816	0.000252268	5.48146	-1.83616	8.39095e-06	-1.96952	-1.86971
62945997	chr10:62945997:G:A	2.76624e-36	-6.21526e-10	-0.624693	2.29826e-06	-6.21526e-10	-1.05303	0.000127298	-6.21526e-10	-1.11986
62946138	chr10:62946138:A:ACC	1.17101e-36	-6.21526e-10	-1.48432	1.61243e-06	-6.21526e-10	-1.40744	7.71358e-05	-6.21526e-10	-1.62082
62946187	chr10:62946187:G:A	1.11235e-36	-6.21526e-10	-1.5357	1.09158e-06	-6.21526e-10	-1.79756	6.59145e-05	-6.21526e-10	-1.77803
62946315	chr10:62946315:A:T	5.81998e-37	-2.18347	-1.06993e-09	1.10328e-06	-1.7869	-1.06993e-09	3.93671e-05	-2.29346	-1.06993e-09
62948600	chr10:62948600:G:A	1.40807e-35	-6.21526e-10	1.00263	3.19903e-06	-6.21526e-10	-0.722336	0.000204844	-6.21526e-10	-0.644141
62948608	chr10:62948608:G:A	1.34116e-37	-2.39582	-1.25542	1.27802e-07	-2.29537	-1.64708	8.51283e-06	-2.31772	-1.50709
62948995	chr10:62948995:C:T	7.11283e-37	-0.143673	-1.83919	1.25161e-07	-2.33628	-1.62706	1.18465e-05	-1.7924	-1.70196
62949094	chr10:62949094:AT:A	1.80386e-37	-1.46814	-1.8867	9.7357e-08	-2.3959	-1.81866	6.63965e-06	-2.22099	-1.85234
62949108	chr10:62949108:A:G	9.85448e-37	-6.21526e-10	-1.65684	1.18716e-06	-6.21526e-10	-1.71362	7.15229e-05	-6.21526e-10	-1.69637
62949134	chr10:62949134:A:G	3.06019e-35	-6.21526e-10	1.77888	4.37442e-06	-6.21526e-10	-0.40941	0.00028157	-6.21526e-10	-0.326006
62949281	chr10:62949281:T:C	1.94462e-37	-1.60481	-1.67488	0.000421727	5.38242	-1.22325	1.51311e-05	-1.5987	-1.65094
62949371	chr10:62949371:C:T	3.73602e-37	-0.75286	-1.87388	1.0699e-07	-2.40062	-1.71959	8.3087e-06	-2.07296	-1.77612
62949386	chr10:62949386:T:G	7.24612e-38	-2.4063	-1.86058	1.65886e-07	-1.87239	-1.80925	5.40538e-06	-2.40143	-1.87756
62949459	chr10:62949459:G:A	4.66334e-37	-0.53569	-1.86934	1.10588e-07	-2.38446	-1.70267	9.37261e-06	-1.96469	-1.76391
62949461	chr10:62949461:G:A	3.5086e-37	-0.814478	-1.87507	9.86121e-08	-2.40661	-1.79514	7.56741e-06	-2.09204	-1.8505
62949470	chr10:62949470:C:T	4.94062e-37	-2.34727	-1.06993e-09	2.10635e-05	1.16236	-1.06993e-09	6.60771e-05	-1.77557	-1.06993e-09
62949501	chr10:62949501:T:C	4.13652e-37	-0.657986	-1.86692	1.26888e-07	-2.39825	-1.55139	9.9929e-06	-2.03427	-1.63024
62949826	chr10:62949826:G:A	8.28983e-37	-6.21526e-10	-1.82974	1.16126e-06	-6.21526e-10	-1.73568	5.99397e-05	-6.21526e-10	-1.87305
62949828	chr10:62949828:A:G	8.40144e-37	-6.21526e-10	-1.81636	1.11285e-06	-6.21526e-10	-1.77826	6.40819e-05	-6.21526e-10	-1.80623
62949884	chr10:62949884:G:GA	7.86077e-37	-6.21526e-10	-1.88288	1.00463e-06	-6.21526e-10	-1.88056	5.93618e-05	-6.21526e-10	-1.88274
62949966	chr10:62949966:C:A	1.04358e-36	-6.21526e-10	-1.59952	1.06272e-06	-6.21526e-10	-1.82435	6.39659e-05	-6.21526e-10	-1.80804
62950111	chr10:62950111:C:T	3.53508e-37	-0.795979	-1.88605	9.55135e-08	-2.40591	-1.82776	7.47748e-06	-2.08411	-1.87038
62950211	chr10:62950211:T:G	1.11235e-36	-6.21526e-10	-1.5357	1.09158e-06	-6.21526e-10	-1.79756	6.59145e-05	-6.21526e-10	-1.77803
62950253	chr10:62950253:T:C	4.66529e-37	-0.548344	-1.85627	1.14278e-07	-2.38547	-1.66883	9.59304e-06	-1.96976	-1.73559
62950386	chr10:62950386:C:T	1.37608e-37	-2.38559	-1.23994	1.3314e-07	-2.27282	-1.62872	8.65851e-06	-2.3328	-1.47505
62950523	chr10:62950523:C:T	1.87092e-37	-1.58118	-1.73716	0.000409518	5.46273	-1.33293	1.45656e-05	-1.57291	-1.71481
62950980	chr10:62950980:T:C	4.5816e-37	-0.566482	-1.85623	1.14054e-07	-2.3875	-1.66876	9.50903e-06	-1.97861	-1.73554
62951018	chr10:62951018:C:T	3.34647e-37	-0.854332	-1.88253	9.58549e-08	-2.40768	-1.82242	7.33741e-06	-2.10753	-1.86587
62951326	chr10:62951326:G:T	4.3436e-37	-0.615917	-1.86015	1.12171e-07	-2.39255	-1.68036	9.19116e-06	-2.00334	-1.74481
62951432	chr10:62951432:A:G	7.84619e-37	-6.21526e-10	-1.88474	1.17091e-06	-6.21526e-10	-1.7274	7.07186e-05	-6.21526e-10	-1.70768
62952233	chr10:62952233:G:T	4.55594e-37	-0.561201	-1.86713	1.10797e-07	-2.38688	-1.69836	9.30406e-06	-1.97586	-1.76007
62952610	chr10:62952610:T:G	8.68826e-37	-6.21526e-10	-1.78279	9.95966e-07	-6.21526e-10	-1.88923	5.89957e-05	-6.21526e-10	-1.88892
62953079	chr10:62953079:C:G	8.13451e-37	-6.21526e-10	-1.84865	1.12601e-06	-6.21526e-10	-1.7665	5.9412e-05	-6.21526e-10	-1.88189
62953180	chr10:62953180:A:G	8.55963e-37	-1.79771	-1.06993e-09	5.9403e-07	-2.40601	-1.06993e-09	3.84447e-05	-2.31717	-1.06993e-09
62953273	chr10:62953273:T:A	4.16589e-37	-0.628698	-1.88914	1.00231e-07	-2.39383	-1.79163	8.36025e-06	-2.00879	-1.83411
62953452	chr10:62953452:C:A	7.93308e-38	-2.37807	-1.79824	0.00154515	6.89922	-1.44153	6.28107e-06	-2.2901	-1.83875
62953814	chr10:62953814:G:A	1.75581e-37	-2.40284	-0.978995	1.19438e-07	-2.22908	-1.78106	6.26727e-06	-2.40733	-1.72372
62953876	chr10:62953876:T:C	8.04671e-37	-1.8595	-1.06993e-09	5.92276e-07	-2.40897	-1.06993e-09	4.01176e-05	-2.27457	-1.06993e-09
62953912	chr10:62953912:G:C	3.80998e-37	-1.55113	-1.05601	0.000106088	3.9563	-1.17722	1.83241e-05	-1.52426	-1.53391
62954216	chr10:62954216:G:A	3.87794e-37	-0.73362	-1.85584	1.13976e-07	-2.40343	-1.65352	8.81113e-06	-2.0655	-1.72487
62954254	chr10:62954254:C:G	8.42833e-37	-1.81317	-1.06993e-09	5.92345e-07	-2.40885	-1.06993e-09	4.03272e-05	-2.26936	-1.06993e-09
62954375	chr10:62954375:A:C	2.51692e-37	-2.34228	-0.67945	0.0889499	7.75261	1.75803	3.53385e-05	-2.1644	-0.237013
62954416	chr10:62954416:A:AGAACAGAACAGAACAGATATCTGTTCCAGAT	7.84905e-37	-6.21526e-10	-1.88437	1.17343e-06	-6.21526e-10	-1.72525	7.08791e-05	-6.21526e-10	-1.70541
62954525	chr10:62954525:A:C	4.21603e-37	-0.64939	-1.85648	1.13041e-07	-2.39575	-1.66945	9.12908e-06	-2.01883	-1.73609
62954527	chr10:62954527:G:A	4.82154e-37	-2.37167	-1.06993e-09	6.22524e-07	-2.35916	-1.06993e-09	4.23252e-05	-2.22101	-1.06993e-09
62955083	chr10:62955083:G:A	8.74868e-37	-6.21526e-10	-1.77586	1.02385e-06	-6.21526e-10	-1.86161	6.08297e-05	-6.21526e-10	-1.85831
62955192	chr10:62955192:G:A	5.72175e-37	-2.20049	-1.06993e-09	8.85728e-07	-2.00653	-1.06993e-09	3.50903e-05	-2.40846	-1.06993e-09
62956052	chr10:62956052:A:C	8.10175e-37	-6.21526e-10	-1.85269	1.11729e-06	-6.21526e-10	-1.77428	5.93003e-05	-6.21526e-10	-1.88377
62956166	chr10:62956166:T:A	8.13271e-37	-6.21526e-10	-1.84887	9.96181e-07	-6.21526e-10	-1.88901	5.90288e-05	-6.21526e-10	-1.88836
62956324	chr10:62956324:G:C	8.22208e-37	-6.21526e-10	-1.83794	1.14567e-06	-6.21526e-10	-1.7492	5.96956e-05	-6.21526e-10	-1.87713
62957045	chr10:62957045:A:C	5.61852e-37	-2.2187	-1.06993e-09	1.03979e-06	-1.84616	-1.06993e-09	3.84048e-05	-2.31821	-1.06993e-09
62957155	chr10:62957155:G:A	2.12108e-37	-1.60774	-1.5851	0.000488376	5.3766	-1.0707	1.66098e-05	-1.60044	-1.55596
62957406	chr10:62957406:T:C	7.80798e-37	-6.21526e-10	-1.88962	1.16095e-06	-6.21526e-10	-1.73595	6.72594e-05	-6.21526e-10	-1.75783
62957990	chr10:62957990:G:C	3.5177e-37	-0.801924	-1.88503	9.57471e-08	-2.40605	-1.82518	7.47773e-06	-2.08562	-1.86884
62958159	chr10:62958159:T:G	1.49543e-36	-6.21526e-10	-1.23977	1.43698e-06	-6.21526e-10	-1.52264	0.000100358	-6.21526e-10	-1.35764
62958229	chr10:62958229:G:C	8.11489e-37	-6.21526e-10	-1.85107	1.1221e-06	-6.21526e-10	-1.76998	5.93613e-05	-6.21526e-10	-1.88275
62959580	chr10:62959580:C:T	1.68408e-37	-2.37015	-1.05339	1.6418e-07	-2.24745	-1.44452	1.03664e-05	-2.35171	-1.27611
62959694	chr10:62959694:T:C	7.21602e-38	-2.40609	-1.86495	1.64718e-07	-1.86249	-1.82621	5.38014e-06	-2.4002	-1.88347
62959920	chr10:62959920:G:A	1.26965e-36	-6.21526e-10	-1.40344	1.23959e-06	-6.21526e-10	-1.6704	7.0365e-05	-6.21526e-10	-1.71269
62959951	chr10:62959951:G:T	7.8385e-37	-6.21526e-10	-1.88572	1.06875e-06	-6.21526e-10	-1.81869	6.28158e-05	-6.21526e-10	-1.82618
62960133	chr10:62960133:G:A	7.42965e-38	-2.37995	-1.86192	0.00126265	6.87968	-1.6239	5.97775e-06	-2.29396	-1.88438
62960385	chr10:62960385:A:G	7.85083e-37	-6.21526e-10	-1.88415	1.0631e-06	-6.21526e-10	-1.82399	6.2497e-05	-6.21526e-10	-1.83127
62960604	chr10:62960604:C:T	1.99064e-37	-1.60934	-1.64696	0.00043856	5.37271	-1.1744	1.55368e-05	-1.60179	-1.62139
62960665	chr10:62960665:G:A	1.6125e-36	-6.21526e-10	-1.1644	1.38503e-06	-6.21526e-10	-1.55946	8.57856e-05	-6.21526e-10	-1.51454
62960691	chr10:62960691:C:T	8.10722e-37	-6.21526e-10	-1.85201	1.11975e-06	-6.21526e-10	-1.77208	5.93321e-05	-6.21526e-10	-1.88324
62960795	chr10:62960795:G:T	4.49888e-37	-0.558991	-1.88195	1.05514e-07	-2.38651	-1.74758	8.96009e-06	-1.97383	-1.79978
62961149	chr10:62961149:A:G	7.23883e-38	-2.40838	-1.85951	0.000645606	6.20098	-1.61597	5.81187e-06	-2.32479	-1.8817
62961248	chr10:62961248:C:G	4.61249e-37	-0.535494	-1.8805	1.06424e-07	-2.38394	-1.74156	9.1026e-06	-1.96285	-1.79498
62961440	chr10:62961440:C:T	5.53748e-37	-2.23323	-1.06993e-09	4.66057e-06	-0.346045	-1.06993e-09	0.000793282	0.70979	-1.06993e-09
62961642	chr10:62961642:G:T	4.63929e-37	-0.530397	-1.87981	1.06787e-07	-2.38323	-1.73888	9.14928e-06	-1.95989	-1.79283
62961695	chr10:62961695:A:G	4.53553e-37	-0.552386	-1.88044	1.06248e-07	-2.38579	-1.74138	9.03248e-06	-1.97073	-1.79483
62961764	chr10:62961764:A:G	7.42447e-38	-2.38003	-1.86254	0.00125596	6.87615	-1.62568	5.97528e-06	-2.29421	-1.88455
62962067	chr10:62962067:A:G	4.42865e-37	-0.579235	-1.87743	1.06919e-07	-2.38881	-1.73206	8.98013e-06	-1.98412	-1.78725
62962272	chr10:62962272:T:C	1.88367e-37	-1.62721	-1.68433	0.000387878	5.31651	-1.241	1.46587e-05	-1.61982	-1.66153
62962646	chr10:62962646:T:C	2.00995e-37	-1.61374	-1.63291	0.000443743	5.3609	-1.15084	1.5705e-05	-1.6056	-1.6068
62962695	chr10:62962695:T:A	4.42231e-37	-0.58052	-1.87758	1.06972e-07	-2.38876	-1.73162	8.9832e-06	-1.98418	-1.78685
62963242	chr10:62963242:A:G	7.98403e-37	-6.21526e-10	-1.86732	9.95579e-07	-6.21526e-10	-1.88961	5.89573e-05	-6.21526e-10	-1.88957
62963247	chr10:62963247:A:G	7.30953e-38	-2.40673	-1.85144	1.64523e-07	-1.87512	-1.81476	5.39348e-06	-2.40181	-1.87939
62963667	chr10:62963667:A:G	1.32799e-36	-1.35851	-1.06993e-09	6.47713e-07	-2.31949	-1.06993e-09	6.08866e-05	-1.85738	-1.06993e-09
62964063	chr10:62964063:T:G	8.1834e-37	-6.21526e-10	-1.84266	9.97379e-07	-6.21526e-10	-1.88781	5.91175e-05	-6.21526e-10	-1.88686
62964336	chr10:62964336:T:G	2.27302e-37	-1.65044	-1.47322	5.21195e-05	3.68911	-1.62076	1.24437e-05	-1.62927	-1.81591
62964699	chr10:62964699:G:C	8.96783e-37	-6.21526e-10	-1.75112	9.95537e-07	-6.21526e-10	-1.88966	5.95188e-05	-6.21526e-10	-1.8801
62964860	chr10:62964860:T:G	1.61313e-35	-6.21526e-10	1.13858	3.45387e-06	-6.21526e-10	-0.645689	0.000222147	-6.21526e-10	-0.563047
62964866	chr10:62964866:T:G	7.98385e-37	-6.21526e-10	-1.86734	1.08962e-06	-6.21526e-10	-1.79936	5.90369e-05	-6.21526e-10	-1.88823
62965033	chr10:62965033:A:G	7.27304e-38	-2.39995	-1.86323	1.28744e-07	-2.13871	-1.79641	5.45534e-06	-2.39801	-1.87178
62965415	chr10:62965415:C:T	4.41743e-37	-0.58313	-1.87608	1.07471e-07	-2.38912	-1.7266	9.00432e-06	-1.98582	-1.78286
62965876	chr10:62965876:T:A	9.30392e-37	-6.21526e-10	-1.71433	1.07412e-06	-6.21526e-10	-1.81368	6.06933e-05	-6.21526e-10	-1.86055
62965980	chr10:62965980:G:A	4.17875e-37	-0.625063	-1.88969	1.10217e-07	-2.39514	-1.69535	8.98196e-06	-2.01782	-1.75335
62966019	chr10:62966019:A:T	8.20227e-37	-6.21526e-10	-1.84036	9.9788e-07	-6.21526e-10	-1.88731	5.91532e-05	-6.21526e-10	-1.88626
62966210	chr10:62966210:G:A	4.67407e-37	-0.520798	-1.88194	1.05855e-07	-2.38226	-1.74861	9.11594e-06	-1.95589	-1.80047
62966569	chr10:62966569:C:G	3.41745e-37	-0.828783	-1.88709	9.48508e-08	-2.40712	-1.83351	7.34998e-06	-2.09823	-1.87346
62966587	chr10:62966587:G:A	7.91789e-37	-6.21526e-10	-1.87564	1.04096e-06	-6.21526e-10	-1.84504	6.12795e-05	-6.21526e-10	-1.85094
62966973	chr10:62966973:G:A	7.24782e-38	-2.40658	-1.86007	1.66442e-07	-1.87647	-1.80182	5.42027e-06	-2.40184	-1.87441
62967324	chr10:62967324:G:A	2.43028e-36	-0.754174	-1.06993e-09	1.20044e-06	-1.7025	-1.06993e-09	5.35764e-05	-1.98528	-1.06993e-09
62967360	chr10:62967360:A:G	4.25196e-37	-0.61901	-1.87838	1.06246e-07	-2.39256	-1.73462	8.79043e-06	-2.00345	-1.78928
62967586	chr10:62967586:T:C	4.29659e-37	-0.608344	-1.8786	1.06276e-07	-2.39145	-1.73545	8.83314e-06	-1.99793	-1.78995
62968384	chr10:62968384:A:G	1.65691e-35	-6.21526e-10	1.16536	8.73287e-06	-6.21526e-10	0.28191	0.000478383	-6.21526e-10	0.204023
62968438	chr10:62968438:T:C	2.46982e-37	-1.591	-1.44962	6.27203e-05	3.85452	-1.60102	1.33563e-05	-1.56906	-1.80534
62968594	chr10:62968594:T:C	1.19396e-36	-6.21526e-10	-1.4649	2.40379e-06	-6.21526e-10	-1.00814	0.000139082	-6.21526e-10	-1.03132
62968714	chr10:62968714:T:C	1.21315e-37	-2.3943	-1.35725	1.22695e-07	-2.29704	-1.6862	7.99722e-06	-2.3128	-1.5745
62968937	chr10:62968937:A:T	4.60066e-37	-0.535418	-1.88315	1.05143e-07	-2.38332	-1.7543	9.02187e-06	-1.96162	-1.80512
62969137	chr10:62969137:G:A	8.4154e-37	-6.21526e-10	-1.8147	9.963e-07	-6.21526e-10	-1.88889	5.89835e-05	-6.21526e-10	-1.88913
62969330	chr10:62969330:A:C	8.44414e-37	-6.21526e-10	-1.81129	1.38057e-06	-6.21526e-10	-1.56268	7.87972e-05	-6.21526e-10	-1.59951
62969448	chr10:62969448:T:A	3.49827e-37	-0.805367	-1.88713	9.49384e-08	-2.40602	-1.83369	7.43557e-06	-2.08655	-1.87356
62969829	chr10:62969829:T:C	7.83333e-37	-6.21526e-10	-1.88638	1.0718e-06	-6.21526e-10	-1.81584	6.29873e-05	-6.21526e-10	-1.82346
62969950	chr10:62969950:T:C	8.46675e-37	-6.21526e-10	-1.80862	9.95757e-07	-6.21526e-10	-1.88944	5.89558e-05	-6.21526e-10	-1.8896
62969977	chr10:62969977:C:T	2.75621e-37	-2.30983	-0.621081	0.140743	8.11065	1.85886	4.01049e-05	-2.10597	-0.168921
62970170	chr10:62970170:A:T	7.57482e-38	-2.35793	-1.86459	0.00169667	7.20411	-1.65287	6.1966e-06	-2.25506	-1.88733
62970314	chr10:62970314:G:T	4.12607e-37	-0.637681	-1.88976	9.83628e-08	-2.39403	-1.81024	8.22931e-06	-2.01031	-1.84838
62970641	chr10:62970641:GC:G	1.29058e-36	-6.21526e-10	-1.38709	1.25423e-06	-6.21526e-10	-1.65866	7.11216e-05	-6.21526e-10	-1.702
62970644	chr10:62970644:A:T	1.29168e-36	-6.21526e-10	-1.38623	1.25485e-06	-6.21526e-10	-1.65817	7.11529e-05	-6.21526e-10	-1.70156
62970806	chr10:62970806:T:C	1.24246e-37	-2.3955	-1.33218	1.19983e-07	-2.29756	-1.70803	7.95191e-06	-2.31199	-1.58099
62970887	chr10:62970887:G:A	2.76657e-36	-0.624571	-1.06993e-09	1.13377e-06	-1.75964	-1.06993e-09	4.75163e-05	-2.10531	-1.06993e-09
62970914	chr10:62970914:C:T	4.35372e-37	-0.584026	-1.88971	9.90529e-08	-2.38882	-1.80847	8.45116e-06	-1.98499	-1.84709
62970943	chr10:62970943:T:A	1.24035e-37	-2.3895	-1.33987	1.2147e-07	-2.28086	-1.71241	7.79401e-06	-2.32637	-1.58667
62971134	chr10:62971134:C:T	2.3679e-37	-1.63427	-1.4485	5.60347e-05	3.74233	-1.60154	1.28302e-05	-1.60884	-1.80575
62971388	chr10:62971388:C:T	4.46365e-37	-0.560462	-1.88834	1.13764e-07	-2.38833	-1.67048	9.47013e-06	-1.98579	-1.73246
62971771	chr10:62971771:C:T	8.11253e-37	-6.21526e-10	-1.85136	9.95954e-07	-6.21526e-10	-1.88924	5.90094e-05	-6.21526e-10	-1.88869
62971857	chr10:62971857:C:T	8.6802e-37	-6.21526e-10	-1.78372	1.0754e-06	-6.21526e-10	-1.81249	6.42053e-05	-6.21526e-10	-1.8043
62971992	chr10:62971992:C:G	1.17886e-36	-6.21526e-10	-1.47763	1.13712e-06	-6.21526e-10	-1.75668	6.90574e-05	-6.21526e-10	-1.73145
62972115	chr10:62972115:G:A	2.92651e-35	-6.21526e-10	1.73421	4.31104e-06	-6.21526e-10	-0.424004	0.000277088	-6.21526e-10	-0.342052
62972431	chr10:62972431:C:T	7.50639e-38	-2.40717	-1.82442	1.54369e-07	-1.88153	-1.87207	5.34033e-06	-2.40225	-1.88885
62972491	chr10:62972491:G:C	7.85376e-37	-6.21526e-10	-1.88377	1.06115e-06	-6.21526e-10	-1.82583	6.23936e-05	-6.21526e-10	-1.83292
62972546	chr10:62972546:T:C	5.19934e-37	-2.29623	-1.06993e-09	2.08289e-06	-1.15143	-1.06993e-09	6.49153e-05	-1.7933	-1.06993e-09
62972554	chr10:62972554:T:C	3.43949e-37	-0.859325	-1.85012	1.05302e-07	-2.40786	-1.72825	7.79757e-06	-2.11046	-1.80212
62972651	chr10:62972651:G:GA	4.44893e-37	-0.563578	-1.88852	1.13437e-07	-2.38879	-1.6729	9.43105e-06	-1.98784	-1.73454
62972752	chr10:62972752:A:G	4.38855e-37	-0.586059	-1.87971	1.06114e-07	-2.3889	-1.73952	8.90958e-06	-1.98603	-1.79323
62972759	chr10:62972759:C:T	1.44325e-36	-6.21526e-10	-1.27528	1.37207e-06	-6.21526e-10	-1.56886	7.70902e-05	-6.21526e-10	-1.62141
62972818	chr10:62972818:C:T	8.28617e-37	-6.21526e-10	-1.83018	9.98674e-07	-6.21526e-10	-1.88651	5.91084e-05	-6.21526e-10	-1.88702
62973005	chr10:62973005:T:C	4.40767e-37	-0.58272	-1.8787	1.06547e-07	-2.38857	-1.73579	8.9508e-06	-1.98442	-1.79023
62973268	chr10:62973268:A:G	4.08251e-37	-0.654246	-1.88381	1.03591e-07	-2.39587	-1.75662	8.49828e-06	-2.01971	-1.80681
62973473	chr10:62973473:G:A	8.01285e-37	-6.21526e-10	-1.86372	9.95798e-07	-6.21526e-10	-1.88939	5.89485e-05	-6.21526e-10	-1.88972
62973647	chr10:62973647:T:C	7.88036e-37	-6.21526e-10	-1.88039	1.12793e-06	-6.21526e-10	-1.7648	6.47561e-05	-6.21526e-10	-1.79576
62973782	chr10:62973782:A:G	7.57815e-38	-2.36447	-1.85761	0.00157807	7.11064	-1.63186	6.1404e-06	-2.26671	-1.88479
62973884	chr10:62973884:T:C	7.65333e-38	-2.35822	-1.85399	0.0017539	7.20559	-1.62117	6.2222e-06	-2.25497	-1.88329
62974238	chr10:62974238:C:A	3.9784e-37	-0.684455	-1.87943	1.05157e-07	-2.39893	-1.73855	8.48476e-06	-2.03568	-1.79244
62974277	chr10:62974277:G:A	1.62214e-36	-6.21526e-10	-1.15843	1.23674e-06	-6.21526e-10	-1.6727	7.63582e-05	-6.21526e-10	-1.63095
62974589	chr10:62974589:C:T	4.70381e-37	-2.39639	-1.06993e-09	7.49515e-07	-2.17351	-1.06993e-09	3.51777e-05	-2.40598	-1.06993e-09
62974712	chr10:62974712:A:G	7.81939e-37	-6.21526e-10	-1.88816	1.034e-06	-6.21526e-10	-1.85174	6.0386e-05	-6.21526e-10	-1.86563
62974988	chr10:62974988:C:T	9.76302e-36	-6.21526e-10	0.636422	2.09973e-06	-6.21526e-10	-1.14337	0.000136681	-6.21526e-10	-1.04874
62975114	chr10:62975114:T:G	8.50718e-37	-6.21526e-10	-1.80385	9.9551e-07	-6.21526e-10	-1.88968	5.89461e-05	-6.21526e-10	-1.88977
62975344	chr10:62975344:G:A	7.85467e-37	-6.21526e-10	-1.88366	1.06078e-06	-6.21526e-10	-1.82618	6.2373e-05	-6.21526e-10	-1.83326
62975554	chr10:62975554:T:C	4.50511e-37	-0.560458	-1.8791	1.06642e-07	-2.38616	-1.7373	9.03527e-06	-1.97382	-1.79143
62975652	chr10:62975652:A:T	1.19663e-36	-6.21526e-10	-1.46267	1.14691e-06	-6.21526e-10	-1.74811	6.97056e-05	-6.21526e-10	-1.72211
62975717	chr10:62975717:A:G	1.57623e-37	-1.62836	-1.86137	0.000241043	5.29173	-1.69194	1.18247e-05	-1.62472	-1.87148
62975980	chr10:62975980:C:T	1.58e-37	-1.63491	-1.85243	0.000236811	5.25245	-1.67037	1.17659e-05	-1.63667	-1.86451
62975998	chr10:62975998:A:G	4.64519e-37	-2.40893	-1.06993e-09	6.78409e-07	-2.27319	-1.06993e-09	3.57051e-05	-2.39109	-1.06993e-09
62976904	chr10:62976904:G:A	3.15715e-37	-0.905453	-1.88964	9.36946e-08	-2.40889	-1.84401	7.11842e-06	-2.12555	-1.87815
62976939	chr10:62976939:G:A	4.03615e-37	-0.660647	-1.88883	9.59888e-08	-2.39738	-1.83133	8.06072e-06	-2.01537	-1.86402
62976984	chr10:62976984:G:A	7.87766e-37	-6.21526e-10	-1.88074	1.22219e-06	-6.21526e-10	-1.68454	7.07219e-05	-6.21526e-10	-1.70763
62977899	chr10:62977899:A:G	7.85376e-37	-6.21526e-10	-1.88377	1.06115e-06	-6.21526e-10	-1.82583	6.23936e-05	-6.21526e-10	-1.83292
62977965	chr10:62977965:C:A	7.81396e-37	-6.21526e-10	-1.88885	1.01391e-06	-6.21526e-10	-1.87137	5.96533e-05	-6.21526e-10	-1.87784
62978002	chr10:62978002:A:C	3.53798e-37	-0.79182	-1.88939	9.57346e-08	-2.40547	-1.82589	7.61925e-06	-2.07534	-1.86037
62978026	chr10:62978026:A:G	1.16282e-36	-6.21526e-10	-1.49133	1.12358e-06	-6.21526e-10	-1.76866	6.23628e-05	-6.21526e-10	-1.83342
62978029	chr10:62978029:C:T	3.86766e-37	-0.702347	-1.88977	9.70646e-08	-2.40034	-1.81722	7.98676e-06	-2.03419	-1.85441
62978278	chr10:62978278:C:T	3.8859e-37	-0.697635	-1.88977	9.71042e-08	-2.40031	-1.81685	7.99868e-06	-2.03298	-1.85413
62979548	chr10:62979548:G:A	1.15739e-37	-2.37185	-1.42675	1.18955e-07	-2.25368	-1.76052	7.13525e-06	-2.35001	-1.65133
62979638	chr10:62979638:T:G	8.13628e-37	-6.21526e-10	-1.84843	9.9788e-07	-6.21526e-10	-1.88731	5.91861e-05	-6.21526e-10	-1.8857
62979712	chr10:62979712:C:T	1.65466e-35	-6.21526e-10	1.164	8.72263e-06	-6.21526e-10	0.280737	0.000477832	-6.21526e-10	0.202871
62979908	chr10:62979908:C:T	7.552e-38	-2.35675	-1.86879	0.0010872	6.78106	-1.67488	5.95753e-06	-2.29261	-1.88912
62980214	chr10:62980214:G:C	7.93121e-37	-6.21526e-10	-1.87396	1.0615e-06	-6.21526e-10	-1.8255	6.38256e-05	-6.21526e-10	-1.81023
62980388	chr10:62980388:C:T	3.7098e-37	-0.753952	-1.87984	9.23889e-08	-2.40394	-1.86299	7.56793e-06	-2.05919	-1.88328
62981076	chr10:62981076:C:T	9.10414e-37	-6.21526e-10	-1.73604	1.04923e-06	-6.21526e-10	-1.83713	6.37133e-05	-6.21526e-10	-1.81199
62981110	chr10:62981110:G:A	2.3817e-36	-6.21526e-10	-0.774368	5.76291e-06	-6.21526e-10	-0.133741	0.00026866	-6.21526e-10	-0.372942
62981142	chr10:62981142:GA:G	1.41942e-37	-1.73559	-1.85893	0.000166266	4.91514	-1.68673	1.05336e-05	-1.74194	-1.86988
62981359	chr10:62981359:C:T	2.91988e-37	-0.997976	-1.87525	8.98827e-08	-2.4088	-1.88563	6.87597e-06	-2.15049	-1.88786
62981879	chr10:62981879:C:T	7.83959e-37	-6.21526e-10	-1.88558	1.09929e-06	-6.21526e-10	-1.79052	6.62612e-05	-6.21526e-10	-1.77278
62982014	chr10:62982014:G:A	8.12369e-37	-6.21526e-10	-1.84998	1.29065e-06	-6.21526e-10	-1.63003	6.77343e-05	-6.21526e-10	-1.7508
62983015	chr10:62983015:A:T	8.28542e-37	-6.21526e-10	-1.83027	9.98694e-07	-6.21526e-10	-1.88649	5.91094e-05	-6.21526e-10	-1.887
62984016	chr10:62984016:C:G	1.43788e-36	-6.21526e-10	-1.27901	1.36708e-06	-6.21526e-10	-1.57251	7.68377e-05	-6.21526e-10	-1.62469
62984532	chr10:62984532:C:T	8.4591e-38	-2.39233	-1.71978	1.40765e-07	-2.38737	-1.45848	6.10741e-06	-2.40773	-1.74916
62984583	chr10:62984583:G:A	1.16191e-36	-6.21526e-10	-1.49212	1.03102e-06	-6.21526e-10	-1.85464	5.94585e-05	-6.21526e-10	-1.88111
62984632	chr10:62984632:A:C	8.5228e-38	-2.39438	-1.71022	1.43094e-07	-2.38493	-1.44451	6.16e-06	-2.4071	-1.74121
62984989	chr10:62984989:A:C	8.4265e-38	-2.4026	-1.71337	1.44437e-07	-2.37086	-1.44924	6.17419e-06	-2.40209	-1.74392
62985061	chr10:62985061:T:G	8.49602e-38	-2.38672	-1.72103	1.39568e-07	-2.39291	-1.46147	6.09023e-06	-2.40875	-1.75096
62985298	chr10:62985298:T:A	1.65108e-37	-1.9063	-1.53704	1.02814e-07	-2.31876	-1.84126	8.49425e-06	-2.0865	-1.7405
62985299	chr10:62985299:T:A	1.65497e-37	-1.90783	-1.53315	1.03017e-07	-2.31814	-1.8399	8.5049e-06	-2.08766	-1.73809
62985326	chr10:62985326:T:A	1.50038e-36	-6.21526e-10	-1.23646	1.18369e-06	-6.21526e-10	-1.71654	6.70495e-05	-6.21526e-10	-1.76096
62985829	chr10:62985829:T:C	1.23579e-37	-1.84975	-1.8833	1.12642e-07	-2.31271	-1.75601	7.32823e-06	-2.08555	-1.88911
62986105	chr10:62986105:C:T	7.62952e-38	-2.37931	-1.83602	0.00171409	6.89245	-1.33099	6.4773e-06	-2.28874	-1.80935
62986315	chr10:62986315:A:G	3.14601e-37	-1.29322	-1.50541	2.93339e-07	-1.37922	-1.73239	8.00929e-06	-2.09922	-1.78656
62986465	chr10:62986465:G:A	8.33517e-37	-1.82428	-1.06993e-09	5.92285e-07	-2.40895	-1.06993e-09	4.00971e-05	-2.27508	-1.06993e-09
62986736	chr10:62986736:A:C	1.00386e-37	-2.33779	-1.60312	1.64094e-07	-2.40892	-1.28358	6.85913e-06	-2.39807	-1.64274
62987519	chr10:62987519:T:G	4.91927e-37	-2.3516	-1.06993e-09	1.78579e-06	-1.30532	-1.06993e-09	5.79904e-05	-1.90611	-1.06993e-09
62987784	chr10:62987784:C:T	9.59942e-38	-2.31595	-1.6697	0.00923073	8.25977	-1.01466	7.74449e-06	-2.20826	-1.71115
62987938	chr10:62987938:C:G	9.62581e-38	-2.33659	-1.64631	1.5426e-07	-2.40894	-1.34535	6.60898e-06	-2.39751	-1.68045
62988546	chr10:62988546:A:G	1.70615e-37	-1.77297	-1.63756	0.000372469	5.10025	-1.06528	1.29235e-05	-1.72496	-1.68238
62988906	chr10:62988906:A:G	9.20167e-38	-2.31366	-1.7143	0.00884137	8.31063	-1.10862	7.47364e-06	-2.20324	-1.75177
62989172	chr10:62989172:C:G	8.06224e-37	-6.21526e-10	-1.85757	9.96271e-07	-6.21526e-10	-1.88892	5.90581e-05	-6.21526e-10	-1.88787
62989196	chr10:62989196:G:A	8.20946e-37	-6.21526e-10	-1.83948	1.29936e-06	-6.21526e-10	-1.62332	7.43431e-05	-6.21526e-10	-1.6577
62989433	chr10:62989433:C:T	7.889e-37	-6.21526e-10	-1.8793	1.07712e-06	-6.21526e-10	-1.81089	6.48409e-05	-6.21526e-10	-1.79445
62989476	chr10:62989476:G:A	1.50529e-37	-1.70054	-1.83524	0.00019676	5.02105	-1.62425	1.11349e-05	-1.70841	-1.84789
62989742	chr10:62989742:T:C	1.35719e-36	-6.21526e-10	-1.33676	1.24579e-06	-6.21526e-10	-1.66541	7.65329e-05	-6.21526e-10	-1.62867
62990285	chr10:62990285:C:A	5.30682e-37	-0.38636	-1.88941	9.80055e-08	-2.35975	-1.84817	9.20233e-06	-1.86629	-1.88064
62990388	chr10:62990388:G:A	1.43788e-36	-6.21526e-10	-1.27901	1.36708e-06	-6.21526e-10	-1.57251	7.68377e-05	-6.21526e-10	-1.62469
62990651	chr10:62990651:T:A	1.92933e-37	-1.63487	-1.65272	0.000301744	5.22319	-1.39879	1.34377e-05	-1.64404	-1.72428
62990843	chr10:62990843:A:T	1.10161e-36	-6.21526e-10	-1.54541	1.09894e-06	-6.21526e-10	-1.79084	6.65557e-05	-6.21526e-10	-1.76835
62991027	chr10:62991027:G:A	1.22391e-37	-1.86278	-1.87993	9.21826e-08	-2.38073	-1.88844	6.23456e-06	-2.25165	-1.88463
62991202	chr10:62991202:G:A	3.33699e-37	-0.869007	-1.87069	8.98562e-08	-2.40705	-1.88768	7.31013e-06	-2.09122	-1.88591
62991221	chr10:62991221:G:A	9.1188e-38	-2.36963	-1.66739	1.50459e-07	-2.40363	-1.37561	6.42361e-06	-2.40743	-1.69898
62991281	chr10:62991281:A:T	9.29709e-38	-2.32249	-1.69516	0.00852056	8.22763	-1.06258	7.53624e-06	-2.21435	-1.73231
62991886	chr10:62991886:G:C	1.46062e-36	-6.21526e-10	-1.26332	1.38412e-06	-6.21526e-10	-1.56012	7.77167e-05	-6.21526e-10	-1.61332
62992092	chr10:62992092:T:C	2.71467e-37	-1.06978	-1.87632	9.00898e-08	-2.40713	-1.88501	6.67367e-06	-2.17997	-1.88825
62992306	chr10:62992306:G:A	8.16956e-37	-6.21526e-10	-1.84435	1.2847e-06	-6.21526e-10	-1.63466	7.35606e-05	-6.21526e-10	-1.66828
62992496	chr10:62992496:G:A	2.59491e-36	-0.688629	-1.06993e-09	8.50777e-07	-2.04679	-1.06993e-09	7.78245e-05	-1.61193	-1.06993e-09
62992798	chr10:62992798:G:A	7.1216e-38	-2.39448	-1.88974	9.99539e-08	-2.303	-1.88523	6.07898e-06	-2.30909	-1.85247
62993327	chr10:62993327:G:A	1.00901e-36	-6.21526e-10	-1.63321	1.08426e-06	-6.21526e-10	-1.80428	6.06194e-05	-6.21526e-10	-1.86177
62994385	chr10:62994385:T:G	1.08256e-37	-1.97573	-1.8897	1.00764e-07	-2.2928	-1.88736	7.09043e-06	-2.13177	-1.87587
62994646	chr10:62994646:C:T	1.12291e-37	-2.29973	-1.52912	0.0354509	9.13692	-0.546204	1.21492e-05	-2.01192	-1.4572
62995021	chr10:62995021:A:T	1.58849e-37	-1.73368	-1.74831	0.000451963	5.61651	-1.38809	1.62923e-05	-1.44207	-1.73363
62995191	chr10:62995191:T:C	1.38911e-37	-2.21577	-1.40034	0.124126	10.0531	-0.209193	1.72759e-05	-1.83935	-1.27773
62995788	chr10:62995788:G:A	2.94387e-37	-1.00325	-1.86179	8.96525e-08	-2.40787	-1.88913	6.79283e-06	-2.16799	-1.88253
62996383	chr10:62996383:G:A	7.79155e-38	-2.34388	-1.85043	1.0383e-07	-2.27523	-1.87495	5.54831e-06	-2.3631	-1.8898
62996741	chr10:62996741:GAGACACTAAAAGGCCA:G	7.99672e-37	-6.21526e-10	-1.86573	1.04724e-06	-6.21526e-10	-1.83903	6.2811e-05	-6.21526e-10	-1.82626
62997050	chr10:62997050:T:A	4.67528e-37	-2.40248	-1.06993e-09	6.51495e-07	-2.31367	-1.06993e-09	3.56794e-05	-2.39181	-1.06993e-09
62997112	chr10:62997112:A:C	1.46976e-37	-2.24794	-1.31173	0.106588	9.79627	-0.10473	1.74688e-05	-1.89253	-1.21344
62997153	chr10:62997153:C:T	8.2335e-37	-6.21526e-10	-1.83655	1.01816e-06	-6.21526e-10	-1.86719	6.08939e-05	-6.21526e-10	-1.85726
62997582	chr10:62997582:T:C	1.1702e-37	-1.93794	-1.84965	1.00547e-07	-2.31384	-1.86847	7.27403e-06	-2.17811	-1.80396
62997718	chr10:62997718:C:T	1.03669e-36	-6.21526e-10	-1.60614	1.06772e-06	-6.21526e-10	-1.81966	6.44842e-05	-6.21526e-10	-1.79997
62998503	chr10:62998503:C:T	9.83422e-37	-6.21526e-10	-1.6589	1.07102e-06	-6.21526e-10	-1.81657	6.08436e-05	-6.21526e-10	-1.85808
62998737	chr10:62998737:T:C	2.46325e-37	-1.61394	-1.42934	0.00222136	6.23039	-0.409698	2.99237e-05	-1.26371	-1.30403
62999650	chr10:62999650:G:A	1.03545e-37	-2.28699	-1.62294	0.0397183	9.67184	-0.967455	1.17287e-05	-1.84491	-1.65944
62999796	chr10:62999796:T:C	1.03242e-36	-6.21526e-10	-1.61027	1.04531e-06	-6.21526e-10	-1.84087	6.2021e-05	-6.21526e-10	-1.83892
62999884	chr10:62999884:T:G	8.09016e-37	-6.21526e-10	-1.85412	1.21267e-06	-6.21526e-10	-1.69236	7.12286e-05	-6.21526e-10	-1.70049
63000055	chr10:63000055:C:T	4.75461e-37	-2.38565	-1.06993e-09	6.36364e-07	-2.33717	-1.06993e-09	3.55556e-05	-2.39529	-1.06993e-09
63000770	chr10:63000770:A:G	5.69822e-37	-2.20461	-1.06993e-09	1.24154e-06	-1.66883	-1.06993e-09	7.79755e-05	-1.60999	-1.06993e-09
63000876	chr10:63000876:CT:C	1.95196e-37	-1.70644	-1.5695	1.26109e-07	-2.36872	-1.58707	7.50995e-06	-2.40894	-1.54122
63001331	chr10:63001331:A:C	3.77136e-37	-1.25349	-1.36384	1.38409e-07	-2.10743	-1.7553	1.61208e-05	-1.39845	-1.78783
63001483	chr10:63001483:T:A	4.83096e-37	-1.11692	-1.2528	1.38613e-07	-2.16203	-1.69922	1.52509e-05	-1.50318	-1.73856
63001627	chr10:63001627:C:T	8.46708e-37	-2.01923	0.210651	4.7997e-07	-1.93174	-0.687473	6.6955e-05	-0.932624	-0.829743
63001685	chr10:63001685:G:GT	7.88118e-37	-6.21526e-10	-1.88029	1.04037e-06	-6.21526e-10	-1.8456	6.08721e-05	-6.21526e-10	-1.85761
63002205	chr10:63002205:T:G	8.48585e-38	-2.21938	-1.88957	9.30642e-08	-2.40758	-1.85207	7.64663e-06	-2.12853	-1.80359
63002284	chr10:63002284:T:C	1.5187e-36	-1.22433	-1.06993e-09	6.03316e-07	-2.3905	-1.06993e-09	4.0478e-05	-2.26563	-1.06993e-09
63002609	chr10:63002609:A:G	8.92399e-37	-0.579399	-1.17662	1.44221e-07	-2.07532	-1.74627	8.08371e-06	-2.19446	-1.68208
63002813	chr10:63002813:A:G	7.80877e-37	-6.21526e-10	-1.88952	1.04643e-06	-6.21526e-10	-1.8398	6.29607e-05	-6.21526e-10	-1.82388
63002914	chr10:63002914:C:T	7.63286e-37	-1.9123	-1.06993e-09	9.19689e-07	-1.9689	-1.06993e-09	3.54294e-05	-2.39885	-1.06993e-09
63002960	chr10:63002960:A:G	4.45403e-35	2.15421	-1.06993e-09	0.000192838	3.37667	-1.06993e-09	0.00126838	1.17911	-1.06993e-09
63003365	chr10:63003365:C:T	1.08478e-36	-2.03885	0.47805	5.38613e-07	-1.9091	-0.594842	7.62991e-05	-0.892976	-0.738751
63003419	chr10:63003419:A:C	2.72103e-37	-1.78199	-1.16177	2.16058e-07	-2.3524	-1.06499	1.24859e-05	-2.32042	-1.12136
63003507	chr10:63003507:C:T	8.47241e-37	-2.04778	0.239825	5.04244e-07	-1.90399	-0.665891	7.19268e-05	-0.880856	-0.809884
63003694	chr10:63003694:T:C	9.19347e-37	-0.580012	-1.14626	1.37699e-07	-2.05942	-1.80845	7.59149e-06	-2.17751	-1.76185
63004133	chr10:63004133:G:A	4.38883e-37	-1.00659	-1.45911	1.1894e-07	-2.20968	-1.80464	1.26672e-05	-1.59723	-1.83014
63004752	chr10:63004752:C:T	1.37642e-36	-0.138221	-1.18447	1.24359e-07	-2.22078	-1.74898	7.18699e-06	-2.30935	-1.68477
63004931	chr10:63004931:C:T	9.51204e-37	-6.21526e-10	-1.69221	1.01701e-06	-6.21526e-10	-1.86832	6.0826e-05	-6.21526e-10	-1.85837
63004932	chr10:63004932:C:T	4.07219e-37	-0.676478	-1.86411	1.25884e-07	-2.3011	-1.65647	7.13023e-06	-2.37984	-1.6222
63005121	chr10:63005121:T:G	1.08955e-36	-6.21526e-10	-1.55642	9.98996e-07	-6.21526e-10	-1.88619	5.97462e-05	-6.21526e-10	-1.87628
63005149	chr10:63005149:C:A	9.1761e-37	-6.21526e-10	-1.72816	1.00627e-06	-6.21526e-10	-1.87894	6.00274e-05	-6.21526e-10	-1.87159
63005361	chr10:63005361:CTA:C	2.07866e-37	-1.84665	-1.36639	2.81002e-07	-1.56736	-1.58722	4.40704e-05	-0.501843	-1.67876
63005820	chr10:63005820:C:T	3.13796e-37	-1.91676	-0.884434	2.42321e-07	-2.04475	-1.25792	3.03412e-05	-1.14499	-1.40889
63005894	chr10:63005894:C:T	4.67358e-37	-0.925677	-1.47716	1.14873e-07	-2.23628	-1.81284	1.19084e-05	-1.65212	-1.83703
63005944	chr10:63005944:A:T	1.78655e-36	-0.417861	-0.644035	1.42927e-07	-2.03362	-1.79698	7.7066e-06	-2.13821	-1.7861
63006131	chr10:63006131:A:G	1.16202e-36	-0.295256	-1.19677	1.29429e-07	-2.17159	-1.75821	7.3704e-06	-2.27241	-1.69651
63006277	chr10:63006277:T:C	1.08335e-36	-0.325235	-1.23688	1.28411e-07	-2.16121	-1.7765	7.26508e-06	-2.26467	-1.71864
63006623	chr10:63006623:C:G	8.09885e-37	-6.21526e-10	-1.85304	9.98748e-07	-6.21526e-10	-1.88644	5.91043e-05	-6.21526e-10	-1.88708
63006976	chr10:63006976:C:T	1.23016e-36	-0.271208	-1.16383	1.29735e-07	-2.03916	-1.88829	6.94144e-06	-2.14214	-1.88674
63008379	chr10:63008379:T:TA	1.96316e-36	-0.40018	-0.567447	1.44475e-07	-2.04403	-1.7758	7.81424e-06	-2.1466	-1.76384
63008532	chr10:63008532:CT:C	8.89449e-37	-6.21526e-10	-1.75933	1.00553e-06	-6.21526e-10	-1.87967	5.95872e-05	-6.21526e-10	-1.87895
63008661	chr10:63008661:A:G	1.20981e-36	-0.403146	-1.04857	1.43651e-07	-2.07693	-1.74862	7.78566e-06	-2.18454	-1.72956
63008885	chr10:63008885:ATTTTC:A	8.85939e-37	-6.21526e-10	-1.76329	1.07193e-06	-6.21526e-10	-1.81572	6.09532e-05	-6.21526e-10	-1.85628
63009001	chr10:63009001:G:A	4.00084e-37	-2.2356	-0.322664	2.73445e-07	-2.04734	-1.1345	1.56097e-05	-2.08603	-1.13247
63009152	chr10:63009152:T:C	8.38649e-37	-6.21526e-10	-1.81814	1.18882e-06	-6.21526e-10	-1.71222	7.27655e-05	-6.21526e-10	-1.67915
63009364	chr10:63009364:C:T	8.24478e-37	-6.21526e-10	-1.83519	1.24613e-06	-6.21526e-10	-1.66514	7.17675e-05	-6.21526e-10	-1.69296
63009672	chr10:63009672:C:T	1.577e-36	-6.21526e-10	-1.18666	1.44099e-06	-6.21526e-10	-1.51985	8.35802e-05	-6.21526e-10	-1.54058
63009868	chr10:63009868:G:A	2.43889e-37	-2.18793	-0.865294	1.90502e-07	-2.13454	-1.40874	1.16554e-05	-2.17856	-1.33207
63009896	chr10:63009896:T:C	5.95624e-36	-6.21526e-10	0.142259	1.72147e-06	-6.21526e-10	-1.342	0.000106386	-6.21526e-10	-1.29931
63010087	chr10:63010087:G:A	2.33915e-37	-1.9029	-1.19207	2.98756e-07	-2.38892	-0.704389	1.65084e-05	-2.37124	-0.791283
63010488	chr10:63010488:A:G	1.42348e-37	-1.91801	-1.67365	1.6426e-07	-2.39214	-1.29934	9.25521e-06	-2.37534	-1.36586
63010560	chr10:63010560:T:C	1.19709e-36	-6.21526e-10	-1.46229	1.01635e-06	-6.21526e-10	-1.86897	6.13652e-05	-6.21526e-10	-1.84955
63010839	chr10:63010839:G:A	2.77105e-37	-1.7406	-1.18494	2.12282e-07	-2.34005	-1.09497	1.23087e-05	-2.30545	-1.15063
63011049	chr10:63011049:G:A	7.9171e-37	-6.21526e-10	-1.87574	1.13656e-06	-6.21526e-10	-1.75717	6.71057e-05	-6.21526e-10	-1.76012
63011559	chr10:63011559:A:G	8.02245e-37	-6.21526e-10	-1.86252	1.17551e-06	-6.21526e-10	-1.72349	6.93922e-05	-6.21526e-10	-1.72661
63012163	chr10:63012163:A:T	1.20006e-36	-6.21526e-10	-1.45981	1.25103e-06	-6.21526e-10	-1.66122	7.10151e-05	-6.21526e-10	-1.7035
63012642	chr10:63012642:G:A	8.9284e-37	-6.21526e-10	-1.75553	1.00014e-06	-6.21526e-10	-1.88504	5.95384e-05	-6.21526e-10	-1.87977
63012985	chr10:63012985:A:G	7.98938e-37	-6.21526e-10	-1.86665	1.01986e-06	-6.21526e-10	-1.86551	5.9726e-05	-6.21526e-10	-1.87662
63012989	chr10:63012989:C:G	9.37314e-37	-6.21526e-10	-1.70692	1.14741e-06	-6.21526e-10	-1.74768	7.22676e-05	-6.21526e-10	-1.68601
63013636	chr10:63013636:G:A	2.14937e-37	-1.9415	-1.23809	2.80874e-07	-2.39564	-0.759391	1.55197e-05	-2.38078	-0.843499
63013771	chr10:63013771:A:G	8.38646e-37	-6.21526e-10	-1.81815	1.03232e-06	-6.21526e-10	-1.85338	5.95392e-05	-6.21526e-10	-1.87975
63013778	chr10:63013778:A:G	9.00983e-37	-6.21526e-10	-1.74645	1.00064e-06	-6.21526e-10	-1.88454	5.94127e-05	-6.21526e-10	-1.88188
63013786	chr10:63013786:T:A	7.81405e-38	-2.30193	-1.88949	9.1629e-08	-2.4082	-1.86699	7.50464e-06	-2.12143	-1.82944
63013808	chr10:63013808:T:C	2.72724e-37	-1.76067	-1.18081	2.11627e-07	-2.34685	-1.09126	1.22516e-05	-2.31356	-1.14717
63013815	chr10:63013815:G:A	3.223e-37	-1.71171	-1.06275	2.10623e-07	-2.32912	-1.11375	1.24515e-05	-2.29259	-1.15195
63013899	chr10:63013899:G:T	7.81482e-37	-6.21526e-10	-1.88874	1.06162e-06	-6.21526e-10	-1.82539	6.39835e-05	-6.21526e-10	-1.80776
63015213	chr10:63015213:A:T	2.63754e-37	-1.85027	-1.12465	2.17571e-07	-2.37708	-1.03333	1.24812e-05	-2.35094	-1.09122
63015505	chr10:63015505:C:T	1.33635e-36	-6.21526e-10	-1.35224	1.22416e-06	-6.21526e-10	-1.68293	7.41207e-05	-6.21526e-10	-1.66069
63015531	chr10:63015531:A:G	1.17937e-36	-6.21526e-10	-1.4772	1.15241e-06	-6.21526e-10	-1.74333	6.94382e-05	-6.21526e-10	-1.72595
63015538	chr10:63015538:A:G	1.36743e-36	-6.21526e-10	-1.32925	1.3145e-06	-6.21526e-10	-1.61173	7.9464e-05	-6.21526e-10	-1.59108
63015954	chr10:63015954:G:A	1.03176e-37	-2.03818	-1.87532	1.02839e-07	-2.36718	-1.79259	7.13568e-06	-2.28038	-1.7209
63015964	chr10:63015964:C:T	7.85745e-37	-6.21526e-10	-1.8833	1.30232e-06	-6.21526e-10	-1.62104	7.82144e-05	-6.21526e-10	-1.60693
63015998	chr10:63015998:C:T	1.64249e-37	-1.80061	-1.64794	2.6127e-07	-1.50844	-1.71895	4.22055e-05	-0.415571	-1.80827
63016007	chr10:63016007:G:A	9.06869e-38	-2.19299	-1.84953	1.0438e-07	-2.40563	-1.73927	8.67411e-06	-2.15311	-1.65294
63016095	chr10:63016095:C:T	9.0497e-37	-6.21526e-10	-1.74203	1.00291e-06	-6.21526e-10	-1.88227	5.97697e-05	-6.21526e-10	-1.87589
63016134	chr10:63016134:C:G	1.80742e-36	-0.485403	-0.564879	1.52499e-07	-2.0118	-1.75398	8.20487e-06	-2.12129	-1.74037
63016311	chr10:63016311:G:A	5.0259e-37	-2.33016	-1.06993e-09	6.58389e-07	-2.30314	-1.06993e-09	3.5079e-05	-2.40878	-1.06993e-09
63016347	chr10:63016347:G:A	9.20337e-38	-2.16799	-1.85979	1.02691e-07	-2.40205	-1.75916	8.24477e-06	-2.1784	-1.67841
63016512	chr10:63016512:A:G	6.36321e-36	-6.21526e-10	0.208353	1.89196e-06	-6.21526e-10	-1.24757	0.000117145	-6.21526e-10	-1.20298
63016690	chr10:63016690:G:A	2.00587e-36	-0.428185	-0.517916	1.51175e-07	-2.03598	-1.73852	8.18126e-06	-2.14033	-1.72421
63016956	chr10:63016956:A:T	2.63392e-37	-1.85122	-1.12507	2.17293e-07	-2.37795	-1.03374	1.24637e-05	-2.35196	-1.09161
63017240	chr10:63017240:C:T	1.07392e-36	-1.57086	-1.06993e-09	9.40671e-06	0.356239	-1.06993e-09	0.0015196	1.35981	-1.06993e-09
63017403	chr10:63017403:TAGC:T	2.50444e-36	-0.593733	-0.130384	1.91004e-07	-1.9638	-1.57684	1.02939e-05	-2.07891	-1.55593
63017507	chr10:63017507:A:G	2.38154e-36	-0.609415	-0.165017	1.89726e-07	-1.9559	-1.59145	1.02097e-05	-2.07199	-1.57106
63017601	chr10:63017601:T:G	2.57831e-37	-1.86039	-1.13724	2.14046e-07	-2.38014	-1.0466	1.22742e-05	-2.35497	-1.10392
63018002	chr10:63018002:T:C	2.4647e-36	-0.596245	-0.143867	1.90183e-07	-1.96259	-1.58236	1.02474e-05	-2.07774	-1.56163
63018120	chr10:63018120:A:G	9.29966e-37	-6.21526e-10	-1.71479	1.0119e-06	-6.21526e-10	-1.87335	6.04538e-05	-6.21526e-10	-1.86451
63018358	chr10:63018358:G:A	9.15538e-37	-6.21526e-10	-1.73042	9.98129e-07	-6.21526e-10	-1.88706	5.92239e-05	-6.21526e-10	-1.88506
63019109	chr10:63019109:T:C	1.01173e-36	-6.21526e-10	-1.63052	1.03416e-06	-6.21526e-10	-1.85159	5.98614e-05	-6.21526e-10	-1.87436
63019212	chr10:63019212:C:A	1.87023e-36	-0.496756	-0.519364	1.5586e-07	-2.00508	-1.73891	8.39522e-06	-2.1141	-1.72463
63019886	chr10:63019886:C:T	7.49496e-38	-2.38298	-1.85014	9.3134e-08	-2.38512	-1.87378	9.11725e-06	-1.86977	-1.88645
63020023	chr10:63020023:G:A	7.54145e-38	-2.37484	-1.8521	9.37373e-08	-2.37741	-1.87504	9.43599e-06	-1.83484	-1.88701
63020106	chr10:63020106:TCCAATC:T	1.85715e-36	-6.21526e-10	-1.02314	1.09818e-06	-6.21526e-10	-1.79153	6.83791e-05	-6.21526e-10	-1.74132
63020124	chr10:63020124:A:G	7.85572e-37	-6.21526e-10	-1.88352	1.09955e-06	-6.21526e-10	-1.79028	6.49608e-05	-6.21526e-10	-1.7926
63020150	chr10:63020150:G:A	7.34248e-36	-6.21526e-10	0.351496	2.05307e-06	-6.21526e-10	-1.16585	0.000127455	-6.21526e-10	-1.11862
63020292	chr10:63020292:G:T	1.19968e-36	-6.21526e-10	-1.46012	1.25077e-06	-6.21526e-10	-1.66142	7.1002e-05	-6.21526e-10	-1.70368
63020319	chr10:63020319:G:A	7.87625e-37	-6.21526e-10	-1.88091	1.32096e-06	-6.21526e-10	-1.60682	8.40351e-05	-6.21526e-10	-1.53515
63020577	chr10:63020577:G:A	9.16913e-37	-6.21526e-10	-1.72892	1.01763e-06	-6.21526e-10	-1.86771	6.04585e-05	-6.21526e-10	-1.86443
63020672	chr10:63020672:T:C	1.01181e-36	-6.21526e-10	-1.63044	1.03413e-06	-6.21526e-10	-1.85162	5.98602e-05	-6.21526e-10	-1.87438
63020963	chr10:63020963:G:A	1.20636e-36	-6.21526e-10	-1.45457	1.25577e-06	-6.21526e-10	-1.65744	7.12579e-05	-6.21526e-10	-1.70008
63021218	chr10:63021218:C:A	3.24319e-36	-0.289063	-0.17656	1.56578e-07	-2.09711	-1.64228	8.60034e-06	-2.19021	-1.62438
63021466	chr10:63021466:G:A	5.09901e-37	-1.73123	-0.584491	1.59391e-07	-2.12822	-1.59336	2.16532e-05	-1.23713	-1.6541
63021494	chr10:63021494:C:G	7.89859e-37	-6.21526e-10	-1.87808	1.00772e-06	-6.21526e-10	-1.8775	6.08412e-05	-6.21526e-10	-1.85812
63022631	chr10:63022631:G:A	1.63665e-36	-6.21526e-10	-1.14953	1.25439e-06	-6.21526e-10	-1.65853	7.82036e-05	-6.21526e-10	-1.60707
63022641	chr10:63022641:T:C	9.61114e-37	-6.21526e-10	-1.68184	1.172e-06	-6.21526e-10	-1.72647	7.41189e-05	-6.21526e-10	-1.66072
63022693	chr10:63022693:G:T	1.62724e-36	-6.21526e-10	-1.1553	1.45692e-06	-6.21526e-10	-1.50886	8.46413e-05	-6.21526e-10	-1.52797
63022821	chr10:63022821:ACTG:A	4.08871e-37	-0.687193	-1.84934	1.29187e-07	-2.31199	-1.61969	7.45323e-06	-2.37483	-1.58291
63023092	chr10:63023092:A:G	2.37891e-35	1.52705	-1.06993e-09	1.74631e-06	-1.32768	-1.06993e-09	0.000592073	0.417242	-1.06993e-09
63023496	chr10:63023496:G:A	2.72302e-37	-1.85452	-1.08851	2.27554e-07	-2.37866	-0.986891	1.30399e-05	-2.35292	-1.04546
63023600	chr10:63023600:A:G	7.80659e-37	-6.21526e-10	-1.8898	9.98729e-07	-6.21526e-10	-1.88646	6.02074e-05	-6.21526e-10	-1.86859
63023628	chr10:63023628:C:T	4.66612e-37	-2.40444	-1.06993e-09	5.98119e-07	-2.39915	-1.06993e-09	3.52985e-05	-2.40255	-1.06993e-09
63023833	chr10:63023833:T:A	4.95827e-35	2.26146	-1.06993e-09	0.000212774	3.47505	-1.06993e-09	0.00137276	1.25819	-1.06993e-09
63023883	chr10:63023883:G:A	8.10425e-37	-6.21526e-10	-1.85238	1.02106e-06	-6.21526e-10	-1.86434	5.93418e-05	-6.21526e-10	-1.88308
63023927	chr10:63023927:C:T	2.72467e-37	-1.85323	-1.08919	2.2753e-07	-2.378	-0.987658	1.30403e-05	-2.35213	-1.04621
63024717	chr10:63024717:C:T	2.39102e-36	-0.492195	-0.278264	1.72753e-07	-2.01073	-1.63035	9.34387e-06	-2.12029	-1.61137
63025353	chr10:63025353:G:A	1.04691e-36	0.19506	-1.79139	1.10071e-07	-2.25579	-1.83603	7.71397e-06	-2.08137	-1.84199
63025362	chr10:63025362:G:A	8.08247e-37	-6.21526e-10	-1.85507	1.19362e-06	-6.21526e-10	-1.70819	7.04467e-05	-6.21526e-10	-1.71153
63025744	chr10:63025744:G:A	2.59095e-37	-1.8129	-1.17984	2.07093e-07	-2.36795	-1.09182	1.19433e-05	-2.33853	-1.14769
63025923	chr10:63025923:A:G	7.81039e-37	-6.21526e-10	-1.88931	1.00072e-06	-6.21526e-10	-1.88446	6.05121e-05	-6.21526e-10	-1.86355
63026048	chr10:63026048:A:G	1.27105e-36	-6.21526e-10	-1.40234	4.05107e-06	-6.21526e-10	-0.486202	0.000222426	-6.21526e-10	-0.561792
63026294	chr10:63026294:T:C	2.7424e-37	-1.8121	-1.12383	2.19839e-07	-2.3677	-1.03234	1.26524e-05	-2.33828	-1.09026
63026411	chr10:63026411:A:G	1.96578e-36	-0.472539	-0.493754	1.56035e-07	-2.01381	-1.72904	8.41671e-06	-2.12204	-1.71413
63026524	chr10:63026524:A:G	7.8251e-37	-6.21526e-10	-1.88743	1.00525e-06	-6.21526e-10	-1.87995	6.10687e-05	-6.21526e-10	-1.85439
63026629	chr10:63026629:C:T	8.91464e-37	-6.21526e-10	-1.75707	1.0815e-06	-6.21526e-10	-1.80684	6.81694e-05	-6.21526e-10	-1.74439
63027534	chr10:63027534:T:C	1.61121e-37	-2.40889	-1.05889	2.66872e-07	-2.40853	-0.797636	1.61145e-05	-2.40485	-0.781821
63028809	chr10:63028809:CA:C	8.11968e-37	-6.21526e-10	-1.85047	1.07604e-06	-6.21526e-10	-1.8119	6.51781e-05	-6.21526e-10	-1.78927
63028843	chr10:63028843:A:G	3.33953e-35	1.86623	-1.06993e-09	1.18674e-06	-1.71397	-1.06993e-09	4.83657e-05	-2.0876	-1.06993e-09
63029053	chr10:63029053:A:C	7.81497e-37	-6.21526e-10	-1.88872	1.24575e-06	-6.21526e-10	-1.66544	7.46875e-05	-6.21526e-10	-1.65308
63029098	chr10:63029098:C:G	7.04654e-38	-2.40569	-1.88913	9.15614e-08	-2.40473	-1.8712	8.64018e-06	-1.97859	-1.83137
63029274	chr10:63029274:T:C	1.4744e-36	-0.633665	-0.620262	1.63127e-07	-1.93252	-1.76589	8.61007e-06	-2.0531	-1.76036
63029578	chr10:63029578:G:A	8.0594e-37	-6.21526e-10	-1.85793	1.05835e-06	-6.21526e-10	-1.82847	6.58831e-05	-6.21526e-10	-1.77851
63029644	chr10:63029644:T:C	9.08349e-37	-6.21526e-10	-1.73831	9.99757e-07	-6.21526e-10	-1.88543	5.93427e-05	-6.21526e-10	-1.88306
63029647	chr10:63029647:C:T	4.21859e-36	-1.88555	1.68287	2.14623e-06	-2.05061	0.929145	0.000257551	-1.14151	0.726341
63029763	chr10:63029763:G:A	7.73083e-36	-6.21526e-10	0.403035	2.11231e-06	-6.21526e-10	-1.1374	0.000131046	-6.21526e-10	-1.09084
63030297	chr10:63030297:A:G	8.6391e-37	-6.21526e-10	-1.78847	1.18288e-06	-6.21526e-10	-1.71723	7.58615e-05	-6.21526e-10	-1.63748
63030370	chr10:63030370:G:A	9.27435e-37	-6.21526e-10	-1.71751	1.53046e-06	-6.21526e-10	-1.45961	9.00024e-05	-6.21526e-10	-1.46655
63030726	chr10:63030726:A:G	7.8282e-37	-6.21526e-10	-1.88703	1.10106e-06	-6.21526e-10	-1.78891	6.55535e-05	-6.21526e-10	-1.78352
63031283	chr10:63031283:C:T	9.55267e-38	-2.17982	-1.81071	1.12816e-07	-2.40471	-1.66247	9.47051e-06	-2.15967	-1.55853
63031307	chr10:63031307:A:G	7.99586e-37	-6.21526e-10	-1.86584	1.041e-06	-6.21526e-10	-1.845	5.99051e-05	-6.21526e-10	-1.87363
63031596	chr10:63031596:C:T	8.09017e-37	-6.21526e-10	-1.85412	1.06283e-06	-6.21526e-10	-1.82425	6.34746e-05	-6.21526e-10	-1.81575
63032229	chr10:63032229:A:G	8.37338e-37	-6.21526e-10	-1.81971	1.77553e-06	-6.21526e-10	-1.31108	9.94455e-05	-6.21526e-10	-1.36678
63032538	chr10:63032538:G:A	8.32886e-37	-6.21526e-10	-1.82504	1.75243e-06	-6.21526e-10	-1.32418	9.82311e-05	-6.21526e-10	-1.37907
63033244	chr10:63033244:C:T	8.18103e-37	-6.21526e-10	-1.84295	1.10003e-06	-6.21526e-10	-1.78984	6.93069e-05	-6.21526e-10	-1.72784
63034173	chr10:63034173:A:G	8.83458e-38	-2.24314	-1.82553	1.1001e-07	-2.40884	-1.68352	1.00023e-05	-2.07918	-1.58438
63034386	chr10:63034386:C:G	5.97639e-37	-2.15695	-1.06993e-09	6.40365e-07	-2.3309	-1.06993e-09	3.63804e-05	-2.37236	-1.06993e-09
63034487	chr10:63034487:A:T	1.57661e-36	-6.21526e-10	-1.1869	4.33635e-06	-6.21526e-10	-0.41815	0.000236157	-6.21526e-10	-0.501891
63034662	chr10:63034662:G:A	4.75944e-37	-2.38464	-1.06993e-09	7.49327e-07	-2.17376	-1.06993e-09	5.89492e-05	-1.88971	-1.06993e-09
63034684	chr10:63034684:T:G	8.27681e-37	-6.21526e-10	-1.83131	1.11624e-06	-6.21526e-10	-1.77522	7.06056e-05	-6.21526e-10	-1.70928
63034855	chr10:63034855:C:T	7.82068e-37	-6.21526e-10	-1.88799	1.67025e-06	-6.21526e-10	-1.37221	9.16505e-05	-6.21526e-10	-1.44841
63035181	chr10:63035181:G:A	9.45033e-37	-6.21526e-10	-1.69872	1.03078e-06	-6.21526e-10	-1.85486	6.12031e-05	-6.21526e-10	-1.85219
63035901	chr10:63035901:C:T	8.77211e-35	2.83198	-1.06993e-09	1.21876e-06	-1.68735	-1.06993e-09	0.000194264	-0.69717	-1.06993e-09
63035964	chr10:63035964:C:G	5.72195e-36	0.10213	-1.06993e-09	9.2872e-07	-1.95913	-1.06993e-09	4.91224e-05	-2.07207	-1.06993e-09
63035980	chr10:63035980:G:A	1.83389e-36	-0.402565	-0.633177	1.35981e-07	-2.0803	-1.80012	7.38157e-06	-2.17118	-1.79623
63035989	chr10:63035989:G:A	9.76239e-37	-6.21526e-10	-1.66623	1.08399e-06	-6.21526e-10	-1.80453	6.26521e-05	-6.21526e-10	-1.82879
63036202	chr10:63036202:G:A	3.2191e-37	-1.71629	-1.05937	5.15027e-07	-1.13612	-1.4126	8.4892e-05	-0.0084342	-1.51657
63036623	chr10:63036623:A:G	4.08116e-37	-0.660423	-1.87796	1.16266e-07	-2.36841	-1.66865	7.24004e-06	-2.34245	-1.64431
63036712	chr10:63036712:T:A	2.22409e-36	-0.370435	-0.472397	1.40329e-07	-2.09118	-1.75777	7.63476e-06	-2.1807	-1.75298
63036848	chr10:63036848:C:T	6.30705e-37	-2.1031	-1.06993e-09	6.00474e-07	-2.39522	-1.06993e-09	3.5245e-05	-2.40407	-1.06993e-09
63036872	chr10:63036872:C:T	9.84007e-38	-2.15272	-1.80817	1.14064e-07	-2.40876	-1.64742	9.96685e-06	-2.11853	-1.5486
63036873	chr10:63036873:G:A	7.85432e-37	-6.21526e-10	-1.8837	1.11113e-06	-6.21526e-10	-1.7798	6.34129e-05	-6.21526e-10	-1.81672
63037195	chr10:63037195:T:C	1.0856e-36	-6.21526e-10	-1.56004	1.16479e-06	-6.21526e-10	-1.73264	6.66731e-05	-6.21526e-10	-1.76659
63037246	chr10:63037246:A:G	7.48789e-36	-6.21526e-10	0.371107	2.07401e-06	-6.21526e-10	-1.1557	0.000128598	-6.21526e-10	-1.1097
63037381	chr10:63037381:A:G	6.198e-37	-1.90439	-0.216147	4.16977e-07	-1.93547	-0.824441	5.1298e-05	-1.02101	-1.00773
63037394	chr10:63037394:T:C	8.83318e-37	-6.21526e-10	-1.76625	2.10483e-06	-6.21526e-10	-1.14095	0.000116777	-6.21526e-10	-1.20612
63037546	chr10:63037546:G:A	8.05639e-37	-6.21526e-10	-1.8583	1.74696e-06	-6.21526e-10	-1.32731	0.000103943	-6.21526e-10	-1.32254
63037785	chr10:63037785:T:C	1.55792e-36	0.58496	-1.78379	1.16018e-07	-2.2113	-1.82789	8.2642e-06	-2.02083	-1.83363
63037859	chr10:63037859:A:AC	6.73987e-36	-6.21526e-10	0.265861	1.89329e-06	-6.21526e-10	-1.24687	0.00011727	-6.21526e-10	-1.20191
63038539	chr10:63038539:G:A	1.41868e-37	-2.03048	-1.56455	1.80644e-07	-2.40471	-1.1917	1.0494e-05	-2.36585	-1.24973
63038569	chr10:63038569:G:A	7.82789e-37	-6.21526e-10	-1.88707	1.69207e-06	-6.21526e-10	-1.35923	9.27696e-05	-6.21526e-10	-1.43627
63038786	chr10:63038786:G:A	7.8631e-37	-6.21526e-10	-1.88259	1.20406e-06	-6.21526e-10	-1.69949	7.57214e-05	-6.21526e-10	-1.63933
63038972	chr10:63038972:A:G	1.00328e-36	-6.21526e-10	-1.6389	1.10976e-06	-6.21526e-10	-1.78104	6.39131e-05	-6.21526e-10	-1.80886
63038976	chr10:63038976:A:G	1.21946e-35	0.858811	-1.06993e-09	2.04599e-06	-1.1693	-1.06993e-09	7.96597e-05	-1.58862	-1.06993e-09
63039018	chr10:63039018:A:G	3.39938e-37	-1.5786	-1.14257	2.34211e-07	-2.30667	-1.03005	1.36766e-05	-2.26174	-1.08896
63039500	chr10:63039500:G:C	8.21464e-37	-6.21526e-10	-1.83885	1.10779e-06	-6.21526e-10	-1.78282	6.99343e-05	-6.21526e-10	-1.71883
63039694	chr10:63039694:G:A	1.40113e-36	-1.81317	0.508268	1.38463e-06	-2.02283	0.46308	0.00014017	-1.20813	0.184595
63039821	chr10:63039821:T:C	6.23454e-36	0.187924	-1.06993e-09	9.3808e-07	-1.9491	-1.06993e-09	5.04005e-05	-2.04639	-1.06993e-09
63039922	chr10:63039922:G:A	7.84584e-37	-6.21526e-10	-1.88478	1.01521e-06	-6.21526e-10	-1.87008	6.20611e-05	-6.21526e-10	-1.83827
63040703	chr10:63040703:A:G	3.25351e-37	-1.58083	-1.1842	2.23835e-07	-2.30831	-1.07372	1.3097e-05	-2.26159	-1.13241
63040841	chr10:63040841:C:A	3.8404e-37	-1.56493	-1.03426	2.62399e-07	-2.30129	-0.921785	1.53092e-05	-2.25567	-0.98227
63040885	chr10:63040885:A:G	9.5701e-38	-2.14329	-1.84541	1.07551e-07	-2.40892	-1.70605	9.21048e-06	-2.12688	-1.61916
63041665	chr10:63041665:T:C	3.71965e-37	-1.804	-0.82714	5.47788e-07	-1.25213	-1.23492	8.40254e-05	-0.17036	-1.36491
63041928	chr10:63041928:A:G	5.45699e-37	-0.369126	-1.87874	1.22027e-07	-2.31757	-1.67113	6.92654e-06	-2.38421	-1.64682
63042211	chr10:63042211:G:A	2.33041e-36	-0.180064	-0.616071	1.2594e-07	-2.16175	-1.79538	6.91981e-06	-2.24016	-1.79184
63042317	chr10:63042317:G:A	1.92962e-36	-6.21526e-10	-0.98486	1.5992e-06	-6.21526e-10	-1.41568	9.79129e-05	-6.21526e-10	-1.38231
63042367	chr10:63042367:A:G	2.21324e-36	-0.226425	-0.621297	1.27803e-07	-2.14565	-1.7968	7.00136e-06	-2.227	-1.79328
63042441	chr10:63042441:A:C	2.29049e-36	-0.20321	-0.610206	1.27144e-07	-2.15384	-1.79378	6.97679e-06	-2.23359	-1.79021
63042969	chr10:63042969:C:T	2.30427e-36	-0.182615	-0.624803	1.25746e-07	-2.16181	-1.79687	6.90804e-06	-2.24031	-1.79339
63042982	chr10:63042982:A:G	2.3164e-36	-0.184773	-0.617392	1.26193e-07	-2.16025	-1.79488	6.93311e-06	-2.23867	-1.79141
63043019	chr10:63043019:G:A	9.99081e-38	-2.07147	-1.87422	1.09058e-07	-2.40764	-1.69342	8.84347e-06	-2.17932	-1.60739
63043113	chr10:63043113:G:A	2.55242e-36	-0.137712	-0.567426	1.26652e-07	-2.17563	-1.77587	6.97797e-06	-2.25192	-1.77171
63043158	chr10:63043158:C:T	1.04878e-34	3.7526	-0.741987	9.25213e-08	-2.40618	-1.85932	5.44943e-06	-2.40896	-1.86192
63043174	chr10:63043174:A:G	2.5188e-36	-0.105466	-0.612931	1.23221e-07	-2.1849	-1.79406	6.79744e-06	-2.2593	-1.79054
63043192	chr10:63043192:A:C	2.71707e-36	-0.140821	-0.501806	1.28655e-07	-2.17386	-1.76195	7.08915e-06	-2.24998	-1.75784
63043626	chr10:63043626:C:T	5.1053e-37	-2.31449	-1.06993e-09	1.3871e-06	-1.55797	-1.06993e-09	0.000154776	-0.924412	-1.06993e-09
63043742	chr10:63043742:G:A	7.80762e-37	-6.21526e-10	-1.88967	1.06433e-06	-6.21526e-10	-1.82284	6.30697e-05	-6.21526e-10	-1.82215
63043794	chr10:63043794:G:A	7.92958e-37	-6.21526e-10	-1.87417	1.03131e-06	-6.21526e-10	-1.85435	6.35276e-05	-6.21526e-10	-1.81491
63043819	chr10:63043819:A:G	2.28313e-36	-0.195988	-0.620645	1.26506e-07	-2.15657	-1.79609	6.94356e-06	-2.23584	-1.79273
63043822	chr10:63043822:C:T	5.1152e-37	-2.31255	-1.06993e-09	8.51421e-06	0.256552	-1.06993e-09	0.000248282	-0.451821	-1.06993e-09
63043896	chr10:63043896:T:G	8.14397e-37	-6.21526e-10	-1.84749	1.03587e-06	-6.21526e-10	-1.84994	6.09643e-05	-6.21526e-10	-1.8561
63043982	chr10:63043982:C:T	4.86281e-37	-2.36315	-1.06993e-09	1.0952e-06	-1.79424	-1.06993e-09	6.91495e-05	-1.73012	-1.06993e-09
63043984	chr10:63043984:C:T	1.27724e-36	-6.21526e-10	-1.39748	1.01409e-06	-6.21526e-10	-1.87119	6.037e-05	-6.21526e-10	-1.8659
63044266	chr10:63044266:A:G	3.90116e-37	-1.52637	-1.05712	2.61683e-07	-2.28079	-0.945014	1.53475e-05	-2.22872	-1.00671
63044377	chr10:63044377:C:T	2.32081e-36	-0.171426	-0.628838	1.2524e-07	-2.16492	-1.79779	6.88367e-06	-2.24272	-1.79452
63044417	chr10:63044417:T:C	1.81284e-36	-0.268035	-0.779253	1.25414e-07	-2.12509	-1.83623	6.84333e-06	-2.2098	-1.83332
63044428	chr10:63044428:A:G	1.84788e-36	-0.309394	-0.718747	1.30803e-07	-2.09883	-1.82042	7.09561e-06	-2.18931	-1.8176
63044527	chr10:63044527:G:C	1.16272e-36	-6.21526e-10	-1.49142	9.99604e-07	-6.21526e-10	-1.88558	5.92562e-05	-6.21526e-10	-1.88452
63044541	chr10:63044541:C:T	2.75391e-35	0.866866	0.806561	1.59419e-07	-2.34029	-1.38111	9.59017e-06	-2.38354	-1.32211
63044806	chr10:63044806:C:T	1.45882e-36	-1.26455	-1.06993e-09	6.30746e-07	-2.34604	-1.06993e-09	4.75336e-05	-2.10495	-1.06993e-09
63044839	chr10:63044839:G:T	2.3757e-36	-0.192213	-0.584675	1.27607e-07	-2.15768	-1.78631	7.00679e-06	-2.23673	-1.78278
63045389	chr10:63045389:T:A	2.02053e-36	-0.237989	-0.70083	1.25667e-07	-2.1421	-1.8172	6.87843e-06	-2.22366	-1.81434
63045557	chr10:63045557:T:C	7.99407e-37	-6.21526e-10	-1.86607	1.02769e-06	-6.21526e-10	-1.85787	6.25768e-05	-6.21526e-10	-1.82999
63046454	chr10:63046454:C:T	8.45528e-37	-6.21526e-10	-1.80998	1.93939e-06	-6.21526e-10	-1.22281	0.000107893	-6.21526e-10	-1.28525
63046503	chr10:63046503:A:G	2.20608e-36	-0.184011	-0.666951	1.2455e-07	-2.16045	-1.80779	6.83961e-06	-2.23901	-1.80465
63046660	chr10:63046660:C:G	2.33156e-36	-0.14098	-0.654661	1.23165e-07	-2.17468	-1.80474	6.78034e-06	-2.2509	-1.80146
63046769	chr10:63046769:C:T	2.49214e-36	-0.415733	-0.313306	1.52848e-07	-2.07557	-1.68793	8.29975e-06	-2.16846	-1.68171
63046881	chr10:63046881:C:T	3.25727e-36	-0.210674	-0.250615	1.44812e-07	-2.15372	-1.66378	7.96761e-06	-2.2338	-1.6572
63047569	chr10:63047569:T:C	3.57225e-37	-1.60135	-1.07022	2.52498e-07	-2.30451	-0.957026	1.47515e-05	-2.25683	-1.01822
63048043	chr10:63048043:C:G	9.15019e-37	-6.21526e-10	-1.73099	9.96968e-07	-6.21526e-10	-1.88822	5.9168e-05	-6.21526e-10	-1.88601
63048096	chr10:63048096:C:T	2.78106e-36	-0.323073	-0.296276	1.48553e-07	-2.11265	-1.67935	8.11206e-06	-2.19988	-1.67316
63048216	chr10:63048216:A:T	6.38137e-37	-2.09138	-1.06993e-09	3.07867e-06	-0.760685	-1.06993e-09	0.000424023	0.0833983	-1.06993e-09
63048233	chr10:63048233:T:C	2.89107e-36	-0.293604	-0.286951	1.47508e-07	-2.12339	-1.67567	8.06994e-06	-2.20879	-1.66945
63048384	chr10:63048384:G:A	8.28059e-37	-2.22225	0.391399	2.46511e-07	-2.07072	-1.21482	1.43253e-05	-2.08824	-1.21613
63048462	chr10:63048462:G:A	7.24603e-36	0.305624	0.0326485	1.42569e-07	-2.29078	-1.54233	8.08591e-06	-2.34368	-1.53258
63048701	chr10:63048701:T:C	2.87207e-36	-0.272484	-0.314662	1.45025e-07	-2.13086	-1.68518	7.94211e-06	-2.21509	-1.67912
63048765	chr10:63048765:G:A	2.78915e-36	-0.29921	-0.317234	1.46209e-07	-2.12098	-1.68692	7.99452e-06	-2.20679	-1.68084
63048850	chr10:63048850:G:A	2.73851e-36	-0.32928	-0.305488	1.48402e-07	-2.11158	-1.68144	8.10436e-06	-2.19868	-1.67531
63048880	chr10:63048880:A:G	1.27897e-36	-6.21526e-10	-1.39613	1.01418e-06	-6.21526e-10	-1.8711	6.03799e-05	-6.21526e-10	-1.86573
63049117	chr10:63049117:A:G	2.88221e-36	-0.278204	-0.30542	1.45854e-07	-2.12943	-1.68091	7.98756e-06	-2.21403	-1.67447
63049461	chr10:63049461:G:A	8.94203e-37	-1.754	-1.06993e-09	7.35158e-07	-2.19285	-1.06993e-09	4.28094e-05	-2.20963	-1.06993e-09
63049632	chr10:63049632:A:G	2.85669e-36	-0.297841	-0.294674	1.47597e-07	-2.12018	-1.67827	8.07267e-06	-2.20622	-1.67168
63049704	chr10:63049704:C:T	5.99017e-37	-2.15465	-1.06993e-09	9.7175e-07	-1.91384	-1.06993e-09	9.37721e-05	-1.42552	-1.06993e-09
63049910	chr10:63049910:C:G	2.93383e-36	-0.299233	-0.26664	1.49097e-07	-2.11933	-1.66901	8.15516e-06	-2.20557	-1.66217
63049946	chr10:63049946:T:C	3.54317e-37	-1.60767	-1.07207	2.50951e-07	-2.30849	-0.95919	1.46492e-05	-2.26168	-1.02032
63050252	chr10:63050252:C:T	2.80548e-36	-0.336798	-0.273808	1.50952e-07	-2.105	-1.67098	8.23765e-06	-2.19341	-1.66426
63050464	chr10:63050464:A:G	3.68393e-37	-1.75515	-0.885636	5.5622e-07	-1.1845	-1.28727	8.77967e-05	-0.0814973	-1.40987
63050848	chr10:63050848:C:T	8.07787e-37	-6.21526e-10	-1.85564	9.96903e-07	-6.21526e-10	-1.88829	5.91146e-05	-6.21526e-10	-1.88691
63051033	chr10:63051033:G:A	2.18866e-36	-6.21526e-10	-0.858892	5.14593e-06	-6.21526e-10	-0.246977	0.000245539	-6.21526e-10	-0.462932
63051295	chr10:63051295:T:TG	2.30223e-37	-1.81037	-1.30052	4.18227e-07	-1.26808	-1.48883	6.3391e-05	-0.193126	-1.62394
63051371	chr10:63051371:A:C	8.02207e-37	-6.21526e-10	-1.86257	1.65963e-06	-6.21526e-10	-1.37859	9.29897e-05	-6.21526e-10	-1.4339
63051578	chr10:63051578:T:C	6.63583e-37	-2.05228	-1.06993e-09	3.08936e-06	-0.757219	-1.06993e-09	5.56045e-05	-1.94812	-1.06993e-09
63051649	chr10:63051649:G:A	6.78799e-35	2.57556	-1.06993e-09	1.09295e-06	-1.7963	-1.06993e-09	0.000164851	-0.861349	-1.06993e-09
63051700	chr10:63051700:G:A	1.92268e-36	-0.988459	-1.06993e-09	6.79229e-07	-2.27198	-1.06993e-09	5.51799e-05	-1.95579	-1.06993e-09
63052371	chr10:63052371:C:A	9.03752e-38	-2.16149	-1.88447	1.03522e-07	-2.4088	-1.74435	8.82446e-06	-2.12288	-1.66598
63052572	chr10:63052572:G:A	3.61504e-36	-0.137809	-0.21927	1.42844e-07	-2.17351	-1.65768	7.88527e-06	-2.25089	-1.6505
63052614	chr10:63052614:G:A	8.67881e-37	-6.21526e-10	-1.78388	9.96296e-07	-6.21526e-10	-1.88889	5.89484e-05	-6.21526e-10	-1.88973
63053402	chr10:63053402:C:T	7.93172e-37	-6.21526e-10	-1.8739	1.00665e-06	-6.21526e-10	-1.87855	5.96432e-05	-6.21526e-10	-1.87801
63054290	chr10:63054290:T:G	1.6449e-36	-0.21617	-0.928331	1.9139e-07	-2.39774	-1.14088	1.05298e-05	-2.3944	-1.21778
63055219	chr10:63055219:G:A	5.50099e-37	-2.23984	-1.06993e-09	5.9881e-07	-2.39799	-1.06993e-09	3.65533e-05	-2.36762	-1.06993e-09
63055405	chr10:63055405:TGACTCA:T	6.3678e-37	-2.09351	-1.06993e-09	6.39704e-07	-2.33193	-1.06993e-09	3.84601e-05	-2.31677	-1.06993e-09
63055992	chr10:63055992:G:A	8.58473e-37	-6.21526e-10	-1.79478	9.96325e-07	-6.21526e-10	-1.88887	5.89483e-05	-6.21526e-10	-1.88973
63056217	chr10:63056217:A:T	7.99076e-37	-6.21526e-10	-1.86648	1.04617e-06	-6.21526e-10	-1.84005	5.9915e-05	-6.21526e-10	-1.87346
63057535	chr10:63057535:C:T	7.88282e-37	-6.21526e-10	-1.88008	1.13165e-06	-6.21526e-10	-1.76151	6.7848e-05	-6.21526e-10	-1.74912
63057615	chr10:63057615:C:T	5.7304e-37	-2.19898	-1.06993e-09	1.02579e-06	-1.85972	-1.06993e-09	0.00010034	-1.35783	-1.06993e-09
63057643	chr10:63057643:C:G	2.35322e-36	-0.508878	-0.277516	2.57108e-07	-2.40896	-0.834486	1.51522e-05	-2.35641	-0.891832
63057695	chr10:63057695:A:G	3.63492e-37	-1.61738	-1.0368	2.58573e-07	-2.30427	-0.933487	1.52004e-05	-2.25174	-0.993325
63057928	chr10:63057928:T:G	3.40369e-37	-1.60133	-1.11858	2.40263e-07	-2.29848	-1.01273	1.41493e-05	-2.24463	-1.07209
63058044	chr10:63058044:G:A	1.3412e-35	-0.526464	1.48044	2.94597e-07	-2.11709	-0.990239	1.80767e-05	-2.19374	-0.878025
63058284	chr10:63058284:G:A	6.43178e-37	-2.36988	0.286369	4.85715e-07	-1.83927	-0.768045	3.02717e-05	-1.85371	-0.702464
63058604	chr10:63058604:A:G	1.08925e-37	-2.03086	-1.82841	1.29109e-07	-2.40624	-1.52604	1.15239e-05	-2.19433	-1.32763
63058952	chr10:63058952:G:A	4.65913e-37	-2.40594	-1.06993e-09	1.34411e-06	-1.58945	-1.06993e-09	6.84483e-05	-1.74031	-1.06993e-09
63058984	chr10:63058984:T:C	1.25747e-36	-1.77727	0.364188	2.64556e-07	-1.96231	-1.25257	3.71902e-05	-0.990815	-1.35953
63059091	chr10:63059091:C:G	1.21965e-36	-6.21526e-10	-1.44361	2.381e-06	-6.21526e-10	-1.01766	0.000143688	-6.21526e-10	-0.998746
63059111	chr10:63059111:A:G	2.03944e-37	-1.72389	-1.5082	3.97877e-07	-1.07629	-1.73051	6.99411e-05	0.0691956	-1.78793
63059484	chr10:63059484:A:G	2.47069e-36	-6.21526e-10	-0.737682	1.36827e-06	-6.21526e-10	-1.57163	8.13186e-05	-6.21526e-10	-1.56801
63060278	chr10:63060278:T:C	7.95395e-37	-6.21526e-10	-1.8711	9.9549e-07	-6.21526e-10	-1.8897	5.93758e-05	-6.21526e-10	-1.8825
63060475	chr10:63060475:A:C	7.92763e-37	-6.21526e-10	-1.87441	9.95934e-07	-6.21526e-10	-1.88926	5.95271e-05	-6.21526e-10	-1.87996
63061396	chr10:63061396:G:A	9.10171e-37	-6.21526e-10	-1.7363	1.04857e-06	-6.21526e-10	-1.83776	6.16485e-05	-6.21526e-10	-1.84494
63061411	chr10:63061411:C:T	7.93595e-37	-6.21526e-10	-1.87336	1.05365e-06	-6.21526e-10	-1.83292	6.04721e-05	-6.21526e-10	-1.86421
63061602	chr10:63061602:A:C	1.20777e-36	-6.21526e-10	-1.4534	1.16986e-06	-6.21526e-10	-1.7283	7.01575e-05	-6.21526e-10	-1.71565
63061614	chr10:63061614:C:T	5.12857e-37	-1.4018	-0.908136	3.01884e-07	-2.29756	-0.785338	1.80351e-05	-2.22793	-0.84614
63061813	chr10:63061813:G:A	1.51086e-36	-6.21526e-10	-1.2295	1.17735e-06	-6.21526e-10	-1.72192	6.98223e-05	-6.21526e-10	-1.72044
63062163	chr10:63062163:G:A	1.9468e-36	-0.876759	-0.0992338	3.80691e-07	-2.15502	-0.695932	3.83007e-05	-1.49372	-0.827198
63062538	chr10:63062538:GAGAAACC:G	7.96305e-37	-6.21526e-10	-1.86995	1.29633e-06	-6.21526e-10	-1.62565	7.45203e-05	-6.21526e-10	-1.65532
63062565	chr10:63062565:AG:A	7.81211e-37	-6.21526e-10	-1.88909	1.24727e-06	-6.21526e-10	-1.66422	7.4863e-05	-6.21526e-10	-1.65073
63062697	chr10:63062697:G:GT	2.12273e-36	0.601407	-1.49088	6.95408e-07	-2.04225	-0.206193	3.60498e-05	-2.06617	-0.31532
63062814	chr10:63062814:A:G	1.14747e-36	-6.21526e-10	-1.50462	1.25928e-06	-6.21526e-10	-1.65465	8.36664e-05	-6.21526e-10	-1.53955
63062935	chr10:63062935:T:C	7.81019e-37	-6.21526e-10	-1.88934	1.2522e-06	-6.21526e-10	-1.66028	7.51485e-05	-6.21526e-10	-1.64692
63063068	chr10:63063068:G:A	3.03345e-34	5.3146	-1.24191	1.32213e-07	-2.39433	-1.5142	9.67394e-06	-2.29554	-1.40142
63063120	chr10:63063120:T:C	8.9251e-37	-6.21526e-10	-1.7559	1.01379e-06	-6.21526e-10	-1.87148	6.04213e-05	-6.21526e-10	-1.86505
63063452	chr10:63063452:G:A	2.07517e-36	0.585204	-1.49734	6.81483e-07	-2.04711	-0.221554	3.53393e-05	-2.07109	-0.330301
63064035	chr10:63064035:T:A	5.58421e-34	4.83364	-0.150711	9.01707e-08	-2.40174	-1.8895	6.1504e-06	-2.26045	-1.88942
63064547	chr10:63064547:G:T	5.56182e-37	-2.22884	-1.06993e-09	1.7152e-06	-1.34566	-1.06993e-09	0.000109345	-1.27188	-1.06993e-09
63065270	chr10:63065270:T:TC	1.10324e-36	-6.21526e-10	-1.54393	1.36907e-06	-6.21526e-10	-1.57106	7.92671e-05	-6.21526e-10	-1.59357
63065310	chr10:63065310:A:G	1.10641e-36	-6.21526e-10	-1.54106	1.35902e-06	-6.21526e-10	-1.57842	7.87187e-05	-6.21526e-10	-1.60051
63065494	chr10:63065494:G:A	1.23147e-35	-6.21526e-10	0.868616	6.9127e-05	-6.21526e-10	2.35076	0.0182006	-6.21526e-10	3.84282
63065691	chr10:63065691:A:T	7.80856e-37	-6.21526e-10	-1.88955	1.26374e-06	-6.21526e-10	-1.65111	7.58749e-05	-6.21526e-10	-1.6373
63065800	chr10:63065800:A:G	7.8582e-37	-6.21526e-10	-1.88321	1.01989e-06	-6.21526e-10	-1.86549	6.0485e-05	-6.21526e-10	-1.86399
63065890	chr10:63065890:G:A	1.12431e-36	-6.21526e-10	-1.52501	1.38108e-06	-6.21526e-10	-1.56232	7.99471e-05	-6.21526e-10	-1.58502
63066934	chr10:63066934:G:A	7.86289e-36	-6.21526e-10	0.419974	1.95635e-06	-6.21526e-10	-1.2141	0.000114389	-6.21526e-10	-1.22678
63067903	chr10:63067903:G:A	1.61665e-33	6.96749	-1.22156	1.14411e-07	-2.2735	-1.77965	6.45987e-06	-2.39949	-1.70129
63068030	chr10:63068030:C:G	1.35946e-35	-6.21526e-10	0.967492	2.63453e-06	-6.21526e-10	-0.916479	0.000153976	-6.21526e-10	-0.929594
63068100	chr10:63068100:C:T	1.17308e-36	-6.21526e-10	-1.48255	1.41747e-06	-6.21526e-10	-1.53631	8.1917e-05	-6.21526e-10	-1.56068
63068455	chr10:63068455:C:A	7.44502e-38	-2.40144	-1.83837	6.33183e-07	-0.465583	-1.8766	3.93389e-05	-0.414387	-1.87979
63068681	chr10:63068681:T:C	1.62334e-35	2.09954	-0.954653	9.66933e-08	-2.40293	-1.81847	6.86649e-06	-2.21616	-1.82358
63068814	chr10:63068814:C:T	3.78154e-34	5.49023	-1.19711	9.34444e-08	-2.38005	-1.87552	5.91133e-06	-2.3171	-1.87242
63068906	chr10:63068906:T:G	1.37696e-36	-6.21526e-10	-1.3223	1.10609e-06	-6.21526e-10	-1.78436	6.96197e-05	-6.21526e-10	-1.72334
63069065	chr10:63069065:G:A	2.64751e-37	-1.17257	-1.79857	1.13886e-07	-2.33221	-1.72553	6.90122e-06	-2.28898	-1.74571
63069071	chr10:63069071:G:A	1.43583e-35	-6.21526e-10	1.02215	2.71459e-06	-6.21526e-10	-0.886545	0.00015864	-6.21526e-10	-0.89975
63069114	chr10:63069114:G:A	2.74483e-37	-1.26114	-1.6739	1.09236e-07	-2.36366	-1.73576	6.58489e-06	-2.33866	-1.74295
63069554	chr10:63069554:T:C	1.30806e-33	6.73336	-1.19924	1.10369e-07	-2.30083	-1.78828	6.44718e-06	-2.39019	-1.71256
63069621	chr10:63069621:T:A	1.2799e-33	5.71933	-0.206967	9.32828e-08	-2.36758	-1.88973	5.68886e-06	-2.33811	-1.88977
63070013	chr10:63070013:T:C	2.92963e-36	-0.567306	-1.06993e-09	7.9347e-07	-2.11652	-1.06993e-09	6.13458e-05	-1.84986	-1.06993e-09
63070070	chr10:63070070:T:C	7.47505e-38	-2.39741	-1.83837	6.71994e-07	-0.406092	-1.8766	4.17942e-05	-0.353843	-1.87979
63070302	chr10:63070302:C:T	1.12572e-36	-6.21526e-10	-1.52376	1.37767e-06	-6.21526e-10	-1.56479	7.97539e-05	-6.21526e-10	-1.58744
63070702	chr10:63070702:G:C	2.76281e-37	-1.12191	-1.8066	1.14222e-07	-2.31897	-1.73582	6.94856e-06	-2.27238	-1.75548
63070758	chr10:63070758:T:C	1.12481e-36	-6.21526e-10	-1.52457	1.3762e-06	-6.21526e-10	-1.56586	7.96719e-05	-6.21526e-10	-1.58847
63070830	chr10:63070830:G:A	1.1023e-33	5.80507	-0.442098	9.48625e-08	-2.36123	-1.87928	5.70091e-06	-2.34594	-1.87982
63071098	chr10:63071098:A:G	1.07787e-33	5.76181	-0.42125	9.44247e-08	-2.36445	-1.88068	5.71514e-06	-2.3421	-1.88117
63071125	chr10:63071125:G:T	1.13154e-35	-6.21526e-10	0.783981	6.27296e-05	-6.21526e-10	2.25365	0.0163271	-6.21526e-10	3.73419
63071150	chr10:63071150:T:C	1.01272e-36	-6.21526e-10	-1.62955	1.00279e-06	-6.21526e-10	-1.8824	6.07415e-05	-6.21526e-10	-1.85976
63071239	chr10:63071239:G:T	2.03087e-35	-6.21526e-10	1.36887	0.000125717	-6.21526e-10	2.94885	0.0366749	-6.21526e-10	4.54346
63071648	chr10:63071648:G:A	8.0106e-37	-6.21526e-10	-1.864	1.27825e-06	-6.21526e-10	-1.6397	7.3583e-05	-6.21526e-10	-1.66797
63071689	chr10:63071689:A:C	9.47635e-34	5.26407	-0.052284	9.39293e-08	-2.37395	-1.87645	5.86162e-06	-2.32139	-1.87657
63071788	chr10:63071788:G:A	8.5985e-38	-2.26219	-1.83357	9.32561e-07	-0.0865405	-1.86846	5.23445e-05	-0.136757	-1.87178
63072333	chr10:63072333:C:G	7.84225e-37	-6.21526e-10	-1.88524	1.2034e-06	-6.21526e-10	-1.70003	7.20893e-05	-6.21526e-10	-1.68848
63072419	chr10:63072419:G:A	1.12605e-35	0.804531	-0.0254142	8.21725e-07	-1.63719	-0.444344	2.10169e-05	-2.28125	-0.63981
63072760	chr10:63072760:A:C	1.72758e-33	6.30304	-0.490741	9.8701e-08	-2.32698	-1.87386	5.55722e-06	-2.37685	-1.87444
63073136	chr10:63073136:C:T	4.87854e-37	-2.35992	-1.06993e-09	6.01096e-07	-2.39419	-1.06993e-09	4.0003e-05	-2.27743	-1.06993e-09
63073216	chr10:63073216:T:C	1.90758e-36	-6.21526e-10	-0.996344	5.18216e-06	-6.21526e-10	-0.239961	0.000257122	-6.21526e-10	-0.416838
63073239	chr10:63073239:A:G	1.48389e-33	6.15227	-0.492024	9.73594e-08	-2.34052	-1.87401	5.60861e-06	-2.36752	-1.87457
63073303	chr10:63073303:T:C	1.6495e-33	6.239	-0.472957	9.79324e-08	-2.33287	-1.87579	5.56817e-06	-2.37296	-1.87636
63073349	chr10:63073349:C:A	1.57565e-33	6.21969	-0.499446	9.80242e-08	-2.33463	-1.8731	5.59e-06	-2.37171	-1.87369
63073407	chr10:63073407:T:G	8.06717e-37	-6.21526e-10	-1.85696	1.01824e-06	-6.21526e-10	-1.86711	6.0361e-05	-6.21526e-10	-1.86604
63073699	chr10:63073699:T:C	2.47584e-36	-0.361586	-0.374014	3.6156e-06	-1.85273	1.2528	0.000142051	-1.99145	0.981253
63074413	chr10:63074413:G:A	1.84407e-33	6.392	-0.514453	9.90621e-08	-2.3225	-1.87469	5.53051e-06	-2.38066	-1.87545
63074490	chr10:63074490:A:G	1.11112e-36	-6.21526e-10	-1.53681	1.36152e-06	-6.21526e-10	-1.57658	7.88601e-05	-6.21526e-10	-1.59871
63074754	chr10:63074754:T:C	2.47095e-36	-0.319985	-0.417591	3.47e-06	-1.83095	1.18992	0.000136319	-1.97255	0.92116
63074996	chr10:63074996:A:G	9.76516e-36	-6.21526e-10	0.636641	2.19677e-06	-6.21526e-10	-1.09819	0.00012832	-6.21526e-10	-1.11186
63075026	chr10:63075026:C:G	2.81446e-36	-0.215462	-0.39195	3.80676e-06	-1.77536	1.22695	0.000148243	-1.92408	0.956549
63075196	chr10:63075196:G:A	4.56859e-37	-0.822188	-1.60337	1.46575e-07	-2.35059	-1.45482	8.61241e-06	-2.33484	-1.47834
63075288	chr10:63075288:T:G	1.68535e-33	6.29299	-0.505446	9.85239e-08	-2.32722	-1.87542	5.54855e-06	-2.37671	-1.87614
63075290	chr10:63075290:G:A	1.67913e-33	6.26709	-0.483242	9.80595e-08	-2.32973	-1.87763	5.54548e-06	-2.37512	-1.87829
63075349	chr10:63075349:C:A	1.92808e-36	-6.21526e-10	-0.985655	5.26146e-06	-6.21526e-10	-0.224775	0.000260872	-6.21526e-10	-0.402357
63075370	chr10:63075370:C:T	2.6255e-36	-0.283734	-0.393173	3.6705e-06	-1.81004	1.22519	0.000143582	-1.95434	0.954862
63075442	chr10:63075442:A:G	1.82388e-33	6.37173	-0.505188	9.93009e-08	-2.31934	-1.87545	5.52237e-06	-2.38142	-1.87617
63075550	chr10:63075550:A:G	1.0982e-36	-6.21526e-10	-1.54851	1.34649e-06	-6.21526e-10	-1.58768	7.80246e-05	-6.21526e-10	-1.60936
63075733	chr10:63075733:G:A	1.80396e-33	6.36471	-0.509149	9.92749e-08	-2.32001	-1.87504	5.52674e-06	-2.38102	-1.87577
63075858	chr10:63075858:AG:A	2.02862e-33	6.44777	-0.474838	9.98374e-08	-2.31098	-1.87841	5.48294e-06	-2.38571	-1.87904
63075964	chr10:63075964:T:C	2.35454e-33	6.43262	-0.310704	9.8654e-08	-2.31315	-1.88817	5.43704e-06	-2.3847	-1.88845
63076089	chr10:63076089:T:C	7.9222e-37	-6.21526e-10	-1.8751	1.32518e-06	-6.21526e-10	-1.60363	7.60701e-05	-6.21526e-10	-1.63473
63076104	chr10:63076104:C:T	1.83074e-33	6.35911	-0.488818	9.90281e-08	-2.32047	-1.87706	5.51744e-06	-2.38074	-1.87774
63076507	chr10:63076507:C:T	1.93012e-34	3.62057	-1.06993e-09	0.00176512	5.59079	-1.06993e-09	0.00684151	2.86438	-1.06993e-09
63076537	chr10:63076537:T:C	1.87423e-33	6.426	-0.532223	1.00053e-07	-2.31423	-1.87301	5.51991e-06	-2.38417	-1.87386
63076685	chr10:63076685:A:T	2.27668e-33	6.2983	-0.210011	9.71789e-08	-2.32659	-1.8898	5.47101e-06	-2.37714	-1.88979
63076712	chr10:63076712:A:G	2.20021e-33	6.33586	-0.281736	9.76255e-08	-2.32283	-1.88897	5.46164e-06	-2.37948	-1.88916
63076918	chr10:63076918:G:A	2.03761e-33	6.31288	-0.335526	9.75662e-08	-2.32513	-1.88728	5.47793e-06	-2.37804	-1.88762
63077008	chr10:63077008:G:A	9.24081e-37	-6.21526e-10	-1.72114	1.00707e-06	-6.21526e-10	-1.87814	5.96223e-05	-6.21526e-10	-1.87836
63077063	chr10:63077063:G:A	1.88454e-36	-6.21526e-10	-1.0085	1.27192e-06	-6.21526e-10	-1.64466	7.66995e-05	-6.21526e-10	-1.62649
63077160	chr10:63077160:G:A	2.08387e-33	6.34277	-0.342965	9.78701e-08	-2.3223	-1.887	5.47019e-06	-2.3797	-1.88737
63077226	chr10:63077226:G:C	1.00146e-33	6.263	-0.995971	9.72087e-08	-2.32628	-1.8898	5.47706e-06	-2.37613	-1.88969
63077534	chr10:63077534:T:C	2.21621e-33	6.36169	-0.30032	9.79022e-08	-2.32047	-1.8885	5.45675e-06	-2.38078	-1.88875
63077596	chr10:63077596:A:C	2.02745e-33	6.26821	-0.295853	9.69963e-08	-2.32963	-1.88864	5.4867e-06	-2.37519	-1.88887
63078011	chr10:63078011:G:A	1.17149e-36	-6.21526e-10	-1.4839	1.27943e-06	-6.21526e-10	-1.63877	8.53301e-05	-6.21526e-10	-1.51986
63078534	chr10:63078534:C:G	3.05281e-33	6.75434	-0.372707	1.02636e-07	-2.27617	-1.88558	5.37449e-06	-2.39869	-1.88603
63078564	chr10:63078564:C:T	1.07635e-36	-6.21526e-10	-1.56861	1.33127e-06	-6.21526e-10	-1.59905	7.71428e-05	-6.21526e-10	-1.62073
63078889	chr10:63078889:G:T	4.18565e-35	1.54773	0.544342	1.82969e-06	-1.2767	-0.00433804	3.79928e-05	-2.11433	-0.214664
63079063	chr10:63079063:G:A	2.45095e-36	-6.21526e-10	-0.745704	1.60283e-06	-6.21526e-10	-1.41342	9.55022e-05	-6.21526e-10	-1.40724
63079305	chr10:63079305:G:A	2.07598e-33	6.37443	-0.378424	9.84184e-08	-2.3186	-1.88511	5.46866e-06	-2.38183	-1.88553
63079682	chr10:63079682:T:C	1.96844e-33	6.28219	-0.339372	9.73328e-08	-2.32781	-1.887	5.48818e-06	-2.37646	-1.88733
63079887	chr10:63079887:A:C	4.55751e-36	0.573835	-0.69924	1.03145e-07	-2.29459	-1.86222	6.54248e-06	-2.21874	-1.86933
63079893	chr10:63079893:C:G	1.46682e-36	-6.21526e-10	-1.25908	1.1877e-06	-6.21526e-10	-1.71316	8.53857e-05	-6.21526e-10	-1.51921
63080060	chr10:63080060:T:C	3.62563e-33	6.85547	-0.301866	1.08985e-07	-2.21383	-1.8879	5.30998e-06	-2.40851	-1.88829
63080296	chr10:63080296:G:A	5.35875e-36	-0.504706	0.541256	1.81673e-06	-1.8951	0.60695	7.95643e-05	-2.03511	0.445291
63080452	chr10:63080452:A:G	2.47346e-36	-6.21526e-10	-0.736563	2.06903e-06	-6.21526e-10	-1.1581	0.000123061	-6.21526e-10	-1.15371
63080468	chr10:63080468:G:T	5.09335e-36	1.77065	-1.7849	2.14603e-07	-2.06605	-1.3581	1.13096e-05	-2.38803	-1.15271
63080725	chr10:63080725:G:C	1.00053e-33	6.24415	-0.978051	9.66825e-08	-2.33175	-1.88976	5.4975e-06	-2.37261	-1.88948
63080905	chr10:63080905:G:A	9.27704e-34	6.19711	-1.00658	9.63096e-08	-2.33601	-1.88937	5.5183e-06	-2.36957	-1.88875
63081187	chr10:63081187:G:A	7.8162e-37	-6.21526e-10	-1.88857	1.32563e-06	-6.21526e-10	-1.6033	7.95894e-05	-6.21526e-10	-1.58951
63081198	chr10:63081198:C:G	7.81069e-37	-6.21526e-10	-1.88927	1.31899e-06	-6.21526e-10	-1.60832	7.91905e-05	-6.21526e-10	-1.59453
63081879	chr10:63081879:G:C	7.91438e-37	-6.21526e-10	-1.87608	1.4462e-06	-6.21526e-10	-1.51625	9.23433e-05	-6.21526e-10	-1.44087
63081900	chr10:63081900:T:C	4.02196e-36	-0.696447	0.446037	1.49138e-06	-1.99392	0.508438	6.65487e-05	-2.11898	0.350526
63082178	chr10:63082178:G:T	1.45097e-36	-6.21526e-10	-1.26995	1.41262e-06	-6.21526e-10	-1.53974	8.43303e-05	-6.21526e-10	-1.53165
63082366	chr10:63082366:A:T	3.24325e-36	1.29863	-1.76424	1.97748e-07	-2.19136	-1.31458	1.16672e-05	-2.40802	-1.10158
63082514	chr10:63082514:G:A	1.21579e-36	-6.21526e-10	-1.44679	3.45055e-06	-6.21526e-10	-0.646649	0.000178237	-6.21526e-10	-0.783275
63083071	chr10:63083071:G:T	8.25062e-37	-6.21526e-10	-1.83448	1.36031e-06	-6.21526e-10	-1.57747	7.9692e-05	-6.21526e-10	-1.58822
63083078	chr10:63083078:G:A	2.87974e-34	4.92484	-0.904146	1.15071e-07	-2.16421	-1.88318	5.39328e-06	-2.39705	-1.88419
63083198	chr10:63083198:A:G	1.30374e-36	-6.21526e-10	-1.37694	1.54988e-06	-6.21526e-10	-1.447	8.93245e-05	-6.21526e-10	-1.47411
63083437	chr10:63083437:TA:T	3.00767e-35	-0.565846	2.32742	7.5053e-07	-2.29721	0.125054	5.99544e-05	-1.82533	-0.0474762
63083611	chr10:63083611:G:A	1.51904e-36	-6.21526e-10	-1.2241	1.46988e-06	-6.21526e-10	-1.5	8.78353e-05	-6.21526e-10	-1.49092
63083710	chr10:63083710:G:C	8.0409e-37	-6.21526e-10	-1.86022	1.03841e-06	-6.21526e-10	-1.84749	6.16213e-05	-6.21526e-10	-1.84538
63083802	chr10:63083802:C:G	4.34849e-36	-6.21526e-10	-0.172351	1.39123e-06	-6.21526e-10	-1.555	8.26702e-05	-6.21526e-10	-1.55153
63083855	chr10:63083855:A:C	1.47907e-35	0.835609	0.216211	9.86216e-07	-1.62983	-0.269239	2.50756e-05	-2.27782	-0.466672
63084426	chr10:63084426:C:T	5.06672e-36	-0.63412	0.614632	1.84049e-06	-1.96427	0.689118	8.10556e-05	-2.09802	0.526767
63084927	chr10:63084927:T:C	7.21176e-37	-1.96905	-1.06993e-09	5.96884e-07	-2.40122	-1.06993e-09	3.52001e-05	-2.40534	-1.06993e-09
63085128	chr10:63085128:A:G	4.031e-35	1.50186	0.552563	1.64658e-06	-1.31513	-0.0713572	3.50605e-05	-2.13201	-0.277302
63085150	chr10:63085150:C:T	5.42674e-37	-2.25343	-1.06993e-09	6.62291e-07	-2.29723	-1.06993e-09	3.6424e-05	-2.37116	-1.06993e-09
63085196	chr10:63085196:A:G	1.09977e-36	-6.21526e-10	-1.54708	9.96708e-07	-6.21526e-10	-1.88848	5.93034e-05	-6.21526e-10	-1.88372
63085607	chr10:63085607:A:G	1.2654e-36	-6.21526e-10	-1.40679	1.38674e-06	-6.21526e-10	-1.55823	8.08381e-05	-6.21526e-10	-1.57394
63086572	chr10:63086572:T:C	8.70615e-35	4.06137	-1.23693	1.38905e-06	-0.634851	-0.921714	2.57442e-05	-1.76282	-0.955356
63086842	chr10:63086842:C:T	1.27695e-36	-1.39771	-1.06993e-09	6.88922e-07	-2.25781	-1.06993e-09	4.36776e-05	-2.18955	-1.06993e-09
63087052	chr10:63087052:T:C	9.26892e-37	-6.21526e-10	-1.7181	1.01732e-06	-6.21526e-10	-1.86801	6.0235e-05	-6.21526e-10	-1.86814
63087280	chr10:63087280:T:C	7.95563e-37	-6.21526e-10	-1.87089	1.11446e-06	-6.21526e-10	-1.77681	6.54868e-05	-6.21526e-10	-1.78454
63087298	chr10:63087298:A:C	4.77147e-35	0.897901	1.32516	4.40334e-06	-2.09347	1.69065	0.000349275	-2.00795	1.89742
63087529	chr10:63087529:G:A	2.55602e-37	-1.18199	-1.82432	2.46444e-07	-2.38585	-0.89995	1.70318e-05	-2.23285	-0.898462
63087554	chr10:63087554:ACGTAGACCTTGCCTCCACCCCAGTTACCCTGCCTTGGGT:A	3.41825e-35	3.61922	-1.72969	4.3963e-07	-1.73259	-0.974414	2.70071e-05	-1.80163	-0.868661
63087615	chr10:63087615:A:G	4.1903e-37	-0.643697	-1.8683	1.11168e-07	-2.20059	-1.88131	7.50353e-06	-2.08013	-1.87088
63087649	chr10:63087649:G:A	3.8822e-36	-6.21526e-10	-0.285779	2.31703e-06	-6.21526e-10	-1.0449	0.000144349	-6.21526e-10	-0.994157
63087975	chr10:63087975:G:A	4.96269e-36	-6.21526e-10	-0.0402317	1.75528e-06	-6.21526e-10	-1.32255	0.000104258	-6.21526e-10	-1.31952
63087988	chr10:63087988:C:T	7.13477e-36	0.782899	-0.460099	2.99629e-06	1.10189	-1.8897	0.000146896	0.912988	-1.88965
63088309	chr10:63088309:G:A	1.84779e-36	-6.21526e-10	-1.02819	1.45318e-06	-6.21526e-10	-1.51143	8.61951e-05	-6.21526e-10	-1.50977
63088330	chr10:63088330:T:G	9.09665e-37	-6.21526e-10	-1.73686	1.17309e-06	-6.21526e-10	-1.72554	6.87371e-05	-6.21526e-10	-1.7361
63088399	chr10:63088399:T:C	1.61787e-34	5.33142	-1.88732	2.20847e-06	-2.02674	0.933854	0.00022829	-1.71042	1.17465
63088672	chr10:63088672:C:T	2.06164e-36	-6.21526e-10	-0.918679	1.55734e-06	-6.21526e-10	-1.4422	9.25162e-05	-6.21526e-10	-1.439
63089103	chr10:63089103:G:A	3.33291e-36	1.35395	-1.79229	1.45203e-06	-2.13867	0.626455	8.38907e-05	-2.07877	0.541894
63089177	chr10:63089177:T:C	1.11894e-36	-1.5298	-1.06993e-09	7.06566e-07	-2.23252	-1.06993e-09	5.48932e-05	-1.961	-1.06993e-09
63089425	chr10:63089425:AG:A	1.15915e-37	-2.36828	-1.4288	2.16187e-06	-0.0869865	-1.02722	7.24175e-05	-0.590736	-1.0932
63089448	chr10:63089448:G:A	1.76305e-36	-6.21526e-10	-1.07513	1.41072e-06	-6.21526e-10	-1.54108	8.37479e-05	-6.21526e-10	-1.53858
63089516	chr10:63089516:CAA:C	7.04963e-38	-2.40869	-1.88568	5.92316e-07	-0.595294	-1.8136	5.72729e-05	-0.0992688	-1.81929
63089624	chr10:63089624:A:G	3.78233e-35	1.99075	-1.06993e-09	8.2816e-07	-2.07373	-1.06993e-09	7.76933e-05	-1.61362	-1.06993e-09
63089655	chr10:63089655:G:A	2.46599e-37	-1.24593	-1.79624	1.62296e-07	-1.88162	-1.8219	7.40288e-06	-2.13923	-1.82529
63089722	chr10:63089722:C:T	7.81441e-36	1.37473	-0.960938	8.51546e-06	-2.11835	2.37505	0.000488585	-2.04565	2.27078
63090012	chr10:63090012:A:C	4.133e-35	2.07941	-1.06993e-09	8.5002e-07	-2.04768	-1.06993e-09	8.08575e-05	-1.5737	-1.06993e-09
63090628	chr10:63090628:T:C	3.99215e-35	2.04473	-1.06993e-09	8.41085e-07	-2.05825	-1.06993e-09	7.95545e-05	-1.58995	-1.06993e-09
63091016	chr10:63091016:A:G	7.78674e-36	-6.21526e-10	0.410242	2.09528e-06	-6.21526e-10	-1.1455	0.000124367	-6.21526e-10	-1.14315
63091534	chr10:63091534:C:T	2.29774e-37	-2.35196	-0.760876	1.88197e-06	-0.028792	-1.22408	0.000218143	0.545367	-1.1266
63091537	chr10:63091537:G:A	1.47916e-36	-6.21526e-10	-1.25071	9.95982e-07	-6.21526e-10	-1.88921	5.8965e-05	-6.21526e-10	-1.88944
63091764	chr10:63091764:G:A	7.61583e-36	-6.21526e-10	0.388048	4.0731e-05	-6.21526e-10	1.82181	0.0106612	-6.21526e-10	3.30798
63092219	chr10:63092219:T:C	1.75663e-36	-6.21526e-10	-1.07879	1.40547e-06	-6.21526e-10	-1.54481	8.34296e-05	-6.21526e-10	-1.54239
63092398	chr10:63092398:G:A	1.31333e-36	-6.21526e-10	-1.36961	1.04086e-06	-6.21526e-10	-1.84514	6.10276e-05	-6.21526e-10	-1.85506
63092575	chr10:63092575:G:T	1.25159e-36	-1.41777	-1.06993e-09	6.75356e-07	-2.2777	-1.06993e-09	5.09404e-05	-2.03573	-1.06993e-09
63092605	chr10:63092605:A:G	4.18249e-35	2.09131	-1.06993e-09	8.50292e-07	-2.04736	-1.06993e-09	8.09312e-05	-1.57279	-1.06993e-09
63092772	chr10:63092772:T:C	1.7599e-36	-6.21526e-10	-1.07693	1.12134e-06	-6.21526e-10	-1.77066	6.67869e-05	-6.21526e-10	-1.76488
63092819	chr10:63092819:A:C	1.73149e-36	-6.21526e-10	-1.0932	1.33077e-06	-6.21526e-10	-1.59943	7.71575e-05	-6.21526e-10	-1.62054
63092929	chr10:63092929:G:A	8.30179e-37	-6.21526e-10	-1.82829	1.71955e-06	-6.21526e-10	-1.34312	9.94801e-05	-6.21526e-10	-1.36643
63093400	chr10:63093400:C:T	7.41174e-34	-6.21526e-10	4.96606	9.07748e-06	-6.21526e-10	0.320613	0.000640379	-6.21526e-10	0.495672
63093866	chr10:63093866:C:T	1.7487e-36	-6.21526e-10	-1.08331	1.39944e-06	-6.21526e-10	-1.54911	8.30296e-05	-6.21526e-10	-1.54719
63094343	chr10:63094343:G:A	3.82393e-37	-1.66912	-0.934364	1.09043e-05	-1.1723	1.67628	0.000766743	-0.893563	1.56933
63094833	chr10:63094833:G:A	6.17828e-36	-6.21526e-10	0.178859	1.83664e-06	-6.21526e-10	-1.27725	0.000109011	-6.21526e-10	-1.27493
63095852	chr10:63095852:C:T	1.96565e-35	2.46156	-1.12534	3.20955e-06	-1.52844	0.809383	0.000176326	-1.96522	1.17117
63095932	chr10:63095932:G:A	1.44898e-36	-6.21526e-10	-1.27132	1.14406e-06	-6.21526e-10	-1.7506	6.70393e-05	-6.21526e-10	-1.76111
63096169	chr10:63096169:G:A	4.58041e-35	2.18219	-1.06993e-09	8.6954e-07	-2.02497	-1.06993e-09	8.37414e-05	-1.53866	-1.06993e-09
63096435	chr10:63096435:C:T	8.07261e-36	-6.21526e-10	0.446296	3.84646e-06	-6.21526e-10	-0.538032	0.000265683	-6.21526e-10	-0.384083
63096770	chr10:63096770:G:A	3.83729e-35	2.00517	-1.06993e-09	8.29791e-07	-2.07177	-1.06993e-09	7.79545e-05	-1.61026	-1.06993e-09
63096895	chr10:63096895:C:T	2.10947e-35	3.04254	-1.6357	4.85771e-07	-1.22652	-1.38069	2.11493e-05	-1.65349	-1.26129
63096900	chr10:63096900:C:T	4.4621e-36	-6.21526e-10	-0.14656	3.07521e-06	-6.21526e-10	-0.761811	0.000182651	-6.21526e-10	-0.758808
63097105	chr10:63097105:G:T	2.11125e-36	-6.21526e-10	-0.8949	1.56839e-06	-6.21526e-10	-1.43513	9.30345e-05	-6.21526e-10	-1.43342
63097140	chr10:63097140:G:GT	1.06555e-35	-6.21526e-10	0.723897	6.39178e-05	-6.21526e-10	2.27241	0.0180319	-6.21526e-10	3.83351
63098436	chr10:63098436:C:T	4.65774e-35	2.19894	-1.06993e-09	8.73021e-07	-2.02098	-1.06993e-09	8.42207e-05	-1.53295	-1.06993e-09
63098456	chr10:63098456:G:A	2.44002e-37	-1.34201	-1.71075	4.49009e-06	0.721214	-1.10453	0.000210323	0.5297	-1.14745
63098658	chr10:63098658:T:C	2.04872e-36	-6.21526e-10	-0.924967	1.11626e-06	-6.21526e-10	-1.7752	7.02842e-05	-6.21526e-10	-1.71384
63098865	chr10:63098865:C:G	1.07819e-37	-2.38344	-1.48604	3.5284e-06	-0.169511	-0.454827	0.000114615	-0.674807	-0.550001
63099085	chr10:63099085:C:T	1.84672e-36	-6.21526e-10	-1.02877	4.49163e-05	-6.21526e-10	1.91962	0.00251879	-6.21526e-10	1.86515
63099086	chr10:63099086:G:A	4.39759e-36	-6.21526e-10	-0.161125	3.03963e-06	-6.21526e-10	-0.773448	0.000180533	-6.21526e-10	-0.770474
63099372	chr10:63099372:C:T	6.81684e-36	-6.21526e-10	0.277216	1.7667e-06	-6.21526e-10	-1.31607	0.000106635	-6.21526e-10	-1.29697
63099928	chr10:63099928:C:T	5.54335e-36	-6.21526e-10	0.0704194	1.72881e-06	-6.21526e-10	-1.33775	0.000102559	-6.21526e-10	-1.33595
63099980	chr10:63099980:T:G	2.46819e-36	-0.738694	-1.06993e-09	1.32806e-06	-1.60146	-1.06993e-09	6.05181e-05	-1.86345	-1.06993e-09
63100224	chr10:63100224:C:T	5.46493e-37	-0.684899	-1.56152	2.34431e-07	-1.77775	-1.55803	1.12413e-05	-2.09649	-1.45031
63100369	chr10:63100369:G:A	1.52652e-37	-2.40476	-1.11701	1.06492e-05	-0.633486	1.11379	0.000943155	-0.16839	1.05123
63100878	chr10:63100878:G:A	1.79884e-34	3.55013	-1.06993e-09	1.00928e-06	-1.87595	-1.06993e-09	0.00013377	-1.07027	-1.06993e-09
63100918	chr10:63100918:G:A	4.37591e-37	-0.585154	-1.8835	4.3959e-07	-1.67669	-1.03041	2.19736e-05	-2.01799	-0.858555
63100977	chr10:63100977:G:A	5.13403e-35	2.29629	-1.06993e-09	9.00085e-07	-1.99045	-1.06993e-09	8.81502e-05	-1.48735	-1.06993e-09
63101172	chr10:63101172:C:A	4.86338e-35	2.24214	-1.06993e-09	8.84357e-07	-2.00808	-1.06993e-09	8.5855e-05	-1.51373	-1.06993e-09
63101590	chr10:63101590:T:C	1.59093e-37	-2.40411	-1.07633	1.14303e-05	-0.643738	1.19482	0.00100768	-0.181053	1.13007
63101810	chr10:63101810:T:C	1.70661e-32	-6.21526e-10	8.10267	8.74946e-06	-6.21526e-10	0.283807	0.000629881	-6.21526e-10	0.479142
63102037	chr10:63102037:G:A	3.61939e-36	-6.21526e-10	-0.355875	1.44183e-06	-6.21526e-10	-1.51927	8.51907e-05	-6.21526e-10	-1.5215
63102098	chr10:63102098:C:T	1.41986e-37	-2.40766	-1.18655	1.00294e-05	-0.551899	0.972234	0.000897646	-0.0781473	0.911535
63102110	chr10:63102110:G:T	1.14162e-37	-2.37824	-1.43408	4.035e-06	-0.13256	-0.357618	0.000130376	-0.640256	-0.455709
63102232	chr10:63102232:T:A	7.04607e-34	-6.21526e-10	4.91546	3.81074e-06	-6.21526e-10	-0.54736	0.000265801	-6.21526e-10	-0.38364
63102554	chr10:63102554:T:G	7.93403e-35	-0.630828	3.36239	2.06208e-07	-1.75085	-1.7132	1.34226e-05	-1.65945	-1.71
63102621	chr10:63102621:C:A	1.13355e-37	-2.37688	-1.44253	4.05582e-06	-0.110778	-0.374252	0.000130523	-0.622991	-0.471846
63102650	chr10:63102650:A:C	7.25011e-34	-6.21526e-10	4.94401	3.7971e-06	-6.21526e-10	-0.550946	0.000265486	-6.21526e-10	-0.384824
63102693	chr10:63102693:C:A	2.28633e-35	-2.31034	3.79769	4.46891e-07	-0.871814	-1.81881	4.70673e-05	-0.303644	-1.81116
63102717	chr10:63102717:T:C	4.79741e-35	2.22848	-1.06993e-09	8.80719e-07	-2.0122	-1.06993e-09	8.53256e-05	-1.51991	-1.06993e-09
63102888	chr10:63102888:G:C	1.60817e-37	-2.39953	-1.07015	1.07652e-05	-0.714504	1.20564	0.000942039	-0.260518	1.14218
63102998	chr10:63102998:C:G	1.17796e-36	-6.21526e-10	-1.47839	1.04967e-06	-6.21526e-10	-1.83671	6.17383e-05	-6.21526e-10	-1.84348
63103202	chr10:63103202:G:A	6.99868e-35	-0.716372	3.3225	2.19464e-07	-1.69575	-1.706	1.43468e-05	-1.60002	-1.70284
63103271	chr10:63103271:G:T	2.16073e-36	-6.21526e-10	-0.871734	1.24889e-06	-6.21526e-10	-1.66293	7.4228e-05	-6.21526e-10	-1.65925
63103394	chr10:63103394:C:A	7.72193e-34	-6.21526e-10	5.00705	3.94952e-06	-6.21526e-10	-0.51159	0.000276347	-6.21526e-10	-0.344731
63103478	chr10:63103478:C:CTT	7.81391e-37	-6.21526e-10	-1.88886	1.10515e-06	-6.21526e-10	-1.7852	6.52886e-05	-6.21526e-10	-1.78757
63103479	chr10:63103479:A:G	7.81419e-37	-6.21526e-10	-1.88882	1.10554e-06	-6.21526e-10	-1.78485	6.53127e-05	-6.21526e-10	-1.7872
63103486	chr10:63103486:A:G	7.8143e-37	-6.21526e-10	-1.88881	1.10588e-06	-6.21526e-10	-1.78454	6.53318e-05	-6.21526e-10	-1.78691
63103801	chr10:63103801:A:T	2.6365e-37	-2.22162	-0.753695	2.99207e-06	0.574996	-1.36422	0.00036577	1.21263	-1.27701
63104128	chr10:63104128:C:T	4.74423e-37	-2.38784	-1.06993e-09	8.1886e-07	-2.08503	-1.06993e-09	4.27814e-05	-2.21028	-1.06993e-09
63104390	chr10:63104390:G:A	9.97162e-37	-6.21526e-10	-1.64502	1.02463e-06	-6.21526e-10	-1.86085	6.1076e-05	-6.21526e-10	-1.85427
63104468	chr10:63104468:T:C	4.90009e-37	-2.35551	-1.06993e-09	1.01788e-06	-1.86747	-1.06993e-09	7.61468e-05	-1.63372	-1.06993e-09
63104847	chr10:63104847:C:T	1.15681e-37	-2.38008	-1.41902	4.09445e-06	-0.14246	-0.333091	0.000132203	-0.650838	-0.431214
63104860	chr10:63104860:C:T	6.04199e-33	-0.444988	7.5093	2.19914e-07	-1.79416	-1.60555	8.98297e-06	-2.13378	-1.63728
63104994	chr10:63104994:T:C	5.33859e-36	-6.21526e-10	0.0327805	1.69467e-06	-6.21526e-10	-1.35769	0.000100529	-6.21526e-10	-1.35594
63105051	chr10:63105051:C:T	1.16e-37	-2.38408	-1.41227	3.99405e-06	-0.178338	-0.32204	0.000129475	-0.682667	-0.420238
63105154	chr10:63105154:C:T	4.76889e-37	-2.38265	-1.06993e-09	1.3591e-06	-1.57836	-1.06993e-09	0.000115164	-1.22003	-1.06993e-09
63105619	chr10:63105619:C:G	4.21672e-33	6.70463	-1.06993e-09	9.70173e-06	0.387121	-1.06993e-09	0.00123033	1.14865	-1.06993e-09
63105713	chr10:63105713:A:G	1.07499e-35	-6.21526e-10	0.732716	2.7056e-06	-6.21526e-10	-0.889861	0.000179859	-6.21526e-10	-0.774212
63105740	chr10:63105740:G:C	5.25149e-35	2.31892	-1.06993e-09	9.03823e-07	-1.98631	-1.06993e-09	8.86811e-05	-1.48134	-1.06993e-09
63106112	chr10:63106112:G:A	3.91634e-33	-0.416403	7.04713	2.10189e-07	-1.77889	-1.66604	8.56462e-06	-2.12311	-1.69564
63106114	chr10:63106114:T:A	7.81453e-37	-6.21526e-10	-1.88878	1.1061e-06	-6.21526e-10	-1.78434	6.53458e-05	-6.21526e-10	-1.7867
63106251	chr10:63106251:A:T	1.11113e-33	-6.21526e-10	5.37095	0.000223966	-6.21526e-10	3.52631	0.0182621	-6.21526e-10	3.8462
63106299	chr10:63106299:C:T	1.55299e-31	-6.21526e-10	10.3109	2.24559e-05	-6.21526e-10	1.22637	0.00167171	-6.21526e-10	1.45521
63106318	chr10:63106318:G:A	9.57731e-38	-2.28103	-1.70692	5.69007e-06	-1.1583	1.01183	0.000706365	-0.690631	1.28438
63106497	chr10:63106497:C:A	6.20234e-36	-6.21526e-10	0.182746	1.83203e-06	-6.21526e-10	-1.27976	0.000108728	-6.21526e-10	-1.27754
63106608	chr10:63106608:G:A	1.0411e-36	-1.60191	-1.06993e-09	6.39353e-07	-2.33248	-1.06993e-09	3.93886e-05	-2.29291	-1.06993e-09
63106981	chr10:63106981:C:T	8.93642e-36	-6.21526e-10	0.547954	5.13513e-05	-6.21526e-10	2.05351	0.0139067	-6.21526e-10	3.57374
63107152	chr10:63107152:G:A	1.39906e-37	-2.14893	-1.46004	3.79088e-06	0.00186131	-0.554448	0.000135387	-0.429597	-0.62865
63107154	chr10:63107154:A:T	1.22894e-35	-6.21526e-10	0.866553	1.84869e-06	-6.21526e-10	-1.2707	0.000112935	-6.21526e-10	-1.23957
63107240	chr10:63107240:T:C	1.22924e-35	-6.21526e-10	0.866802	1.84904e-06	-6.21526e-10	-1.27052	0.000112951	-6.21526e-10	-1.23943
63107352	chr10:63107352:A:G	3.25662e-32	1.7375	7.01135	3.17373e-07	-1.31838	-1.71448	1.19102e-05	-1.75177	-1.73722
63107639	chr10:63107639:G:T	1.2292e-35	-6.21526e-10	0.86677	1.8482e-06	-6.21526e-10	-1.27097	0.00011291	-6.21526e-10	-1.2398
63107650	chr10:63107650:G:A	4.88872e-36	-6.21526e-10	-0.0552502	1.61507e-06	-6.21526e-10	-1.40581	9.57818e-05	-6.21526e-10	-1.40432
63108121	chr10:63108121:A:G	6.00058e-36	-6.21526e-10	0.149676	3.85295e-06	-6.21526e-10	-0.536346	0.000229033	-6.21526e-10	-0.532523
63108280	chr10:63108280:G:A	8.70249e-37	-2.18309	0.401937	4.1029e-07	-1.28269	-1.49339	4.08014e-05	-0.797401	-1.46027
63108495	chr10:63108495:T:C	2.05863e-36	-2.16027	1.24012	3.75299e-07	-1.29947	-1.56575	3.69808e-05	-0.806703	-1.54929
63108524	chr10:63108524:T:A	2.53314e-32	1.77526	6.72236	3.08544e-07	-1.30698	-1.75409	1.15933e-05	-1.74239	-1.77357
63108549	chr10:63108549:C:T	5.20053e-36	-6.21526e-10	0.00657915	1.66936e-06	-6.21526e-10	-1.37274	9.89967e-05	-6.21526e-10	-1.3713
63108595	chr10:63108595:C:T	1.88435e-33	-1.47881	7.37797	1.9978e-07	-1.91933	-1.57639	7.80523e-06	-2.29283	-1.61877
63108671	chr10:63108671:T:G	4.17367e-36	-0.213386	-1.06993e-09	5.92279e-07	-2.40896	-1.06993e-09	3.65161e-05	-2.36863	-1.06993e-09
63109093	chr10:63109093:C:T	8.86818e-36	-6.21526e-10	0.540289	5.08526e-05	-6.21526e-10	2.04375	0.0137479	-6.21526e-10	3.56225
63109479	chr10:63109479:G:T	8.81126e-37	-2.04243	0.273699	6.811e-07	-0.867347	-1.40188	7.12112e-05	-0.333441	-1.3673
63109535	chr10:63109535:A:T	9.17676e-36	-6.21526e-10	0.574494	5.31037e-05	-6.21526e-10	2.08706	0.0144666	-6.21526e-10	3.61321
63109821	chr10:63109821:G:A	2.12049e-36	-6.21526e-10	-0.890535	1.61657e-06	-6.21526e-10	-1.40488	9.86515e-05	-6.21526e-10	-1.37479
63109910	chr10:63109910:C:T	1.48631e-37	-2.03909	-1.50938	5.48184e-06	0.445646	-0.629388	0.000186659	-0.0333298	-0.703774
63109970	chr10:63109970:A:G	6.66998e-37	-2.30275	0.255599	6.80519e-07	-0.845115	-1.42497	7.2501e-05	-0.292446	-1.39034
63110049	chr10:63110049:C:T	9.68165e-37	-6.21526e-10	-1.67453	9.99142e-07	-6.21526e-10	-1.88604	5.93732e-05	-6.21526e-10	-1.88255
63110050	chr10:63110050:G:A	4.70967e-36	-6.21526e-10	-0.0925624	2.2814e-06	-6.21526e-10	-1.06039	0.000137401	-6.21526e-10	-1.04348
63110132	chr10:63110132:A:G	6.84976e-37	-2.31024	0.289689	6.88526e-07	-0.817416	-1.44097	7.36237e-05	-0.26094	-1.40648
63110182	chr10:63110182:A:G	6.47988e-36	-2.33426	2.56078	5.78946e-07	-0.657028	-1.7747	6.32384e-05	-0.0621389	-1.75734
63110213	chr10:63110213:T:C	1.47693e-37	-2.04982	-1.50498	5.36818e-06	0.417863	-0.622558	0.000183406	-0.0580599	-0.696626
63110276	chr10:63110276:C:T	4.37285e-36	-6.21526e-10	-0.166766	2.99883e-06	-6.21526e-10	-0.786963	0.00017801	-6.21526e-10	-0.784546
63110362	chr10:63110362:T:C	1.58021e-36	-6.21526e-10	-1.18462	3.22061e-05	-6.21526e-10	1.58697	0.00180833	-6.21526e-10	1.53377
63110578	chr10:63110578:A:C	2.97559e-35	-2.34021	4.09106	5.82506e-07	-0.585105	-1.84049	6.45108e-05	0.0350332	-1.83459
63110590	chr10:63110590:G:C	2.23157e-37	-2.39634	-0.74572	9.91317e-07	-0.427833	-1.46607	9.40518e-05	0.119998	-1.54254
63110629	chr10:63110629:G:A	5.09559e-36	-6.21526e-10	-0.0138059	1.64173e-06	-6.21526e-10	-1.38944	9.74463e-05	-6.21526e-10	-1.38709
63110672	chr10:63110672:T:A	5.14027e-36	-6.21526e-10	-0.00507508	1.65217e-06	-6.21526e-10	-1.3831	9.80323e-05	-6.21526e-10	-1.38109
63110684	chr10:63110684:G:A	1.5246e-36	-6.21526e-10	-1.22045	1.07652e-06	-6.21526e-10	-1.81145	6.48622e-05	-6.21526e-10	-1.79412
63110944	chr10:63110944:G:A	6.88909e-37	-2.30629	0.291459	6.79447e-07	-0.830733	-1.44093	7.24542e-05	-0.276981	-1.40645
63110996	chr10:63110996:G:A	1.52295e-36	-6.21526e-10	-1.22153	1.07616e-06	-6.21526e-10	-1.81178	6.48383e-05	-6.21526e-10	-1.79449
63111222	chr10:63111222:C:T	1.39601e-36	-6.21526e-10	-1.30856	1.04264e-06	-6.21526e-10	-1.84343	6.26188e-05	-6.21526e-10	-1.82932
63111255	chr10:63111255:G:A	3.77019e-35	-6.21526e-10	1.98753	1.03642e-05	-6.21526e-10	0.45317	0.000759069	-6.21526e-10	0.665704
63111991	chr10:63111991:C:T	8.67981e-37	-6.21526e-10	-1.78377	9.96718e-07	-6.21526e-10	-1.88847	5.91993e-05	-6.21526e-10	-1.88548
63112198	chr10:63112198:G:A	1.34098e-36	-6.21526e-10	-1.34878	1.05883e-06	-6.21526e-10	-1.82802	6.36812e-05	-6.21526e-10	-1.8125
63112647	chr10:63112647:T:G	2.81309e-32	1.68113	6.92132	3.0099e-07	-1.3545	-1.73137	1.14124e-05	-1.77922	-1.75246
63112651	chr10:63112651:C:T	2.32336e-32	1.73541	6.67577	3.01131e-07	-1.3254	-1.76	1.13651e-05	-1.75665	-1.7792
63112840	chr10:63112840:CTGTT:C	2.4771e-34	3.87008	-1.06993e-09	1.86128e-06	-1.26392	-1.06993e-09	0.000212147	-0.609109	-1.06993e-09
63113449	chr10:63113449:T:C	1.39644e-36	-6.21526e-10	-1.30825	1.04391e-06	-6.21526e-10	-1.84221	6.2649e-05	-6.21526e-10	-1.82884
63113570	chr10:63113570:A:G	5.82294e-36	-6.21526e-10	0.119625	1.60991e-06	-6.21526e-10	-1.40901	9.71033e-05	-6.21526e-10	-1.39061
63113589	chr10:63113589:C:T	4.10608e-36	-6.21526e-10	-0.229712	1.34823e-06	-6.21526e-10	-1.58639	8.09227e-05	-6.21526e-10	-1.57289
63113892	chr10:63113892:T:C	3.80764e-36	-1.07962	0.774443	1.16423e-07	-2.27211	-1.76359	6.37903e-06	-2.29953	-1.81385
63114817	chr10:63114817:C:T	2.32447e-35	0.0678829	1.43601	1.99534e-07	-1.73056	-1.7664	1.00808e-05	-1.86379	-1.79196
63114991	chr10:63114991:T:C	7.05104e-36	-6.21526e-10	0.310994	1.71713e-06	-6.21526e-10	-1.34453	0.000114529	-6.21526e-10	-1.22556
63114994	chr10:63114994:A:T	8.396e-22	22.0881	10.6337	2.66031e-07	-1.3385	-1.87083	2.04752e-05	-1.08989	-1.85729
63115551	chr10:63115551:A:G	3.53274e-33	-1.99424	8.52189	3.97904e-06	1.36975	-1.87389	0.000283233	1.56166	-1.88178
63115786	chr10:63115786:A:G	2.63829e-33	-1.92108	8.15678	3.23419e-06	1.17128	-1.88268	0.000229469	1.35692	-1.88754
63115788	chr10:63115788:G:A	1.22123e-36	-6.21526e-10	-1.44232	9.95397e-07	-6.21526e-10	-1.8898	5.94288e-05	-6.21526e-10	-1.88161
63115969	chr10:63115969:G:T	2.85328e-35	1.70888	-1.06993e-09	6.50321e-07	-2.31547	-1.06993e-09	5.09858e-05	-2.03484	-1.06993e-09
63115985	chr10:63115985:T:C	1.02026e-37	-2.31247	-1.61224	6.29811e-06	1.62096	-1.66589	0.000513403	1.69856	-1.42388
63116075	chr10:63116075:C:A	1.80598e-36	-6.21526e-10	-1.05107	1.27023e-06	-6.21526e-10	-1.64599	7.42476e-05	-6.21526e-10	-1.65898
63116794	chr10:63116794:G:A	2.55719e-21	22.1738	11.6617	2.60613e-07	-1.34153	-1.88838	1.98335e-05	-1.09541	-1.8836
63116965	chr10:63116965:A:G	3.79743e-33	-1.89815	8.49804	3.08384e-06	1.11074	-1.86975	0.000217519	1.29463	-1.87874
63117160	chr10:63117160:A:AC	2.68327e-33	-1.94691	8.19953	3.43857e-06	1.23116	-1.88129	0.000244387	1.41909	-1.88672
63117162	chr10:63117162:A:C	1.286e-36	-6.21526e-10	-1.39064	1.04968e-06	-6.21526e-10	-1.8367	6.17956e-05	-6.21526e-10	-1.84256
63117269	chr10:63117269:T:C	9.50862e-35	2.9126	-1.06993e-09	8.64397e-07	-2.03091	-1.06993e-09	0.000101858	-1.34281	-1.06993e-09
63117414	chr10:63117414:G:A	8.7587e-37	-6.21526e-10	-1.77472	1.012e-06	-6.21526e-10	-1.87325	6.08464e-05	-6.21526e-10	-1.85804
63117432	chr10:63117432:C:G	4.04484e-36	-1.59806	1.35333	9.947e-08	-2.40873	-1.78436	5.6746e-06	-2.40768	-1.82271
63117777	chr10:63117777:T:A	2.75452e-35	1.67365	-1.06993e-09	6.46648e-07	-2.32114	-1.06993e-09	5.04128e-05	-2.04614	-1.06993e-09
63118065	chr10:63118065:G:A	2.71289e-35	1.65842	-1.06993e-09	6.449e-07	-2.32384	-1.06993e-09	5.01471e-05	-2.05143	-1.06993e-09
63118178	chr10:63118178:T:C	7.19523e-33	1.42266	5.81633	1.07108e-07	-2.23074	-1.88836	7.60395e-06	-2.04959	-1.88813
63118524	chr10:63118524:T:C	7.80798e-37	-6.21526e-10	-1.88962	3.55415e-06	-6.21526e-10	-0.617068	0.000215941	-6.21526e-10	-0.591384
63118538	chr10:63118538:G:A	8.97888e-33	-1.8189	9.27935	2.60284e-06	0.932702	-1.86128	0.000182468	1.11155	-1.87136
63118657	chr10:63118657:A:G	1.01071e-32	-1.77473	9.35354	2.33661e-06	0.821386	-1.85787	0.000164076	1.00246	-1.86852
63118671	chr10:63118671:A:T	1.10966e-32	-1.72198	9.39419	2.10673e-06	0.715685	-1.85573	0.000146994	0.890771	-1.86677
63118802	chr10:63118802:T:C	4.3229e-33	-1.89928	8.62879	1.09468e-06	0.0835733	-1.87829	7.53212e-05	0.239962	-1.88459
63119353	chr10:63119353:T:C	2.35491e-35	1.51691	-1.06993e-09	6.30631e-07	-2.34622	-1.06993e-09	4.783e-05	-2.09873	-1.06993e-09
63119469	chr10:63119469:C:T	1.23963e-31	-6.21526e-10	10.0856	1.01321e-06	-6.21526e-10	-1.87206	5.96662e-05	-6.21526e-10	-1.87762
63119761	chr10:63119761:G:A	1.46385e-37	-2.31693	-1.24677	7.59964e-06	1.64791	-1.50499	0.000672906	1.72336	-1.17815
63120466	chr10:63120466:T:C	7.98165e-34	5.04013	-1.06993e-09	1.36611e-06	-1.57322	-1.06993e-09	0.000163683	-0.868456	-1.06993e-09
63120705	chr10:63120705:T:C	4.33705e-36	-6.21526e-10	-0.174985	2.22865e-06	-6.21526e-10	-1.08379	0.000138517	-6.21526e-10	-1.03539
63121622	chr10:63121622:T:C	3.21098e-31	12.7791	-1.74182	1.20719e-07	-2.19026	-1.80922	6.27425e-06	-2.34492	-1.78502
63121894	chr10:63121894:T:C	1.94732e-36	-6.21526e-10	-0.975727	1.33023e-06	-6.21526e-10	-1.59983	7.76416e-05	-6.21526e-10	-1.61429
63121935	chr10:63121935:C:T	1.30583e-36	-6.21526e-10	-1.37534	9.9768e-07	-6.21526e-10	-1.88751	6.00577e-05	-6.21526e-10	-1.87108
63122224	chr10:63122224:A:G	9.89351e-37	-6.21526e-10	-1.65289	9.99516e-07	-6.21526e-10	-1.88567	5.92751e-05	-6.21526e-10	-1.8842
63122540	chr10:63122540:C:G	4.58591e-19	26.9897	12.035	2.31204e-07	-1.47786	-1.87178	1.78268e-05	-1.22738	-1.8583
63123032	chr10:63123032:G:A	1.71895e-36	-6.21526e-10	-1.10047	1.24139e-06	-6.21526e-10	-1.66895	7.26072e-05	-6.21526e-10	-1.68132
63123267	chr10:63123267:C:T	2.89336e-30	-6.21526e-10	13.2357	1.03195e-06	-6.21526e-10	-1.85373	6.08619e-05	-6.21526e-10	-1.85778
63123408	chr10:63123408:G:A	7.80836e-37	-6.21526e-10	-1.88957	1.38308e-06	-6.21526e-10	-1.56087	8.04377e-05	-6.21526e-10	-1.5789
63124945	chr10:63124945:G:A	1.25863e-36	-6.21526e-10	-1.41216	1.14073e-06	-6.21526e-10	-1.75351	6.78852e-05	-6.21526e-10	-1.74857
63124977	chr10:63124977:C:T	8.47403e-38	-2.35609	-1.75425	6.73839e-06	1.9119	-1.88926	0.000401166	1.91747	-1.88949
63125057	chr10:63125057:C:G	8.73966e-37	-1.77689	-1.06993e-09	7.70814e-06	0.157093	-1.06993e-09	0.00081976	0.742624	-1.06993e-09
63125265	chr10:63125265:T:C	1.9617e-36	-6.21526e-10	-0.968371	1.57329e-06	-6.21526e-10	-1.43202	9.4675e-05	-6.21526e-10	-1.41594
63126195	chr10:63126195:G:A	2.36831e-35	1.52258	-1.06993e-09	6.31445e-07	-2.34493	-1.06993e-09	4.78984e-05	-2.09731	-1.06993e-09
63126343	chr10:63126343:A:G	5.86114e-37	-0.658272	-1.51815	3.21246e-06	1.17014	-1.88829	0.000113198	0.649372	-1.88662
63126478	chr10:63126478:A:C	9.33205e-37	-6.21526e-10	-1.71131	1.22225e-06	-6.21526e-10	-1.68449	7.31281e-05	-6.21526e-10	-1.67418
63127299	chr10:63127299:A:G	1.55091e-29	-6.21526e-10	14.9148	1.07034e-06	-6.21526e-10	-1.81721	6.32661e-05	-6.21526e-10	-1.81904
63127673	chr10:63127673:C:T	1.43833e-36	-6.21526e-10	-1.2787	9.98223e-07	-6.21526e-10	-1.88696	5.90297e-05	-6.21526e-10	-1.88835
63127712	chr10:63127712:G:A	1.45557e-29	-6.21526e-10	14.8513	1.06737e-06	-6.21526e-10	-1.81999	6.30973e-05	-6.21526e-10	-1.82171
63128096	chr10:63128096:C:T	1.20324e-15	30.1333	16.7638	2.47724e-07	-1.39341	-1.88722	1.46438e-05	-1.39335	-1.88903
63128127	chr10:63128127:C:T	9.97946e-30	-6.21526e-10	14.4739	1.04721e-06	-6.21526e-10	-1.83906	6.19271e-05	-6.21526e-10	-1.84043
63128294	chr10:63128294:C:T	2.27629e-35	-1.17387	2.65683	1.52491e-07	-2.32046	-1.44538	8.36028e-06	-2.33712	-1.50577
63128295	chr10:63128295:G:A	2.23315e-35	1.46382	-1.06993e-09	6.26755e-07	-2.35238	-1.06993e-09	4.71461e-05	-2.11314	-1.06993e-09
63128733	chr10:63128733:C:T	4.60359e-31	13.1212	-1.72366	1.23024e-07	-2.15868	-1.82189	6.30155e-06	-2.32651	-1.79908
63128768	chr10:63128768:C:A	2.51242e-35	1.58165	-1.06993e-09	6.36481e-07	-2.33699	-1.06993e-09	4.87319e-05	-2.08005	-1.06993e-09
63128862	chr10:63128862:G:A	3.66612e-35	3.82217	-1.86263	1.94205e-07	-2.40894	-1.11508	1.26356e-05	-2.3919	-1.03797
63128985	chr10:63128985:C:A	3.25696e-31	12.8512	-1.7997	1.27475e-07	-2.19256	-1.75247	6.68757e-06	-2.34538	-1.72076
63129479	chr10:63129479:G:A	4.28111e-36	-0.187969	-1.06993e-09	7.05494e-07	-2.23404	-1.06993e-09	4.08846e-05	-2.25563	-1.06993e-09
63129514	chr10:63129514:A:T	8.88355e-36	-6.21526e-10	0.54202	2.0776e-06	-6.21526e-10	-1.15397	0.000130697	-6.21526e-10	-1.09351
63130337	chr10:63130337:A:G	1.3989e-29	-6.21526e-10	14.8116	1.06326e-06	-6.21526e-10	-1.82385	6.2861e-05	-6.21526e-10	-1.82546
63130405	chr10:63130405:C:T	1.45655e-29	-6.21526e-10	14.852	1.0668e-06	-6.21526e-10	-1.82052	6.30545e-05	-6.21526e-10	-1.82239
63130431	chr10:63130431:G:C	7.09333e-36	-6.21526e-10	0.316975	1.09986e-06	-6.21526e-10	-1.79	6.71954e-05	-6.21526e-10	-1.75878
63130871	chr10:63130871:A:G	2.2394e-35	-6.21526e-10	1.46661	3.98467e-06	-6.21526e-10	-0.502729	0.000246738	-6.21526e-10	-0.458061
63131240	chr10:63131240:C:T	7.81436e-37	-6.21526e-10	-1.8888	3.99061e-06	-6.21526e-10	-0.501241	0.000242869	-6.21526e-10	-0.473865
63131873	chr10:63131873:G:A	2.22972e-35	-6.21526e-10	1.46228	3.9736e-06	-6.21526e-10	-0.505512	0.000246041	-6.21526e-10	-0.460889
63132069	chr10:63132069:G:C	1.34591e-34	-6.21526e-10	3.26006	5.68387e-06	-6.21526e-10	-0.147552	0.000385819	-6.21526e-10	-0.0110204
63132292	chr10:63132292:G:T	1.03383e-36	-0.0132129	-1.59569	2.0931e-06	0.73838	-1.88492	7.83242e-05	0.281512	-1.88704
63132407	chr10:63132407:A:C	1.27577e-29	-6.21526e-10	14.7195	1.05932e-06	-6.21526e-10	-1.82755	6.26128e-05	-6.21526e-10	-1.82942
63132562	chr10:63132562:G:A	2.56749e-35	1.60333	-1.06993e-09	6.35163e-07	-2.33906	-1.06993e-09	4.86347e-05	-2.08205	-1.06993e-09
63132782	chr10:63132782:T:G	1.54272e-36	-6.21526e-10	-1.20863	6.63821e-06	-6.21526e-10	0.00765821	0.00108431	-6.21526e-10	1.02231
63132915	chr10:63132915:G:C	2.08567e-35	-6.21526e-10	1.39549	8.56795e-06	-6.21526e-10	0.262844	0.000597961	-6.21526e-10	0.427137
63133100	chr10:63133100:A:C	8.39669e-37	-6.21526e-10	-1.81693	1.0011e-06	-6.21526e-10	-1.88409	5.9254e-05	-6.21526e-10	-1.88456
63133673	chr10:63133673:T:C	9.63868e-25	12.6999	13.2521	6.40701e-06	1.39357	-1.42136	0.000280417	1.10154	-1.43166
63134287	chr10:63134287:T:G	7.43267e-31	13.6159	-1.7393	1.31836e-07	-2.10235	-1.80903	6.61644e-06	-2.29252	-1.78431
63134299	chr10:63134299:A:G	1.32418e-29	-6.21526e-10	14.7567	1.05323e-06	-6.21526e-10	-1.83333	6.23142e-05	-6.21526e-10	-1.8342
63135239	chr10:63135239:T:A	4.34679e-35	-6.21526e-10	2.12984	1.69873e-06	-6.21526e-10	-1.3553	9.6969e-05	-6.21526e-10	-1.392
63135245	chr10:63135245:A:G	8.04135e-37	-6.21526e-10	-1.86017	1.05728e-06	-6.21526e-10	-1.82948	6.35409e-05	-6.21526e-10	-1.8147
63135250	chr10:63135250:A:G	1.16512e-36	0.0498875	-1.53924	1.92162e-06	0.657111	-1.88912	7.2741e-05	0.210262	-1.88975
63136072	chr10:63136072:A:G	2.88628e-35	1.72037	-1.06993e-09	6.39739e-07	-2.33188	-1.06993e-09	4.95358e-05	-2.06369	-1.06993e-09
63136195	chr10:63136195:C:T	6.06015e-37	-2.14303	-1.06993e-09	9.54663e-06	0.371004	-1.06993e-09	0.000175768	-0.797224	-1.06993e-09
63136225	chr10:63136225:C:T	2.64937e-36	-6.21526e-10	-0.667859	1.9524e-06	-6.21526e-10	-1.21613	0.000116446	-6.21526e-10	-1.20896
63136556	chr10:63136556:G:A	1.38513e-36	-6.21526e-10	-1.31639	1.10302e-06	-6.21526e-10	-1.78714	6.47845e-05	-6.21526e-10	-1.79532
63136717	chr10:63136717:T:A	1.02804e-36	0.0396967	-1.65422	1.97111e-06	0.666946	-1.87353	7.42823e-05	0.219306	-1.87782
63137098	chr10:63137098:A:G	2.55452e-35	-6.21526e-10	1.59827	4.34409e-06	-6.21526e-10	-0.416368	0.00026938	-6.21526e-10	-0.370266
63137150	chr10:63137150:C:G	3.98016e-31	13.0737	-1.82164	1.3417e-07	-2.17582	-1.71801	7.01637e-06	-2.33549	-1.68266
63137462	chr10:63137462:G:A	2.41293e-35	-6.21526e-10	1.54125	4.18639e-06	-6.21526e-10	-0.453346	0.00025945	-6.21526e-10	-0.407822
63137568	chr10:63137568:TTTG:T	2.03363e-36	-6.21526e-10	-0.932357	1.09381e-06	-6.21526e-10	-1.79552	6.87019e-05	-6.21526e-10	-1.73661
63137673	chr10:63137673:T:C	3.02074e-34	0.759312	3.30918	1.22544e-07	-2.25017	-1.7343	6.55885e-06	-2.297	-1.78857
63137839	chr10:63137839:A:G	1.67417e-36	-1.12687	-1.06993e-09	7.70352e-07	-2.14609	-1.06993e-09	3.91491e-05	-2.29901	-1.06993e-09
63138307	chr10:63138307:C:T	2.69391e-36	-6.21526e-10	-0.651187	1.97557e-06	-6.21526e-10	-1.20433	0.000117754	-6.21526e-10	-1.19779
63138385	chr10:63138385:G:A	7.86074e-37	-6.21526e-10	-1.88288	1.28038e-06	-6.21526e-10	-1.63803	0.000101854	-6.21526e-10	-1.34285
63138734	chr10:63138734:ACT:A	9.40278e-30	-6.21526e-10	14.4143	1.02055e-06	-6.21526e-10	-1.86485	6.03877e-05	-6.21526e-10	-1.8656
63139096	chr10:63139096:G:A	1.38253e-36	-6.21526e-10	-1.31827	5.50762e-06	-6.21526e-10	-0.179051	0.000862212	-6.21526e-10	0.793113
63139755	chr10:63139755:A:T	8.59283e-37	-1.79384	-1.06993e-09	7.4706e-06	0.125791	-1.06993e-09	0.000791313	0.707305	-1.06993e-09
63139858	chr10:63139858:T:C	2.45151e-35	-6.21526e-10	1.55711	4.24559e-06	-6.21526e-10	-0.439304	0.00026322	-6.21526e-10	-0.393398
63140043	chr10:63140043:TAGG:T	2.48285e-35	1.56981	-1.06993e-09	6.27823e-07	-2.35068	-1.06993e-09	4.75345e-05	-2.10493	-1.06993e-09
63140133	chr10:63140133:C:G	2.46645e-36	1.13153	-1.87093	9.27181e-07	-1.82422	-0.136574	5.35779e-05	-1.87942	-0.105831
63140144	chr10:63140144:AAAAC:A	1.42367e-36	-6.21526e-10	-1.28894	9.95463e-07	-6.21526e-10	-1.88973	5.89442e-05	-6.21526e-10	-1.8898
63140499	chr10:63140499:C:T	2.74779e-35	1.6712	-1.06993e-09	6.35955e-07	-2.33781	-1.06993e-09	4.89161e-05	-2.07628	-1.06993e-09
63140996	chr10:63140996:G:T	2.75525e-35	1.67391	-1.06993e-09	6.36128e-07	-2.33754	-1.06993e-09	4.89397e-05	-2.0758	-1.06993e-09
63141463	chr10:63141463:A:T	2.73916e-35	1.66806	-1.06993e-09	6.356e-07	-2.33837	-1.06993e-09	4.88539e-05	-2.07755	-1.06993e-09
63142420	chr10:63142420:C:T	2.12309e-36	-6.21526e-10	-0.889306	1.10855e-06	-6.21526e-10	-1.78213	6.98925e-05	-6.21526e-10	-1.71943
63142426	chr10:63142426:C:T	2.77647e-36	-6.21526e-10	-0.621	2.06666e-06	-6.21526e-10	-1.15925	0.000123464	-6.21526e-10	-1.15044
63143173	chr10:63143173:C:G	4.70872e-37	-2.39535	-1.06993e-09	1.0037e-06	-1.88149	-1.06993e-09	6.44897e-05	-1.79988	-1.06993e-09
63143183	chr10:63143183:G:A	4.65843e-31	13.2299	-1.82052	1.36734e-07	-2.15765	-1.71726	7.09105e-06	-2.32507	-1.68248
63143444	chr10:63143444:G:A	3.0029e-35	1.75998	-1.06993e-09	6.43726e-07	-2.32567	-1.06993e-09	5.01934e-05	-2.05051	-1.06993e-09
63144054	chr10:63144054:A:G	3.08548e-35	0.304324	1.48279	3.52275e-06	0.416651	-1.04259	0.000146371	0.0120467	-0.992289
63144068	chr10:63144068:T:G	6.96366e-35	-6.21526e-10	2.60111	5.55889e-06	-6.21526e-10	-0.169785	0.000394091	-6.21526e-10	0.0101932
63144311	chr10:63144311:A:G	5.0802e-12	39.0838	16.1614	1.36869e-07	-1.99155	-1.88237	8.23853e-06	-1.97925	-1.87832
63144843	chr10:63144843:T:C	1.10957e-32	3.61033	4.0618	9.21138e-07	-0.621625	-1.34571	4.92581e-05	-0.799574	-1.26974
63144912	chr10:63144912:C:T	2.69684e-36	-6.21526e-10	-0.650099	1.97913e-06	-6.21526e-10	-1.20252	0.000118059	-6.21526e-10	-1.1952
63145267	chr10:63145267:T:G	2.68876e-35	-6.21526e-10	1.64949	4.50232e-06	-6.21526e-10	-0.380592	0.00027929	-6.21526e-10	-0.334136
63145458	chr10:63145458:C:T	2.52268e-36	1.14961	-1.86647	9.37945e-07	-1.81635	-0.1329	5.41632e-05	-1.87192	-0.10247
63145564	chr10:63145564:T:A	1.02323e-36	0.00478571	-1.624	2.0374e-06	0.706798	-1.88031	7.66603e-05	0.256505	-1.88351
63145872	chr10:63145872:A:C	1.81245e-36	-6.21526e-10	-1.0475	1.06258e-06	-6.21526e-10	-1.82448	6.32031e-05	-6.21526e-10	-1.82003
63147384	chr10:63147384:G:A	2.17134e-36	-6.21526e-10	-0.866835	1.00826e-06	-6.21526e-10	-1.87696	5.97025e-05	-6.21526e-10	-1.87701
63147577	chr10:63147577:G:A	2.70594e-35	1.65585	-1.06993e-09	6.29747e-07	-2.34762	-1.06993e-09	4.79648e-05	-2.09592	-1.06993e-09
63147591	chr10:63147591:C:T	1.56074e-31	12.1038	-1.78789	1.17281e-07	-2.2656	-1.76277	6.3765e-06	-2.38112	-1.73265
63147821	chr10:63147821:TGCTGTAGG:T	3.36609e-11	40.2527	16.8835	1.20963e-07	-2.10765	-1.8898	7.24263e-06	-2.09711	-1.88929
63148404	chr10:63148404:G:T	1.84264e-36	-6.21526e-10	-1.03098	1.284e-06	-6.21526e-10	-1.6352	7.51551e-05	-6.21526e-10	-1.64683
63148891	chr10:63148891:T:G	1.28718e-34	-6.21526e-10	3.21544	7.18395e-06	-6.21526e-10	0.086665	0.000520371	-6.21526e-10	0.288154
63148929	chr10:63148929:C:T	5.12945e-31	13.3301	-1.82438	1.39472e-07	-2.14458	-1.71049	7.19752e-06	-2.3175	-1.67515
63149248	chr10:63149248:C:A	2.17597e-36	-6.21526e-10	-0.864707	1.41808e-06	-6.21526e-10	-1.53588	8.27586e-05	-6.21526e-10	-1.55046
63149257	chr10:63149257:C:T	1.33476e-36	-6.21526e-10	-1.35343	1.04722e-06	-6.21526e-10	-1.83905	6.16945e-05	-6.21526e-10	-1.84419
63149315	chr10:63149315:T:C	1.28181e-36	-6.21526e-10	-1.3939	1.11211e-06	-6.21526e-10	-1.77893	6.43574e-05	-6.21526e-10	-1.80194
63149634	chr10:63149634:A:G	7.91746e-37	-6.21526e-10	-1.8757	1.28252e-06	-6.21526e-10	-1.63636	7.49739e-05	-6.21526e-10	-1.64925
63150086	chr10:63150086:T:C	1.84352e-35	-6.21526e-10	1.27208	3.53989e-06	-6.21526e-10	-0.621089	0.000218048	-6.21526e-10	-0.581671
63150252	chr10:63150252:G:A	7.34813e-35	-6.21526e-10	2.65485	5.74958e-06	-6.21526e-10	-0.136058	0.000408015	-6.21526e-10	0.0449165
63150467	chr10:63150467:G:C	1.27264e-29	-6.21526e-10	14.717	1.05066e-06	-6.21526e-10	-1.83577	6.21696e-05	-6.21526e-10	-1.83652
63150520	chr10:63150520:G:A	2.32205e-36	-6.21526e-10	-0.799729	1.37151e-06	-6.21526e-10	-1.56927	8.12147e-05	-6.21526e-10	-1.56929
63150628	chr10:63150628:A:G	4.97451e-31	-6.21526e-10	11.4751	6.1424e-06	-6.21526e-10	-0.0699688	0.000422567	-6.21526e-10	0.0799607
63150965	chr10:63150965:G:T	1.21042e-36	-6.21526e-10	-1.45122	1.08496e-06	-6.21526e-10	-1.80364	6.38034e-05	-6.21526e-10	-1.81058
63151483	chr10:63151483:A:AT	2.69374e-36	-6.21526e-10	-0.651251	1.97749e-06	-6.21526e-10	-1.20335	0.000117964	-6.21526e-10	-1.19601
63151893	chr10:63151893:A:G	3.17747e-35	-6.21526e-10	1.81649	1.99104e-06	-6.21526e-10	-1.19653	0.000118822	-6.21526e-10	-1.18876
63152110	chr10:63152110:TGAA:T	2.96609e-36	-6.21526e-10	-0.554936	1.61735e-06	-6.21526e-10	-1.40439	9.65086e-05	-6.21526e-10	-1.39676
63152337	chr10:63152337:C:T	4.97297e-35	2.26442	-1.06993e-09	6.41988e-07	-2.32837	-1.06993e-09	3.51987e-05	-2.40538	-1.06993e-09
63153418	chr10:63153418:G:C	2.69111e-36	-6.21526e-10	-0.652227	1.97592e-06	-6.21526e-10	-1.20415	0.000117865	-6.21526e-10	-1.19684
63153506	chr10:63153506:A:G	3.40044e-36	-6.21526e-10	-0.418274	1.61249e-06	-6.21526e-10	-1.40741	9.59367e-05	-6.21526e-10	-1.4027
63153979	chr10:63153979:G:A	7.86095e-37	-6.21526e-10	-1.88286	1.13979e-06	-6.21526e-10	-1.75434	6.47524e-05	-6.21526e-10	-1.79582
63154433	chr10:63154433:T:C	2.40437e-35	1.53769	-1.06993e-09	6.25428e-07	-2.3545	-1.06993e-09	4.71357e-05	-2.11336	-1.06993e-09
63154707	chr10:63154707:A:G	6.02831e-31	13.4876	-1.82037	1.41289e-07	-2.12111	-1.72102	7.2181e-06	-2.30342	-1.68637
63155386	chr10:63155386:A:G	6.18725e-36	-6.21526e-10	0.18031	1.16552e-06	-6.21526e-10	-1.73202	6.32413e-05	-6.21526e-10	-1.81943
63155751	chr10:63155751:A:G	2.34782e-35	1.51389	-1.06993e-09	6.23679e-07	-2.3573	-1.06993e-09	4.68185e-05	-2.12011	-1.06993e-09
63155833	chr10:63155833:AGT:A	7.705e-37	-1.9029	-1.06993e-09	5.92314e-07	-2.4089	-1.06993e-09	3.52701e-05	-2.40335	-1.06993e-09
63156709	chr10:63156709:T:G	1.24625e-30	0.557678	11.8358	4.91251e-06	0.803318	-1.09672	0.000217671	0.521423	-1.10482
63156891	chr10:63156891:C:A	2.39105e-36	1.09381	-1.86426	8.4825e-07	-1.83296	-0.216806	4.88131e-05	-1.87835	-0.200035
63157112	chr10:63157112:G:C	1.41376e-36	-6.21526e-10	-1.29593	5.72256e-06	-6.21526e-10	-0.140768	0.000904528	-6.21526e-10	0.841025
63157459	chr10:63157459:T:A	2.21288e-35	-6.21526e-10	1.4547	3.97617e-06	-6.21526e-10	-0.504865	0.000246328	-6.21526e-10	-0.459725
63157683	chr10:63157683:G:A	7.94756e-37	-6.21526e-10	-1.8719	1.652e-06	-6.21526e-10	-1.3832	0.000102766	-6.21526e-10	-1.33393
63157764	chr10:63157764:C:T	5.02748e-36	-0.0272624	-1.06993e-09	8.72022e-07	-2.02212	-1.06993e-09	6.52976e-05	-1.78743	-1.06993e-09
63157904	chr10:63157904:G:A	1.60309e-36	-6.21526e-10	-1.17025	9.98213e-07	-6.21526e-10	-1.88697	5.92132e-05	-6.21526e-10	-1.88524
63158014	chr10:63158014:T:A	1.73319e-37	-1.92033	-1.47447	1.00212e-07	-2.36778	-1.81787	6.0385e-06	-2.37333	-1.7949
63158105	chr10:63158105:T:C	4.08405e-28	3.80247	14.3831	5.41997e-07	-0.65778	-1.8399	2.72956e-05	-0.814601	-1.84506
63158919	chr10:63158919:T:C	9.79512e-37	-0.121642	-1.54124	2.07937e-06	0.736338	-1.88946	8.05384e-05	0.31214	-1.88979
63159121	chr10:63159121:C:T	1.72067e-36	-6.21526e-10	-1.09947	1.41988e-06	-6.21526e-10	-1.53461	8.45558e-05	-6.21526e-10	-1.52898
63159294	chr10:63159294:C:T	2.10761e-36	-6.21526e-10	-0.896625	1.65468e-06	-6.21526e-10	-1.38158	9.87336e-05	-6.21526e-10	-1.37396
63159313	chr10:63159313:C:T	2.11013e-36	-6.21526e-10	-0.89543	1.00491e-06	-6.21526e-10	-1.88028	5.95117e-05	-6.21526e-10	-1.88022
63159562	chr10:63159562:G:A	4.06509e-36	-1.33797	1.09823	9.6877e-08	-2.37775	-1.84175	5.50876e-06	-2.38779	-1.87226
63159620	chr10:63159620:A:C	1.16124e-36	-6.21526e-10	-1.49269	1.04378e-06	-6.21526e-10	-1.84234	6.25195e-05	-6.21526e-10	-1.83091
63159683	chr10:63159683:G:A	2.17079e-36	-6.21526e-10	-0.867089	1.70026e-06	-6.21526e-10	-1.3544	0.000101478	-6.21526e-10	-1.34654
63159751	chr10:63159751:T:C	1.18981e-36	0.105955	-1.57434	1.81254e-06	0.596741	-1.88719	6.88453e-05	0.154118	-1.88864
63159964	chr10:63159964:C:G	1.64662e-36	-6.21526e-10	-1.14345	1.0342e-06	-6.21526e-10	-1.85155	6.37677e-05	-6.21526e-10	-1.81114
63160218	chr10:63160218:T:C	1.44578e-36	-6.21526e-10	-1.27353	5.77192e-06	-6.21526e-10	-0.13218	0.000915092	-6.21526e-10	0.852637
63160444	chr10:63160444:A:G	9.46524e-37	-6.21526e-10	-1.69714	1.03408e-06	-6.21526e-10	-1.85167	6.19456e-05	-6.21526e-10	-1.84013
63160602	chr10:63160602:C:T	7.87323e-37	-6.21526e-10	-1.8813	1.1549e-06	-6.21526e-10	-1.74117	6.7423e-05	-6.21526e-10	-1.7554
63160828	chr10:63160828:G:A	2.60648e-32	10.4116	-1.88547	4.77184e-07	-2.01783	-0.607209	3.0158e-05	-1.96148	-0.598464
63160878	chr10:63160878:T:G	2.20535e-36	-6.21526e-10	-0.851296	1.71457e-06	-6.21526e-10	-1.34602	0.00010326	-6.21526e-10	-1.32913
63160938	chr10:63160938:G:A	3.17419e-34	4.11804	-1.06993e-09	1.22113e-06	-1.68541	-1.06993e-09	0.00016855	-0.839157	-1.06993e-09
63161285	chr10:63161285:A:C	2.3906e-36	-6.21526e-10	-0.770635	1.39085e-06	-6.21526e-10	-1.55527	8.68935e-05	-6.21526e-10	-1.5017
63161357	chr10:63161357:G:T	1.06105e-34	-6.21526e-10	3.02224	6.33886e-06	-6.21526e-10	-0.0384846	0.000455739	-6.21526e-10	0.155532
63162262	chr10:63162262:G:A	1.12228e-34	-6.21526e-10	3.07835	6.55587e-06	-6.21526e-10	-0.00482282	0.000472399	-6.21526e-10	0.191436
63162356	chr10:63162356:G:A	2.10611e-36	-6.21526e-10	-0.897337	1.66828e-06	-6.21526e-10	-1.37339	9.95864e-05	-6.21526e-10	-1.36536
63162938	chr10:63162938:G:T	9.91261e-37	-1.65096	-1.06993e-09	7.52696e-07	-2.16928	-1.06993e-09	3.63827e-05	-2.37229	-1.06993e-09
63162939	chr10:63162939:A:G	1.38258e-36	-1.31823	-1.06993e-09	5.98405e-07	-2.39867	-1.06993e-09	3.51265e-05	-2.40743	-1.06993e-09
63163144	chr10:63163144:A:T	1.74546e-35	-6.21526e-10	1.21742	3.19687e-06	-6.21526e-10	-0.723011	0.000196861	-6.21526e-10	-0.683888
63163250	chr10:63163250:G:C	2.10069e-36	-6.21526e-10	-0.899915	1.66517e-06	-6.21526e-10	-1.37526	9.93944e-05	-6.21526e-10	-1.36729
63163298	chr10:63163298:C:T	1.47957e-36	-6.21526e-10	-1.25043	1.09974e-06	-6.21526e-10	-1.79011	6.67133e-05	-6.21526e-10	-1.76598
63163467	chr10:63163467:A:G	1.98441e-35	1.34573	-1.06993e-09	6.11997e-07	-2.37621	-1.06993e-09	4.46484e-05	-2.16757	-1.06993e-09
63163536	chr10:63163536:G:A	8.44948e-37	-6.21526e-10	-1.81066	1.00039e-06	-6.21526e-10	-1.88479	5.92221e-05	-6.21526e-10	-1.88509
63163593	chr10:63163593:C:T	5.73449e-36	-1.42226	1.52658	9.17729e-08	-2.39302	-1.88061	5.34843e-06	-2.39984	-1.88974
63164457	chr10:63164457:T:C	1.44015e-36	0.350716	-1.62815	1.44657e-06	0.362261	-1.87825	5.61201e-05	-0.0574822	-1.88141
63164858	chr10:63164858:C:T	4.58675e-31	13.2429	-1.84897	1.43113e-07	-2.16537	-1.66393	7.49056e-06	-2.32926	-1.62349
63165532	chr10:63165532:A:C	1.23788e-34	-6.21526e-10	3.17639	6.97825e-06	-6.21526e-10	0.0576148	0.000504453	-6.21526e-10	0.257087
63165640	chr10:63165640:G:A	7.9816e-37	-1.86763	-1.06993e-09	6.2955e-07	-2.34793	-1.06993e-09	3.97464e-05	-2.28387	-1.06993e-09
63165897	chr10:63165897:G:A	5.94878e-31	13.5056	-1.85167	1.53703e-07	-2.17089	-1.58703	8.67842e-06	-2.33676	-1.46879
63166128	chr10:63166128:A:G	1.73662e-36	-6.21526e-10	-1.09024	1.24739e-06	-6.21526e-10	-1.66413	7.30147e-05	-6.21526e-10	-1.67573
63166344	chr10:63166344:T:C	8.81249e-37	-6.21526e-10	-1.7686	1.05398e-06	-6.21526e-10	-1.83261	6.35548e-05	-6.21526e-10	-1.81449
63166466	chr10:63166466:T:C	3.95444e-37	-0.680991	-1.88894	3.00908e-07	-2.31735	-0.76879	1.87795e-05	-2.34861	-0.68501
63166549	chr10:63166549:A:AAAATT	6.63865e-35	-6.21526e-10	2.55331	2.36689e-05	-6.21526e-10	1.27898	0.00172881	-6.21526e-10	1.4888
63166722	chr10:63166722:C:T	1.39092e-36	0.343969	-1.65618	1.46276e-06	0.368524	-1.87338	5.67239e-05	-0.0506589	-1.87753
63166776	chr10:63166776:C:A	3.43055e-31	12.9333	-1.82984	1.3276e-07	-2.20259	-1.7018	7.03829e-06	-2.35016	-1.66486
63168213	chr10:63168213:AAAT:A	2.10274e-36	-6.21526e-10	-0.898941	1.67549e-06	-6.21526e-10	-1.36908	0.000100235	-6.21526e-10	-1.35887
63168406	chr10:63168406:G:A	2.56538e-36	-6.21526e-10	-0.700075	1.90079e-06	-6.21526e-10	-1.24291	0.000113757	-6.21526e-10	-1.23232
63169108	chr10:63169108:T:C	1.38816e-36	-6.21526e-10	-1.3142	5.5968e-06	-6.21526e-10	-0.162989	0.000878478	-6.21526e-10	0.811802
63170316	chr10:63170316:G:A	1.35476e-36	-6.21526e-10	-1.33856	1.15853e-06	-6.21526e-10	-1.73803	7.09174e-05	-6.21526e-10	-1.70487
63170365	chr10:63170365:G:T	2.10938e-36	-6.21526e-10	-0.895784	1.67025e-06	-6.21526e-10	-1.37221	9.97063e-05	-6.21526e-10	-1.36416
63170391	chr10:63170391:A:C	4.94335e-36	-0.0441367	-1.06993e-09	6.15572e-07	-2.37039	-1.06993e-09	3.52052e-05	-2.4052	-1.06993e-09
63171287	chr10:63171287:GA:G	1.08932e-29	-6.21526e-10	14.5615	1.01525e-06	-6.21526e-10	-1.87005	6.012e-05	-6.21526e-10	-1.87005
63171314	chr10:63171314:C:T	7.81872e-37	-6.21526e-10	-1.88824	1.31363e-06	-6.21526e-10	-1.61239	7.65821e-05	-6.21526e-10	-1.62802
63171336	chr10:63171336:G:T	1.48446e-36	-6.21526e-10	-1.24713	6.22797e-06	-6.21526e-10	-0.0561337	0.0010042	-6.21526e-10	0.945558
63171481	chr10:63171481:C:T	1.17017e-34	-6.21526e-10	3.12014	6.74142e-06	-6.21526e-10	0.0230868	0.000486719	-6.21526e-10	0.221299
63171602	chr10:63171602:G:A	1.93299e-36	-6.21526e-10	-0.983113	1.56902e-06	-6.21526e-10	-1.43473	9.36137e-05	-6.21526e-10	-1.42721
63171760	chr10:63171760:A:G	1.46118e-36	-6.21526e-10	-1.26294	6.07617e-06	-6.21526e-10	-0.0808088	0.000974304	-6.21526e-10	0.915335
63172039	chr10:63172039:A:T	1.19765e-34	-6.21526e-10	3.14335	6.83886e-06	-6.21526e-10	0.0374369	0.000494111	-6.21526e-10	0.236373
63172547	chr10:63172547:C:G	7.25931e-37	-0.127693	-1.83479	1.69915e-07	-2.13121	-1.52643	9.69888e-06	-2.16789	-1.52648
63173017	chr10:63173017:G:C	5.65956e-31	13.4398	-1.83575	1.42238e-07	-2.13783	-1.6976	7.33696e-06	-2.31135	-1.66212
63173019	chr10:63173019:C:G	5.32044e-32	3.86625	5.37346	6.69013e-07	-0.72075	-1.56639	3.57015e-05	-0.882071	-1.50912
63173255	chr10:63173255:A:G	4.52303e-36	-6.21526e-10	-0.132999	1.80752e-06	-6.21526e-10	-1.29323	0.000112762	-6.21526e-10	-1.24111
63173477	chr10:63173477:T:A	2.10938e-36	-6.21526e-10	-0.895784	1.67025e-06	-6.21526e-10	-1.37221	9.97063e-05	-6.21526e-10	-1.36416
63173749	chr10:63173749:T:A	2.12066e-36	-6.21526e-10	-0.890453	1.67541e-06	-6.21526e-10	-1.36913	0.00010001	-6.21526e-10	-1.36111
63173767	chr10:63173767:G:A	2.3973e-35	-6.21526e-10	1.53475	1.37603e-06	-6.21526e-10	-1.56598	7.93392e-05	-6.21526e-10	-1.59266
63173817	chr10:63173817:A:G	3.59658e-35	-6.21526e-10	1.94039	5.14952e-06	-6.21526e-10	-0.24628	0.000369761	-6.21526e-10	-0.0535314
63174123	chr10:63174123:A:G	1.09446e-36	-6.21526e-10	-1.55192	2.49268e-06	-6.21526e-10	-0.971826	0.000138229	-6.21526e-10	-1.03747
63174562	chr10:63174562:G:A	1.8206e-36	-6.21526e-10	-1.04301	1.5023e-06	-6.21526e-10	-1.47819	8.9614e-05	-6.21526e-10	-1.47088
63174571	chr10:63174571:T:C	8.0767e-31	5.88122	6.07851	3.31293e-07	-1.32184	-1.66809	1.77266e-05	-1.46612	-1.62521
63175090	chr10:63175090:G:T	1.11864e-36	-6.21526e-10	-1.53007	1.06134e-06	-6.21526e-10	-1.82565	6.21736e-05	-6.21526e-10	-1.83646
63175716	chr10:63175716:T:C	1.89446e-35	-6.21526e-10	1.29934	7.76347e-06	-6.21526e-10	0.164245	0.000539014	-6.21526e-10	0.323353
63176284	chr10:63176284:A:G	2.10087e-36	-6.21526e-10	-0.899829	1.66537e-06	-6.21526e-10	-1.37514	9.94134e-05	-6.21526e-10	-1.3671
63176601	chr10:63176601:G:A	2.02187e-17	44.4077	-1.59675	4.15081e-07	-2.02861	-0.735857	2.8761e-05	-1.85083	-0.756539
63176970	chr10:63176970:T:C	1.47879e-36	-6.21526e-10	-1.25096	6.21003e-06	-6.21526e-10	-0.0590177	0.00100157	-6.21526e-10	0.942935
63177330	chr10:63177330:ATATC:A	2.10938e-36	-6.21526e-10	-0.895784	1.67025e-06	-6.21526e-10	-1.37221	9.97063e-05	-6.21526e-10	-1.36416
63177554	chr10:63177554:G:A	3.68341e-31	13.0142	-1.83962	1.36992e-07	-2.1941	-1.67892	7.24141e-06	-2.34579	-1.64078
63177741	chr10:63177741:G:C	6.80247e-37	-2.02748	-1.06993e-09	7.05044e-06	0.0679054	-1.06993e-09	0.000143014	-1.00344	-1.06993e-09
63178311	chr10:63178311:A:T	1.42844e-36	-6.21526e-10	-1.2856	9.97585e-07	-6.21526e-10	-1.8876	5.90034e-05	-6.21526e-10	-1.88879
63178328	chr10:63178328:T:C	1.59935e-36	-6.21526e-10	-1.17258	1.273e-06	-6.21526e-10	-1.6438	7.8679e-05	-6.21526e-10	-1.60101
63178609	chr10:63178609:C:T	2.3187e-35	-6.21526e-10	1.50141	4.08041e-06	-6.21526e-10	-0.478986	0.000252935	-6.21526e-10	-0.433256
63178640	chr10:63178640:G:A	2.12022e-35	1.41192	-1.06993e-09	6.1528e-07	-2.37086	-1.06993e-09	4.53143e-05	-2.15277	-1.06993e-09
63178912	chr10:63178912:T:G	1.80003e-35	1.24821	-1.06993e-09	6.05994e-07	-2.38607	-1.06993e-09	4.34247e-05	-2.19536	-1.06993e-09
63178958	chr10:63178958:G:A	9.17384e-37	-6.21526e-10	-1.72841	1.03061e-06	-6.21526e-10	-1.85504	6.19078e-05	-6.21526e-10	-1.84074
63179261	chr10:63179261:T:C	2.03732e-35	1.37204	-1.06993e-09	6.12243e-07	-2.37581	-1.06993e-09	4.47211e-05	-2.16594	-1.06993e-09
63179703	chr10:63179703:G:C	1.3571e-36	-6.21526e-10	-1.33683	1.0956e-06	-6.21526e-10	-1.79388	6.53877e-05	-6.21526e-10	-1.78605
63180356	chr10:63180356:T:C	1.98354e-36	-6.21526e-10	-0.957298	1.59552e-06	-6.21526e-10	-1.41799	9.52232e-05	-6.21526e-10	-1.41016
63180529	chr10:63180529:A:G	1.83931e-36	0.461484	-1.49428	1.28077e-06	0.251976	-1.8897	5.03243e-05	-0.158832	-1.88907
63180895	chr10:63180895:A:G	1.49545e-34	-6.21526e-10	3.36542	7.83077e-06	-6.21526e-10	0.172877	0.000569422	-6.21526e-10	0.378233
63180930	chr10:63180930:G:A	5.20798e-37	-0.411213	-1.88336	3.49628e-07	-2.27924	-0.656829	2.17927e-05	-2.31696	-0.56785
63181187	chr10:63181187:G:A	1.13523e-34	-6.21526e-10	3.08983	6.59956e-06	-6.21526e-10	0.00181946	0.000475914	-6.21526e-10	0.198848
63181485	chr10:63181485:T:C	1.3952e-34	-6.21526e-10	3.29603	7.48911e-06	-6.21526e-10	0.128266	0.000543437	-6.21526e-10	0.331526
63181509	chr10:63181509:A:T	3.12272e-35	-6.21526e-10	1.79911	4.98032e-06	-6.21526e-10	-0.279689	0.000309717	-6.21526e-10	-0.23073
63181648	chr10:63181648:C:T	2.33801e-36	-6.21526e-10	-0.79288	1.37755e-06	-6.21526e-10	-1.56488	8.16388e-05	-6.21526e-10	-1.56408
63181756	chr10:63181756:G:A	1.07945e-34	-6.21526e-10	3.03944	6.3972e-06	-6.21526e-10	-0.0293235	0.000460553	-6.21526e-10	0.16604
63181904	chr10:63181904:A:T	1.10899e-35	-6.21526e-10	0.763853	4.18801e-06	-6.21526e-10	-0.452958	0.000266242	-6.21526e-10	-0.381981
63182104	chr10:63182104:C:A	1.48185e-36	-6.21526e-10	-1.24889	6.2181e-06	-6.21526e-10	-0.0577195	0.0010028	-6.21526e-10	0.944165
63182225	chr10:63182225:G:A	4.45534e-37	-0.609534	-1.84113	4.66052e-07	-2.32507	-0.323567	2.96028e-05	-2.35494	-0.22358
63182351	chr10:63182351:T:C	3.42678e-31	12.9676	-1.86528	1.45193e-07	-2.19909	-1.61579	7.73458e-06	-2.34816	-1.57252
63182880	chr10:63182880:AGATG:A	3.40125e-31	12.9787	-1.8838	1.5895e-07	-2.19682	-1.52753	8.51401e-06	-2.34581	-1.47886
63183050	chr10:63183050:A:G	7.29213e-32	4.34626	5.2087	5.69809e-07	-0.926765	-1.52087	3.06816e-05	-1.0822	-1.46053
63183636	chr10:63183636:C:A	1.06225e-36	-6.21526e-10	-1.58179	1.01611e-06	-6.21526e-10	-1.8692	6.06418e-05	-6.21526e-10	-1.8614
63184317	chr10:63184317:T:A	6.37828e-37	-2.09187	-1.06993e-09	6.66082e-07	-2.29153	-1.06993e-09	3.73799e-05	-2.34525	-1.06993e-09
63184557	chr10:63184557:TA:AA	7.7281e-34	0.975129	4.03272	2.6047e-06	0.0277698	-0.955635	9.76347e-05	-0.272823	-1.11233
63184584	chr10:63184584:G:A	2.77502e-36	-6.21526e-10	-0.621521	2.02335e-06	-6.21526e-10	-1.18043	0.000121348	-6.21526e-10	-1.16773
63185122	chr10:63185122:A:G	1.47143e-36	-6.21526e-10	-1.25595	6.1557e-06	-6.21526e-10	-0.067805	0.000990231	-6.21526e-10	0.93155
63185223	chr10:63185223:T:C	7.72964e-36	-6.21526e-10	0.402881	3.69051e-06	-6.21526e-10	-0.57942	0.000250462	-6.21526e-10	-0.443081
63185230	chr10:63185230:C:T	1.79754e-36	-6.21526e-10	-1.05576	1.04707e-06	-6.21526e-10	-1.83919	6.22896e-05	-6.21526e-10	-1.83459
63185604	chr10:63185604:G:A	5.23188e-28	4.37649	14.0568	4.23542e-07	-0.883978	-1.86031	2.16397e-05	-1.02794	-1.86392
63185792	chr10:63185792:TTACTTATG:T	1.12831e-34	-6.21526e-10	3.08371	6.56685e-06	-6.21526e-10	-0.00314927	0.000473307	-6.21526e-10	0.193356
63186420	chr10:63186420:T:C	1.42916e-36	-6.21526e-10	-1.28509	5.88752e-06	-6.21526e-10	-0.11235	0.000935726	-6.21526e-10	0.874934
63186488	chr10:63186488:G:T	1.01701e-34	-6.21526e-10	2.97985	6.16459e-06	-6.21526e-10	-0.0663625	0.000441729	-6.21526e-10	0.124309
63186741	chr10:63186741:A:T	2.57375e-36	-6.21526e-10	-0.696817	1.90537e-06	-6.21526e-10	-1.24051	0.000114034	-6.21526e-10	-1.22989
63187234	chr10:63187234:C:T	4.76365e-37	-0.543599	-1.84015	4.72926e-07	-2.31091	-0.323092	2.99676e-05	-2.34352	-0.222756
63188885	chr10:63188885:A:G	2.09232e-35	1.39868	-1.06993e-09	6.1314e-07	-2.37435	-1.06993e-09	4.48999e-05	-2.16195	-1.06993e-09
63188924	chr10:63188924:T:C	2.7714e-10	47.3851	11.8593	1.81839e-07	-1.85326	-1.73656	1.42989e-05	-1.6139	-1.69231
63189561	chr10:63189561:T:G	1.92234e-35	1.31395	-1.06993e-09	6.09109e-07	-2.38094	-1.06993e-09	4.40929e-05	-2.18009	-1.06993e-09
63189662	chr10:63189662:T:C	1.95769e-35	1.33217	-1.06993e-09	6.10106e-07	-2.37931	-1.06993e-09	4.42972e-05	-2.17547	-1.06993e-09
63189929	chr10:63189929:T:C	2.44029e-35	-6.21526e-10	1.55252	4.23818e-06	-6.21526e-10	-0.441051	0.000263151	-6.21526e-10	-0.393661
63190254	chr10:63190254:G:C	1.76789e-36	-1.07239	-1.06993e-09	5.92724e-07	-2.40821	-1.06993e-09	3.60667e-05	-2.38102	-1.06993e-09
63190337	chr10:63190337:G:A	4.27724e-36	-6.21526e-10	-0.188873	1.07666e-06	-6.21526e-10	-1.81132	6.01716e-05	-6.21526e-10	-1.86919
63190350	chr10:63190350:C:T	1.41397e-35	1.00681	-1.06993e-09	5.96593e-07	-2.4017	-1.06993e-09	4.10428e-05	-2.25177	-1.06993e-09
63190655	chr10:63190655:G:A	2.50692e-35	1.57946	-1.06993e-09	6.31097e-07	-2.34548	-1.06993e-09	4.82302e-05	-2.0904	-1.06993e-09
63191707	chr10:63191707:G:A	8.03146e-30	-6.21526e-10	14.2567	1.00518e-06	-6.21526e-10	-1.88002	5.95154e-05	-6.21526e-10	-1.88015
63191821	chr10:63191821:C:A	1.98173e-37	-1.79882	-1.46198	9.57144e-08	-2.40569	-1.82588	5.48422e-06	-2.39947	-1.86504
63191909	chr10:63191909:T:TG	2.67555e-35	-6.21526e-10	1.64456	4.49101e-06	-6.21526e-10	-0.383106	0.000279531	-6.21526e-10	-0.333274
63192394	chr10:63192394:G:A	2.65256e-36	-6.21526e-10	-0.666654	1.95856e-06	-6.21526e-10	-1.21297	0.000117084	-6.21526e-10	-1.20349
63192577	chr10:63192577:C:A	4.45026e-35	1.06377	1.0896	2.07028e-07	-2.19529	-1.26479	1.06531e-05	-2.24919	-1.35135
63193551	chr10:63193551:G:A	2.67709e-35	-6.21526e-10	1.64513	4.4776e-06	-6.21526e-10	-0.386096	0.00027808	-6.21526e-10	-0.338478
63194199	chr10:63194199:C:G	5.11346e-31	13.3491	-1.84647	1.44972e-07	-2.15146	-1.66494	7.53055e-06	-2.32147	-1.62595
63194770	chr10:63194770:C:T	1.43479e-36	-6.21526e-10	-1.28116	5.88726e-06	-6.21526e-10	-0.112393	0.000936768	-6.21526e-10	0.876048
63195287	chr10:63195287:C:G	9.55331e-32	3.97173	5.85332	5.97385e-07	-0.749434	-1.65094	3.14276e-05	-0.916785	-1.60192
63195335	chr10:63195335:T:C	5.09879e-35	-6.21526e-10	2.28941	4.60028e-06	-6.21526e-10	-0.359068	0.000323568	-6.21526e-10	-0.186979
63195756	chr10:63195756:G:A	2.10914e-36	-6.21526e-10	-0.895902	1.68473e-06	-6.21526e-10	-1.36358	0.000100722	-6.21526e-10	-1.35402
63196238	chr10:63196238:C:T	1.5259e-36	-6.21526e-10	-1.21959	1.09557e-06	-6.21526e-10	-1.79391	6.6118e-05	-6.21526e-10	-1.77495
63196406	chr10:63196406:A:G	4.83311e-36	-6.21526e-10	-0.0666909	1.62158e-06	-6.21526e-10	-1.40179	9.71996e-05	-6.21526e-10	-1.38962
63196847	chr10:63196847:A:T	1.5588e-36	0.30697	-1.50523	1.4949e-06	0.406668	-1.8898	5.80161e-05	-0.0162389	-1.88943
63196855	chr10:63196855:G:A	4.9036e-31	13.2989	-1.83822	1.40387e-07	-2.16128	-1.68726	7.31529e-06	-2.32663	-1.64979
63197078	chr10:63197078:A:C	1.27516e-36	-1.39911	-1.06993e-09	9.09745e-07	-1.97977	-1.06993e-09	3.96649e-05	-2.28592	-1.06993e-09
63198873	chr10:63198873:ACACT:A	1.59447e-36	-6.21526e-10	-1.17564	1.0658e-06	-6.21526e-10	-1.82146	6.57832e-05	-6.21526e-10	-1.78002
63199231	chr10:63199231:G:A	4.98608e-35	2.26705	-1.06993e-09	1.45559e-06	-1.50977	-1.06993e-09	6.03162e-05	-1.86679	-1.06993e-09
63199483	chr10:63199483:C:T	2.07003e-35	1.38797	-1.06993e-09	6.13138e-07	-2.37435	-1.06993e-09	4.4898e-05	-2.162	-1.06993e-09
63199749	chr10:63199749:T:C	2.78976e-35	-6.21526e-10	1.68636	4.60006e-06	-6.21526e-10	-0.359114	0.000285548	-6.21526e-10	-0.311979
63200020	chr10:63200020:A:G	2.78976e-35	-6.21526e-10	1.68636	4.60006e-06	-6.21526e-10	-0.359114	0.000285548	-6.21526e-10	-0.311979
63200307	chr10:63200307:T:G	1.44188e-36	-6.21526e-10	-1.27624	9.95601e-07	-6.21526e-10	-1.88959	5.91803e-05	-6.21526e-10	-1.8858
63200776	chr10:63200776:G:A	8.90871e-30	-6.21526e-10	14.3604	1.0087e-06	-6.21526e-10	-1.87652	5.97266e-05	-6.21526e-10	-1.87661
63200957	chr10:63200957:C:T	4.19285e-35	0.685323	1.40846	2.39495e-06	0.0753808	-1.0872	0.000102166	-0.299647	-1.04014
63200995	chr10:63200995:A:C	1.51575e-36	-1.22627	-1.06993e-09	8.14823e-07	-2.08997	-1.06993e-09	4.07375e-05	-2.25924	-1.06993e-09
63201138	chr10:63201138:G:A	2.56362e-35	-6.21526e-10	1.60182	4.35374e-06	-6.21526e-10	-0.41415	0.000270211	-6.21526e-10	-0.367185
63201274	chr10:63201274:AC:A	1.43083e-36	-6.21526e-10	-1.28393	1.12308e-06	-6.21526e-10	-1.76911	6.70967e-05	-6.21526e-10	-1.76025
63201366	chr10:63201366:T:A	2.26697e-35	-6.21526e-10	1.47885	1.79353e-06	-6.21526e-10	-1.301	0.000106781	-6.21526e-10	-1.29561
63201508	chr10:63201508:T:C	3.88649e-31	13.0661	-1.83787	1.36948e-07	-2.18936	-1.68398	7.22511e-06	-2.34289	-1.64594
63201652	chr10:63201652:G:A	1.08449e-11	39.8342	16.1693	1.3433e-07	-2.01913	-1.87351	8.09508e-06	-2.00693	-1.8682
63201899	chr10:63201899:C:T	5.4802e-12	39.4457	15.8754	1.41007e-07	-1.98086	-1.86328	8.51292e-06	-1.96805	-1.85675
63201971	chr10:63201971:T:C	2.14506e-36	-6.21526e-10	-0.879012	1.69582e-06	-6.21526e-10	-1.35702	0.000101548	-6.21526e-10	-1.34586
63201976	chr10:63201976:G:A	1.46455e-36	-6.21526e-10	-1.26063	6.10194e-06	-6.21526e-10	-0.0765775	0.000979312	-6.21526e-10	0.920462
63202117	chr10:63202117:G:A	1.43021e-36	-6.21526e-10	-1.28436	5.85567e-06	-6.21526e-10	-0.117774	0.000928593	-6.21526e-10	0.867282
63202125	chr10:63202125:G:A	9.51953e-37	-6.21526e-10	-1.69142	1.01335e-06	-6.21526e-10	-1.87193	5.98956e-05	-6.21526e-10	-1.87379
63202439	chr10:63202439:T:C	1.98928e-36	-6.21526e-10	-0.954407	1.60111e-06	-6.21526e-10	-1.41449	9.55755e-05	-6.21526e-10	-1.40647
63202445	chr10:63202445:A:G	9.67462e-37	-6.21526e-10	-1.67526	1.00963e-06	-6.21526e-10	-1.8756	5.89456e-05	-6.21526e-10	-1.88977
63203689	chr10:63203689:T:C	5.80168e-12	39.6276	15.7504	1.38531e-07	-2.00088	-1.86097	8.37461e-06	-1.98723	-1.85396
63203748	chr10:63203748:T:C	1.42547e-36	-6.21526e-10	-1.28768	9.97452e-07	-6.21526e-10	-1.88774	5.89981e-05	-6.21526e-10	-1.88888
63204388	chr10:63204388:C:T	1.33203e-36	0.213721	-1.56919	1.655e-06	0.506139	-1.88753	6.34747e-05	0.0731401	-1.88889
63204505	chr10:63204505:T:A	7.87645e-37	-6.21526e-10	-1.88089	1.24481e-06	-6.21526e-10	-1.6662	7.27143e-05	-6.21526e-10	-1.67985
63205289	chr10:63205289:A:G	3.34015e-36	-6.21526e-10	-0.436164	1.74447e-06	-6.21526e-10	-1.32873	0.000104291	-6.21526e-10	-1.31921
63206159	chr10:63206159:T:TCAAA	1.60006e-34	-6.21526e-10	3.43303	7.8849e-06	-6.21526e-10	0.179766	0.000575249	-6.21526e-10	0.388415
63207685	chr10:63207685:A:T	2.78976e-35	-6.21526e-10	1.68636	4.60006e-06	-6.21526e-10	-0.359114	0.000285548	-6.21526e-10	-0.311979
63208190	chr10:63208190:ACTAAAC:A	1.94889e-35	1.32766	-1.06993e-09	6.09833e-07	-2.37975	-1.06993e-09	4.42297e-05	-2.17699	-1.06993e-09
63208868	chr10:63208868:T:C	7.83304e-37	-6.21526e-10	-1.88641	1.18503e-06	-6.21526e-10	-1.71542	6.99856e-05	-6.21526e-10	-1.7181
63210129	chr10:63210129:T:TA	1.54008e-34	-6.21526e-10	3.39482	7.70253e-06	-6.21526e-10	0.156365	0.000561449	-6.21526e-10	0.364132
63210688	chr10:63210688:G:A	5.68039e-29	4.38302	11.8299	4.09312e-07	-0.88977	-1.88869	2.09403e-05	-1.03702	-1.88769
63211008	chr10:63211008:C:G	2.87029e-35	-6.21526e-10	1.71482	4.7692e-06	-6.21526e-10	-0.323006	0.000295332	-6.21526e-10	-0.278286
63211147	chr10:63211147:T:C	1.53274e-36	-6.21526e-10	-1.21512	1.00367e-06	-6.21526e-10	-1.88152	5.92842e-05	-6.21526e-10	-1.88405
63211168	chr10:63211168:G:A	2.16095e-35	1.43095	-1.06993e-09	6.16661e-07	-2.36862	-1.06993e-09	4.55202e-05	-2.14823	-1.06993e-09
63211961	chr10:63211961:G:A	1.69243e-36	-6.21526e-10	-1.11601	9.99237e-07	-6.21526e-10	-1.88595	5.89537e-05	-6.21526e-10	-1.88964
63212221	chr10:63212221:A:G	5.58517e-37	-2.22465	-1.06993e-09	2.94129e-06	-0.806335	-1.06993e-09	0.000148563	-0.96538	-1.06993e-09
63212285	chr10:63212285:A:C	7.81072e-37	-6.21526e-10	-1.88927	1.33899e-06	-6.21526e-10	-1.59327	7.80288e-05	-6.21526e-10	-1.60931
63213539	chr10:63213539:A:G	1.98406e-36	-6.21526e-10	-0.957036	1.59611e-06	-6.21526e-10	-1.41761	9.52592e-05	-6.21526e-10	-1.40979
63214218	chr10:63214218:G:A	8.93857e-37	-1.75439	-1.06993e-09	5.98769e-07	-2.39806	-1.06993e-09	3.61254e-05	-2.37939	-1.06993e-09
63214396	chr10:63214396:T:C	4.74804e-37	-0.51982	-1.86721	4.04147e-07	-2.30418	-0.486978	2.55024e-05	-2.33812	-0.389494
63214485	chr10:63214485:G:C	2.83864e-36	-6.21526e-10	-0.598855	1.92151e-06	-6.21526e-10	-1.23207	0.000118241	-6.21526e-10	-1.19366
63214620	chr10:63214620:G:C	1.99994e-35	1.35352	-1.06993e-09	6.11266e-07	-2.37741	-1.06993e-09	4.45204e-05	-2.17044	-1.06993e-09
63214777	chr10:63214777:A:T	8.78853e-30	-6.21526e-10	14.3468	1.00734e-06	-6.21526e-10	-1.87787	5.96436e-05	-6.21526e-10	-1.878
63214835	chr10:63214835:TTCA:T	1.50949e-36	-6.21526e-10	-1.23041	6.40789e-06	-6.21526e-10	-0.0276544	0.00103993	-6.21526e-10	0.980524
63215561	chr10:63215561:C:T	1.48001e-36	-6.21526e-10	-1.25013	6.20836e-06	-6.21526e-10	-0.0592864	0.00100037	-6.21526e-10	0.941738
63215616	chr10:63215616:A:G	1.52282e-34	-6.21526e-10	3.38355	7.70819e-06	-6.21526e-10	0.157099	0.000561335	-6.21526e-10	0.36393
63215676	chr10:63215676:G:A	1.78299e-35	-6.21526e-10	1.2387	6.61533e-06	-6.21526e-10	0.00420523	0.00046651	-6.21526e-10	0.178891
63216037	chr10:63216037:A:G	5.95839e-37	-0.317418	-1.84255	5.03015e-07	-2.25611	-0.316212	3.15169e-05	-2.29738	-0.218481
63216055	chr10:63216055:A:C	2.55128e-36	-6.21526e-10	-0.705587	1.91061e-06	-6.21526e-10	-1.23776	0.000114611	-6.21526e-10	-1.22484
63216409	chr10:63216409:G:A	1.88831e-36	0.326557	-1.33305	1.53408e-06	0.381223	-1.83847	5.96551e-05	-0.0390291	-1.83878
63216433	chr10:63216433:G:A	4.26787e-31	13.1598	-1.8379	1.38676e-07	-2.17577	-1.68503	7.27171e-06	-2.33565	-1.64675
63216537	chr10:63216537:C:T	6.62963e-28	4.39834	14.2717	4.21623e-07	-0.891582	-1.85724	2.15342e-05	-1.0357	-1.86105
63216726	chr10:63216726:AAAAC:A	3.62581e-31	13.007	-1.84821	1.39409e-07	-2.19242	-1.66311	7.37217e-06	-2.34535	-1.62333
63217548	chr10:63217548:TAA:T	9.54809e-37	-6.21526e-10	-1.68842	1.00798e-06	-6.21526e-10	-1.87724	5.98354e-05	-6.21526e-10	-1.87479
63217613	chr10:63217613:G:A	1.52053e-36	-6.21526e-10	-1.22312	6.48593e-06	-6.21526e-10	-0.0155491	0.00105572	-6.21526e-10	0.995586
63219224	chr10:63219224:C:T	2.69232e-35	-6.21526e-10	1.65081	4.48867e-06	-6.21526e-10	-0.383628	0.000278727	-6.21526e-10	-0.336154
63219487	chr10:63219487:A:G	9.81604e-28	4.43481	14.6277	4.19422e-07	-0.914207	-1.83985	2.14843e-05	-1.05461	-1.84445
63220190	chr10:63220190:C:A	1.98406e-36	-6.21526e-10	-0.957036	1.59611e-06	-6.21526e-10	-1.41761	9.52592e-05	-6.21526e-10	-1.40979
63221375	chr10:63221375:TTCTA:T	2.01702e-35	1.36202	-1.06993e-09	6.11672e-07	-2.37674	-1.06993e-09	4.46044e-05	-2.16855	-1.06993e-09
63221443	chr10:63221443:T:A	8.22876e-37	-6.21526e-10	-1.83713	1.12461e-06	-6.21526e-10	-1.76774	6.95477e-05	-6.21526e-10	-1.72438
63221980	chr10:63221980:C:T	1.52087e-36	-6.21526e-10	-1.2229	6.53078e-06	-6.21526e-10	-0.00865748	0.00106514	-6.21526e-10	1.00448
63222016	chr10:63222016:C:A	5.96209e-36	-6.21526e-10	0.14324	2.07922e-06	-6.21526e-10	-1.15319	0.000130721	-6.21526e-10	-1.09332
63222355	chr10:63222355:T:TC	1.98426e-36	-6.21526e-10	-0.956936	1.59621e-06	-6.21526e-10	-1.41755	9.52654e-05	-6.21526e-10	-1.40972
63222412	chr10:63222412:G:T	5.4915e-31	13.3992	-1.8253	1.39786e-07	-2.14566	-1.70717	7.22597e-06	-2.31709	-1.67162
63222855	chr10:63222855:G:A	3.5916e-36	-6.21526e-10	-0.363583	1.57541e-06	-6.21526e-10	-1.43067	9.75463e-05	-6.21526e-10	-1.38606
63222957	chr10:63222957:A:C	1.11331e-35	-6.21526e-10	0.767741	3.03946e-06	-6.21526e-10	-0.773505	0.000205268	-6.21526e-10	-0.642074
63223116	chr10:63223116:G:A	1.22136e-36	-0.152855	-1.28936	1.78665e-06	0.51575	-1.82059	7.28798e-05	0.143792	-1.82137
63223381	chr10:63223381:C:A	9.19886e-35	-6.21526e-10	2.87948	6.41531e-06	-6.21526e-10	-0.0264969	0.000459102	-6.21526e-10	0.162884
63223560	chr10:63223560:G:A	1.9858e-36	-6.21526e-10	-0.956158	1.59714e-06	-6.21526e-10	-1.41697	9.53198e-05	-6.21526e-10	-1.40915
63223757	chr10:63223757:G:GTT	2.35968e-36	-6.21526e-10	-0.783654	1.018e-06	-6.21526e-10	-1.86734	6.02588e-05	-6.21526e-10	-1.86774
63223863	chr10:63223863:C:G	6.82628e-36	0.2786	-1.06993e-09	3.48437e-06	-0.636897	-1.06993e-09	9.27687e-05	-1.43628	-1.06993e-09
63224787	chr10:63224787:G:C	5.24358e-37	-0.417413	-1.87035	4.02152e-07	-2.28122	-0.514889	2.52508e-05	-2.31865	-0.418877
63225194	chr10:63225194:G:T	1.96712e-34	-6.21526e-10	3.63956	9.08326e-06	-6.21526e-10	0.321249	0.000666061	-6.21526e-10	0.534993
63225291	chr10:63225291:C:T	1.88448e-34	-6.21526e-10	3.59664	8.83542e-06	-6.21526e-10	0.293585	0.000647153	-6.21526e-10	0.506194
63225375	chr10:63225375:T:C	9.85512e-37	-6.21526e-10	-1.65677	1.00445e-06	-6.21526e-10	-1.88074	5.94442e-05	-6.21526e-10	-1.88135
63225473	chr10:63225473:G:A	1.04307e-34	-6.21526e-10	3.00516	6.94827e-06	-6.21526e-10	0.0533087	0.000498748	-6.21526e-10	0.245713
63225677	chr10:63225677:G:C	1.82832e-36	-6.21526e-10	-1.03878	1.50652e-06	-6.21526e-10	-1.47538	8.98639e-05	-6.21526e-10	-1.46809
63226057	chr10:63226057:C:T	4.22889e-33	6.70751	-1.06993e-09	2.1374e-06	-1.12559	-1.06993e-09	8.59234e-05	-1.51293	-1.06993e-09
63226225	chr10:63226225:C:T	8.72658e-37	-6.21526e-10	-1.77839	1.50186e-06	-6.21526e-10	-1.47848	8.72885e-05	-6.21526e-10	-1.49717
63226344	chr10:63226344:T:G	1.7835e-37	-1.85083	-1.51537	9.7718e-08	-2.4084	-1.80246	5.53913e-06	-2.40489	-1.84966
63226452	chr10:63226452:C:T	7.93119e-37	-1.87396	-1.06993e-09	6.45701e-07	-2.3226	-1.06993e-09	4.54291e-05	-2.15024	-1.06993e-09
63226869	chr10:63226869:C:T	1.53615e-37	-2.39168	-1.12381	5.28058e-05	1.25378	0.827661	0.00954015	2.04565	1.15123
63227256	chr10:63227256:T:A	1.78829e-37	-1.78412	-1.57939	1.00537e-07	-2.40425	-1.77817	5.67472e-06	-2.39682	-1.83355
63227355	chr10:63227355:C:T	4.22024e-35	-6.21526e-10	2.1003	1.17075e-06	-6.21526e-10	-1.72754	6.68701e-05	-6.21526e-10	-1.76364
63227652	chr10:63227652:G:A	1.11254e-11	39.9877	16.0414	1.33154e-07	-2.03238	-1.86906	8.03049e-06	-2.02004	-1.86311
63228600	chr10:63228600:A:C	8.17811e-37	-6.21526e-10	-1.8433	1.56991e-06	-6.21526e-10	-1.43416	9.06627e-05	-6.21526e-10	-1.45924
63228863	chr10:63228863:T:C	4.33402e-31	13.1823	-1.84507	1.40994e-07	-2.17606	-1.66817	7.40071e-06	-2.33526	-1.62955
63228867	chr10:63228867:C:A	7.70707e-30	-6.21526e-10	14.2155	1.00415e-06	-6.21526e-10	-1.88104	5.94531e-05	-6.21526e-10	-1.8812
63229813	chr10:63229813:C:T	5.0198e-31	13.3241	-1.83998	1.43136e-07	-2.15058	-1.67856	7.42455e-06	-2.32019	-1.6414
63230301	chr10:63230301:G:C	1.99482e-36	-6.21526e-10	-0.951626	1.60218e-06	-6.21526e-10	-1.41382	9.56235e-05	-6.21526e-10	-1.40597
63231622	chr10:63231622:C:T	1.68995e-34	-6.21526e-10	3.48769	8.22297e-06	-6.21526e-10	0.221747	0.0006003	-6.21526e-10	0.431042
63231648	chr10:63231648:G:T	9.74971e-36	-6.21526e-10	0.635057	2.79316e-06	-6.21526e-10	-0.858011	0.000187807	-6.21526e-10	-0.730971
63231957	chr10:63231957:C:T	1.73349e-33	5.81571	-1.06993e-09	1.74742e-06	-1.32705	-1.06993e-09	0.000221692	-0.5651	-1.06993e-09
63232368	chr10:63232368:A:T	5.15021e-37	-0.482045	-1.82368	5.18387e-07	-2.29741	-0.244809	3.28025e-05	-2.33214	-0.14374
63232413	chr10:63232413:T:C	4.55761e-31	13.2372	-1.84964	1.43468e-07	-2.16961	-1.65722	7.5166e-06	-2.33157	-1.61771
63232834	chr10:63232834:G:A	1.99005e-36	-6.21526e-10	-0.954021	1.59951e-06	-6.21526e-10	-1.41549	9.54652e-05	-6.21526e-10	-1.40763
63233103	chr10:63233103:G:C	1.61345e-34	-6.21526e-10	3.44137	7.99272e-06	-6.21526e-10	0.193348	0.00058293	-6.21526e-10	0.401679
63233105	chr10:63233105:C:T	1.98406e-36	-6.21526e-10	-0.957036	1.59611e-06	-6.21526e-10	-1.41761	9.52592e-05	-6.21526e-10	-1.40979
63233341	chr10:63233341:T:C	9.88436e-36	0.682837	-0.0340641	5.65626e-07	-2.32008	-0.134928	3.8152e-05	-2.36393	0.0391219
63234224	chr10:63234224:A:C	3.06362e-35	1.7776	0.00240459	6.41316e-07	-2.21923	-0.110188	4.2423e-05	-2.27332	0.0546201
63234242	chr10:63234242:TCA:T	2.34571e-35	1.51299	-1.06993e-09	6.21315e-07	-2.3611	-1.06993e-09	4.64266e-05	-2.12851	-1.06993e-09
63234330	chr10:63234330:C:G	1.80571e-37	-1.88397	-1.46985	9.56786e-08	-2.40896	-1.82298	5.45207e-06	-2.40717	-1.86322
63235424	chr10:63235424:G:A	1.79187e-36	-6.21526e-10	-1.05892	1.01008e-06	-6.21526e-10	-1.87516	6.00298e-05	-6.21526e-10	-1.87155
63236426	chr10:63236426:A:G	1.68121e-35	1.17992	-1.06993e-09	6.02613e-07	-2.39166	-1.06993e-09	4.26559e-05	-2.21322	-1.06993e-09
63236812	chr10:63236812:T:C	1.98736e-36	-6.21526e-10	-0.955373	1.59804e-06	-6.21526e-10	-1.4164	9.53751e-05	-6.21526e-10	-1.40857
63237084	chr10:63237084:C:A	3.42833e-36	-0.410108	-1.06993e-09	7.08215e-07	-2.23019	-1.06993e-09	4.0888e-05	-2.25555	-1.06993e-09
63237301	chr10:63237301:G:C	1.71085e-35	1.1974	-1.06993e-09	6.03219e-07	-2.39066	-1.06993e-09	4.28025e-05	-2.20979	-1.06993e-09
63238289	chr10:63238289:T:C	2.34173e-31	10.7216	-1.06993e-09	5.82236e-05	2.17911	-1.06993e-09	0.00846369	3.07715	-1.06993e-09
63239211	chr10:63239211:A:G	1.33582e-32	4.02503	3.83268	8.86376e-07	-0.774078	-1.23172	4.83195e-05	-0.93928	-1.14927
63239252	chr10:63239252:A:G	1.45884e-36	0.275842	-1.54038	1.53909e-06	0.435313	-1.88931	5.95328e-05	0.00991099	-1.88977
63239476	chr10:63239476:G:A	9.18374e-36	-6.21526e-10	0.575254	2.68932e-06	-6.21526e-10	-0.895895	0.000180324	-6.21526e-10	-0.771631
63239634	chr10:63239634:G:A	1.01442e-36	-6.21526e-10	-1.62786	1.02587e-06	-6.21526e-10	-1.85964	6.09806e-05	-6.21526e-10	-1.85583
63239667	chr10:63239667:A:G	6.24185e-36	-6.21526e-10	0.189096	2.13691e-06	-6.21526e-10	-1.12582	0.000134384	-6.21526e-10	-1.06569
63239730	chr10:63239730:C:T	7.70681e-12	39.5742	16.0878	1.38443e-07	-1.99177	-1.87071	8.34876e-06	-1.97929	-1.86498
63240346	chr10:63240346:A:T	1.63318e-36	-1.46024	0.308585	1.31797e-07	-2.40895	-1.50273	8.25324e-06	-2.40538	-1.4504
63240733	chr10:63240733:T:C	1.20066e-35	0.859395	-0.0161228	5.69978e-07	-2.29534	-0.152006	3.81927e-05	-2.34524	0.0214932
63241552	chr10:63241552:A:C	1.88506e-36	-6.21526e-10	-1.00822	1.19081e-06	-6.21526e-10	-1.71055	7.25287e-05	-6.21526e-10	-1.68241
63241608	chr10:63241608:AC:A	2.71736e-35	-6.21526e-10	1.66007	4.49884e-06	-6.21526e-10	-0.381365	0.000279385	-6.21526e-10	-0.333798
63241673	chr10:63241673:A:C	1.7091e-36	0.438796	-1.54501	1.30637e-06	0.271226	-1.88916	5.13895e-05	-0.137227	-1.88973
63241736	chr10:63241736:T:C	9.61375e-37	-6.21526e-10	-1.68157	1.00948e-06	-6.21526e-10	-1.87575	5.9938e-05	-6.21526e-10	-1.87308
63242737	chr10:63242737:C:T	1.28301e-36	-6.21526e-10	-1.39297	1.15403e-06	-6.21526e-10	-1.74193	6.7394e-05	-6.21526e-10	-1.75583
63243657	chr10:63243657:A:AT	5.60482e-37	-0.361672	-1.85947	4.49604e-07	-2.26748	-0.417095	2.8132e-05	-2.307	-0.322478
63243671	chr10:63243671:TAC:T	8.52204e-37	-6.21526e-10	-1.80211	1.0036e-06	-6.21526e-10	-1.88159	5.97939e-05	-6.21526e-10	-1.87548
63244645	chr10:63244645:A:C	9.87477e-37	-6.21526e-10	-1.65478	3.08912e-06	-6.21526e-10	-0.757297	0.000384599	-6.21526e-10	-0.0141882
63245639	chr10:63245639:C:T	1.18406e-15	38.5795	8.30156	1.45585e-07	-2.00603	-1.80615	8.66975e-06	-1.9963	-1.81025
63246093	chr10:63246093:A:G	8.52962e-37	-6.21526e-10	-1.80122	1.00582e-06	-6.21526e-10	-1.87939	5.98375e-05	-6.21526e-10	-1.87476
63246572	chr10:63246572:T:C	1.84305e-34	-6.21526e-10	3.57441	8.64484e-06	-6.21526e-10	0.271778	0.000632947	-6.21526e-10	0.483999
63246697	chr10:63246697:G:A	2.29795e-36	-6.21526e-10	-0.810164	1.73728e-06	-6.21526e-10	-1.33286	0.000104038	-6.21526e-10	-1.32163
63247829	chr10:63247829:C:T	7.8075e-37	-6.21526e-10	-1.88968	1.19568e-06	-6.21526e-10	-1.70647	7.06407e-05	-6.21526e-10	-1.70878
63248532	chr10:63248532:A:AG	9.73986e-35	2.93663	-1.06993e-09	7.5165e-07	-2.17067	-1.06993e-09	3.64163e-05	-2.37137	-1.06993e-09
63248851	chr10:63248851:A:G	2.27539e-34	-6.21526e-10	3.78514	9.96853e-06	-6.21526e-10	0.414249	0.000733917	-6.21526e-10	0.632007
63248869	chr10:63248869:G:A	4.63631e-35	2.19432	-1.06993e-09	1.34373e-06	-1.58973	-1.06993e-09	0.000141295	-1.01554	-1.06993e-09
63248980	chr10:63248980:GACAAATGATC:G	7.85864e-37	-6.21526e-10	-1.88315	1.50336e-06	-6.21526e-10	-1.47748	8.38421e-05	-6.21526e-10	-1.53745
63249372	chr10:63249372:T:C	1.83046e-37	-1.83977	-1.50043	9.61725e-08	-2.4079	-1.8189	5.48297e-06	-2.40356	-1.86118
63249785	chr10:63249785:G:A	6.20073e-37	-2.1201	-1.06993e-09	6.76776e-07	-2.2756	-1.06993e-09	3.78434e-05	-2.33293	-1.06993e-09
63250068	chr10:63250068:C:T	1.77264e-36	-6.21526e-10	-1.06971	1.47705e-06	-6.21526e-10	-1.49514	8.80796e-05	-6.21526e-10	-1.48815
63250866	chr10:63250866:A:G	1.88e-18	26.6938	13.7419	1.46146e-07	-1.92337	-1.88496	7.49297e-06	-2.0716	-1.88082
63250912	chr10:63250912:T:C	2.32467e-11	40.7346	16.0315	1.26054e-07	-2.0878	-1.86843	7.58256e-06	-2.07808	-1.86246
63251311	chr10:63251311:TTTG:T	2.01263e-36	-6.21526e-10	-0.942736	1.62988e-06	-6.21526e-10	-1.39668	9.73598e-05	-6.21526e-10	-1.38797
63251472	chr10:63251472:A:G	1.88343e-35	0.467269	0.82623	1.93247e-07	-2.30938	-1.21959	1.01112e-05	-2.34683	-1.30592
63251575	chr10:63251575:C:G	1.17962e-34	-6.21526e-10	3.12818	7.3988e-06	-6.21526e-10	0.116133	0.000534858	-6.21526e-10	0.315613
63251837	chr10:63251837:C:A	9.46812e-35	-6.21526e-10	2.90834	5.4083e-06	-6.21526e-10	-0.197249	0.000392276	-6.21526e-10	0.0055765
63251883	chr10:63251883:G:A	1.98521e-36	-6.21526e-10	-0.956454	1.59688e-06	-6.21526e-10	-1.41714	9.5304e-05	-6.21526e-10	-1.40932
63252088	chr10:63252088:C:T	7.86104e-28	4.50743	14.333	4.02208e-07	-0.939664	-1.85631	2.059e-05	-1.08148	-1.8601
63252397	chr10:63252397:A:G	1.9516e-36	-6.21526e-10	-0.973532	1.00126e-06	-6.21526e-10	-1.88392	5.98423e-05	-6.21526e-10	-1.87468
63252501	chr10:63252501:T:C	1.92079e-36	-6.21526e-10	-0.989442	1.54164e-06	-6.21526e-10	-1.45233	9.27736e-05	-6.21526e-10	-1.43623
63252990	chr10:63252990:C:T	2.17864e-11	40.6522	16.049	1.26465e-07	-2.08367	-1.86931	7.61631e-06	-2.07273	-1.86337
63253156	chr10:63253156:G:A	5.34238e-28	4.43566	14.0185	4.12582e-07	-0.907027	-1.86348	2.10901e-05	-1.05073	-1.86685
63253184	chr10:63253184:A:C	1.79028e-11	40.4336	16.0712	1.28727e-07	-2.06511	-1.87013	7.75463e-06	-2.05381	-1.86429
63253476	chr10:63253476:C:T	4.30462e-35	2.12009	-1.06993e-09	6.72557e-07	-2.28185	-1.06993e-09	5.47561e-05	-1.9635	-1.06993e-09
63253493	chr10:63253493:C:T	1.50656e-36	-6.21526e-10	-1.23235	1.22327e-06	-6.21526e-10	-1.68366	7.52572e-05	-6.21526e-10	-1.64548
63254175	chr10:63254175:A:G	1.84235e-11	40.4911	16.0424	1.28126e-07	-2.07083	-1.86909	7.72032e-06	-2.05942	-1.86311
63254238	chr10:63254238:C:T	1.51705e-36	-1.22541	-1.06993e-09	6.05058e-07	-2.38761	-1.06993e-09	3.5074e-05	-2.40893	-1.06993e-09
63254271	chr10:63254271:T:C	1.09968e-36	-6.21526e-10	-1.54717	1.06122e-06	-6.21526e-10	-1.82577	6.01125e-05	-6.21526e-10	-1.87017
63254345	chr10:63254345:C:T	6.05454e-36	2.03892	-1.88029	1.08292e-07	-2.29697	-1.81114	8.47767e-06	-1.99297	-1.83598
63254915	chr10:63254915:G:A	3.47745e-31	12.9364	-1.8194	1.31211e-07	-2.19942	-1.71671	6.92722e-06	-2.34888	-1.68205
63255428	chr10:63255428:G:A	7.26243e-29	4.30983	12.1488	4.25274e-07	-0.850407	-1.8898	2.17027e-05	-0.999271	-1.88968
63255682	chr10:63255682:C:CAA	1.81588e-34	-6.21526e-10	3.55956	8.58677e-06	-6.21526e-10	0.265039	0.000628549	-6.21526e-10	0.477026
63256414	chr10:63256414:T:G	0.113668	60.1339	18.9425	9.01603e-08	-2.40895	-1.8824	5.36935e-06	-2.40251	-1.88317
63256961	chr10:63256961:G:A	2.15761e-17	44.4774	-1.60147	4.22063e-07	-2.01962	-0.728163	2.92785e-05	-1.84006	-0.749472
63257093	chr10:63257093:C:T	7.80861e-37	-6.21526e-10	-1.88954	1.22869e-06	-6.21526e-10	-1.67923	7.15791e-05	-6.21526e-10	-1.69558
63257098	chr10:63257098:G:A	8.44927e-37	-6.21526e-10	-1.81069	1.03159e-06	-6.21526e-10	-1.85408	6.24274e-05	-6.21526e-10	-1.83238
63257293	chr10:63257293:C:T	1.7904e-36	0.480642	-1.54038	1.25705e-06	0.232889	-1.88931	4.94318e-05	-0.176022	-1.88977
63257482	chr10:63257482:T:C	3.62666e-31	12.9802	-1.82118	1.31989e-07	-2.19498	-1.71525	6.95595e-06	-2.34631	-1.68048
63257736	chr10:63257736:G:A	4.02678e-29	4.12553	11.7434	4.6457e-07	-0.763251	-1.88858	2.36132e-05	-0.917313	-1.88727
63257930	chr10:63257930:G:GA	1.22865e-31	11.1156	-1.03892	5.6879e-07	-0.756738	-1.69269	0.000114268	0.375804	-1.60364
63258493	chr10:63258493:C:T	3.53868e-31	12.9627	-1.82821	1.3305e-07	-2.19952	-1.70269	7.03973e-06	-2.34846	-1.66635
63258549	chr10:63258549:T:C	2.60249e-35	-6.21526e-10	1.61687	4.3654e-06	-6.21526e-10	-0.411474	0.000270813	-6.21526e-10	-0.36496
63259033	chr10:63259033:T:A	8.65138e-37	-6.21526e-10	-1.78705	9.96293e-07	-6.21526e-10	-1.8889	5.89913e-05	-6.21526e-10	-1.889
63259346	chr10:63259346:T:C	1.50271e-36	-6.21526e-10	-1.23491	6.39005e-06	-6.21526e-10	-0.0304414	0.00103478	-6.21526e-10	0.975557
63259917	chr10:63259917:T:C	4.67192e-37	-2.40319	-1.06993e-09	7.80584e-07	-2.1329	-1.06993e-09	5.81828e-05	-1.9028	-1.06993e-09
63260269	chr10:63260269:A:G	7.92323e-36	0.427618	-1.06993e-09	3.85662e-06	-0.535393	-1.06993e-09	0.00010051	-1.35613	-1.06993e-09
63260845	chr10:63260845:C:T	8.19497e-37	-6.21526e-10	-1.84125	1.31192e-06	-6.21526e-10	-1.61369	7.74533e-05	-6.21526e-10	-1.61671
63261130	chr10:63261130:A:G	1.5135e-36	0.317843	-1.5456	1.46736e-06	0.387344	-1.88906	5.70959e-05	-0.0319644	-1.88969
63261850	chr10:63261850:G:A	1.6531e-36	-6.21526e-10	-1.13953	1.03727e-06	-6.21526e-10	-1.84859	6.40471e-05	-6.21526e-10	-1.80677
63261978	chr10:63261978:G:C	3.9049e-35	-6.21526e-10	2.02264	5.70667e-06	-6.21526e-10	-0.143548	0.000354944	-6.21526e-10	-0.0944273
63263006	chr10:63263006:A:G	5.58881e-36	0.0785866	-1.06993e-09	6.65765e-07	-2.292	-1.06993e-09	3.71528e-05	-2.35135	-1.06993e-09
63263719	chr10:63263719:G:C	1.54636e-36	-6.21526e-10	-1.20628	6.64762e-06	-6.21526e-10	0.00907442	0.00108764	-6.21526e-10	1.02538
63263833	chr10:63263833:G:A	1.52594e-36	-6.21526e-10	-1.21957	6.5389e-06	-6.21526e-10	-0.00741569	0.00106634	-6.21526e-10	1.0056
63264308	chr10:63264308:A:T	8.12144e-37	-6.21526e-10	-1.85026	1.59745e-06	-6.21526e-10	-1.41678	9.23304e-05	-6.21526e-10	-1.44101
63264536	chr10:63264536:C:G	2.08235e-36	-6.21526e-10	-0.908685	1.65875e-06	-6.21526e-10	-1.37912	9.92047e-05	-6.21526e-10	-1.3692
63264644	chr10:63264644:T:G	2.05207e-36	-6.21526e-10	-0.92333	1.00248e-06	-6.21526e-10	-1.88271	5.93467e-05	-6.21526e-10	-1.88299
63264879	chr10:63264879:T:C	2.31577e-36	-6.21526e-10	-0.802438	1.42616e-06	-6.21526e-10	-1.5302	9.00813e-05	-6.21526e-10	-1.46568
63265136	chr10:63265136:TG:T	7.85432e-37	-6.21526e-10	-1.8837	1.37038e-06	-6.21526e-10	-1.5701	8.09514e-05	-6.21526e-10	-1.57254
63266577	chr10:63266577:C:A	4.13706e-36	-6.21526e-10	-0.222196	1.00684e-06	-6.21526e-10	-1.87837	5.99215e-05	-6.21526e-10	-1.87335
63267098	chr10:63267098:G:C	9.67001e-35	2.92943	-1.06993e-09	4.62654e-06	-0.353375	-1.06993e-09	0.000370296	-0.0520846	-1.06993e-09
63267187	chr10:63267187:T:C	8.24382e-37	-1.8353	-1.06993e-09	6.91632e-06	0.0486999	-1.06993e-09	0.000727933	0.62382	-1.06993e-09
63267383	chr10:63267383:G:T	0.0424032	59.3384	18.7519	9.01652e-08	-2.40571	-1.88558	5.3231e-06	-2.40819	-1.88614
63267495	chr10:63267495:G:A	8.29557e-37	-1.82904	-1.06993e-09	6.34733e-07	-2.33973	-1.06993e-09	4.40553e-05	-2.18094	-1.06993e-09
63267760	chr10:63267760:C:A	2.52179e-36	-6.21526e-10	-0.717211	1.47669e-06	-6.21526e-10	-1.49538	8.80992e-05	-6.21526e-10	-1.48792
63267848	chr10:63267848:A:G	5.58016e-31	13.4089	-1.81896	1.37897e-07	-2.14705	-1.71939	7.12246e-06	-2.31848	-1.68465
63267850	chr10:63267850:A:T	0.162237	60.2312	19.201	9.07318e-08	-2.40886	-1.87617	5.41303e-06	-2.40022	-1.87736
63268497	chr10:63268497:C:T	6.76305e-28	4.31272	14.3773	4.3959e-07	-0.853019	-1.85408	2.23996e-05	-0.99929	-1.85805
63269241	chr10:63269241:A:G	7.82788e-37	-6.21526e-10	-1.88707	2.13683e-06	-6.21526e-10	-1.12586	0.000135709	-6.21526e-10	-1.05588
63269515	chr10:63269515:T:C	8.19927e-37	-6.21526e-10	-1.84072	1.31369e-06	-6.21526e-10	-1.61234	7.75583e-05	-6.21526e-10	-1.61536
63270474	chr10:63270474:T:C	7.97194e-37	-6.21526e-10	-1.86884	1.22334e-06	-6.21526e-10	-1.6836	7.22695e-05	-6.21526e-10	-1.68599
63270578	chr10:63270578:G:A	7.23346e-37	-1.96605	-1.06993e-09	6.08261e-07	-2.38234	-1.06993e-09	3.51449e-05	-2.40691	-1.06993e-09
63270597	chr10:63270597:GA:G	8.86824e-37	-6.21526e-10	-1.76229	9.95689e-07	-6.21526e-10	-1.8895	5.8989e-05	-6.21526e-10	-1.88904
63270600	chr10:63270600:G:T	8.86435e-37	-6.21526e-10	-1.76273	9.95668e-07	-6.21526e-10	-1.88953	5.89869e-05	-6.21526e-10	-1.88907
63271325	chr10:63271325:C:T	3.08742e-36	-0.514844	-1.06993e-09	6.7793e-07	-2.2739	-1.06993e-09	4.51613e-05	-2.15615	-1.06993e-09
63272051	chr10:63272051:A:T	8.28736e-37	-0.250434	-1.5796	2.16914e-06	0.776552	-1.88741	8.33276e-05	0.345074	-1.88868
63272571	chr10:63272571:G:A	1.03068e-35	-6.21526e-10	0.690621	2.89496e-06	-6.21526e-10	-0.822212	0.000194971	-6.21526e-10	-0.693539
63273348	chr10:63273348:T:C	8.05072e-29	4.36007	12.2016	4.14345e-07	-0.876535	-1.88971	2.11929e-05	-1.02293	-1.88979
63273867	chr10:63273867:C:T	2.2072e-35	-6.21526e-10	1.45213	8.87923e-06	-6.21526e-10	0.298531	0.000619303	-6.21526e-10	0.462206
63273975	chr10:63273975:T:C	1.98406e-36	-6.21526e-10	-0.957036	1.59611e-06	-6.21526e-10	-1.41761	9.52592e-05	-6.21526e-10	-1.40979
63274057	chr10:63274057:G:T	1.69303e-36	0.445817	-1.56148	1.30503e-06	0.268908	-1.88787	5.10926e-05	-0.143781	-1.88897
63274307	chr10:63274307:G:A	1.61924e-36	-6.21526e-10	-1.16023	1.20138e-06	-6.21526e-10	-1.70172	7.04178e-05	-6.21526e-10	-1.71194
63274655	chr10:63274655:C:T	1.9878e-36	-6.21526e-10	-0.955153	1.59828e-06	-6.21526e-10	-1.41626	9.53901e-05	-6.21526e-10	-1.40841
63274880	chr10:63274880:T:C	9.94947e-32	10.8911	-1.02547	5.27633e-07	-0.834208	-1.69033	0.000103405	0.273248	-1.60098
63275024	chr10:63275024:T:C	7.22661e-28	4.47884	14.2774	4.01155e-07	-0.940023	-1.85857	2.05212e-05	-1.08267	-1.86226
63275169	chr10:63275169:A:T	8.10702e-37	-6.21526e-10	-1.85203	1.61587e-06	-6.21526e-10	-1.40531	9.33347e-05	-6.21526e-10	-1.4302
63275352	chr10:63275352:T:C	2.34039e-35	-6.21526e-10	1.51072	4.07739e-06	-6.21526e-10	-0.479728	0.000252622	-6.21526e-10	-0.434494
63275724	chr10:63275724:A:G	8.84532e-32	10.7753	-1.02724	5.0771e-07	-0.871912	-1.69112	9.83411e-05	0.223985	-1.60193
63276513	chr10:63276513:C:T	1.06657e-35	-6.21526e-10	0.724852	3.99393e-06	-6.21526e-10	-0.500407	0.000252921	-6.21526e-10	-0.433313
63276755	chr10:63276755:C:T	1.59551e-36	-6.21526e-10	-1.17499	7.05712e-06	-6.21526e-10	0.068853	0.00116992	-6.21526e-10	1.09831
63277647	chr10:63277647:T:C	1.56373e-36	-6.21526e-10	-1.19511	1.23695e-06	-6.21526e-10	-1.67253	7.61875e-05	-6.21526e-10	-1.63319
63278064	chr10:63278064:T:TA	9.10177e-32	10.8031	-1.02652	5.11249e-07	-0.865362	-1.69072	9.9355e-05	0.233766	-1.60145
63278260	chr10:63278260:C:T	7.80667e-37	-6.21526e-10	-1.88979	2.31412e-06	-6.21526e-10	-1.04616	0.000147735	-6.21526e-10	-0.97097
63278270	chr10:63278270:G:C	0.0735945	59.9329	18.7088	8.98561e-08	-2.40861	-1.88612	5.33914e-06	-2.40465	-1.88668
63278481	chr10:63278481:G:A	7.82402e-37	-6.21526e-10	-1.88757	2.5236e-06	-6.21526e-10	-0.959496	0.000161735	-6.21526e-10	-0.880429
63278561	chr10:63278561:A:AC	1.9002e-34	-6.21526e-10	3.60495	8.78396e-06	-6.21526e-10	0.287744	0.000643466	-6.21526e-10	0.500481
63278592	chr10:63278592:C:T	1.09191e-36	-6.21526e-10	-1.55425	1.05102e-06	-6.21526e-10	-1.83543	6.16222e-05	-6.21526e-10	-1.84537
63278657	chr10:63278657:T:C	1.54839e-35	0.464374	0.633245	2.10974e-07	-2.30899	-1.13221	1.09925e-05	-2.34508	-1.2241
63278921	chr10:63278921:G:A	1.93907e-36	-6.21526e-10	-0.979973	1.56949e-06	-6.21526e-10	-1.43443	9.36557e-05	-6.21526e-10	-1.42676
63279612	chr10:63279612:T:A	2.1404e-36	-0.881188	-1.06993e-09	1.84214e-06	-1.27426	-1.06993e-09	5.761e-05	-1.91269	-1.06993e-09
63279718	chr10:63279718:T:C	6.46397e-36	-6.21526e-10	0.224063	2.18575e-06	-6.21526e-10	-1.10323	0.000137639	-6.21526e-10	-1.04176
63280353	chr10:63280353:T:C	1.03126e-35	-6.21526e-10	0.691191	2.89266e-06	-6.21526e-10	-0.823006	0.000194811	-6.21526e-10	-0.694361
63280379	chr10:63280379:C:A	2.61391e-20	19.2469	16.9131	1.05766e-07	-2.34945	-1.78226	5.96269e-06	-2.40761	-1.77325
63281085	chr10:63281085:G:A	1.36824e-20	18.9692	16.5435	1.04601e-07	-2.33446	-1.80832	5.79456e-06	-2.40891	-1.80056
63281359	chr10:63281359:CCATGTCGGCCAGA:C	1.48316e-31	11.2422	-0.977316	5.60042e-07	-0.777755	-1.68717	0.000112787	0.353856	-1.59474
63281564	chr10:63281564:G:A	1.5025e-35	1.06754	-1.06993e-09	3.84613e-06	-0.538117	-1.06993e-09	0.000291719	-0.290596	-1.06993e-09
63281632	chr10:63281632:G:T	4.24074e-35	1.10764	0.997499	2.14984e-07	-2.1874	-1.23498	1.10512e-05	-2.24231	-1.32154
63282440	chr10:63282440:A:G	5.85346e-34	-6.21526e-10	4.73002	1.52876e-05	-6.21526e-10	0.84186	0.0011414	-6.21526e-10	1.07363
63283323	chr10:63283323:G:A	2.44455e-35	-6.21526e-10	1.55427	4.10339e-06	-6.21526e-10	-0.473372	0.000254586	-6.21526e-10	-0.42675
63283461	chr10:63283461:A:G	3.49048e-35	0.729807	1.18064	2.02294e-06	0.0180419	-1.19868	8.68158e-05	-0.351075	-1.15153
63283466	chr10:63283466:G:C	1.77838e-35	-6.21526e-10	1.23611	6.39157e-06	-6.21526e-10	-0.0302041	0.000451227	-6.21526e-10	0.145582
63283742	chr10:63283742:A:G	1.05779e-36	-6.21526e-10	-1.586	1.10739e-06	-6.21526e-10	-1.78318	6.6057e-05	-6.21526e-10	-1.77587
63283822	chr10:63283822:T:C	1.47687e-36	-6.21526e-10	-1.25225	9.95771e-07	-6.21526e-10	-1.88942	5.89535e-05	-6.21526e-10	-1.88964
63284035	chr10:63284035:T:C	7.41972e-36	2.25157	-1.8896	1.65171e-07	-2.30019	-1.38577	1.13014e-05	-2.2148	-1.32665
63284158	chr10:63284158:A:G	1.47637e-36	0.404869	-1.65746	1.37299e-06	0.304704	-1.8729	5.34596e-05	-0.110251	-1.87721
63284268	chr10:63284268:C:T	1.79817e-34	-6.21526e-10	3.54976	8.55548e-06	-6.21526e-10	0.261388	0.00062598	-6.21526e-10	0.47293
63284284	chr10:63284284:C:T	1.98348e-36	-6.21526e-10	-0.957329	1.59574e-06	-6.21526e-10	-1.41785	9.52362e-05	-6.21526e-10	-1.41003
63284562	chr10:63284562:T:A	1.54678e-36	0.356846	-1.56285	1.42271e-06	0.354936	-1.88755	5.53586e-05	-0.06374	-1.88882
63285221	chr10:63285221:T:G	1.31996e-31	11.1092	-0.96085	5.87313e-07	-0.758852	-1.65853	0.000118402	0.37066	-1.56296
63285237	chr10:63285237:C:A	1.98029e-36	-6.21526e-10	-0.958938	1.5939e-06	-6.21526e-10	-1.419	9.51225e-05	-6.21526e-10	-1.41122
63285338	chr10:63285338:G:A	1.76788e-36	-6.21526e-10	-1.0724	1.18013e-06	-6.21526e-10	-1.71956	7.18527e-05	-6.21526e-10	-1.69177
63285501	chr10:63285501:C:T	1.88449e-37	-1.83987	-1.47124	9.50158e-08	-2.4079	-1.83099	5.44184e-06	-2.40357	-1.8687
63285938	chr10:63285938:T:A	7.74913e-29	4.32358	12.1999	4.22084e-07	-0.857994	-1.88974	2.15642e-05	-1.00557	-1.88978
63286034	chr10:63286034:GA:G	1.53567e-36	0.439784	-1.653	1.32377e-06	0.269317	-1.87401	5.17152e-05	-0.142529	-1.87811
63286653	chr10:63286653:T:C	1.9873e-36	-6.21526e-10	-0.955401	1.59794e-06	-6.21526e-10	-1.41647	9.53682e-05	-6.21526e-10	-1.40864
63286658	chr10:63286658:A:G	3.29675e-36	-6.21526e-10	-0.449242	1.73153e-06	-6.21526e-10	-1.33618	0.00010349	-6.21526e-10	-1.32691
63286907	chr10:63286907:T:C	2.6326e-35	-6.21526e-10	1.62838	4.3388e-06	-6.21526e-10	-0.417587	0.000269889	-6.21526e-10	-0.368379
63286908	chr10:63286908:T:A	3.51284e-35	0.88049	1.03634	2.00772e-07	-2.23929	-1.25148	1.03979e-05	-2.28697	-1.33781
63287037	chr10:63287037:C:T	3.78037e-35	1.99023	-1.06993e-09	6.57882e-07	-2.30391	-1.06993e-09	5.24741e-05	-2.00607	-1.06993e-09
63287266	chr10:63287266:C:T	8.89375e-29	4.29763	12.3636	4.26851e-07	-0.847457	-1.88905	2.17613e-05	-0.996693	-1.88956
63287359	chr10:63287359:G:A	1.75628e-36	-6.21526e-10	-1.07898	7.56346e-06	-6.21526e-10	0.138145	0.00125384	-6.21526e-10	1.16757
63287510	chr10:63287510:C:T	1.72996e-35	1.2085	-1.06993e-09	5.98239e-07	-2.39895	-1.06993e-09	3.54232e-05	-2.39902	-1.06993e-09
63287635	chr10:63287635:A:G	1.54424e-37	-2.38489	-1.12535	6.5508e-05	1.45876	0.838231	0.0122244	2.27738	1.16743
63288009	chr10:63288009:A:T	7.27707e-29	4.34771	12.1129	4.1657e-07	-0.8711	-1.88979	2.1271e-05	-1.01949	-1.88956
63288254	chr10:63288254:A:G	7.822e-37	-6.21526e-10	-1.88783	1.43722e-06	-6.21526e-10	-1.52247	8.04328e-05	-6.21526e-10	-1.57897
63288546	chr10:63288546:C:A	0.0962021	59.719	19.1906	9.07206e-08	-2.40884	-1.87632	5.39986e-06	-2.40286	-1.87716
63289251	chr10:63289251:A:C	1.51379e-36	-6.21526e-10	-1.22757	1.22537e-06	-6.21526e-10	-1.68194	7.53942e-05	-6.21526e-10	-1.64366
63289853	chr10:63289853:T:C	2.43667e-36	-6.21526e-10	-0.751549	1.82706e-06	-6.21526e-10	-1.28247	0.00010933	-6.21526e-10	-1.27202
63290340	chr10:63290340:G:A	3.74066e-35	0.913105	1.06656	2.00604e-07	-2.2311	-1.26051	1.03864e-05	-2.28011	-1.34578
63290343	chr10:63290343:A:T	1.43767e-36	0.383722	-1.66288	1.40576e-06	0.327047	-1.87165	5.46796e-05	-0.0889312	-1.87597
63290463	chr10:63290463:A:T	3.41702e-35	1.88917	-1.06993e-09	2.23422e-06	-1.08129	-1.06993e-09	9.84025e-05	-1.37732	-1.06993e-09
63290759	chr10:63290759:A:G	1.24738e-34	-6.21526e-10	3.18403	7.80758e-06	-6.21526e-10	0.169911	0.000563545	-6.21526e-10	0.367858
63290899	chr10:63290899:A:G	0.103767	59.715	19.2703	9.08974e-08	-2.40792	-1.87529	5.3861e-06	-2.40622	-1.87634
63291082	chr10:63291082:G:A	5.15516e-37	-2.30477	-1.06993e-09	2.41493e-06	-1.00351	-1.06993e-09	7.52792e-05	-1.64518	-1.06993e-09
63291134	chr10:63291134:C:G	1.5792e-36	0.462137	-1.6474	1.27005e-06	0.229293	-1.87542	4.99243e-05	-0.17657	-1.87931
63291220	chr10:63291220:A:T	3.51091e-34	-6.21526e-10	4.21886	9.12855e-06	-6.21526e-10	0.326223	0.000669449	-6.21526e-10	0.540066
63291474	chr10:63291474:G:A	1.51414e-36	-6.21526e-10	-1.22734	1.22546e-06	-6.21526e-10	-1.68187	7.53998e-05	-6.21526e-10	-1.64358
63292280	chr10:63292280:G:A	1.5884e-36	-6.21526e-10	-1.17946	9.99103e-07	-6.21526e-10	-1.88608	5.91716e-05	-6.21526e-10	-1.88595
63292440	chr10:63292440:G:A	1.5941e-34	-6.21526e-10	3.4293	8.46601e-06	-6.21526e-10	0.250876	0.000624854	-6.21526e-10	0.47113
63292445	chr10:63292445:T:C	9.52556e-06	57.727	11.9624	9.0141e-08	-2.40217	-1.8894	5.3107e-06	-2.40894	-1.88772
63292472	chr10:63292472:A:G	1.52523e-36	0.376501	-1.59654	1.35523e-06	0.303382	-1.8846	5.30774e-05	-0.10784	-1.8868
63292554	chr10:63292554:C:T	4.3767e-31	13.1555	-1.80846	1.31764e-07	-2.17621	-1.73572	6.87999e-06	-2.33558	-1.70219
63292782	chr10:63292782:C:T	0.129231	59.8507	19.354	9.1052e-08	-2.40834	-1.87317	5.40184e-06	-2.40537	-1.87428
63293311	chr10:63293311:C:T	2.40741e-35	-6.21526e-10	1.53896	4.10643e-06	-6.21526e-10	-0.47263	0.000254933	-6.21526e-10	-0.425389
63293565	chr10:63293565:A:T	1.54011e-36	-6.21526e-10	-1.21032	1.00475e-06	-6.21526e-10	-1.88044	5.93321e-05	-6.21526e-10	-1.88324
63293746	chr10:63293746:G:C	3.72284e-35	1.97489	-1.06993e-09	6.56552e-07	-2.30594	-1.06993e-09	5.22469e-05	-2.01041	-1.06993e-09
63293890	chr10:63293890:A:T	7.80696e-29	4.30329	12.2276	4.25763e-07	-0.84938	-1.88968	2.17526e-05	-0.996857	-1.8898
63294255	chr10:63294255:GT:G	5.6474e-36	0.0890142	-1.06993e-09	1.43999e-06	-1.52055	-1.06993e-09	9.02741e-05	-1.46354	-1.06993e-09
63294258	chr10:63294258:T:G	5.6205e-36	0.0842401	-1.06993e-09	1.43723e-06	-1.52247	-1.06993e-09	9.00844e-05	-1.46564	-1.06993e-09
63294405	chr10:63294405:C:T	5.25309e-37	-0.46147	-1.82448	5.19789e-07	-2.29297	-0.246545	3.29213e-05	-2.32819	-0.144075
63294576	chr10:63294576:A:G	5.88593e-29	4.14671	12.1018	4.59491e-07	-0.773053	-1.88977	2.3394e-05	-0.924435	-1.88948
63294578	chr10:63294578:C:T	3.66061e-36	-0.344549	-1.06993e-09	7.21389e-07	-2.21176	-1.06993e-09	4.16067e-05	-2.23813	-1.06993e-09
63294681	chr10:63294681:C:T	1.52419e-36	-6.21526e-10	-1.22072	6.5297e-06	-6.21526e-10	-0.00882245	0.00106237	-6.21526e-10	1.00187
63294905	chr10:63294905:C:T	1.98267e-36	-6.21526e-10	-0.957736	1.59523e-06	-6.21526e-10	-1.41816	9.52061e-05	-6.21526e-10	-1.41034
63295773	chr10:63295773:T:C	7.20303e-29	4.09619	12.3542	4.70363e-07	-0.750422	-1.88901	2.38713e-05	-0.904169	-1.88954
63295951	chr10:63295951:ACACG:A	5.01264e-37	-2.3328	-1.06993e-09	2.30273e-06	-1.05109	-1.06993e-09	0.000212462	-0.607626	-1.06993e-09
63296585	chr10:63296585:A:G	6.72326e-37	-2.03919	-1.06993e-09	1.15762e-06	-1.73882	-1.06993e-09	7.2385e-05	-1.68439	-1.06993e-09
63296860	chr10:63296860:T:C	3.45829e-31	12.9142	-1.80267	1.27065e-07	-2.20649	-1.74176	6.7148e-06	-2.35201	-1.71007
63296934	chr10:63296934:C:G	1.47321e-36	-6.21526e-10	-1.25473	9.95725e-07	-6.21526e-10	-1.88947	5.89519e-05	-6.21526e-10	-1.88967
63297053	chr10:63297053:C:A	1.47838e-11	40.1259	16.1875	1.32845e-07	-2.03066	-1.8731	7.98612e-06	-2.02082	-1.86786
63297110	chr10:63297110:C:T	1.71873e-34	-6.21526e-10	3.50457	8.32224e-06	-6.21526e-10	0.233747	0.000608408	-6.21526e-10	0.444457
63297421	chr10:63297421:C:T	2.07636e-36	-6.21526e-10	-0.911562	1.00335e-06	-6.21526e-10	-1.88184	5.93991e-05	-6.21526e-10	-1.88211
63297851	chr10:63297851:C:T	9.60097e-35	-6.21526e-10	2.92227	6.5741e-06	-6.21526e-10	-0.00204656	0.000470907	-6.21526e-10	0.188273
63298004	chr10:63298004:C:T	4.90672e-37	-2.35416	-1.06993e-09	7.95664e-07	-2.11376	-1.06993e-09	4.1885e-05	-2.23146	-1.06993e-09
63299284	chr10:63299284:C:T	5.61536e-28	4.07916	14.4248	4.90912e-07	-0.744414	-1.85226	2.4787e-05	-0.899771	-1.8563
63299486	chr10:63299486:C:G	1.50727e-36	-6.21526e-10	-1.23188	6.3927e-06	-6.21526e-10	-0.0300268	0.00103684	-6.21526e-10	0.977548
63300086	chr10:63300086:AC:A	1.07296e-35	0.163625	0.5672	2.04338e-07	-2.35711	-1.11605	1.07728e-05	-2.38085	-1.20851
63300396	chr10:63300396:AT:A	2.4281e-35	0.639628	0.907887	2.03936e-07	-2.28852	-1.18662	1.06225e-05	-2.32606	-1.27735
63300628	chr10:63300628:A:G	2.90197e-36	-0.576789	-1.06993e-09	6.75909e-07	-2.27688	-1.06993e-09	3.92696e-05	-2.29594	-1.06993e-09
63300754	chr10:63300754:C:T	1.34053e-36	0.207248	-1.55636	1.64334e-06	0.500003	-1.88846	6.31823e-05	0.0689988	-1.88936
63300932	chr10:63300932:A:G	2.20797e-35	-6.21526e-10	1.45248	3.88064e-06	-6.21526e-10	-0.529184	0.000241005	-6.21526e-10	-0.481571
63301518	chr10:63301518:T:C	1.08025e-34	-6.21526e-10	3.04018	4.13955e-06	-6.21526e-10	-0.464596	0.000278374	-6.21526e-10	-0.337424
63301577	chr10:63301577:C:T	2.24219e-35	-6.21526e-10	1.46786	3.93705e-06	-6.21526e-10	-0.514752	0.000244477	-6.21526e-10	-0.467265
63301895	chr10:63301895:T:C	8.09416e-37	-6.21526e-10	-1.85362	1.16102e-06	-6.21526e-10	-1.73589	7.21776e-05	-6.21526e-10	-1.68726
63302171	chr10:63302171:C:T	1.42555e-36	-6.21526e-10	-1.28763	9.97454e-07	-6.21526e-10	-1.88773	5.89982e-05	-6.21526e-10	-1.88888
63302297	chr10:63302297:G:A	7.31768e-32	10.5872	-1.02873	4.7724e-07	-0.933178	-1.69174	9.05614e-05	0.142319	-1.60268
63303397	chr10:63303397:C:A	1.50846e-36	-6.21526e-10	-1.23109	1.22409e-06	-6.21526e-10	-1.68299	7.53117e-05	-6.21526e-10	-1.64475
63303503	chr10:63303503:G:A	6.29202e-29	4.19756	12.1176	4.54127e-07	-0.784793	-1.88977	2.29996e-05	-0.941417	-1.88949
63303777	chr10:63303777:T:G	7.82828e-37	-6.21526e-10	-1.88702	1.29948e-06	-6.21526e-10	-1.62322	7.58186e-05	-6.21526e-10	-1.63805
63304076	chr10:63304076:ACTTTGCC:A	0.0683533	59.9238	18.644	8.97708e-08	-2.40853	-1.88715	5.33357e-06	-2.40479	-1.88758
63304084	chr10:63304084:T:A	0.0644237	59.8529	18.6557	8.98016e-08	-2.40832	-1.88702	5.33124e-06	-2.40535	-1.88746
63304507	chr10:63304507:A:T	1.52419e-36	-6.21526e-10	-1.22072	6.5297e-06	-6.21526e-10	-0.00882245	0.00106237	-6.21526e-10	1.00187
63305144	chr10:63305144:G:A	1.29725e-36	-6.21526e-10	-1.38193	4.97223e-06	-6.21526e-10	-0.281316	0.000751909	-6.21526e-10	0.656227
63305581	chr10:63305581:C:T	3.27233e-35	-6.21526e-10	1.84591	4.79466e-06	-6.21526e-10	-0.317681	0.000296081	-6.21526e-10	-0.275755
63306019	chr10:63306019:G:A	2.50899e-35	3.46519	-1.8849	1.2737e-07	-2.33363	-1.61222	7.46589e-06	-2.37895	-1.57709
63306059	chr10:63306059:T:C	8.3544e-28	4.33325	14.568	4.38311e-07	-0.864574	-1.84544	2.23442e-05	-1.01001	-1.84981
63306151	chr10:63306151:G:A	1.28297e-36	-6.21526e-10	-1.393	1.12125e-06	-6.21526e-10	-1.77074	6.82884e-05	-6.21526e-10	-1.74265
63306235	chr10:63306235:G:A	2.02124e-35	3.24185	-1.87773	1.75986e-07	-2.40311	-1.21942	1.14607e-05	-2.37693	-1.15054
63306426	chr10:63306426:G:T	0.055033	59.4874	18.8636	9.02097e-08	-2.40681	-1.88399	5.33529e-06	-2.40746	-1.88459
63306505	chr10:63306505:G:A	9.40197e-32	10.8328	-1.02374	5.19246e-07	-0.852029	-1.68853	0.000101113	0.24873	-1.59888
63306578	chr10:63306578:A:T	1.95281e-35	-6.21526e-10	1.32967	3.58051e-06	-6.21526e-10	-0.609679	0.000221843	-6.21526e-10	-0.564417
63306749	chr10:63306749:C:T	6.33022e-28	4.28919	14.3346	4.42653e-07	-0.843276	-1.85688	2.25021e-05	-0.992154	-1.86063
63306900	chr10:63306900:T:C	2.02615e-35	-6.21526e-10	1.36654	3.64949e-06	-6.21526e-10	-0.590597	0.000226326	-6.21526e-10	-0.544411
63307243	chr10:63307243:T:C	3.1331e-31	12.8417	-1.82895	1.31028e-07	-2.21502	-1.70251	6.97752e-06	-2.35654	-1.66715
63307302	chr10:63307302:C:T	5.03795e-34	-6.21526e-10	4.57999	1.40577e-05	-6.21526e-10	0.757989	0.00104466	-6.21526e-10	0.985057
63307968	chr10:63307968:G:A	2.23602e-35	-6.21526e-10	1.4651	3.9166e-06	-6.21526e-10	-0.51996	0.000242877	-6.21526e-10	-0.473834
63308314	chr10:63308314:G:T	2.03658e-36	-6.21526e-10	-0.93091	1.63237e-06	-6.21526e-10	-1.39515	9.76155e-05	-6.21526e-10	-1.38535
63308579	chr10:63308579:C:T	1.62271e-36	-6.21526e-10	-1.15808	7.25018e-06	-6.21526e-10	0.0958425	0.00121063	-6.21526e-10	1.13251
63309284	chr10:63309284:G:C	7.42733e-36	-6.21526e-10	0.362986	2.68149e-06	-6.21526e-10	-0.898812	0.000175706	-6.21526e-10	-0.797578
63309640	chr10:63309640:C:T	5.99884e-36	-6.21526e-10	0.149385	2.08029e-06	-6.21526e-10	-1.15267	0.000130693	-6.21526e-10	-1.09354
63309854	chr10:63309854:T:C	9.08411e-12	39.5652	16.2612	1.39403e-07	-1.98006	-1.87551	8.38721e-06	-1.96895	-1.87073
63310190	chr10:63310190:T:C	8.67672e-36	-6.21526e-10	0.518464	3.11136e-06	-6.21526e-10	-0.750124	0.000206688	-6.21526e-10	-0.635178
63310287	chr10:63310287:T:C	5.63222e-37	-2.21626	-1.06993e-09	3.12375e-06	-0.746151	-1.06993e-09	0.000155826	-0.917649	-1.06993e-09
63310403	chr10:63310403:C:T	1.51959e-36	0.319932	-1.54367	1.46503e-06	0.385823	-1.88913	5.67949e-05	-0.0372432	-1.8897
63310610	chr10:63310610:T:G	1.50508e-36	-6.21526e-10	-1.23334	6.40665e-06	-6.21526e-10	-0.0278473	0.00103809	-6.21526e-10	0.978745
63310989	chr10:63310989:C:T	8.43265e-37	-6.21526e-10	-1.81265	1.0103e-06	-6.21526e-10	-1.87494	6.01516e-05	-6.21526e-10	-1.86952
63311455	chr10:63311455:C:A	5.6422e-06	57.7129	11.4527	9.02619e-08	-2.40225	-1.88798	5.30119e-06	-2.40892	-1.88953
63311775	chr10:63311775:T:A	1.09186e-36	-6.21526e-10	-1.55429	1.02351e-06	-6.21526e-10	-1.86195	6.11539e-05	-6.21526e-10	-1.85299
63313295	chr10:63313295:TGAG:T	1.96072e-34	-6.21526e-10	3.6363	9.05467e-06	-6.21526e-10	0.318097	0.00066462	-6.21526e-10	0.532827
63313344	chr10:63313344:T:C	8.42127e-37	-6.21526e-10	-1.81401	1.0109e-06	-6.21526e-10	-1.87434	6.01939e-05	-6.21526e-10	-1.86882
63313462	chr10:63313462:T:C	7.82694e-37	-6.21526e-10	-1.88719	1.30169e-06	-6.21526e-10	-1.62152	7.59428e-05	-6.21526e-10	-1.63641
63313841	chr10:63313841:A:G	1.48222e-36	0.254782	-1.50342	1.55957e-06	0.448914	-1.88969	6.03395e-05	0.0225446	-1.88895
63313959	chr10:63313959:C:T	2.37268e-36	-0.77816	-1.06993e-09	7.4881e-07	-2.17445	-1.06993e-09	5.03211e-05	-2.04796	-1.06993e-09
63314053	chr10:63314053:A:C	8.01155e-31	-6.21526e-10	11.9516	7.48287e-06	-6.21526e-10	0.127432	0.000517645	-6.21526e-10	0.282902
63314199	chr10:63314199:T:G	1.61548e-36	-6.21526e-10	-1.16255	1.27442e-06	-6.21526e-10	-1.6427	7.86896e-05	-6.21526e-10	-1.60088
63314211	chr10:63314211:T:C	1.17669e-31	10.9974	-0.963924	5.61678e-07	-0.801062	-1.66095	0.000111933	0.317548	-1.56603
63314479	chr10:63314479:G:A	3.26843e-36	-0.457872	-1.06993e-09	5.92521e-07	-2.40855	-1.06993e-09	3.51612e-05	-2.40645	-1.06993e-09
63314583	chr10:63314583:A:C	3.66384e-35	1.00544	0.953482	2.14849e-07	-2.20871	-1.21429	1.10621e-05	-2.2598	-1.30306
63314634	chr10:63314634:T:G	1.91398e-35	-6.21526e-10	1.30959	3.78632e-06	-6.21526e-10	-0.553789	0.000234115	-6.21526e-10	-0.510576
63314727	chr10:63314727:C:A	8.25306e-29	4.21507	12.3714	4.41833e-07	-0.813119	-1.88889	2.24621e-05	-0.965135	-1.88942
63315515	chr10:63315515:T:C	1.51893e-36	-6.21526e-10	-1.22418	6.49032e-06	-6.21526e-10	-0.0148727	0.00105442	-6.21526e-10	0.994354
63315769	chr10:63315769:G:C	1.78524e-35	-6.21526e-10	1.23996	3.37617e-06	-6.21526e-10	-0.668443	0.000209025	-6.21526e-10	-0.623936
63316104	chr10:63316104:T:C	1.02262e-36	-1.61981	-1.06993e-09	5.93001e-07	-2.40774	-1.06993e-09	3.52368e-05	-2.4043	-1.06993e-09
63316122	chr10:63316122:T:C	1.08387e-36	-6.21526e-10	-1.56164	1.02192e-06	-6.21526e-10	-1.8635	6.10292e-05	-6.21526e-10	-1.85504
63316235	chr10:63316235:T:C	4.67281e-37	-2.403	-1.06993e-09	9.53108e-07	-1.93321	-1.06993e-09	6.10709e-05	-1.85435	-1.06993e-09
63316825	chr10:63316825:AGAGT:A	1.50789e-36	-6.21526e-10	-1.23147	1.22382e-06	-6.21526e-10	-1.68321	7.52943e-05	-6.21526e-10	-1.64498
63317141	chr10:63317141:A:T	1.97487e-36	-6.21526e-10	-0.961678	1.18932e-06	-6.21526e-10	-1.7118	7.23915e-05	-6.21526e-10	-1.6843
63318076	chr10:63318076:C:T	1.42898e-36	-6.21526e-10	-1.28522	5.84918e-06	-6.21526e-10	-0.118883	0.000927795	-6.21526e-10	0.866422
63318325	chr10:63318325:C:T	1.6234e-36	-6.21526e-10	-1.15766	1.28093e-06	-6.21526e-10	-1.63759	7.91134e-05	-6.21526e-10	-1.59551
63318677	chr10:63318677:A:T	2.48771e-35	-6.21526e-10	1.57177	4.01123e-06	-6.21526e-10	-0.496086	0.000249018	-6.21526e-10	-0.448861
63318695	chr10:63318695:T:C	1.53836e-36	0.342675	-1.55414	1.42958e-06	0.360765	-1.88857	5.55222e-05	-0.0601904	-1.88941
63319014	chr10:63319014:A:C	9.7071e-37	-6.21526e-10	-1.67191	1.18422e-06	-6.21526e-10	-1.7161	7.07758e-05	-6.21526e-10	-1.70687
63319017	chr10:63319017:C:T	5.09123e-28	4.27652	14.1295	4.43185e-07	-0.840006	-1.85895	2.25127e-05	-0.989669	-1.86264
63319601	chr10:63319601:T:C	2.81144e-36	1.25605	-1.86453	2.36541e-06	-0.701462	-0.32277	0.000208129	-0.48447	-0.143761
63319795	chr10:63319795:C:T	5.06135e-36	-0.020547	-1.06993e-09	6.81185e-07	-2.26911	-1.06993e-09	3.77351e-05	-2.3358	-1.06993e-09
63321355	chr10:63321355:C:T	4.14084e-35	2.0813	-1.06993e-09	1.28396e-06	-1.63524	-1.06993e-09	0.000133214	-1.07443	-1.06993e-09
63322212	chr10:63322212:A:G	1.39045e-34	-6.21526e-10	3.29261	7.29299e-06	-6.21526e-10	0.10173	0.000529668	-6.21526e-10	0.305862
63322315	chr10:63322315:G:A	7.90277e-29	4.14056	12.4026	4.59748e-07	-0.773587	-1.88867	2.33267e-05	-0.927456	-1.88933
63322404	chr10:63322404:G:A	1.98406e-36	-6.21526e-10	-0.957036	1.59611e-06	-6.21526e-10	-1.41761	9.52592e-05	-6.21526e-10	-1.40979
63322516	chr10:63322516:T:C	4.83929e-28	4.2568	14.0985	4.48178e-07	-0.827323	-1.86043	2.27952e-05	-0.975792	-1.86404
63322659	chr10:63322659:A:G	3.3108e-28	4.16019	13.8155	4.64229e-07	-0.781145	-1.87142	2.35908e-05	-0.931384	-1.87415
63322942	chr10:63322942:C:T	1.92837e-35	-6.21526e-10	1.31708	3.52677e-06	-6.21526e-10	-0.624803	0.000218462	-6.21526e-10	-0.579776
63323201	chr10:63323201:T:C	1.27811e-33	5.21804	0.292913	1.04541e-06	-1.21695	-0.623826	0.000137401	-0.592476	-0.451007
63323439	chr10:63323439:GA:G	5.38679e-28	4.25545	14.207	4.50968e-07	-0.825846	-1.8557	2.29221e-05	-0.974727	-1.85956
63323823	chr10:63323823:T:C	7.86169e-31	-6.21526e-10	11.9327	7.41786e-06	-6.21526e-10	0.118707	0.000513116	-6.21526e-10	0.274114
63324269	chr10:63324269:G:A	1.69877e-36	-6.21526e-10	-1.11227	7.55001e-06	-6.21526e-10	0.136364	0.00126855	-6.21526e-10	1.17924
63324608	chr10:63324608:T:C	2.01727e-35	-6.21526e-10	1.36215	2.347e-06	-6.21526e-10	-1.03205	0.00015455	-6.21526e-10	-0.925873
63325288	chr10:63325288:A:G	1.20408e-11	40.0606	16.0475	1.33681e-07	-2.02854	-1.86894	8.04783e-06	-2.01786	-1.86312
63325808	chr10:63325808:T:C	1.75397e-35	-6.21526e-10	1.22229	3.347e-06	-6.21526e-10	-0.677119	0.000207365	-6.21526e-10	-0.631906
63325911	chr10:63325911:C:A	3.61526e-36	-6.21526e-10	-0.357018	1.5828e-06	-6.21526e-10	-1.42599	9.80114e-05	-6.21526e-10	-1.3813
63326513	chr10:63326513:C:T	1.5564e-36	0.303658	-1.50346	1.48915e-06	0.402711	-1.88969	5.76971e-05	-0.0222323	-1.88895
63327255	chr10:63327255:A:G	2.20852e-36	-6.21526e-10	-0.849858	1.0102e-06	-6.21526e-10	-1.87504	5.98031e-05	-6.21526e-10	-1.87533
63327418	chr10:63327418:G:A	9.08682e-37	-6.21526e-10	-1.73794	1.22516e-06	-6.21526e-10	-1.68211	7.14248e-05	-6.21526e-10	-1.69774
63327582	chr10:63327582:G:A	1.53068e-36	-6.21526e-10	-1.21647	6.5455e-06	-6.21526e-10	-0.00640678	0.00106728	-6.21526e-10	1.00648
63327640	chr10:63327640:T:A	1.56139e-36	-6.21526e-10	-1.1966	1.17985e-06	-6.21526e-10	-1.7198	6.91898e-05	-6.21526e-10	-1.72954
63327699	chr10:63327699:G:A	1.50097e-36	-6.21526e-10	-1.23607	6.33988e-06	-6.21526e-10	-0.0383237	0.00102571	-6.21526e-10	0.966754
63327708	chr10:63327708:C:G	1.87555e-36	0.420375	-1.43365	1.32504e-06	0.28245	-1.88619	5.19504e-05	-0.132392	-1.88371
63327730	chr10:63327730:G:A	7.8535e-37	-6.21526e-10	-1.88381	1.2645e-06	-6.21526e-10	-1.65051	7.38352e-05	-6.21526e-10	-1.66455
63327882	chr10:63327882:C:G	6.01109e-28	4.16963	14.4025	4.71628e-07	-0.783568	-1.85318	2.3928e-05	-0.934238	-1.8571
63327896	chr10:63327896:C:T	7.90349e-37	-6.21526e-10	-1.87746	1.25329e-06	-6.21526e-10	-1.65941	7.31898e-05	-6.21526e-10	-1.67333
63328248	chr10:63328248:C:A	4.29957e-35	2.11892	-1.06993e-09	6.7175e-07	-2.28305	-1.06993e-09	5.45814e-05	-1.9667	-1.06993e-09
63328343	chr10:63328343:A:G	7.82677e-37	-6.21526e-10	-1.88722	1.16826e-06	-6.21526e-10	-1.72967	6.60656e-05	-6.21526e-10	-1.77574
63328618	chr10:63328618:A:G	4.66373e-37	-2.40495	-1.06993e-09	7.9122e-07	-2.11936	-1.06993e-09	5.92578e-05	-1.88449	-1.06993e-09
63328675	chr10:63328675:T:C	3.17201e-36	-0.487815	-1.06993e-09	5.92946e-07	-2.40784	-1.06993e-09	3.52154e-05	-2.4049	-1.06993e-09
63328877	chr10:63328877:T:A	3.90484e-35	2.02262	-1.06993e-09	6.60764e-07	-2.29954	-1.06993e-09	5.29204e-05	-1.9976	-1.06993e-09
63328879	chr10:63328879:T:C	1.98402e-35	-6.21526e-10	1.34553	3.61698e-06	-6.21526e-10	-0.599546	0.000224191	-6.21526e-10	-0.553889
63329519	chr10:63329519:C:T	1.84345e-35	-6.21526e-10	1.27204	3.43563e-06	-6.21526e-10	-0.650983	0.000212808	-6.21526e-10	-0.605999
63329679	chr10:63329679:A:G	1.84804e-36	0.301535	-1.32959	1.56269e-06	0.397109	-1.83588	6.05764e-05	-0.0266075	-1.83587
63329720	chr10:63329720:A:G	1.26616e-32	3.96307	3.84108	9.22433e-07	-0.734708	-1.23122	4.9962e-05	-0.905993	-1.14913
63329932	chr10:63329932:C:T	1.48217e-36	-6.21526e-10	-1.24867	6.21428e-06	-6.21526e-10	-0.0583346	0.00100101	-6.21526e-10	0.942373
63330298	chr10:63330298:A:G	5.66831e-36	-6.21526e-10	0.0927112	2.01455e-06	-6.21526e-10	-1.18479	0.000126481	-6.21526e-10	-1.1263
63330519	chr10:63330519:C:T	3.67696e-35	1.96249	-1.06993e-09	6.55013e-07	-2.30828	-1.06993e-09	5.20239e-05	-2.01468	-1.06993e-09
63331202	chr10:63331202:A:G	1.0203e-35	-6.21526e-10	0.680497	1.32944e-06	-6.21526e-10	-1.60042	6.96664e-05	-6.21526e-10	-1.72267
63331399	chr10:63331399:A:G	1.04239e-29	-6.21526e-10	14.5174	1.01184e-06	-6.21526e-10	-1.87341	5.99155e-05	-6.21526e-10	-1.87345
63331816	chr10:63331816:C:T	9.37207e-37	-6.21526e-10	-1.70703	1.22305e-06	-6.21526e-10	-1.68384	7.31831e-05	-6.21526e-10	-1.67342
63332645	chr10:63332645:G:A	1.48976e-36	0.367588	-1.61115	1.40148e-06	0.335671	-1.88333	5.44502e-05	-0.0832407	-1.88586
63332959	chr10:63332959:T:C	2.18895e-36	-0.858758	-1.06993e-09	5.92292e-07	-2.40894	-1.06993e-09	3.50731e-05	-2.40896	-1.06993e-09
63333127	chr10:63333127:T:C	1.52512e-36	-6.21526e-10	-1.22011	6.56731e-06	-6.21526e-10	-0.00308023	0.00106763	-6.21526e-10	1.00681
63333302	chr10:63333302:T:C	1.47617e-32	4.13632	3.82129	8.49557e-07	-0.824309	-1.22392	4.62833e-05	-0.990318	-1.14129
63333331	chr10:63333331:G:A	5.04276e-37	-0.484876	-1.84194	4.74337e-07	-2.29894	-0.332082	3.00153e-05	-2.33334	-0.231342
63333375	chr10:63333375:C:T	6.33241e-28	4.28779	14.3364	4.42665e-07	-0.845116	-1.85501	2.25208e-05	-0.993243	-1.85871
63333623	chr10:63333623:C:T	3.44058e-35	1.89604	-1.06993e-09	6.48598e-07	-2.31813	-1.06993e-09	5.10106e-05	-2.03435	-1.06993e-09
63333713	chr10:63333713:T:C	3.99022e-35	1.09406	0.950193	2.21354e-07	-2.18625	-1.20693	1.13479e-05	-2.24144	-1.29592
63334357	chr10:63334357:A:C	1.45644e-32	9.83394	-1.88979	5.82247e-07	-1.954	-0.472046	3.6313e-05	-1.90739	-0.466825
63334391	chr10:63334391:C:T	1.09075e-36	-6.21526e-10	-1.55532	1.07284e-06	-6.21526e-10	-1.81488	6.38528e-05	-6.21526e-10	-1.80981
63334404	chr10:63334404:G:C	1.51067e-36	-6.21526e-10	-1.22963	6.41603e-06	-6.21526e-10	-0.0263847	0.00104155	-6.21526e-10	0.982077
63334706	chr10:63334706:A:G	1.2261e-36	0.155547	-1.59389	1.1979e-06	0.180393	-1.885	4.8877e-05	-0.189881	-1.8872
63334828	chr10:63334828:C:G	1.81155e-36	-6.21526e-10	-1.048	9.9581e-07	-6.21526e-10	-1.88938	5.89657e-05	-6.21526e-10	-1.88943
63335232	chr10:63335232:T:C	1.55967e-11	40.09	16.2769	1.32438e-07	-2.03095	-1.87587	7.96095e-06	-2.02078	-1.87106
63335788	chr10:63335788:G:C	1.60386e-36	-6.21526e-10	-1.16977	1.19566e-06	-6.21526e-10	-1.70649	7.00913e-05	-6.21526e-10	-1.71659
63336047	chr10:63336047:G:A	2.24046e-35	-6.21526e-10	1.46709	8.9973e-06	-6.21526e-10	0.311741	0.000628387	-6.21526e-10	0.476768
63336258	chr10:63336258:C:T	4.666e-28	4.30767	14.0111	4.32956e-07	-0.856126	-1.86618	2.20671e-05	-1.00308	-1.86922
63336290	chr10:63336290:G:A	1.53429e-36	-6.21526e-10	-1.21412	6.54612e-06	-6.21526e-10	-0.00631149	0.00106425	-6.21526e-10	1.00364
63336490	chr10:63336490:C:T	0.0735284	59.5281	19.1127	9.07841e-08	-2.407	-1.87745	5.36994e-06	-2.40719	-1.87838
63336502	chr10:63336502:T:C	5.64176e-34	-6.21526e-10	4.69319	1.5076e-05	-6.21526e-10	0.82792	0.00112302	-6.21526e-10	1.05739
63336674	chr10:63336674:A:G	3.11569e-31	12.8196	-1.81239	1.27806e-07	-2.21368	-1.72875	6.79569e-06	-2.35529	-1.69481
63336729	chr10:63336729:T:C	1.99297e-35	-6.21526e-10	1.35003	3.6236e-06	-6.21526e-10	-0.597715	0.000224662	-6.21526e-10	-0.55179
63337788	chr10:63337788:A:G	2.15274e-36	-6.21526e-10	-0.875438	1.69773e-06	-6.21526e-10	-1.35589	0.000101552	-6.21526e-10	-1.34581
63337855	chr10:63337855:C:G	1.99311e-35	-6.21526e-10	1.3501	3.62344e-06	-6.21526e-10	-0.597761	0.000224631	-6.21526e-10	-0.551929
63338517	chr10:63338517:G:A	1.42236e-36	0.197888	-1.48775	1.65009e-06	0.504924	-1.88927	6.35453e-05	0.0735062	-1.88814
63338567	chr10:63338567:T:C	9.70886e-37	-6.21526e-10	-1.67173	1.02628e-06	-6.21526e-10	-1.85925	6.08163e-05	-6.21526e-10	-1.85853
63338705	chr10:63338705:A:G	3.60505e-30	13.4557	-1.06993e-09	7.17379e-07	-2.21734	-1.06993e-09	3.68109e-05	-2.36059	-1.06993e-09
63338878	chr10:63338878:A:G	7.80668e-37	-6.21526e-10	-1.88979	1.27338e-06	-6.21526e-10	-1.64351	7.53715e-05	-6.21526e-10	-1.64396
63339060	chr10:63339060:T:C	2.8307e-36	-0.601655	-1.06993e-09	6.09499e-07	-2.3803	-1.06993e-09	3.50771e-05	-2.40884	-1.06993e-09
63339961	chr10:63339961:G:A	1.89636e-37	-1.84072	-1.46411	9.47936e-08	-2.40794	-1.8333	5.43409e-06	-2.40366	-1.87004
63340256	chr10:63340256:C:A	9.31662e-36	0.589619	-1.06993e-09	6.01299e-07	-2.39385	-1.06993e-09	3.58086e-05	-2.3882	-1.06993e-09
63340477	chr10:63340477:A:G	1.13439e-36	-1.51609	-1.06993e-09	7.18626e-07	-2.2156	-1.06993e-09	3.51334e-05	-2.40724	-1.06993e-09
63341266	chr10:63341266:C:G	1.51774e-36	0.322651	-1.54761	1.45469e-06	0.37876	-1.88915	5.63966e-05	-0.04424	-1.88974
63341311	chr10:63341311:G:C	1.9959e-36	0.356066	-1.30715	1.48713e-06	0.340434	-1.82877	5.79665e-05	-0.0777621	-1.82876
63341447	chr10:63341447:G:C	0.0175436	58.3571	18.8507	9.12392e-08	-2.39641	-1.88305	5.33521e-06	-2.40826	-1.8838
63341607	chr10:63341607:C:T	1.99199e-36	-6.21526e-10	-0.953047	1.60069e-06	-6.21526e-10	-1.41475	9.55346e-05	-6.21526e-10	-1.4069
63341895	chr10:63341895:G:A	1.54013e-36	-6.21526e-10	-1.21031	6.5811e-06	-6.21526e-10	-0.000982557	0.00107323	-6.21526e-10	1.01204
63342040	chr10:63342040:G:A	1.60726e-36	0.280452	-1.4481	1.51992e-06	0.421435	-1.88796	5.89242e-05	-0.00402735	-1.88611
63342136	chr10:63342136:G:A	9.79867e-37	-6.21526e-10	-1.66252	1.16761e-06	-6.21526e-10	-1.73022	6.97239e-05	-6.21526e-10	-1.72185
63343178	chr10:63343178:A:G	6.78246e-34	-6.21526e-10	4.87733	1.68317e-05	-6.21526e-10	0.938079	0.00126172	-6.21526e-10	1.17384
63343546	chr10:63343546:C:T	2.53328e-34	-6.21526e-10	3.8925	1.06161e-05	-6.21526e-10	0.477192	0.000785016	-6.21526e-10	0.699316
63343737	chr10:63343737:A:T	3.91722e-34	-6.21526e-10	4.32837	7.97795e-06	-6.21526e-10	0.191497	0.000551787	-6.21526e-10	0.346773
63344448	chr10:63344448:G:A	8.01838e-37	-1.86303	-1.06993e-09	6.27596e-07	-2.35104	-1.06993e-09	3.9594e-05	-2.28771	-1.06993e-09
63344620	chr10:63344620:A:C	9.53322e-37	-6.21526e-10	-1.68998	1.00761e-06	-6.21526e-10	-1.87761	5.98115e-05	-6.21526e-10	-1.87519
63344805	chr10:63344805:T:A	3.2597e-36	-6.21526e-10	-0.460545	1.72003e-06	-6.21526e-10	-1.34284	0.000102769	-6.21526e-10	-1.3339
63345134	chr10:63345134:A:G	5.3426e-28	4.17275	14.2815	4.66751e-07	-0.789732	-1.85741	2.37152e-05	-0.93922	-1.86105
63345224	chr10:63345224:C:T	1.10018e-36	-6.21526e-10	-1.5467	1.02531e-06	-6.21526e-10	-1.86019	6.0947e-05	-6.21526e-10	-1.85638
63345926	chr10:63345926:G:A	1.75753e-36	-6.21526e-10	-1.07827	1.4706e-06	-6.21526e-10	-1.49951	8.78092e-05	-6.21526e-10	-1.49122
63346152	chr10:63346152:CCTAA:C	9.73644e-36	-6.21526e-10	0.633695	2.79248e-06	-6.21526e-10	-0.858255	0.00018781	-6.21526e-10	-0.730957
63346697	chr10:63346697:GCT:G	1.82994e-34	-6.21526e-10	3.56727	8.64768e-06	-6.21526e-10	0.272107	0.000633394	-6.21526e-10	0.484704
63346855	chr10:63346855:A:G	3.87617e-36	-0.287334	-1.06993e-09	7.86029e-07	-2.12594	-1.06993e-09	5.70524e-05	-1.92242	-1.06993e-09
63346950	chr10:63346950:C:T	1.99873e-35	-6.21526e-10	1.35291	3.63322e-06	-6.21526e-10	-0.595064	0.000225222	-6.21526e-10	-0.5493
63347074	chr10:63347074:T:C	2.28985e-36	-6.21526e-10	-0.813696	1.76897e-06	-6.21526e-10	-1.31479	0.000105659	-6.21526e-10	-1.30617
63347775	chr10:63347775:C:T	1.94483e-36	-6.21526e-10	-0.977006	1.57494e-06	-6.21526e-10	-1.43097	9.42588e-05	-6.21526e-10	-1.42034
63348236	chr10:63348236:C:T	1.44867e-36	-6.21526e-10	-1.27153	6.3808e-06	-6.21526e-10	-0.0318908	0.00103425	-6.21526e-10	0.975041
63348370	chr10:63348370:T:C	1.7099e-35	-6.21526e-10	1.19684	3.29361e-06	-6.21526e-10	-0.693199	0.000203811	-6.21526e-10	-0.649196
63348450	chr10:63348450:T:G	3.65512e-36	-0.346051	-1.06993e-09	5.92382e-07	-2.40879	-1.06993e-09	3.50839e-05	-2.40865	-1.06993e-09
63348860	chr10:63348860:G:A	5.43586e-36	-6.21526e-10	0.0508373	2.56656e-06	-6.21526e-10	-0.942618	0.000153862	-6.21526e-10	-0.930331
63349742	chr10:63349742:T:G	8.07245e-36	0.446277	-1.06993e-09	5.95995e-07	-2.40271	-1.06993e-09	3.63357e-05	-2.37359	-1.06993e-09
63349781	chr10:63349781:C:A	1.81306e-36	0.443163	-1.49033	1.01984e-06	0.0228536	-1.88839	3.9921e-05	-0.392864	-1.88662
63350160	chr10:63350160:C:T	5.53496e-29	4.1949	11.9921	4.45004e-07	-0.805331	-1.88953	2.26227e-05	-0.958419	-1.88902
63350216	chr10:63350216:T:G	5.74795e-28	4.29946	14.2279	4.37558e-07	-0.852195	-1.85954	2.22899e-05	-0.999185	-1.86307
63350280	chr10:63350280:T:C	2.65567e-31	12.6708	-1.82335	1.27677e-07	-2.23262	-1.71082	6.85677e-06	-2.36561	-1.67554
63350565	chr10:63350565:G:A	1.02405e-35	-6.21526e-10	0.684168	2.88527e-06	-6.21526e-10	-0.825564	0.00019444	-6.21526e-10	-0.696264
63350679	chr10:63350679:C:T	3.10593e-36	-0.508866	-1.06993e-09	6.04038e-07	-2.3893	-1.06993e-09	3.5131e-05	-2.40731	-1.06993e-09
63350861	chr10:63350861:C:T	9.54311e-35	-6.21526e-10	2.91622	3.01937e-06	-6.21526e-10	-0.780136	0.000181257	-6.21526e-10	-0.76647
63352179	chr10:63352179:C:T	8.11083e-37	-6.21526e-10	-1.85157	1.01857e-06	-6.21526e-10	-1.86678	6.02783e-05	-6.21526e-10	-1.86742
63352374	chr10:63352374:A:G	7.67553e-31	-6.21526e-10	11.9088	7.06827e-06	-6.21526e-10	0.070432	0.000488757	-6.21526e-10	0.225477
63352454	chr10:63352454:A:G	3.55459e-35	1.01494	0.913699	2.1809e-07	-2.20815	-1.19988	1.12145e-05	-2.26031	-1.28887
63352499	chr10:63352499:G:A	1.15749e-36	-6.21526e-10	-1.49592	1.10623e-06	-6.21526e-10	-1.78423	6.55136e-05	-6.21526e-10	-1.78413
63352792	chr10:63352792:T:C	6.30354e-37	-0.218443	-1.88521	3.62342e-07	-2.2291	-0.671251	2.24315e-05	-2.27398	-0.581942
63352892	chr10:63352892:T:C	1.98548e-36	-6.21526e-10	-0.95632	1.5967e-06	-6.21526e-10	-1.41724	9.52941e-05	-6.21526e-10	-1.40942
63353206	chr10:63353206:G:A	1.98453e-36	-6.21526e-10	-0.956797	1.59629e-06	-6.21526e-10	-1.4175	9.52703e-05	-6.21526e-10	-1.40967
63353255	chr10:63353255:A:AT	5.87892e-37	-2.17339	-1.06993e-09	7.06611e-07	-2.23246	-1.06993e-09	3.91119e-05	-2.29996	-1.06993e-09
63353620	chr10:63353620:A:G	7.47911e-30	-6.21526e-10	14.1854	1.00363e-06	-6.21526e-10	-1.88156	5.9431e-05	-6.21526e-10	-1.88157
63353753	chr10:63353753:C:T	3.20058e-35	1.82374	-1.06993e-09	6.40797e-07	-2.33023	-1.06993e-09	4.98347e-05	-2.05768	-1.06993e-09
63353774	chr10:63353774:G:A	4.72e-28	4.34936	13.981	4.22008e-07	-0.878499	-1.86942	2.15736e-05	-1.02258	-1.87234
63354049	chr10:63354049:C:T	7.57757e-30	4.03495	10.1636	7.43202e-07	-0.325944	-1.85603	3.3663e-05	-0.601585	-1.8484
63354055	chr10:63354055:G:A	5.36296e-36	0.0373363	-1.06993e-09	5.98069e-07	-2.39923	-1.06993e-09	3.64063e-05	-2.37165	-1.06993e-09
63354587	chr10:63354587:G:GT	1.97943e-36	-6.21526e-10	-0.959371	1.59355e-06	-6.21526e-10	-1.41922	9.5108e-05	-6.21526e-10	-1.41138
63354840	chr10:63354840:T:C	1.71623e-35	-6.21526e-10	1.20054	3.30804e-06	-6.21526e-10	-0.688829	0.000204718	-6.21526e-10	-0.644754
63355340	chr10:63355340:T:C	1.89269e-37	-1.76752	-1.53924	9.85124e-08	-2.40305	-1.79971	5.60035e-06	-2.39509	-1.84847
63355545	chr10:63355545:G:C	9.5324e-37	-6.21526e-10	-1.69007	1.00759e-06	-6.21526e-10	-1.87762	5.98107e-05	-6.21526e-10	-1.8752
63355667	chr10:63355667:C:T	6.41049e-30	-6.21526e-10	14.0313	1.00047e-06	-6.21526e-10	-1.88471	5.92456e-05	-6.21526e-10	-1.8847
63355771	chr10:63355771:T:G	5.03449e-28	4.05832	14.3365	4.9005e-07	-0.743637	-1.8548	2.47291e-05	-0.899903	-1.8585
63355777	chr10:63355777:T:C	3.36357e-36	-6.21526e-10	-0.429177	1.78079e-06	-6.21526e-10	-1.30813	0.000114486	-6.21526e-10	-1.22594
63355904	chr10:63355904:T:C	4.32739e-36	-0.177217	-1.06993e-09	6.0697e-07	-2.38446	-1.06993e-09	3.50892e-05	-2.40849	-1.06993e-09
63356027	chr10:63356027:G:A	1.15997e-34	3.11138	-1.06993e-09	5.16135e-06	-0.243985	-1.06993e-09	0.000416633	0.0658166	-1.06993e-09
63356028	chr10:63356028:T:A	3.81156e-29	3.97819	11.8358	4.91474e-07	-0.706981	-1.88855	2.48029e-05	-0.86784	-1.88759
63356249	chr10:63356249:A:G	1.75351e-36	-6.21526e-10	-1.08056	1.00081e-06	-6.21526e-10	-1.88437	5.89782e-05	-6.21526e-10	-1.88922
63356650	chr10:63356650:A:G	4.78671e-36	-0.0763366	-1.06993e-09	6.91252e-07	-2.25444	-1.06993e-09	3.81471e-05	-2.32494	-1.06993e-09
63356665	chr10:63356665:AG:A	4.44675e-35	2.15258	-1.06993e-09	1.33378e-06	-1.59717	-1.06993e-09	0.000139793	-1.02623	-1.06993e-09
63356726	chr10:63356726:G:C	3.114e-35	-6.21526e-10	1.79631	1.48279e-06	-6.21526e-10	-1.49126	8.52235e-05	-6.21526e-10	-1.52111
63357004	chr10:63357004:C:CA	3.67614e-28	4.07124	14.0091	4.7967e-07	-0.751479	-1.86836	2.42309e-05	-0.907537	-1.87122
63357178	chr10:63357178:T:C	2.9979e-35	1.75832	-1.06993e-09	6.35719e-07	-2.33818	-1.06993e-09	4.89238e-05	-2.07612	-1.06993e-09
63357283	chr10:63357283:A:G	2.45552e-35	0.498945	1.0598	1.75915e-07	-2.30371	-1.31923	9.26009e-06	-2.33904	-1.40164
63358085	chr10:63358085:A:T	3.98156e-31	13.0728	-1.8204	1.32618e-07	-2.18777	-1.71769	6.9705e-06	-2.34203	-1.68267
63358207	chr10:63358207:G:A	6.39936e-37	-2.08857	-1.06993e-09	1.24196e-06	-1.66849	-1.06993e-09	7.79613e-05	-1.61018	-1.06993e-09
63358512	chr10:63358512:T:C	3.06301e-36	-6.21526e-10	-0.522781	1.75874e-06	-6.21526e-10	-1.32059	0.000113796	-6.21526e-10	-1.23198
63358784	chr10:63358784:G:A	2.64953e-36	-6.21526e-10	-0.667797	1.35181e-06	-6.21526e-10	-1.58374	8.29601e-05	-6.21526e-10	-1.54803
63359550	chr10:63359550:ACTT:A	1.59313e-36	-6.21526e-10	-1.17648	1.39366e-06	-6.21526e-10	-1.55325	8.30105e-05	-6.21526e-10	-1.54742
63360098	chr10:63360098:C:T	3.03696e-31	12.8145	-1.83294	1.32173e-07	-2.21483	-1.694	7.04719e-06	-2.35665	-1.65711
63360127	chr10:63360127:T:C	1.34451e-36	0.11456	-1.46071	1.81504e-06	0.599174	-1.88825	6.93541e-05	0.159293	-1.88646
63360205	chr10:63360205:G:A	2.51244e-35	0.653273	0.928386	2.0004e-07	-2.28544	-1.20898	1.04343e-05	-2.32367	-1.29763
63360708	chr10:63360708:C:A	1.24356e-34	-6.21526e-10	3.18097	6.8673e-06	-6.21526e-10	0.0415871	0.000496713	-6.21526e-10	0.241625
63360946	chr10:63360946:G:A	1.72752e-37	-1.89829	-1.49979	9.60792e-08	-2.40897	-1.8188	5.46177e-06	-2.40752	-1.8611
63361202	chr10:63361202:C:T	4.40222e-31	13.1733	-1.8204	1.34561e-07	-2.17323	-1.71769	7.02663e-06	-2.33401	-1.68267
63361576	chr10:63361576:T:A	3.67571e-35	1.96215	-1.06993e-09	6.54682e-07	-2.30879	-1.06993e-09	5.19635e-05	-2.01585	-1.06993e-09
63361792	chr10:63361792:T:G	1.28236e-36	-6.21526e-10	-1.39348	5.86483e-06	-6.21526e-10	-0.11621	0.000927392	-6.21526e-10	0.865988
63361805	chr10:63361805:C:A	1.51848e-13	38.8409	12.8941	1.93138e-07	-1.91695	-1.61258	1.16312e-05	-1.91696	-1.59574
63361884	chr10:63361884:G:A	7.90267e-37	-6.21526e-10	-1.87756	1.34739e-06	-6.21526e-10	-1.58701	7.8785e-05	-6.21526e-10	-1.59967
63362883	chr10:63362883:C:T	6.01133e-35	-6.21526e-10	2.45405	1.26639e-06	-6.21526e-10	-1.64901	7.16916e-05	-6.21526e-10	-1.69402
63363027	chr10:63363027:A:C	2.52883e-28	4.08675	13.6195	4.58197e-07	-0.789964	-1.87567	2.34031e-05	-0.935427	-1.87809
63363163	chr10:63363163:A:C	1.12487e-34	-6.21526e-10	3.08066	6.44827e-06	-6.21526e-10	-0.021372	0.000465098	-6.21526e-10	0.17586
63363393	chr10:63363393:G:A	8.20157e-37	-6.21526e-10	-1.84044	1.00881e-06	-6.21526e-10	-1.87641	5.95998e-05	-6.21526e-10	-1.87874
63364035	chr10:63364035:T:TA	3.75605e-37	-0.733386	-1.88801	3.11884e-07	-2.34729	-0.703017	1.96664e-05	-2.37034	-0.61714
63364180	chr10:63364180:T:C	1.05083e-35	-6.21526e-10	0.709982	2.93119e-06	-6.21526e-10	-0.809775	0.000197592	-6.21526e-10	-0.680182
63364240	chr10:63364240:C:T	2.83528e-36	-0.600038	-1.06993e-09	7.36822e-07	-2.19059	-1.06993e-09	3.9195e-05	-2.29784	-1.06993e-09
63364320	chr10:63364320:A:G	2.07227e-29	4.0328	11.1718	4.62656e-07	-0.772701	-1.88326	2.36887e-05	-0.920598	-1.88079
63364326	chr10:63364326:C:T	2.12515e-35	-6.21526e-10	1.41425	3.7779e-06	-6.21526e-10	-0.556015	0.000234343	-6.21526e-10	-0.509601
63365191	chr10:63365191:A:G	1.98402e-35	-6.21526e-10	1.34553	3.61698e-06	-6.21526e-10	-0.599546	0.000224191	-6.21526e-10	-0.553889
63365477	chr10:63365477:T:G	4.21677e-28	4.01192	14.2056	5.00835e-07	-0.716787	-1.85988	2.52542e-05	-0.874053	-1.86334
63366056	chr10:63366056:T:C	3.99366e-37	-0.670622	-1.88943	2.92262e-07	-2.33654	-0.778749	1.83654e-05	-2.36142	-0.694501
63366308	chr10:63366308:G:A	2.55192e-35	0.714715	0.882537	2.06768e-07	-2.27301	-1.18833	1.07548e-05	-2.31317	-1.27787
63367072	chr10:63367072:T:C	4.93329e-12	39.3044	15.9115	1.4381e-07	-1.95898	-1.86546	8.63643e-06	-1.95114	-1.85926
63367168	chr10:63367168:C:T	4.5318e-35	2.17152	-1.06993e-09	1.33233e-06	-1.59825	-1.06993e-09	0.000139952	-1.02509	-1.06993e-09
63367446	chr10:63367446:A:G	2.8766e-35	0.708658	1.00836	1.94453e-07	-2.27187	-1.25088	1.01536e-05	-2.31171	-1.33685
63367716	chr10:63367716:T:C	1.97541e-36	-0.961406	-1.06993e-09	5.94186e-07	-2.40575	-1.06993e-09	3.68837e-05	-2.35862	-1.06993e-09
63367867	chr10:63367867:T:C	1.66717e-36	-6.21526e-10	-1.13105	7.56323e-06	-6.21526e-10	0.138115	0.00127158	-6.21526e-10	1.18163
63367936	chr10:63367936:G:A	1.80406e-34	-6.21526e-10	3.55303	8.59223e-06	-6.21526e-10	0.265674	0.000629117	-6.21526e-10	0.477929
63368517	chr10:63368517:T:A	4.34749e-29	3.8481	12.0974	5.26678e-07	-0.636555	-1.8898	2.64309e-05	-0.802147	-1.88971
63368594	chr10:63368594:T:A	2.22936e-36	-6.21526e-10	-0.840466	1.3428e-06	-6.21526e-10	-1.59043	7.95325e-05	-6.21526e-10	-1.59022
63368817	chr10:63368817:G:A	6.24612e-36	-6.21526e-10	0.189779	2.49254e-06	-6.21526e-10	-0.971883	0.0001638	-6.21526e-10	-0.867743
63368859	chr10:63368859:G:A	7.09899e-12	39.4677	16.1121	1.40036e-07	-1.97787	-1.87317	8.40304e-06	-1.96985	-1.86794
63369013	chr10:63369013:G:A	4.54736e-36	-6.21526e-10	-0.127633	1.78738e-06	-6.21526e-10	-1.30443	0.000111486	-6.21526e-10	-1.25249
63369405	chr10:63369405:A:G	1.01142e-35	-6.21526e-10	0.671757	2.86458e-06	-6.21526e-10	-0.832763	0.000192854	-6.21526e-10	-0.704454
63370157	chr10:63370157:T:C	1.37024e-36	0.200493	-1.52769	1.65717e-06	0.509636	-1.88971	6.3598e-05	0.0759225	-1.88973
63370397	chr10:63370397:T:C	1.49902e-36	-6.21526e-10	-1.23737	6.36253e-06	-6.21526e-10	-0.0347572	0.00102922	-6.21526e-10	0.970168
63370589	chr10:63370589:G:A	1.78435e-36	-6.21526e-10	-1.06313	1.48308e-06	-6.21526e-10	-1.49107	8.84344e-05	-6.21526e-10	-1.48413
63370828	chr10:63370828:A:C	2.56195e-36	-6.21526e-10	-0.701411	1.89267e-06	-6.21526e-10	-1.24719	0.000113261	-6.21526e-10	-1.2367
63371522	chr10:63371522:T:A	1.56845e-36	0.335988	-1.52808	1.42438e-06	0.358273	-1.88972	5.54826e-05	-0.0605962	-1.88972
63371600	chr10:63371600:TA:T	7.96203e-37	-6.21526e-10	-1.87008	1.36806e-06	-6.21526e-10	-1.57179	0.000112074	-6.21526e-10	-1.24723
63371826	chr10:63371826:C:T	1.05448e-35	-6.21526e-10	0.713456	2.93662e-06	-6.21526e-10	-0.807923	0.000198001	-6.21526e-10	-0.678116
63374062	chr10:63374062:A:G	2.39276e-12	39.3472	15.1451	1.45842e-07	-1.96665	-1.84377	8.77709e-06	-1.95879	-1.83545
63374522	chr10:63374522:T:G	2.63805e-31	12.6734	-1.83264	1.29797e-07	-2.23244	-1.69452	6.98467e-06	-2.3653	-1.65737
63374588	chr10:63374588:A:T	1.58517e-36	0.3225	-1.50399	1.45478e-06	0.379381	-1.88971	5.65538e-05	-0.0421634	-1.88903
63374908	chr10:63374908:A:AG	2.63115e-35	0.685508	0.942317	2.00837e-07	-2.27737	-1.21307	1.04725e-05	-2.31608	-1.30156
63374973	chr10:63374973:A:G	1.98134e-36	-6.21526e-10	-0.958408	1.59471e-06	-6.21526e-10	-1.4185	9.5176e-05	-6.21526e-10	-1.41066
63375018	chr10:63375018:G:A	2.95287e-12	39.4487	15.2539	1.4359e-07	-1.97663	-1.84934	8.63272e-06	-1.96934	-1.84149
63375054	chr10:63375054:T:G	2.92984e-12	39.5192	15.1756	1.43138e-07	-1.98382	-1.84531	8.60759e-06	-1.97661	-1.83714
63375377	chr10:63375377:T:C	1.43922e-36	0.307575	-1.58565	1.48302e-06	0.395054	-1.88616	5.74149e-05	-0.0280547	-1.88803
63375515	chr10:63375515:T:A	3.7444e-35	1.98067	-1.06993e-09	6.55353e-07	-2.30777	-1.06993e-09	5.2131e-05	-2.01263	-1.06993e-09
63376868	chr10:63376868:C:T	2.86135e-28	3.90631	13.9235	5.27157e-07	-0.662797	-1.86264	2.64154e-05	-0.82666	-1.86578
63377007	chr10:63377007:G:A	7.89443e-37	-6.21526e-10	-1.87861	1.44077e-06	-6.21526e-10	-1.52	9.25542e-05	-6.21526e-10	-1.43859
63377978	chr10:63377978:T:C	1.39062e-35	0.119016	0.871138	1.72097e-07	-2.36203	-1.28285	9.18569e-06	-2.38418	-1.36457
63378508	chr10:63378508:C:T	5.33114e-35	-6.21526e-10	2.33397	1.22816e-06	-6.21526e-10	-1.67967	6.97818e-05	-6.21526e-10	-1.72102
63378672	chr10:63378672:T:C	9.20809e-37	-1.72468	-1.06993e-09	6.01236e-07	-2.39395	-1.06993e-09	3.633e-05	-2.37374	-1.06993e-09
63378813	chr10:63378813:A:G	9.64738e-12	39.813	16.0736	1.35344e-07	-2.013	-1.87212	8.12386e-06	-2.00486	-1.86672
63378839	chr10:63378839:T:C	3.89013e-31	13.0512	-1.82204	1.32819e-07	-2.18858	-1.71537	6.98797e-06	-2.34248	-1.67972
63378889	chr10:63378889:T:C	2.47258e-35	1.56567	-1.06993e-09	6.24486e-07	-2.35601	-1.06993e-09	4.70973e-05	-2.11417	-1.06993e-09
63379357	chr10:63379357:T:C	1.55317e-35	-6.21526e-10	1.1007	3.09111e-06	-6.21526e-10	-0.756655	0.000191085	-6.21526e-10	-0.713667
63379373	chr10:63379373:A:G	1.01143e-35	-6.21526e-10	0.671766	2.86117e-06	-6.21526e-10	-0.833952	0.000192637	-6.21526e-10	-0.705578
63379829	chr10:63379829:T:C	3.64198e-35	0.685772	1.26716	1.72626e-07	-2.27892	-1.3629	9.09209e-06	-2.31805	-1.44094
63380185	chr10:63380185:T:C	1.48984e-35	-6.21526e-10	1.05907	3.01744e-06	-6.21526e-10	-0.780775	0.000186441	-6.21526e-10	-0.738275
63380519	chr10:63380519:T:C	2.51176e-31	10.7917	-1.06993e-09	6.20569e-05	2.24287	-1.06993e-09	0.00906829	3.14615	-1.06993e-09
63380680	chr10:63380680:A:C	2.8449e-12	38.9555	15.7099	1.42174e-07	-1.97546	-1.86043	8.46934e-06	-1.97608	-1.85385
63381007	chr10:63381007:A:G	1.51294e-35	-6.21526e-10	1.07446	3.04607e-06	-6.21526e-10	-0.77133	0.000188244	-6.21526e-10	-0.728652
63381680	chr10:63381680:G:C	1.24143e-36	-6.21526e-10	-1.42591	1.01778e-06	-6.21526e-10	-1.86756	6.02916e-05	-6.21526e-10	-1.86719
63381999	chr10:63381999:G:A	2.76345e-35	0.77944	0.897444	2.06544e-07	-2.25774	-1.20469	1.07249e-05	-2.30026	-1.29356
63382080	chr10:63382080:G:A	9.99162e-37	-6.21526e-10	-1.64302	1.15215e-06	-6.21526e-10	-1.74356	6.88134e-05	-6.21526e-10	-1.73499
63382451	chr10:63382451:AT:A	2.82055e-36	-6.21526e-10	-0.60525	1.59707e-06	-6.21526e-10	-1.41702	0.00010182	-6.21526e-10	-1.34318
63382479	chr10:63382479:C:G	3.48355e-36	-6.21526e-10	-0.394129	1.7956e-06	-6.21526e-10	-1.29984	0.000107372	-6.21526e-10	-1.29009
63382636	chr10:63382636:G:T	2.86916e-36	-6.21526e-10	-0.588162	1.59264e-06	-6.21526e-10	-1.41979	9.50715e-05	-6.21526e-10	-1.41176
63382755	chr10:63382755:T:C	5.96127e-37	-0.864064	-1.29542	4.52822e-07	-2.35	-0.327443	2.88526e-05	-2.37502	-0.229171
63383038	chr10:63383038:GTTCT:G	2.78736e-33	6.29067	-1.06993e-09	4.65183e-06	-0.347923	-1.06993e-09	0.000538184	0.321812	-1.06993e-09
63383494	chr10:63383494:T:G	1.06565e-35	-6.21526e-10	0.723988	1.5693e-06	-6.21526e-10	-1.43456	9.58716e-05	-6.21526e-10	-1.40338
63383511	chr10:63383511:C:G	9.63655e-37	-6.21526e-10	-1.6792	1.02148e-06	-6.21526e-10	-1.86393	6.03162e-05	-6.21526e-10	-1.86679
63383798	chr10:63383798:T:C	1.51099e-36	0.305721	-1.53513	1.48484e-06	0.399649	-1.88953	5.74733e-05	-0.0252717	-1.8898
63384755	chr10:63384755:A:G	1.76995e-36	-6.21526e-10	-1.07123	8.33671e-06	-6.21526e-10	0.235484	0.00143343	-6.21526e-10	1.30144
63385002	chr10:63385002:T:C	3.89154e-36	-0.283376	-1.06993e-09	7.86616e-07	-2.1252	-1.06993e-09	5.71018e-05	-1.92155	-1.06993e-09
63385907	chr10:63385907:TGAA:T	7.88203e-35	-6.21526e-10	2.72499	5.48725e-06	-6.21526e-10	-0.182757	0.000394883	-6.21526e-10	0.0122016
63386240	chr10:63386240:G:C	7.82693e-35	-6.21526e-10	2.71797	5.09838e-06	-6.21526e-10	-0.256262	0.000362876	-6.21526e-10	-0.0723264
63386349	chr10:63386349:C:G	3.13672e-36	-1.60179	1.10279	9.46968e-08	-2.40223	-1.84003	5.89464e-06	-2.40182	-1.79053
63386428	chr10:63386428:G:A	1.43351e-36	-6.21526e-10	-1.28205	1.07061e-06	-6.21526e-10	-1.81696	6.45415e-05	-6.21526e-10	-1.79908
63386669	chr10:63386669:G:A	3.05243e-35	1.77634	-1.06993e-09	6.41749e-07	-2.32874	-1.06993e-09	5.00189e-05	-2.05399	-1.06993e-09
63386780	chr10:63386780:G:A	7.82104e-37	-6.21526e-10	-1.88795	1.30909e-06	-6.21526e-10	-1.61586	7.63563e-05	-6.21526e-10	-1.63098
63387199	chr10:63387199:T:C	1.08906e-29	3.94223	10.619	4.76381e-07	-0.736939	-1.88978	2.42585e-05	-0.887882	-1.88974
63387519	chr10:63387519:A:G	2.34285e-35	1.51177	-1.06993e-09	6.20642e-07	-2.36219	-1.06993e-09	4.65586e-05	-2.12568	-1.06993e-09
63387723	chr10:63387723:C:T	1.22618e-36	-1.43828	-1.06993e-09	5.97106e-07	-2.40084	-1.06993e-09	3.53654e-05	-2.40065	-1.06993e-09
63388327	chr10:63388327:T:C	6.30172e-36	-6.21526e-10	0.198642	1.03409e-06	-6.21526e-10	-1.85166	6.21327e-05	-6.21526e-10	-1.83712
63388683	chr10:63388683:T:C	8.64482e-36	-6.21526e-10	0.51478	2.63989e-06	-6.21526e-10	-0.914446	0.000161837	-6.21526e-10	-0.8798
63389485	chr10:63389485:A:G	1.12818e-36	-6.21526e-10	-1.52157	1.07982e-06	-6.21526e-10	-1.80839	6.55043e-05	-6.21526e-10	-1.78427
63389680	chr10:63389680:T:C	1.78494e-36	-6.21526e-10	-1.06279	8.494e-06	-6.21526e-10	0.254176	0.00146853	-6.21526e-10	1.32563
63389906	chr10:63389906:G:A	3.18043e-35	1.81742	-1.06993e-09	6.45892e-07	-2.32231	-1.06993e-09	5.06745e-05	-2.04096	-1.06993e-09
63390535	chr10:63390535:C:T	3.27184e-36	-0.456827	-1.06993e-09	5.92529e-07	-2.40854	-1.06993e-09	3.51623e-05	-2.40641	-1.06993e-09
63390947	chr10:63390947:C:T	4.74812e-35	-6.21526e-10	2.21815	1.00197e-05	-6.21526e-10	0.419371	0.000640802	-6.21526e-10	0.496332
63391237	chr10:63391237:G:A	1.08267e-34	-6.21526e-10	3.04242	6.26913e-06	-6.21526e-10	-0.0495468	0.00045153	-6.21526e-10	0.146255
63391240	chr10:63391240:G:A	1.98406e-36	-6.21526e-10	-0.957036	1.59611e-06	-6.21526e-10	-1.41761	9.52592e-05	-6.21526e-10	-1.40979
63391379	chr10:63391379:G:A	8.02187e-37	-6.21526e-10	-1.86259	1.23912e-06	-6.21526e-10	-1.67078	7.31593e-05	-6.21526e-10	-1.67375
63391622	chr10:63391622:T:C	1.23733e-34	2.8365	0.339451	1.41856e-06	-0.386346	-1.1492	5.9758e-05	-0.625255	-1.25083
63391753	chr10:63391753:C:T	9.23944e-35	-6.21526e-10	2.88389	5.72172e-06	-6.21526e-10	-0.140915	0.000409935	-6.21526e-10	0.0496102
63391989	chr10:63391989:C:T	3.55755e-36	-0.373108	-1.06993e-09	5.92292e-07	-2.40894	-1.06993e-09	3.50947e-05	-2.40834	-1.06993e-09
63392023	chr10:63392023:T:G	1.68375e-36	-6.21526e-10	-1.12116	1.22439e-06	-6.21526e-10	-1.68274	7.17016e-05	-6.21526e-10	-1.69388
63392055	chr10:63392055:T:C	1.79924e-36	-6.21526e-10	-1.05482	8.55678e-06	-6.21526e-10	0.26154	0.00148002	-6.21526e-10	1.33342
63392526	chr10:63392526:C:T	3.88745e-36	-6.21526e-10	-0.284428	1.05168e-06	-6.21526e-10	-1.83479	5.95691e-05	-6.21526e-10	-1.87925
63392549	chr10:63392549:G:A	5.5702e-36	-6.21526e-10	0.0752499	2.01603e-06	-6.21526e-10	-1.18406	0.000126332	-6.21526e-10	-1.12747
63392643	chr10:63392643:G:A	1.77353e-37	-1.83921	-1.53258	9.76465e-08	-2.4079	-1.80369	5.53921e-06	-2.40349	-1.85105
63393277	chr10:63393277:A:G	1.78737e-36	-6.21526e-10	-1.06144	8.46478e-06	-6.21526e-10	0.250731	0.00146052	-6.21526e-10	1.32016
63393418	chr10:63393418:T:A	1.88504e-35	-6.21526e-10	1.29435	3.49275e-06	-6.21526e-10	-0.634493	0.000216041	-6.21526e-10	-0.590918
63393433	chr10:63393433:T:C	3.3849e-35	1.87973	-1.06993e-09	6.51832e-07	-2.31315	-1.06993e-09	5.16165e-05	-2.02255	-1.06993e-09
63393608	chr10:63393608:C:T	1.28745e-36	-6.21526e-10	-1.38952	1.01536e-06	-6.21526e-10	-1.86994	6.00997e-05	-6.21526e-10	-1.87038
63393748	chr10:63393748:T:C	1.66631e-36	-6.21526e-10	-1.13157	1.35779e-06	-6.21526e-10	-1.57933	7.98623e-05	-6.21526e-10	-1.58608
63394203	chr10:63394203:AG:A	4.23501e-37	-1.66294	-0.838444	2.65376e-07	-2.40859	-0.803202	1.42332e-05	-2.40295	-0.907865
63394717	chr10:63394717:G:A	1.86057e-36	-6.21526e-10	-1.0213	8.99127e-06	-6.21526e-10	0.31107	0.00157488	-6.21526e-10	1.39554
63394722	chr10:63394722:C:T	4.74266e-37	-2.38817	-1.06993e-09	8.8432e-07	-2.00812	-1.06993e-09	4.55508e-05	-2.14756	-1.06993e-09
63394847	chr10:63394847:A:C	8.32936e-37	-6.21526e-10	-1.82498	1.35997e-06	-6.21526e-10	-1.57772	8.02641e-05	-6.21526e-10	-1.58107
63395125	chr10:63395125:A:G	4.81196e-14	38.1176	12.4682	1.62998e-07	-1.90209	-1.79711	9.91789e-06	-1.8879	-1.78415
63395171	chr10:63395171:C:T	1.05827e-34	-6.21526e-10	3.01963	6.2085e-06	-6.21526e-10	-0.0592639	0.000446693	-6.21526e-10	0.135484
63395216	chr10:63395216:T:C	8.29174e-37	-6.21526e-10	-1.82951	1.5652e-06	-6.21526e-10	-1.43717	0.00013505	-6.21526e-10	-1.06074
63395451	chr10:63395451:C:A	7.33841e-30	3.59045	10.576	5.75101e-07	-0.548601	-1.88979	2.88582e-05	-0.714393	-1.8896
63395872	chr10:63395872:C:T	1.98127e-36	-6.21526e-10	-0.95844	1.5944e-06	-6.21526e-10	-1.41868	9.51549e-05	-6.21526e-10	-1.41088
63395974	chr10:63395974:G:A	3.55542e-36	0.11377	-0.487477	2.31824e-07	-2.35387	-0.993085	1.21181e-05	-2.37859	-1.0931
63396065	chr10:63396065:T:C	5.01806e-37	-2.33172	-1.06993e-09	1.0234e-06	-1.86206	-1.06993e-09	7.5428e-05	-1.64321	-1.06993e-09
63396097	chr10:63396097:A:G	4.05182e-36	0.1802	-0.423215	2.22912e-07	-2.34389	-1.04227	1.16578e-05	-2.37103	-1.13939
63396797	chr10:63396797:A:G	2.5725e-36	-0.697302	-1.06993e-09	7.83112e-07	-2.12966	-1.06993e-09	4.13073e-05	-2.24535	-1.06993e-09
63396934	chr10:63396934:T:G	8.6379e-37	-6.21526e-10	-1.78861	1.72839e-06	-6.21526e-10	-1.33799	0.000152844	-6.21526e-10	-0.936972
63397052	chr10:63397052:ACT:A	3.42865e-31	12.9396	-1.83666	1.35462e-07	-2.20032	-1.68393	7.17508e-06	-2.34882	-1.64696
63397205	chr10:63397205:G:T	2.80966e-31	12.7141	-1.81028	1.26092e-07	-2.22662	-1.72931	6.73639e-06	-2.36259	-1.69628
63397340	chr10:63397340:G:A	2.17033e-35	-6.21526e-10	1.43528	3.81522e-06	-6.21526e-10	-0.546186	0.000236328	-6.21526e-10	-0.501169
63397477	chr10:63397477:T:C	3.09254e-36	-0.513187	-1.06993e-09	6.02941e-07	-2.39112	-1.06993e-09	3.51441e-05	-2.40693	-1.06993e-09
63397590	chr10:63397590:G:A	1.05346e-36	-6.21526e-10	-1.5901	1.1092e-06	-6.21526e-10	-1.78155	6.61726e-05	-6.21526e-10	-1.77412
63397694	chr10:63397694:AG:A	4.26517e-36	0.178703	-0.3704	2.13142e-07	-2.34422	-1.08677	1.11784e-05	-2.37123	-1.18117
63397948	chr10:63397948:A:C	3.13883e-31	12.7517	-1.7371	1.17198e-07	-2.22272	-1.80636	6.19733e-06	-2.36035	-1.78192
63398646	chr10:63398646:T:A	7.13152e-37	-1.98024	-1.06993e-09	6.05122e-07	-2.38751	-1.06993e-09	3.51136e-05	-2.4078	-1.06993e-09
63398989	chr10:63398989:C:G	2.15802e-35	-6.21526e-10	1.4296	3.80146e-06	-6.21526e-10	-0.549799	0.000235461	-6.21526e-10	-0.504842
63398991	chr10:63398991:C:T	1.23677e-30	3.58575	8.80008	5.86014e-07	-0.554474	-1.86512	2.94942e-05	-0.721222	-1.86097
63399012	chr10:63399012:AAAG:A	7.77338e-14	38.5258	12.5396	1.61948e-07	-1.90212	-1.80354	9.7808e-06	-1.89468	-1.79129
63399783	chr10:63399783:T:A	5.97212e-36	-6.21526e-10	0.144922	1.03194e-06	-6.21526e-10	-1.85374	6.19643e-05	-6.21526e-10	-1.83983
63399820	chr10:63399820:T:C	1.70876e-36	0.472269	-1.57868	1.25511e-06	0.229008	-1.88697	4.92627e-05	-0.180676	-1.88855
63400399	chr10:63400399:G:GGT	1.16845e-36	-6.21526e-10	-1.4865	9.97746e-07	-6.21526e-10	-1.88744	5.94737e-05	-6.21526e-10	-1.88085
63400561	chr10:63400561:T:C	5.38929e-14	38.128	12.5711	1.60822e-07	-1.90586	-1.80678	9.77653e-06	-1.89191	-1.79449
63400878	chr10:63400878:G:T	1.94442e-36	-6.21526e-10	-0.977218	1.57639e-06	-6.21526e-10	-1.43005	9.40575e-05	-6.21526e-10	-1.42248
63400990	chr10:63400990:CTGGATTTA:C	4.1899e-36	-6.21526e-10	-0.209503	1.0789e-06	-6.21526e-10	-1.80924	6.49825e-05	-6.21526e-10	-1.79227
63401095	chr10:63401095:G:A	8.5418e-37	-1.79979	-1.06993e-09	6.26877e-07	-2.35219	-1.06993e-09	4.2944e-05	-2.20649	-1.06993e-09
63401098	chr10:63401098:A:G	1.64051e-36	0.356628	-1.5038	1.4012e-06	0.341848	-1.8897	5.46017e-05	-0.0773306	-1.88899
63401790	chr10:63401790:T:G	1.41584e-36	0.25922	-1.55368	1.55408e-06	0.444467	-1.88877	5.99698e-05	0.0170493	-1.8896
63402026	chr10:63402026:C:T	3.64351e-31	12.9644	-1.80071	1.27028e-07	-2.20282	-1.74571	6.70286e-06	-2.34992	-1.71393
63402240	chr10:63402240:T:A	2.51453e-14	37.4324	12.5044	1.75875e-07	-1.82352	-1.79965	1.07086e-05	-1.80837	-1.78697
63403417	chr10:63403417:TAAGA:T	1.80505e-36	-6.21526e-10	-1.05159	8.55899e-06	-6.21526e-10	0.261798	0.00148281	-6.21526e-10	1.3353
63403559	chr10:63403559:C:T	1.98397e-36	-6.21526e-10	-0.957083	1.59599e-06	-6.21526e-10	-1.41769	9.52529e-05	-6.21526e-10	-1.40985
63403785	chr10:63403785:A:G	3.45379e-36	-0.219852	-0.182857	1.88883e-07	-2.39333	-1.15848	1.00545e-05	-2.4046	-1.25376
63404203	chr10:63404203:A:G	8.92028e-35	-6.21526e-10	2.84873	3.03931e-05	-6.21526e-10	1.52903	0.0022378	-6.21526e-10	1.74686
63404210	chr10:63404210:C:T	2.29617e-35	-6.21526e-10	1.49164	8.97715e-06	-6.21526e-10	0.309499	0.000627531	-6.21526e-10	0.475405
63404253	chr10:63404253:A:G	1.64312e-36	-6.21526e-10	-1.14558	1.20929e-06	-6.21526e-10	-1.69515	7.0842e-05	-6.21526e-10	-1.70594
63404628	chr10:63404628:A:G	1.75466e-36	-6.21526e-10	-1.07991	8.21745e-06	-6.21526e-10	0.221076	0.00140841	-6.21526e-10	1.28383
63404755	chr10:63404755:A:G	1.07571e-29	3.6368	10.9121	5.21621e-07	-0.648347	-1.88765	2.65767e-05	-0.79775	-1.8886
63405424	chr10:63405424:G:A	1.09177e-14	38.0423	11.0602	1.55683e-07	-1.88447	-1.86065	9.38622e-06	-1.87588	-1.85126
63405749	chr10:63405749:T:C	9.46836e-37	-6.21526e-10	-1.69681	1.00224e-06	-6.21526e-10	-1.88294	5.93802e-05	-6.21526e-10	-1.88243
63405979	chr10:63405979:A:T	4.77566e-37	-2.38123	-1.06993e-09	8.61138e-07	-2.03468	-1.06993e-09	4.45476e-05	-2.16983	-1.06993e-09
63406002	chr10:63406002:T:C	3.11499e-31	12.8241	-1.81712	1.29833e-07	-2.20693	-1.71977	6.87909e-06	-2.35257	-1.68534
63406134	chr10:63406134:T:G	1.74309e-36	-6.21526e-10	-1.08652	8.13242e-06	-6.21526e-10	0.210675	0.00139055	-6.21526e-10	1.27107
63406910	chr10:63406910:T:C	1.84661e-36	0.855829	-1.88466	9.77807e-08	-2.40656	-1.80366	6.00587e-06	-2.40131	-1.77234
63407246	chr10:63407246:T:C	6.16913e-37	-2.12521	-1.06993e-09	9.8941e-07	-1.89583	-1.06993e-09	6.68457e-05	-1.764	-1.06993e-09
63408005	chr10:63408005:G:A	1.58252e-36	-6.21526e-10	-1.18316	1.33719e-06	-6.21526e-10	-1.59462	8.03968e-05	-6.21526e-10	-1.57941
63408456	chr10:63408456:T:G	3.67857e-36	-6.21526e-10	-0.339656	1.58225e-06	-6.21526e-10	-1.42634	9.82425e-05	-6.21526e-10	-1.37895
63408655	chr10:63408655:G:A	2.85807e-36	-6.21526e-10	-0.592035	1.60762e-06	-6.21526e-10	-1.41043	0.000102419	-6.21526e-10	-1.33732
63408783	chr10:63408783:C:T	2.75971e-36	-0.627053	-1.06993e-09	7.25106e-07	-2.20662	-1.06993e-09	4.53887e-05	-2.15113	-1.06993e-09
63408937	chr10:63408937:T:G	8.50043e-37	-6.21526e-10	-1.80465	1.58986e-06	-6.21526e-10	-1.42154	9.22635e-05	-6.21526e-10	-1.44174
63409722	chr10:63409722:C:T	2.41348e-35	-6.21526e-10	1.54147	4.08868e-06	-6.21526e-10	-0.476961	0.000253779	-6.21526e-10	-0.429923
63411395	chr10:63411395:G:T	9.47572e-31	3.57352	8.54596	6.00614e-07	-0.544143	-1.85084	3.02056e-05	-0.712524	-1.84584
63412158	chr10:63412158:G:T	1.98517e-36	-0.401899	-0.55458	2.04636e-07	-2.401	-1.07071	1.09817e-05	-2.40812	-1.16204
63412212	chr10:63412212:G:A	1.00973e-29	3.65681	10.8288	5.53381e-07	-0.588204	-1.88869	2.78323e-05	-0.750881	-1.88931
63412987	chr10:63412987:A:T	4.44321e-14	38.4638	12.0423	1.71986e-07	-1.89212	-1.7534	1.04432e-05	-1.88238	-1.73806
63413039	chr10:63413039:AAAC:A	2.55663e-14	38.4321	11.5213	1.7744e-07	-1.89206	-1.72225	1.07955e-05	-1.88158	-1.70568
63413613	chr10:63413613:G:A	4.06454e-31	13.1062	-1.8332	1.36348e-07	-2.1804	-1.69733	7.15776e-06	-2.33797	-1.66023
63413727	chr10:63413727:AT:A	3.42892e-35	1.89265	-1.06993e-09	6.48707e-07	-2.31796	-1.06993e-09	5.09974e-05	-2.03461	-1.06993e-09
63413987	chr10:63413987:T:TG	1.26095e-35	-6.21526e-10	0.892271	3.30729e-06	-6.21526e-10	-0.689054	0.000224569	-6.21526e-10	-0.552206
63414157	chr10:63414157:T:G	1.87244e-35	-6.21526e-10	1.28765	1.66986e-06	-6.21526e-10	-1.37244	9.94228e-05	-6.21526e-10	-1.36701
63414160	chr10:63414160:G:T	7.84514e-37	-6.21526e-10	-1.88487	1.10952e-06	-6.21526e-10	-1.78126	6.275e-05	-6.21526e-10	-1.82723
63414645	chr10:63414645:T:C	1.99319e-36	-0.244288	-0.708156	2.41497e-07	-2.38862	-0.917467	1.27502e-05	-2.40226	-1.01858
63414667	chr10:63414667:C:T	1.99247e-36	-6.21526e-10	-0.952805	1.60081e-06	-6.21526e-10	-1.41467	9.55405e-05	-6.21526e-10	-1.40684
63414781	chr10:63414781:C:T	1.98503e-36	-6.21526e-10	-0.956548	1.59659e-06	-6.21526e-10	-1.41731	9.52865e-05	-6.21526e-10	-1.4095
63414940	chr10:63414940:A:G	1.3669e-34	-6.21526e-10	3.27553	7.2055e-06	-6.21526e-10	0.0896609	0.000522254	-6.21526e-10	0.291766
63415226	chr10:63415226:C:T	7.28787e-37	-1.95855	-1.06993e-09	6.96635e-07	-2.24668	-1.06993e-09	3.5412e-05	-2.39934	-1.06993e-09
63415765	chr10:63415765:A:G	2.20632e-36	-6.21526e-10	-0.850854	1.80463e-06	-6.21526e-10	-1.29483	0.000107685	-6.21526e-10	-1.28718
63415815	chr10:63415815:G:C	1.98406e-36	-6.21526e-10	-0.957036	1.59611e-06	-6.21526e-10	-1.41761	9.52592e-05	-6.21526e-10	-1.40979
63417260	chr10:63417260:C:T	1.98406e-36	-6.21526e-10	-0.957036	1.59611e-06	-6.21526e-10	-1.41761	9.52592e-05	-6.21526e-10	-1.40979
63417401	chr10:63417401:T:C	8.54027e-37	-6.21526e-10	-1.79997	1.08273e-06	-6.21526e-10	-1.8057	6.55328e-05	-6.21526e-10	-1.78384
63417429	chr10:63417429:T:C	8.00469e-37	-6.21526e-10	-1.86474	1.40243e-06	-6.21526e-10	-1.54698	0.000116147	-6.21526e-10	-1.21153
63418006	chr10:63418006:G:A	2.80713e-14	37.9746	12.0723	1.77809e-07	-1.8546	-1.75763	1.07359e-05	-1.84989	-1.74291
63418711	chr10:63418711:A:T	2.8431e-36	-0.597286	-1.06993e-09	6.4052e-07	-2.33066	-1.06993e-09	3.53617e-05	-2.40076	-1.06993e-09
63419026	chr10:63419026:A:G	1.89364e-36	-6.21526e-10	-1.00368	1.51084e-06	-6.21526e-10	-1.47252	9.11046e-05	-6.21526e-10	-1.45438
63419392	chr10:63419392:A:C	3.32361e-14	38.3787	11.837	1.77116e-07	-1.88429	-1.73185	1.07718e-05	-1.87406	-1.71539
63419654	chr10:63419654:G:A	5.92813e-30	3.48788	10.4652	5.64237e-07	-0.568126	-1.88934	2.87517e-05	-0.718969	-1.88872
63419660	chr10:63419660:A:T	1.44137e-34	-6.21526e-10	3.32858	7.4232e-06	-6.21526e-10	0.119426	0.000540835	-6.21526e-10	0.326726
63420131	chr10:63420131:T:A	2.42192e-36	-6.21526e-10	-0.75762	1.81282e-06	-6.21526e-10	-1.2903	0.000108436	-6.21526e-10	-1.28023
63420336	chr10:63420336:T:G	2.57054e-36	-6.21526e-10	-0.698066	1.3211e-06	-6.21526e-10	-1.60672	8.11685e-05	-6.21526e-10	-1.56986
63420851	chr10:63420851:ACAACAAAGTACAAAACAAACAAAAT:A	1.98228e-36	-0.219724	-0.738207	2.54606e-07	-2.38649	-0.866738	1.34136e-05	-2.40097	-0.969152
63420928	chr10:63420928:T:C	1.56301e-36	-6.21526e-10	-1.19557	6.78567e-06	-6.21526e-10	0.0296292	0.00111311	-6.21526e-10	1.04853
63421016	chr10:63421016:C:A	6.96389e-31	3.48525	8.32624	6.42803e-07	-0.493376	-1.83373	3.22838e-05	-0.664098	-1.82773
63421125	chr10:63421125:G:A	3.53645e-14	38.1801	12.0978	1.76697e-07	-1.85917	-1.75933	1.07276e-05	-1.84936	-1.74421
63421191	chr10:63421191:G:A	1.65068e-36	-6.21526e-10	-1.14099	1.41703e-06	-6.21526e-10	-1.53662	8.44238e-05	-6.21526e-10	-1.53054
63421247	chr10:63421247:T:C	2.08915e-36	-6.21526e-10	-0.905423	1.66269e-06	-6.21526e-10	-1.37675	9.94424e-05	-6.21526e-10	-1.36681
63421266	chr10:63421266:G:A	1.62024e-36	-6.21526e-10	-1.15961	9.96332e-07	-6.21526e-10	-1.88886	5.89651e-05	-6.21526e-10	-1.88944
63421791	chr10:63421791:T:C	8.01594e-37	-6.21526e-10	-1.86333	1.40339e-06	-6.21526e-10	-1.54629	0.000116031	-6.21526e-10	-1.21253
63422496	chr10:63422496:T:G	2.25662e-14	37.9436	11.8849	1.76751e-07	-1.87923	-1.73897	1.08045e-05	-1.86379	-1.72263
63422595	chr10:63422595:T:A	5.38112e-37	-1.18781	-1.07406	5.67446e-07	-2.39638	-0.055411	3.69983e-05	-2.40551	0.0499973
63423229	chr10:63423229:TG:T	7.8321e-37	-6.21526e-10	-1.88654	1.29172e-06	-6.21526e-10	-1.62921	7.53862e-05	-6.21526e-10	-1.64376
63423336	chr10:63423336:C:T	2.27609e-35	-6.21526e-10	1.48286	3.94211e-06	-6.21526e-10	-0.513468	0.000244674	-6.21526e-10	-0.46646
63423474	chr10:63423474:C:G	1.49624e-36	-6.21526e-10	-1.23923	1.01427e-06	-6.21526e-10	-1.87102	6.19207e-05	-6.21526e-10	-1.84053
63423977	chr10:63423977:A:T	1.35109e-36	-6.21526e-10	-1.34127	1.04188e-06	-6.21526e-10	-1.84416	6.13953e-05	-6.21526e-10	-1.84905
63424042	chr10:63424042:T:C	8.82756e-37	-6.21526e-10	-1.76689	9.95552e-07	-6.21526e-10	-1.88964	5.90437e-05	-6.21526e-10	-1.88811
63424275	chr10:63424275:C:T	9.42709e-37	-6.21526e-10	-1.70118	1.21894e-06	-6.21526e-10	-1.68721	7.29069e-05	-6.21526e-10	-1.6772
63424957	chr10:63424957:T:C	1.24445e-14	37.285	11.9484	1.90048e-07	-1.8004	-1.74526	1.16253e-05	-1.78383	-1.72938
63425460	chr10:63425460:C:CAT	1.23288e-36	0.0710674	-1.5039	1.74098e-06	0.558906	-1.88964	6.74696e-05	0.134178	-1.88889
63425541	chr10:63425541:G:T	3.32321e-36	-6.21526e-10	-0.441251	1.76934e-06	-6.21526e-10	-1.31458	0.000113707	-6.21526e-10	-1.23276
63426034	chr10:63426034:C:T	3.65942e-30	3.16775	10.3029	6.81347e-07	-0.381029	-1.88784	3.43631e-05	-0.542708	-1.8867
63426153	chr10:63426153:T:C	3.52528e-35	1.92037	-1.06993e-09	6.52645e-07	-2.31191	-1.06993e-09	5.16601e-05	-2.0217	-1.06993e-09
63426264	chr10:63426264:T:C	5.12494e-37	-1.13685	-1.1738	4.99826e-07	-2.39112	-0.187562	3.23564e-05	-2.40255	-0.0870299
63426475	chr10:63426475:A:G	1.83038e-37	-1.91445	-1.42579	9.42028e-08	-2.40857	-1.83892	5.39235e-06	-2.40859	-1.87282
63426544	chr10:63426544:G:A	9.83352e-37	-6.21526e-10	-1.65897	9.99986e-07	-6.21526e-10	-1.8852	5.94554e-05	-6.21526e-10	-1.88116
63426705	chr10:63426705:A:G	1.54503e-36	-1.64582	0.43869	8.97851e-08	-2.40582	-1.8897	5.37144e-06	-2.40566	-1.87963
63427170	chr10:63427170:A:AT	4.7794e-37	-1.1539	-1.22655	4.59436e-07	-2.39303	-0.269914	2.97042e-05	-2.40367	-0.171428
63427205	chr10:63427205:C:T	1.9108e-36	-6.21526e-10	-0.994661	1.50836e-06	-6.21526e-10	-1.47416	9.07344e-05	-6.21526e-10	-1.45845
63427548	chr10:63427548:T:C	6.32156e-36	-6.21526e-10	0.201786	1.16217e-06	-6.21526e-10	-1.7349	6.32208e-05	-6.21526e-10	-1.81975
63427583	chr10:63427583:T:A	4.32814e-36	-6.21526e-10	-0.177042	1.9848e-06	-6.21526e-10	-1.19967	0.000129408	-6.21526e-10	-1.10342
63428309	chr10:63428309:G:A	1.40436e-36	0.204236	-1.50684	1.50835e-06	0.415545	-1.88971	5.91153e-05	0.0021722	-1.88907
63428530	chr10:63428530:T:C	1.45066e-36	0.240109	-1.51027	1.45545e-06	0.37989	-1.88976	5.71853e-05	-0.0308828	-1.88921
63428558	chr10:63428558:T:C	2.2891e-14	38.0881	11.7548	1.76476e-07	-1.89531	-1.72445	1.07957e-05	-1.88006	-1.70718
63428643	chr10:63428643:C:T	3.3905e-31	12.9341	-1.84237	1.36583e-07	-2.2007	-1.67531	7.24861e-06	-2.34913	-1.63645
63429003	chr10:63429003:G:A	1.48851e-36	-6.21526e-10	-1.2444	1.085e-06	-6.21526e-10	-1.80361	6.54882e-05	-6.21526e-10	-1.78452
63429106	chr10:63429106:G:A	1.81748e-36	-6.21526e-10	-1.04473	1.0114e-06	-6.21526e-10	-1.87385	6.01063e-05	-6.21526e-10	-1.87027
63429143	chr10:63429143:C:G	5.71751e-31	3.35682	8.25746	6.45934e-07	-0.491862	-1.83038	3.28164e-05	-0.651511	-1.82395
63429213	chr10:63429213:A:G	4.77477e-30	3.41584	10.3208	5.93478e-07	-0.518857	-1.88808	3.01001e-05	-0.674856	-1.887
63429366	chr10:63429366:T:C	1.46606e-36	0.242999	-1.5026	1.45017e-06	0.376102	-1.88961	5.69996e-05	-0.034522	-1.88882
63430567	chr10:63430567:G:A	1.66269e-14	37.7937	11.7295	1.82761e-07	-1.86066	-1.72409	1.11798e-05	-1.84549	-1.70679
63430619	chr10:63430619:G:A	5.33099e-31	-6.21526e-10	11.5443	6.76056e-06	-6.21526e-10	0.0259217	0.000465663	-6.21526e-10	0.177075
63430752	chr10:63430752:T:G	1.3734e-36	-1.32489	-1.06993e-09	6.06352e-07	-2.38548	-1.06993e-09	3.8709e-05	-2.31032	-1.06993e-09
63431772	chr10:63431772:G:A	8.02785e-37	-6.21526e-10	-1.86185	1.05113e-06	-6.21526e-10	-1.83532	6.03606e-05	-6.21526e-10	-1.86605
63431885	chr10:63431885:G:T	6.56512e-19	27.3961	11.9875	2.20561e-07	-1.58463	-1.81214	1.73516e-05	-1.31897	-1.79373
63432440	chr10:63432440:TTG:T	1.91997e-35	-6.21526e-10	1.31271	3.5429e-06	-6.21526e-10	-0.620238	0.00021952	-6.21526e-10	-0.574945
63432528	chr10:63432528:G:A	2.48363e-14	37.9463	11.9781	1.75194e-07	-1.87828	-1.74876	1.07058e-05	-1.86273	-1.73287
63432557	chr10:63432557:G:A	8.32072e-37	-6.21526e-10	-1.82602	1.44485e-06	-6.21526e-10	-1.51718	8.54452e-05	-6.21526e-10	-1.51851
63432657	chr10:63432657:C:A	2.97938e-36	0.0933273	-0.643793	2.68106e-07	-2.35627	-0.845284	1.39189e-05	-2.38024	-0.952903
63432671	chr10:63432671:T:C	5.38635e-30	3.50866	10.3485	5.61198e-07	-0.574494	-1.88837	2.85752e-05	-0.726468	-1.88738
63432779	chr10:63432779:A:C	3.44884e-31	12.9287	-1.8199	1.30604e-07	-2.20239	-1.71838	6.91301e-06	-2.34993	-1.68306
63432972	chr10:63432972:T:C	3.39125e-35	1.8816	-1.06993e-09	1.22635e-06	-1.68114	-1.06993e-09	5.29761e-05	-1.99655	-1.06993e-09
63433181	chr10:63433181:T:C	8.29299e-31	3.58334	8.40282	5.6269e-07	-0.620769	-1.83944	2.87381e-05	-0.774458	-1.83371
63433489	chr10:63433489:C:T	3.11028e-35	1.79512	-1.06993e-09	6.40091e-07	-2.33133	-1.06993e-09	4.96008e-05	-2.06238	-1.06993e-09
63433582	chr10:63433582:TTTTC:T	9.01356e-38	-2.38541	-1.66322	4.69711e-07	-1.3372	-1.30362	2.41312e-05	-1.49973	-1.28315
63434369	chr10:63434369:C:A	3.86864e-30	3.59863	9.92761	5.37525e-07	-0.625192	-1.88077	2.74479e-05	-0.775622	-1.87848
63434640	chr10:63434640:G:T	1.42626e-36	-6.21526e-10	-1.28712	9.97499e-07	-6.21526e-10	-1.88769	5.9e-05	-6.21526e-10	-1.88885
63434731	chr10:63434731:A:C	1.54692e-36	0.197487	-1.4034	1.5184e-06	0.420615	-1.88814	5.97635e-05	0.0136837	-1.88968
63434971	chr10:63434971:C:T	1.48895e-36	-6.21526e-10	-1.24411	6.2287e-06	-6.21526e-10	-0.0560161	0.001002	-6.21526e-10	0.943369
63434989	chr10:63434989:G:C	1.98472e-36	-6.21526e-10	-0.956701	1.59633e-06	-6.21526e-10	-1.41747	9.52719e-05	-6.21526e-10	-1.40965
63435771	chr10:63435771:C:T	1.14238e-34	-6.21526e-10	3.0961	6.40928e-06	-6.21526e-10	-0.0274374	0.000456389	-6.21526e-10	0.156957
63435900	chr10:63435900:A:G	1.77306e-36	-0.202717	-0.866759	2.88149e-07	-2.38477	-0.744687	1.50767e-05	-2.40015	-0.853089
63436583	chr10:63436583:A:G	1.98406e-36	-6.21526e-10	-0.957036	1.59611e-06	-6.21526e-10	-1.41761	9.52592e-05	-6.21526e-10	-1.40979
63437178	chr10:63437178:AAATG:A	1.91308e-36	-6.21526e-10	-0.993467	1.55029e-06	-6.21526e-10	-1.44674	9.25242e-05	-6.21526e-10	-1.43892
63437247	chr10:63437247:C:T	1.8656e-35	-6.21526e-10	1.28399	3.48302e-06	-6.21526e-10	-0.637285	0.000215736	-6.21526e-10	-0.592331
63437549	chr10:63437549:A:C	1.41004e-36	0.139996	-1.43856	1.61772e-06	0.482293	-1.88646	6.32183e-05	0.0642192	-1.88401
63437790	chr10:63437790:T:C	1.54894e-36	-6.21526e-10	-1.20461	6.67451e-06	-6.21526e-10	0.0131123	0.00108804	-6.21526e-10	1.02574
63438455	chr10:63438455:T:A	1.02465e-35	-6.21526e-10	0.684756	2.89012e-06	-6.21526e-10	-0.823885	0.00019448	-6.21526e-10	-0.69606
63440815	chr10:63440815:C:T	3.26628e-31	12.8772	-1.82277	1.30818e-07	-2.20763	-1.7115	6.94289e-06	-2.35273	-1.67594
63440830	chr10:63440830:T:G	1.46534e-36	-0.391262	-0.868833	2.42027e-07	-2.39992	-0.90397	1.2661e-05	-2.40762	-1.02024
63441316	chr10:63441316:G:A	3.84529e-31	13.0433	-1.82571	1.34016e-07	-2.1882	-1.70678	7.052e-06	-2.34232	-1.67076
63441651	chr10:63441651:C:T	2.02269e-36	-6.21526e-10	-0.93775	1.02072e-06	-6.21526e-10	-1.86468	5.96515e-05	-6.21526e-10	-1.87787
63441652	chr10:63441652:A:T	4.57366e-35	2.18072	-1.06993e-09	1.34984e-06	-1.5852	-1.06993e-09	0.000142041	-1.01028	-1.06993e-09
63442166	chr10:63442166:T:C	2.92664e-31	12.7557	-1.81108	1.26238e-07	-2.22331	-1.73146	6.74216e-06	-2.36054	-1.69746
63442344	chr10:63442344:G:C	1.23912e-35	-6.21526e-10	0.874803	2.16113e-06	-6.21526e-10	-1.11455	0.000129328	-6.21526e-10	-1.10403
63442625	chr10:63442625:C:T	1.21548e-36	-1.44704	-1.06993e-09	5.94461e-07	-2.40528	-1.06993e-09	3.57821e-05	-2.38894	-1.06993e-09
63442956	chr10:63442956:T:C	7.64955e-37	-1.91012	-1.06993e-09	6.53705e-07	-2.31028	-1.06993e-09	4.62862e-05	-2.13154	-1.06993e-09
63443265	chr10:63443265:G:A	2.47679e-36	-0.735218	-1.06993e-09	6.51861e-07	-2.31311	-1.06993e-09	3.80464e-05	-2.32758	-1.06993e-09
63443731	chr10:63443731:T:G	2.15873e-35	-6.21526e-10	1.42992	3.81574e-06	-6.21526e-10	-0.546049	0.000236731	-6.21526e-10	-0.499463
63443778	chr10:63443778:T:C	2.12721e-35	-6.21526e-10	1.41521	3.78022e-06	-6.21526e-10	-0.555401	0.00023449	-6.21526e-10	-0.508976
63444048	chr10:63444048:A:G	4.63291e-15	37.3799	10.8654	1.65795e-07	-1.88774	-1.79445	1.00254e-05	-1.87781	-1.78346
63444816	chr10:63444816:T:C	1.35985e-35	-6.21526e-10	0.967779	2.26316e-06	-6.21526e-10	-1.06842	0.000135453	-6.21526e-10	-1.05777
63444846	chr10:63444846:C:T	1.98521e-36	-6.21526e-10	-0.956457	1.59689e-06	-6.21526e-10	-1.41713	9.53029e-05	-6.21526e-10	-1.40933
63445106	chr10:63445106:ATCTGTAG:A	8.90272e-36	-6.21526e-10	0.544176	2.64174e-06	-6.21526e-10	-0.913748	0.00017681	-6.21526e-10	-0.791315
63445580	chr10:63445580:G:A	1.71623e-36	-6.21526e-10	-1.10205	1.4361e-06	-6.21526e-10	-1.52325	8.56452e-05	-6.21526e-10	-1.51617
63446168	chr10:63446168:G:A	1.20147e-37	-2.38865	-1.37257	1.01024e-05	0.250696	0.176889	0.00136053	0.809279	0.439962
63446863	chr10:63446863:G:A	3.81571e-35	1.99953	-1.06993e-09	6.59235e-07	-2.30186	-1.06993e-09	5.26608e-05	-2.00252	-1.06993e-09
63447098	chr10:63447098:T:C	1.3924e-36	-6.21526e-10	-1.31115	5.63219e-06	-6.21526e-10	-0.156686	0.00088266	-6.21526e-10	0.816552
63447258	chr10:63447258:C:T	2.19008e-14	38.071	11.7276	1.77008e-07	-1.89268	-1.72406	1.08258e-05	-1.87759	-1.70686
63447840	chr10:63447840:C:G	1.38273e-35	-6.21526e-10	0.984463	2.27796e-06	-6.21526e-10	-1.0619	0.000136367	-6.21526e-10	-1.05104
63448154	chr10:63448154:T:A	1.57458e-36	0.189034	-1.37723	1.39623e-06	0.322888	-1.87429	5.6324e-05	-0.0655748	-1.86969
63448556	chr10:63448556:C:T	7.82436e-37	-6.21526e-10	-1.88752	1.30563e-06	-6.21526e-10	-1.6185	7.61693e-05	-6.21526e-10	-1.63343
63448561	chr10:63448561:T:C	1.32154e-36	0.129151	-1.49253	1.6483e-06	0.503952	-1.88939	6.41691e-05	0.0834204	-1.88829
63448918	chr10:63448918:C:A	4.52659e-36	-6.21526e-10	-0.132211	1.67706e-06	-6.21526e-10	-1.36814	0.000100384	-6.21526e-10	-1.35738
63449079	chr10:63449079:T:A	3.55837e-36	-0.372878	-1.06993e-09	7.06723e-07	-2.2323	-1.06993e-09	4.77474e-05	-2.10046	-1.06993e-09
63449081	chr10:63449081:C:T	1.39716e-36	-6.21526e-10	-1.30774	5.63954e-06	-6.21526e-10	-0.155381	0.000885326	-6.21526e-10	0.819568
63449112	chr10:63449112:G:A	2.74432e-36	-0.632648	-1.06993e-09	6.65485e-07	-2.29242	-1.06993e-09	3.88352e-05	-2.30706	-1.06993e-09
63449448	chr10:63449448:C:T	1.96413e-36	-6.21526e-10	-0.967134	1.58461e-06	-6.21526e-10	-1.42484	9.45638e-05	-6.21526e-10	-1.41711
63449471	chr10:63449471:T:C	2.08266e-36	0.0140167	-0.922553	2.82896e-07	-2.36511	-0.782752	1.45273e-05	-2.38576	-0.904599
63449810	chr10:63449810:T:C	5.8326e-36	-6.21526e-10	0.121282	1.13967e-06	-6.21526e-10	-1.75445	6.23638e-05	-6.21526e-10	-1.8334
63449849	chr10:63449849:T:C	1.54903e-14	37.808	11.6444	1.84048e-07	-1.86392	-1.71382	1.12758e-05	-1.84774	-1.69599
63450382	chr10:63450382:A:G	1.00232e-35	-6.21526e-10	0.662726	2.85295e-06	-6.21526e-10	-0.83683	0.000191877	-6.21526e-10	-0.709536
63450534	chr10:63450534:G:C	1.50263e-36	0.255657	-1.49062	1.429e-06	0.361119	-1.88933	5.63336e-05	-0.0469269	-1.88817
63450792	chr10:63450792:T:C	8.35801e-29	18.4579	-1.85876	1.56424e-07	-2.20412	-1.53624	8.9376e-06	-2.25979	-1.51633
63451175	chr10:63451175:A:G	1.66931e-14	37.9707	11.5564	1.8244e-07	-1.88222	-1.7043	1.11737e-05	-1.86672	-1.68611
63451821	chr10:63451821:C:T	2.22016e-36	-0.0416333	-0.802966	2.50901e-07	-2.37162	-0.896267	1.29866e-05	-2.39044	-1.01203
63452020	chr10:63452020:C:T	3.43668e-31	12.93	-1.82473	1.3196e-07	-2.20212	-1.70832	6.98711e-06	-2.34985	-1.67247
63452480	chr10:63452480:C:T	2.14669e-36	-0.041094	-0.837161	2.58991e-07	-2.37217	-0.863982	1.33867e-05	-2.39083	-0.981299
63452927	chr10:63452927:C:T	2.33384e-36	0.0629338	-0.857601	2.67875e-07	-2.35802	-0.844402	1.37715e-05	-2.38051	-0.963277
63453190	chr10:63453190:G:A	5.00459e-36	-0.0318242	-1.06993e-09	6.83565e-07	-2.26562	-1.06993e-09	3.78207e-05	-2.33353	-1.06993e-09
63453577	chr10:63453577:A:G	1.05563e-34	-6.21526e-10	3.01713	6.22347e-06	-6.21526e-10	-0.056856	0.000447805	-6.21526e-10	0.137969
63453817	chr10:63453817:C:T	3.43824e-31	12.9302	-1.82445	1.31917e-07	-2.20195	-1.70882	6.98479e-06	-2.34967	-1.67298
63453912	chr10:63453912:T:G	3.42539e-36	-0.410964	-1.06993e-09	1.63187e-06	-1.39545	-1.06993e-09	5.72944e-05	-1.91819	-1.06993e-09
63454056	chr10:63454056:T:C	1.41947e-36	0.192599	-1.48449	1.52253e-06	0.424295	-1.88911	5.96195e-05	0.00936846	-1.88777
63454438	chr10:63454438:T:G	6.38945e-35	4.40453	-1.88947	1.29972e-07	-2.2551	-1.67052	7.1627e-06	-2.391	-1.6065
63454811	chr10:63454811:A:G	3.95138e-31	13.0642	-1.81944	1.32686e-07	-2.18599	-1.71897	6.97036e-06	-2.34099	-1.68373
63454940	chr10:63454940:A:G	2.52628e-36	0.0535143	-0.768948	2.4684e-07	-2.35941	-0.924788	1.27556e-05	-2.38158	-1.03884
63454956	chr10:63454956:AG:A	2.47084e-36	-6.21526e-10	-0.737624	1.84608e-06	-6.21526e-10	-1.27212	0.000110472	-6.21526e-10	-1.26162
63454989	chr10:63454989:C:T	1.54874e-14	37.7309	11.7212	1.83538e-07	-1.85669	-1.72383	1.12382e-05	-1.84054	-1.70653
63455191	chr10:63455191:A:G	1.10952e-34	-6.21526e-10	3.06691	6.41578e-06	-6.21526e-10	-0.026424	0.000462408	-6.21526e-10	0.170059
63455260	chr10:63455260:T:C	9.37346e-36	-6.21526e-10	0.595702	2.73636e-06	-6.21526e-10	-0.878555	0.000183604	-6.21526e-10	-0.753608
63455478	chr10:63455478:T:C	4.148e-31	3.52378	7.76959	6.09852e-07	-0.590896	-1.78883	3.12165e-05	-0.745015	-1.78043
63458084	chr10:63458084:A:G	2.57107e-36	0.0965436	-0.794401	2.54142e-07	-2.35303	-0.902013	1.30835e-05	-2.37683	-1.01821
63458485	chr10:63458485:A:T	1.7326e-33	5.8152	-1.06993e-09	1.68209e-06	-1.36515	-1.06993e-09	0.000211654	-0.611434	-1.06993e-09
63458633	chr10:63458633:A:C	1.52384e-36	-0.201043	-1.0199	2.77901e-07	-2.38253	-0.783142	1.43583e-05	-2.39828	-0.903778
63458754	chr10:63458754:C:T	8.06108e-37	-1.85772	-1.06993e-09	6.40631e-07	-2.33049	-1.06993e-09	4.46857e-05	-2.16674	-1.06993e-09
63458834	chr10:63458834:C:G	4.10658e-31	-6.21526e-10	11.2833	6.07521e-06	-6.21526e-10	-0.0809674	0.000416803	-6.21526e-10	0.0662266
63459037	chr10:63459037:G:A	2.42147e-31	12.6161	-1.861	1.35733e-07	-2.23637	-1.64588	7.35061e-06	-2.36665	-1.60495
63459533	chr10:63459533:G:A	3.21002e-36	-0.475904	-1.06993e-09	5.92875e-07	-2.40795	-1.06993e-09	3.52105e-05	-2.40505	-1.06993e-09
63459834	chr10:63459834:T:C	3.85216e-30	3.48445	10.0375	5.70238e-07	-0.563309	-1.88358	2.90516e-05	-0.715709	-1.88161
63460170	chr10:63460170:C:G	3.02016e-30	3.57734	9.7013	5.44712e-07	-0.614704	-1.87798	2.78073e-05	-0.765777	-1.87531
63460349	chr10:63460349:T:G	2.88169e-35	1.71878	-1.06993e-09	6.33145e-07	-2.34224	-1.06993e-09	4.84766e-05	-2.08531	-1.06993e-09
63460580	chr10:63460580:A:G	1.88765e-35	-6.21526e-10	1.29574	7.73913e-06	-6.21526e-10	0.161106	0.000537264	-6.21526e-10	0.320101
63460585	chr10:63460585:T:C	2.09351e-35	-6.21526e-10	1.39925	1.74837e-06	-6.21526e-10	-1.3265	0.000104123	-6.21526e-10	-1.32082
63460641	chr10:63460641:C:T	9.80576e-35	-6.21526e-10	2.94337	6.42855e-06	-6.21526e-10	-0.0244356	0.000462526	-6.21526e-10	0.170314
63460721	chr10:63460721:A:C	2.89618e-35	1.7238	-1.06993e-09	6.33662e-07	-2.34142	-1.06993e-09	4.8562e-05	-2.08355	-1.06993e-09
63460829	chr10:63460829:A:G	1.24027e-35	-6.21526e-10	0.875737	2.15522e-06	-6.21526e-10	-1.11729	0.000128981	-6.21526e-10	-1.10672
63460951	chr10:63460951:T:C	4.82536e-35	2.23429	-1.06993e-09	7.11191e-06	0.0765873	-1.06993e-09	0.000161816	-0.879926	-1.06993e-09
63461224	chr10:63461224:A:T	5.17257e-37	-2.3014	-1.06993e-09	9.5219e-07	-1.93417	-1.06993e-09	7.03268e-05	-1.71324	-1.06993e-09
63462222	chr10:63462222:G:A	7.0786e-37	-1.98769	-1.06993e-09	6.05204e-07	-2.38737	-1.06993e-09	3.52045e-05	-2.40521	-1.06993e-09
63462329	chr10:63462329:T:C	5.40657e-31	-6.21526e-10	11.5584	6.73939e-06	-6.21526e-10	0.0227857	0.000464939	-6.21526e-10	0.175518
63462413	chr10:63462413:T:G	2.93263e-36	-6.21526e-10	-0.56628	1.83598e-06	-6.21526e-10	-1.27761	0.000105927	-6.21526e-10	-1.30364
63462982	chr10:63462982:T:C	8.01587e-37	-6.21526e-10	-1.86334	1.04536e-06	-6.21526e-10	-1.84082	6.02123e-05	-6.21526e-10	-1.86851
63463066	chr10:63463066:T:C	2.58503e-36	-6.21526e-10	-0.692445	1.49586e-06	-6.21526e-10	-1.48249	8.92339e-05	-6.21526e-10	-1.47513
63463551	chr10:63463551:G:C	2.27151e-36	-0.821735	-1.06993e-09	7.37598e-07	-2.18954	-1.06993e-09	4.94205e-05	-2.06602	-1.06993e-09
63463683	chr10:63463683:C:T	8.27015e-37	-6.21526e-10	-1.83211	1.50739e-06	-6.21526e-10	-1.4748	8.73706e-05	-6.21526e-10	-1.49623
63464219	chr10:63464219:TTC:T	3.12284e-35	1.79915	-1.06993e-09	6.39564e-07	-2.33215	-1.06993e-09	4.95558e-05	-2.06329	-1.06993e-09
63464545	chr10:63464545:C:G	1.45053e-36	-6.21526e-10	-1.27025	5.97071e-06	-6.21526e-10	-0.098318	0.000950116	-6.21526e-10	0.890196
63464591	chr10:63464591:C:T	2.50888e-31	10.7906	-1.06993e-09	6.18328e-05	2.23925	-1.06993e-09	0.00901668	3.14044	-1.06993e-09
63464750	chr10:63464750:C:G	1.46384e-36	0.221852	-1.48297	1.46928e-06	0.388578	-1.88899	5.79013e-05	-0.0200471	-1.8876
63464868	chr10:63464868:C:T	1.58487e-33	5.72608	-1.06993e-09	1.70254e-06	-1.35306	-1.06993e-09	0.000213987	-0.600471	-1.06993e-09
63464972	chr10:63464972:C:T	3.72705e-36	-6.21526e-10	-0.326562	1.93126e-06	-6.21526e-10	-1.22701	0.000124473	-6.21526e-10	-1.1423
63465371	chr10:63465371:A:G	1.86349e-35	-6.21526e-10	1.28286	3.49734e-06	-6.21526e-10	-0.633181	0.000216434	-6.21526e-10	-0.589104
63465690	chr10:63465690:C:T	2.9992e-31	12.7885	-1.81941	1.28794e-07	-2.21648	-1.71824	6.86009e-06	-2.35764	-1.68303
63466171	chr10:63466171:A:G	1.7459e-37	-1.97055	-1.41695	9.41991e-08	-2.40479	-1.84274	5.38168e-06	-2.40842	-1.87497
63466433	chr10:63466433:C:G	2.54542e-35	1.5947	-1.06993e-09	6.23624e-07	-2.35739	-1.06993e-09	4.68453e-05	-2.11954	-1.06993e-09
63467260	chr10:63467260:GCACTTT:G	7.68059e-31	-6.21526e-10	11.9094	7.24713e-06	-6.21526e-10	0.095422	0.000501153	-6.21526e-10	0.250523
63467379	chr10:63467379:A:G	5.38356e-37	-1.10908	-1.15234	5.12906e-07	-2.38733	-0.165521	3.3175e-05	-2.40013	-0.0644597
63467666	chr10:63467666:T:A	1.36859e-36	-6.21526e-10	-1.3284	1.19467e-06	-6.21526e-10	-1.70731	7.32945e-05	-6.21526e-10	-1.6719
63468063	chr10:63468063:C:T	2.04532e-36	-6.21526e-10	-0.926627	1.28398e-06	-6.21526e-10	-1.63522	7.60466e-05	-6.21526e-10	-1.63504
63468096	chr10:63468096:C:T	1.82315e-36	-1.04161	-1.06993e-09	5.95984e-07	-2.40273	-1.06993e-09	3.52473e-05	-2.404	-1.06993e-09
63468364	chr10:63468364:T:A	6.50502e-36	0.230393	-1.06993e-09	5.92594e-07	-2.40843	-1.06993e-09	3.71846e-05	-2.35049	-1.06993e-09
63469011	chr10:63469011:TATAAA:T	1.54441e-36	-6.21526e-10	-1.20754	6.625e-06	-6.21526e-10	0.00566631	0.00108064	-6.21526e-10	1.01892
63469565	chr10:63469565:G:A	1.9832e-36	-6.21526e-10	-0.95747	1.59554e-06	-6.21526e-10	-1.41797	9.52239e-05	-6.21526e-10	-1.41016
63469731	chr10:63469731:TATTA:T	5.57756e-36	-6.21526e-10	0.0765707	1.12956e-06	-6.21526e-10	-1.76335	6.20087e-05	-6.21526e-10	-1.83911
63469760	chr10:63469760:G:A	4.69721e-37	-2.3978	-1.06993e-09	9.87971e-07	-1.89729	-1.06993e-09	6.34729e-05	-1.81578	-1.06993e-09
63469895	chr10:63469895:G:A	1.12841e-34	-6.21526e-10	3.0838	6.49758e-06	-6.21526e-10	-0.0137544	0.000468947	-6.21526e-10	0.184101
63470178	chr10:63470178:T:C	4.69932e-37	-2.39735	-1.06993e-09	9.90917e-07	-1.89431	-1.06993e-09	6.36767e-05	-1.81257	-1.06993e-09
63472219	chr10:63472219:TTAA:T	8.13364e-37	-6.21526e-10	-1.84876	1.96842e-06	-6.21526e-10	-1.20795	0.000202184	-6.21526e-10	-0.657208
63472768	chr10:63472768:T:G	1.98406e-36	-6.21526e-10	-0.957036	1.59611e-06	-6.21526e-10	-1.41761	9.52592e-05	-6.21526e-10	-1.40979
63472779	chr10:63472779:A:G	1.11211e-14	37.6595	11.4614	1.90005e-07	-1.85133	-1.69456	1.16683e-05	-1.83389	-1.67562
63473214	chr10:63473214:T:G	2.92252e-36	-0.569734	-1.06993e-09	6.06786e-07	-2.38476	-1.06993e-09	3.50919e-05	-2.40842	-1.06993e-09
63473492	chr10:63473492:C:T	2.67215e-36	-0.659298	-1.06993e-09	6.6418e-07	-2.29439	-1.06993e-09	3.87112e-05	-2.31026	-1.06993e-09
63473575	chr10:63473575:G:T	2.18853e-30	3.34819	9.60837	6.16406e-07	-0.494199	-1.87483	3.13664e-05	-0.648742	-1.87191
63473820	chr10:63473820:A:T	1.97979e-36	-6.21526e-10	-0.959192	1.59196e-06	-6.21526e-10	-1.42022	9.50048e-05	-6.21526e-10	-1.41246
63473985	chr10:63473985:G:A	6.77731e-35	-6.21526e-10	2.57399	5.34351e-06	-6.21526e-10	-0.209301	0.000378503	-6.21526e-10	-0.0301653
63474182	chr10:63474182:T:C	1.64706e-36	0.365553	-1.50874	1.38191e-06	0.270586	-1.8323	5.49022e-05	-0.119582	-1.84125
63474305	chr10:63474305:C:T	1.98406e-36	-6.21526e-10	-0.957036	1.59611e-06	-6.21526e-10	-1.41761	9.52592e-05	-6.21526e-10	-1.40979
63474579	chr10:63474579:T:C	6.58265e-29	18.2252	-1.8648	1.55677e-07	-2.22592	-1.51924	8.93641e-06	-2.27805	-1.49821
63474752	chr10:63474752:A:G	7.55659e-29	18.3612	-1.86283	1.56627e-07	-2.2127	-1.52637	8.96993e-06	-2.26699	-1.50552
63474793	chr10:63474793:A:T	2.6344e-35	1.62906	-1.06993e-09	6.25863e-07	-2.35381	-1.06993e-09	4.72431e-05	-2.11108	-1.06993e-09
63475014	chr10:63475014:G:GAAAT	4.64652e-37	-2.40865	-1.06993e-09	2.23887e-06	-1.07921	-1.06993e-09	0.000245209	-0.464276	-1.06993e-09
63475204	chr10:63475204:C:T	1.45234e-36	-6.21526e-10	-1.269	6.00989e-06	-6.21526e-10	-0.091777	0.000956466	-6.21526e-10	0.896857
63475326	chr10:63475326:C:G	5.26559e-36	-6.21526e-10	0.0190122	1.88012e-06	-6.21526e-10	-1.25385	0.00011218	-6.21526e-10	-1.24629
63475933	chr10:63475933:T:C	1.12548e-36	-1.52397	-1.06993e-09	9.49077e-07	-1.93745	-1.06993e-09	3.74552e-05	-2.34324	-1.06993e-09
63476069	chr10:63476069:G:T	1.67111e-14	37.9408	11.5873	1.82043e-07	-1.87957	-1.70912	1.11478e-05	-1.86421	-1.69094
63476228	chr10:63476228:C:T	1.72736e-36	-0.196878	-0.898706	2.34676e-07	-2.38774	-0.946992	1.24479e-05	-2.40068	-1.04416
63476516	chr10:63476516:A:G	2.41671e-36	-6.21526e-10	-0.759772	1.81619e-06	-6.21526e-10	-1.28844	0.000108669	-6.21526e-10	-1.27808
63476663	chr10:63476663:A:G	1.05184e-34	-6.21526e-10	3.01353	6.2116e-06	-6.21526e-10	-0.0587661	0.000447154	-6.21526e-10	0.136514
63477134	chr10:63477134:A:G	2.49788e-35	1.57585	-1.06993e-09	6.22553e-07	-2.35911	-1.06993e-09	4.66512e-05	-2.12369	-1.06993e-09
63477228	chr10:63477228:C:T	3.08121e-36	-6.21526e-10	-0.516857	1.65887e-06	-6.21526e-10	-1.37905	9.91262e-05	-6.21526e-10	-1.36999
63477397	chr10:63477397:GAT:G	1.92278e-35	-6.21526e-10	1.31418	3.55121e-06	-6.21526e-10	-0.617894	0.000220016	-6.21526e-10	-0.572688
63479017	chr10:63479017:A:T	1.70529e-36	0.398328	-1.50677	1.2429e-06	0.217988	-1.88572	4.9583e-05	-0.175073	-1.88767
63479417	chr10:63479417:T:A	1.3886e-14	37.9118	11.4312	1.85316e-07	-1.87956	-1.69132	1.13776e-05	-1.8626	-1.67214
63479738	chr10:63479738:A:C	7.80821e-37	-6.21526e-10	-1.88959	1.58879e-06	-6.21526e-10	-1.42221	9.07745e-05	-6.21526e-10	-1.45801
63479787	chr10:63479787:T:C	1.67563e-36	0.39857	-1.52456	1.24829e-06	0.220439	-1.88385	4.97327e-05	-0.173489	-1.88624
63479884	chr10:63479884:T:G	1.09393e-34	-6.21526e-10	3.05277	6.35759e-06	-6.21526e-10	-0.035534	0.000458169	-6.21526e-10	0.160849
63479968	chr10:63479968:T:C	2.66672e-36	0.042636	-0.703968	2.52937e-07	-2.36222	-0.897579	1.32101e-05	-2.38415	-1.00125
63480019	chr10:63480019:G:A	1.50362e-36	-6.21526e-10	-1.2343	1.00167e-06	-6.21526e-10	-1.88352	5.91867e-05	-6.21526e-10	-1.88569
63480503	chr10:63480503:C:T	2.6809e-35	1.64656	-1.06993e-09	6.27237e-07	-2.35161	-1.06993e-09	4.74791e-05	-2.1061	-1.06993e-09
63481981	chr10:63481981:A:G	1.50971e-36	0.311329	-1.54159	1.47369e-06	0.320271	-1.81768	5.82833e-05	-0.0733973	-1.82768
63482050	chr10:63482050:C:A	3.68104e-30	3.56774	9.90878	5.42477e-07	-0.616453	-1.88034	2.77549e-05	-0.76503	-1.87795
63482457	chr10:63482457:G:A	7.80685e-37	-6.21526e-10	-1.88976	1.25047e-06	-6.21526e-10	-1.66167	7.38393e-05	-6.21526e-10	-1.6645
63482725	chr10:63482725:T:C	9.79482e-37	-6.21526e-10	-1.66291	1.02058e-06	-6.21526e-10	-1.86482	6.06955e-05	-6.21526e-10	-1.86052
63483842	chr10:63483842:A:T	4.22258e-30	3.46722	10.1466	5.71162e-07	-0.559467	-1.8858	2.91131e-05	-0.711021	-1.88418
63484730	chr10:63484730:T:C	8.15955e-37	-6.21526e-10	-1.84558	1.21051e-06	-6.21526e-10	-1.69414	7.09333e-05	-6.21526e-10	-1.70465
63484732	chr10:63484732:A:G	2.10559e-36	-6.21526e-10	-0.897587	1.00724e-06	-6.21526e-10	-1.87797	5.96417e-05	-6.21526e-10	-1.87803
63485734	chr10:63485734:G:A	4.23925e-35	2.10479	-1.06993e-09	6.48251e-06	-0.0160757	-1.06993e-09	0.000150462	-0.952675	-1.06993e-09
63485742	chr10:63485742:T:C	3.12551e-35	1.8	-1.06993e-09	6.39447e-07	-2.33234	-1.06993e-09	4.95362e-05	-2.06369	-1.06993e-09
63486364	chr10:63486364:A:G	1.0784e-36	-6.21526e-10	-1.5667	3.71008e-06	-6.21526e-10	-0.574131	0.000501754	-6.21526e-10	0.251722
63486515	chr10:63486515:G:C	1.87914e-36	-6.21526e-10	-1.01137	1.53595e-06	-6.21526e-10	-1.45603	9.16389e-05	-6.21526e-10	-1.44853
63486687	chr10:63486687:T:G	2.85389e-30	3.20358	10.0184	6.45533e-07	-0.439478	-1.88338	3.28345e-05	-0.5934	-1.88151
63487016	chr10:63487016:A:G	3.37922e-35	1.87805	-1.06993e-09	6.47035e-07	-2.32054	-1.06993e-09	5.07484e-05	-2.03951	-1.06993e-09
63487451	chr10:63487451:T:C	6.46944e-36	-6.21526e-10	0.224909	3.2319e-06	-6.21526e-10	-0.712114	0.000217373	-6.21526e-10	-0.584773
63487593	chr10:63487593:A:G	1.60968e-36	-1.5957	0.429548	9.02061e-08	-2.40119	-1.88965	5.39807e-06	-2.40104	-1.8793
63487707	chr10:63487707:G:A	1.88826e-36	-0.348645	-0.657881	1.78145e-07	-2.39463	-1.21571	9.66337e-06	-2.40505	-1.293
63487849	chr10:63487849:A:C	1.96166e-14	38.09	11.5985	1.7842e-07	-1.89878	-1.71002	1.09298e-05	-1.88314	-1.69176
63487856	chr10:63487856:T:C	2.175e-36	-6.21526e-10	-0.865152	1.32709e-06	-6.21526e-10	-1.6022	7.85972e-05	-6.21526e-10	-1.60205
63488747	chr10:63488747:A:G	3.5455e-31	12.9614	-1.82493	1.31929e-07	-2.19711	-1.71356	6.9729e-06	-2.34712	-1.67724
63488812	chr10:63488812:T:C	4.20259e-30	3.51828	10.0907	5.56388e-07	-0.586819	-1.88466	2.83775e-05	-0.737926	-1.88286
63490163	chr10:63490163:G:C	2.79577e-36	-0.614073	-1.06993e-09	5.95966e-07	-2.40276	-1.06993e-09	3.54908e-05	-2.39712	-1.06993e-09
63490323	chr10:63490323:C:A	3.22125e-37	-0.952521	-1.82247	4.73442e-07	-2.37786	-0.255051	2.91403e-05	-2.39932	-0.194951
63490613	chr10:63490613:A:G	2.2543e-31	12.5263	-1.84274	1.35201e-07	-2.18896	-1.69722	7.13335e-06	-2.33874	-1.66287
63490770	chr10:63490770:T:C	1.45802e-36	-6.21526e-10	-1.2651	6.04933e-06	-6.21526e-10	-0.0852372	0.000964312	-6.21526e-10	0.905027
63490873	chr10:63490873:AAGGAGGC:A	5.3507e-35	2.33763	-1.06993e-09	1.49185e-06	-1.48517	-1.06993e-09	6.1522e-05	-1.84699	-1.06993e-09
63490944	chr10:63490944:A:T	3.20725e-36	-6.21526e-10	-0.476766	1.01112e-06	-6.21526e-10	-1.87413	5.8946e-05	-6.21526e-10	-1.88977
63491048	chr10:63491048:G:A	1.63231e-14	38.1172	11.3875	1.8064e-07	-1.90637	-1.69006	1.10503e-05	-1.89221	-1.67172
63491217	chr10:63491217:C:T	3.46562e-30	3.42198	9.99424	5.87916e-07	-0.533471	-1.88288	2.99092e-05	-0.687512	-1.88071
63491360	chr10:63491360:T:C	1.4124e-36	-6.21526e-10	-1.29689	5.73948e-06	-6.21526e-10	-0.137816	0.000903044	-6.21526e-10	0.839383
63492273	chr10:63492273:C:T	1.41099e-36	-6.21526e-10	-1.29789	5.73029e-06	-6.21526e-10	-0.139418	0.000901221	-6.21526e-10	0.837363
63492389	chr10:63492389:G:A	3.4996e-35	1.91305	-1.06993e-09	6.50427e-07	-2.31531	-1.06993e-09	5.12724e-05	-2.02924	-1.06993e-09
63492535	chr10:63492535:G:A	3.7731e-35	1.9883	-1.06993e-09	6.57782e-07	-2.30407	-1.06993e-09	5.24186e-05	-2.00713	-1.06993e-09
63493061	chr10:63493061:G:A	7.09435e-37	-1.98547	-1.06993e-09	6.31979e-06	-0.0414982	-1.06993e-09	0.000131804	-1.08507	-1.06993e-09
63493468	chr10:63493468:G:C	4.80949e-37	-1.19796	-1.17622	4.90577e-07	-2.39733	-0.200027	3.18445e-05	-2.40596	-0.0995624
63493638	chr10:63493638:A:G	9.37998e-37	-6.21526e-10	-1.70619	1.2243e-06	-6.21526e-10	-1.68282	7.32334e-05	-6.21526e-10	-1.67274
63493679	chr10:63493679:G:C	1.30717e-36	0.160421	-1.53474	1.54069e-06	0.43671	-1.88967	6.0511e-05	0.026202	-1.88976
63493900	chr10:63493900:T:C	2.45735e-36	-6.21526e-10	-0.743095	1.47639e-06	-6.21526e-10	-1.49559	9.35198e-05	-6.21526e-10	-1.42822
63493940	chr10:63493940:C:T	3.89731e-30	3.41085	10.1228	5.84073e-07	-0.537436	-1.88548	2.97853e-05	-0.688573	-1.8838
63494109	chr10:63494109:G:A	9.20599e-37	-1.72491	-1.06993e-09	6.08428e-07	-2.38206	-1.06993e-09	3.51587e-05	-2.40652	-1.06993e-09
63494130	chr10:63494130:G:A	1.4542e-36	0.555919	-1.82364	3.12052e-07	-2.04465	-1.00512	1.81513e-05	-2.03505	-1.03259
63494235	chr10:63494235:C:T	1.42806e-36	-6.21526e-10	-1.28586	5.8493e-06	-6.21526e-10	-0.118862	0.000924571	-6.21526e-10	0.862942
63494524	chr10:63494524:AT:A	1.93158e-36	-6.21526e-10	-0.983843	1.52762e-06	-6.21526e-10	-1.46147	9.70266e-05	-6.21526e-10	-1.3914
63494750	chr10:63494750:C:T	3.41593e-31	12.931	-1.8318	1.33451e-07	-2.19966	-1.69954	7.06758e-06	-2.34858	-1.66229
63494857	chr10:63494857:A:G	7.67277e-37	-1.90709	-1.06993e-09	6.361e-07	-2.33758	-1.06993e-09	4.03446e-05	-2.26893	-1.06993e-09
63494987	chr10:63494987:C:T	1.46978e-37	-2.39098	-1.16867	5.43721e-05	1.36661	0.744056	0.0099819	2.17274	1.0694
63495549	chr10:63495549:A:G	2.72354e-36	-6.21526e-10	-0.640248	2.0087e-06	-6.21526e-10	-1.18769	0.000120155	-6.21526e-10	-1.17761
63495677	chr10:63495677:A:C	2.18512e-36	-6.21526e-10	-0.860508	1.72984e-06	-6.21526e-10	-1.33715	0.000103198	-6.21526e-10	-1.32974
63495690	chr10:63495690:G:A	3.27215e-36	0.145294	-0.602026	2.58629e-07	-2.34721	-0.890333	1.34265e-05	-2.37345	-0.995709
63496822	chr10:63496822:T:C	7.80687e-37	-6.21526e-10	-1.88976	1.25329e-06	-6.21526e-10	-1.65941	7.40139e-05	-6.21526e-10	-1.66213
63497161	chr10:63497161:T:C	2.72974e-36	-6.21526e-10	-0.637975	2.01196e-06	-6.21526e-10	-1.18608	0.000120351	-6.21526e-10	-1.17598
63497237	chr10:63497237:C:T	1.90155e-35	-6.21526e-10	1.30307	3.52222e-06	-6.21526e-10	-0.626093	0.000218171	-6.21526e-10	-0.581111
63497326	chr10:63497326:A:G	1.8018e-36	-6.21526e-10	-1.0534	1.04768e-06	-6.21526e-10	-1.8386	6.23282e-05	-6.21526e-10	-1.83397
63497633	chr10:63497633:T:C	2.01169e-36	0.35134	-1.29455	1.3714e-06	0.253156	-1.82251	5.45384e-05	-0.144935	-1.82255
63497680	chr10:63497680:G:T	1.34505e-36	-6.21526e-10	-1.34575	1.04274e-06	-6.21526e-10	-1.84333	6.3724e-05	-6.21526e-10	-1.81183
63498058	chr10:63498058:C:T	7.88207e-37	-6.21526e-10	-1.88017	1.08441e-06	-6.21526e-10	-1.80415	6.17307e-05	-6.21526e-10	-1.84361
63498126	chr10:63498126:T:A	8.62465e-37	-1.79014	-1.06993e-09	8.05668e-07	-2.10127	-1.06993e-09	3.68483e-05	-2.35958	-1.06993e-09
63498548	chr10:63498548:A:G	1.42435e-36	-6.21526e-10	-1.28846	9.97421e-07	-6.21526e-10	-1.88777	5.8997e-05	-6.21526e-10	-1.8889
63500073	chr10:63500073:G:A	1.7532e-33	5.82702	-1.06993e-09	1.17621e-06	-1.72289	-1.06993e-09	0.000126897	-1.12301	-1.06993e-09
63500187	chr10:63500187:C:T	1.37524e-36	-6.21526e-10	-1.32355	5.4707e-06	-6.21526e-10	-0.185777	0.000850216	-6.21526e-10	0.779102
63500401	chr10:63500401:C:T	3.68004e-31	13.0026	-1.82893	1.33639e-07	-2.19537	-1.70243	7.06188e-06	-2.34608	-1.6656
63500457	chr10:63500457:G:A	7.93096e-37	-6.21526e-10	-1.87399	1.26389e-06	-6.21526e-10	-1.65099	7.477e-05	-6.21526e-10	-1.65197
63500491	chr10:63500491:TG:T	3.24109e-36	-6.21526e-10	-0.466272	1.13232e-06	-6.21526e-10	-1.76092	6.75272e-05	-6.21526e-10	-1.75386
63500661	chr10:63500661:G:A	2.22795e-36	-6.21526e-10	-0.841101	1.75486e-06	-6.21526e-10	-1.3228	0.000104707	-6.21526e-10	-1.31522
63500745	chr10:63500745:A:ATGG	7.8495e-37	-6.21526e-10	-1.88432	1.30226e-06	-6.21526e-10	-1.62108	8.20392e-05	-6.21526e-10	-1.55919
63500900	chr10:63500900:TA:T	6.89573e-35	-6.21526e-10	2.59131	2.41597e-05	-6.21526e-10	1.2995	0.00176727	-6.21526e-10	1.5108
63501416	chr10:63501416:CT:C	1.46197e-15	38.229	8.86287	2.10962e-07	-1.92436	-1.5169	1.32479e-05	-1.91179	-1.47076
63501461	chr10:63501461:A:C	2.22525e-36	-6.21526e-10	-0.842312	1.7533e-06	-6.21526e-10	-1.32369	0.000104611	-6.21526e-10	-1.31614
63501594	chr10:63501594:A:G	3.72385e-30	3.4732	10.0149	5.69917e-07	-0.564265	-1.88318	2.90596e-05	-0.715902	-1.88114
63501605	chr10:63501605:A:G	5.80618e-30	3.5626	10.3697	5.37908e-07	-0.616371	-1.88888	2.74671e-05	-0.765377	-1.88802
63502395	chr10:63502395:T:C	1.97712e-35	1.34205	-1.06993e-09	9.33549e-07	-1.95395	-1.06993e-09	8.08296e-05	-1.57405	-1.06993e-09
63502479	chr10:63502479:C:A	1.92278e-35	-6.21526e-10	1.31418	3.55121e-06	-6.21526e-10	-0.617894	0.000220016	-6.21526e-10	-0.572688
63502816	chr10:63502816:A:G	5.36642e-37	-1.09883	-1.16578	5.05261e-07	-2.38575	-0.182111	3.26563e-05	-2.3991	-0.0812463
63502925	chr10:63502925:A:G	3.60173e-31	12.9934	-1.84128	1.40313e-07	-2.15969	-1.68937	7.31189e-06	-2.32543	-1.65145
63503108	chr10:63503108:A:G	5.69402e-31	3.49885	8.11131	5.95596e-07	-0.582217	-1.82116	3.04631e-05	-0.735727	-1.81414
63504046	chr10:63504046:T:C	1.76856e-35	-6.21526e-10	1.23057	2.16301e-06	-6.21526e-10	-1.11368	0.000133374	-6.21526e-10	-1.07323
63504134	chr10:63504134:T:C	9.53854e-37	-6.21526e-10	-1.68942	9.955e-07	-6.21526e-10	-1.88969	5.896e-05	-6.21526e-10	-1.88953
63504366	chr10:63504366:T:C	1.40534e-14	37.576	11.779	1.84534e-07	-1.84243	-1.73268	1.13093e-05	-1.82553	-1.71524
63504413	chr10:63504413:G:C	2.66192e-35	1.63945	-1.06993e-09	6.26251e-07	-2.35319	-1.06993e-09	4.73145e-05	-2.10957	-1.06993e-09
63504506	chr10:63504506:C:T	1.69476e-14	37.7373	11.805	1.80825e-07	-1.86003	-1.73538	1.10684e-05	-1.84412	-1.71817
63504540	chr10:63504540:C:A	1.16865e-36	0.337405	-1.82373	3.38617e-07	-1.96251	-1.00556	1.97083e-05	-1.95236	-1.03299
63504647	chr10:63504647:G:A	6.89903e-35	-6.21526e-10	2.59179	2.41771e-05	-6.21526e-10	1.30022	0.00176851	-6.21526e-10	1.51151
63505260	chr10:63505260:T:C	2.32195e-36	-6.21526e-10	-0.799774	9.97698e-07	-6.21526e-10	-1.88749	5.91359e-05	-6.21526e-10	-1.88655
63505348	chr10:63505348:A:T	1.66593e-14	37.7618	11.7632	1.80061e-07	-1.868	-1.73164	1.10383e-05	-1.85083	-1.71419
63505880	chr10:63505880:G:C	4.64643e-37	-2.40867	-1.06993e-09	2.06544e-06	-1.15984	-1.06993e-09	0.000222705	-0.560539	-1.06993e-09
63505924	chr10:63505924:G:A	1.446e-37	-2.02853	-1.54743	9.56945e-08	-2.40792	-1.82386	5.43443e-06	-2.40885	-1.86479
63505945	chr10:63505945:CA:C	6.24761e-15	37.3612	11.1831	1.60694e-07	-1.89015	-1.82328	9.70646e-06	-1.87989	-1.81371
63506095	chr10:63506095:C:T	1.90683e-36	0.281021	-1.27776	1.47767e-06	0.323181	-1.8179	5.84651e-05	-0.0799718	-1.81799
63506995	chr10:63506995:G:T	1.35551e-34	-6.21526e-10	3.26717	7.36825e-06	-6.21526e-10	0.111997	0.000536509	-6.21526e-10	0.318695
63508363	chr10:63508363:T:C	2.04929e-36	-6.21526e-10	-0.924687	1.6511e-06	-6.21526e-10	-1.38374	9.84752e-05	-6.21526e-10	-1.37658
63508819	chr10:63508819:G:C	1.61528e-34	5.33102	-1.88852	1.63135e-07	-2.03867	-1.65969	8.02525e-06	-2.2941	-1.5897
63508867	chr10:63508867:G:T	2.2283e-36	-6.21526e-10	-0.84094	1.75513e-06	-6.21526e-10	-1.32264	0.000104723	-6.21526e-10	-1.31507
63509012	chr10:63509012:T:C	8.18246e-37	-6.21526e-10	-1.84277	1.38032e-06	-6.21526e-10	-1.56287	8.15594e-05	-6.21526e-10	-1.56506
63509429	chr10:63509429:A:C	8.47979e-37	-6.21526e-10	-1.80708	1.09144e-06	-6.21526e-10	-1.79769	6.42914e-05	-6.21526e-10	-1.80296
63509433	chr10:63509433:A:G	2.8016e-36	-6.21526e-10	-0.611991	1.61611e-06	-6.21526e-10	-1.40516	0.000103293	-6.21526e-10	-1.32882
63510488	chr10:63510488:C:T	5.71345e-37	-1.26266	-0.939277	6.79826e-07	-2.4026	0.131496	4.47085e-05	-2.40825	0.24203
63510637	chr10:63510637:G:A	2.0461e-35	-6.21526e-10	1.37634	3.69145e-06	-6.21526e-10	-0.579164	0.000228877	-6.21526e-10	-0.533206
63510686	chr10:63510686:T:C	1.07027e-35	-6.21526e-10	0.728312	2.96439e-06	-6.21526e-10	-0.798514	0.000199757	-6.21526e-10	-0.669284
63511248	chr10:63511248:C:T	1.07954e-34	-6.21526e-10	3.03952	6.32554e-06	-6.21526e-10	-0.0405882	0.000455619	-6.21526e-10	0.15527
63511658	chr10:63511658:T:C	2.53518e-36	-0.711917	-1.06993e-09	6.55813e-07	-2.30706	-1.06993e-09	3.82594e-05	-2.322	-1.06993e-09
63512110	chr10:63512110:T:C	2.46224e-31	10.7718	-1.06993e-09	6.1179e-05	2.22862	-1.06993e-09	0.00891486	3.12909	-1.06993e-09
63512301	chr10:63512301:A:G	7.9336e-37	-1.87366	-1.06993e-09	6.36439e-07	-2.33705	-1.06993e-09	4.03506e-05	-2.26878	-1.06993e-09
63512427	chr10:63512427:T:C	1.05451e-36	-1.58911	-1.06993e-09	6.95017e-07	-2.249	-1.06993e-09	3.50731e-05	-2.40895	-1.06993e-09
63512459	chr10:63512459:T:C	2.2283e-36	-6.21526e-10	-0.84094	1.75513e-06	-6.21526e-10	-1.32264	0.000104723	-6.21526e-10	-1.31507
63512705	chr10:63512705:G:A	2.26771e-36	-0.175316	-0.648095	2.35587e-07	-2.38148	-0.949383	1.24241e-05	-2.39804	-1.04871
63513458	chr10:63513458:T:C	1.73319e-35	-6.21526e-10	1.21037	6.48237e-06	-6.21526e-10	-0.0160977	0.000455915	-6.21526e-10	0.155917
63513578	chr10:63513578:A:G	1.6906e-37	-1.82472	-1.59497	1.01169e-07	-2.40612	-1.77002	5.68632e-06	-2.40069	-1.82764
63513635	chr10:63513635:G:A	6.09229e-30	3.70112	10.2792	5.01013e-07	-0.687505	-1.8888	2.56552e-05	-0.833745	-1.8879
63514022	chr10:63514022:A:G	1.6876e-14	37.6722	11.8658	1.81104e-07	-1.8519	-1.74197	1.10806e-05	-1.83609	-1.7251
63514500	chr10:63514500:C:G	5.46171e-30	3.55243	10.3187	5.43456e-07	-0.606493	-1.8885	2.77292e-05	-0.756397	-1.88751
63514919	chr10:63514919:T:C	2.10647e-36	0.345367	-1.24254	1.40212e-06	0.26057	-1.80777	5.57461e-05	-0.137691	-1.80789
63515067	chr10:63515067:C:T	1.42822e-36	-6.21526e-10	-1.28575	9.97578e-07	-6.21526e-10	-1.88761	5.90031e-05	-6.21526e-10	-1.8888
63515079	chr10:63515079:G:A	3.04635e-31	12.7958	-1.81109	1.26904e-07	-2.21871	-1.73079	6.76502e-06	-2.35779	-1.69684
63515119	chr10:63515119:A:T	1.38147e-36	-6.21526e-10	-1.31903	5.54205e-06	-6.21526e-10	-0.17282	0.000863233	-6.21526e-10	0.794297
63515167	chr10:63515167:A:G	1.5564e-14	37.5909	11.8662	1.828e-07	-1.8425	-1.74204	1.1186e-05	-1.82661	-1.72512
63515454	chr10:63515454:T:C	6.66897e-37	-2.0473	-1.06993e-09	1.17166e-06	-1.72677	-1.06993e-09	7.31011e-05	-1.67455	-1.06993e-09
63515852	chr10:63515852:A:C	2.72e-36	-6.21526e-10	-0.641548	2.00691e-06	-6.21526e-10	-1.18859	0.000120048	-6.21526e-10	-1.1785
63515916	chr10:63515916:T:G	1.19989e-36	-6.21526e-10	-1.45995	9.96967e-07	-6.21526e-10	-1.88822	5.89937e-05	-6.21526e-10	-1.88896
63516001	chr10:63516001:CTCCTGCTATCAAGAATATAATACCTTTA:C	6.46888e-35	2.52741	-1.06993e-09	6.63303e-06	0.0068784	-1.06993e-09	0.000163741	-0.8681	-1.06993e-09
63516750	chr10:63516750:T:G	1.47924e-36	0.28417	-1.53482	1.37567e-06	0.323381	-1.88962	5.44002e-05	-0.0802378	-1.88978
63517179	chr10:63517179:T:G	2.23022e-36	-6.21526e-10	-0.840079	1.75628e-06	-6.21526e-10	-1.32199	0.000104794	-6.21526e-10	-1.31439
63517266	chr10:63517266:G:A	1.91413e-14	37.8677	11.7962	1.7192e-07	-1.90858	-1.73733	1.05033e-05	-1.89448	-1.72021
63517496	chr10:63517496:A:G	3.60227e-36	-0.360616	-1.06993e-09	7.65087e-07	-2.15295	-1.06993e-09	5.50596e-05	-1.95797	-1.06993e-09
63517603	chr10:63517603:A:G	2.2283e-36	-6.21526e-10	-0.84094	1.75513e-06	-6.21526e-10	-1.32264	0.000104723	-6.21526e-10	-1.31507
63517676	chr10:63517676:C:T	5.35887e-30	3.60515	10.2469	5.27981e-07	-0.636117	-1.88776	2.69776e-05	-0.784842	-1.88654
63518521	chr10:63518521:A:G	5.35787e-37	-1.08639	-1.17981	4.9669e-07	-2.38432	-0.200653	3.2057e-05	-2.39814	-0.100733
63519004	chr10:63519004:G:T	3.04286e-31	12.82	-1.83651	1.35913e-07	-2.18153	-1.69939	7.1477e-06	-2.33753	-1.66207
63519028	chr10:63519028:A:C	5.05021e-31	3.44916	8.04101	6.16007e-07	-0.55453	-1.81515	3.14606e-05	-0.709765	-1.80789
63519138	chr10:63519138:T:C	8.81978e-31	3.53775	8.50999	5.71473e-07	-0.603319	-1.8414	2.92117e-05	-0.756186	-1.83563
63519660	chr10:63519660:G:A	1.42674e-36	-6.21526e-10	-1.28679	5.8297e-06	-6.21526e-10	-0.122218	0.000920297	-6.21526e-10	0.858308
63520108	chr10:63520108:T:A	1.40569e-36	-6.21526e-10	-1.30165	5.6824e-06	-6.21526e-10	-0.14781	0.000891388	-6.21526e-10	0.826391
63520148	chr10:63520148:C:G	5.27568e-37	-1.11571	-1.16594	5.01668e-07	-2.38798	-0.18702	3.24324e-05	-2.40054	-0.0866903
63520404	chr10:63520404:T:C	5.6059e-30	3.68677	10.2104	5.05432e-07	-0.680281	-1.88724	2.58759e-05	-0.827185	-1.88589
63520475	chr10:63520475:T:C	2.26531e-36	-6.21526e-10	-0.82447	1.7691e-06	-6.21526e-10	-1.31471	0.000105551	-6.21526e-10	-1.30719
63521058	chr10:63521058:G:A	1.61244e-36	-0.326431	-0.838003	2.67199e-07	-2.39501	-0.809933	1.40802e-05	-2.40562	-0.916
63521234	chr10:63521234:C:A	2.33059e-14	38.1452	11.7156	1.68498e-07	-1.93798	-1.72804	1.02936e-05	-1.92446	-1.7104
63521844	chr10:63521844:TGCGGC:T	2.45501e-35	-6.21526e-10	1.55854	4.15789e-06	-6.21526e-10	-0.460175	0.000258869	-6.21526e-10	-0.410065
63522349	chr10:63522349:C:CT	2.22469e-36	-6.21526e-10	-0.842562	1.75303e-06	-6.21526e-10	-1.32384	0.000104596	-6.21526e-10	-1.31628
63522865	chr10:63522865:G:A	1.45975e-36	-6.21526e-10	-1.26391	6.06163e-06	-6.21526e-10	-0.083205	0.000966524	-6.21526e-10	0.907317
63523161	chr10:63523161:G:A	8.30172e-37	-6.21526e-10	-1.8283	1.02063e-06	-6.21526e-10	-1.86477	5.93103e-05	-6.21526e-10	-1.88361
63523996	chr10:63523996:A:C	2.08713e-36	-0.0391254	-0.867265	3.21763e-07	-2.36588	-0.65324	1.65799e-05	-2.38781	-0.770384
63524016	chr10:63524016:C:T	3.02404e-35	1.767	-1.06993e-09	6.36528e-07	-2.33691	-1.06993e-09	4.90363e-05	-2.07383	-1.06993e-09
63524272	chr10:63524272:C:T	1.27383e-31	3.42366	6.68912	7.04917e-07	-0.571294	-1.66356	3.62653e-05	-0.724399	-1.65113
63524309	chr10:63524309:C:A	1.61937e-35	-6.21526e-10	1.14244	6.14605e-06	-6.21526e-10	-0.0693737	0.000431267	-6.21526e-10	0.100339
63524459	chr10:63524459:A:G	3.41631e-36	-6.21526e-10	-0.413619	1.76883e-06	-6.21526e-10	-1.31487	0.000105765	-6.21526e-10	-1.30517
63524843	chr10:63524843:T:C	2.15119e-31	3.69598	6.94079	5.17929e-07	-0.810701	-1.7324	2.72534e-05	-0.939081	-1.72213
63525725	chr10:63525725:T:C	2.3106e-36	-6.21526e-10	-0.804672	9.97531e-07	-6.21526e-10	-1.88766	5.9126e-05	-6.21526e-10	-1.88672
63526027	chr10:63526027:T:A	5.5797e-36	-6.21526e-10	0.0769548	1.14979e-06	-6.21526e-10	-1.7456	6.26451e-05	-6.21526e-10	-1.8289
63526395	chr10:63526395:T:C	1.43418e-36	-6.21526e-10	-1.28158	5.87784e-06	-6.21526e-10	-0.113994	0.000929891	-6.21526e-10	0.868679
63526897	chr10:63526897:T:C	7.81342e-37	-6.21526e-10	-1.88892	1.50735e-06	-6.21526e-10	-1.47483	9.68674e-05	-6.21526e-10	-1.39305
63526907	chr10:63526907:T:C	4.05933e-14	39.3155	11.1002	1.4752e-07	-2.09612	-1.70285	9.06386e-06	-2.07787	-1.68423
63527193	chr10:63527193:A:G	5.36461e-37	-2.26494	-1.06993e-09	6.97915e-07	-2.24484	-1.06993e-09	3.81645e-05	-2.32448	-1.06993e-09
63527582	chr10:63527582:GA:G	3.33213e-35	1.86402	-1.06993e-09	6.45474e-07	-2.32295	-1.06993e-09	5.04658e-05	-2.04509	-1.06993e-09
63527789	chr10:63527789:C:T	1.82267e-36	-0.0360618	-1.00581	3.61855e-07	-2.36524	-0.536459	1.85247e-05	-2.38708	-0.660202
63528103	chr10:63528103:G:C	1.46916e-36	-6.21526e-10	-1.25749	6.12806e-06	-6.21526e-10	-0.072306	0.000979307	-6.21526e-10	0.920457
63528283	chr10:63528283:T:TC	2.24166e-36	-6.21526e-10	-0.834965	1.76269e-06	-6.21526e-10	-1.31834	0.000105178	-6.21526e-10	-1.31073
63528934	chr10:63528934:C:T	1.74151e-35	-6.21526e-10	1.21516	3.33681e-06	-6.21526e-10	-0.680167	0.000206452	-6.21526e-10	-0.636318
63528963	chr10:63528963:T:G	1.03956e-35	-6.21526e-10	0.699199	2.9135e-06	-6.21526e-10	-0.815828	0.000196118	-6.21526e-10	-0.687671
63529285	chr10:63529285:G:A	1.59722e-36	-6.21526e-10	-1.17392	1.19307e-06	-6.21526e-10	-1.70865	6.99356e-05	-6.21526e-10	-1.71881
63529420	chr10:63529420:A:G	1.74217e-36	-0.0996193	-0.987429	3.50233e-07	-2.37373	-0.560605	1.79954e-05	-2.39293	-0.68334
63529854	chr10:63529854:A:G	2.42311e-36	0.533863	-1.29099	9.41598e-07	-0.0862683	-1.85909	3.98476e-05	-0.428404	-1.85292
63530070	chr10:63530070:C:T	1.61631e-36	-6.21526e-10	-1.16204	1.02578e-06	-6.21526e-10	-1.85973	6.21961e-05	-6.21526e-10	-1.8361
63530178	chr10:63530178:A:AC	5.57022e-35	0.729889	1.64795	2.03861e-06	-0.224757	-0.948161	9.3295e-05	-0.533885	-0.896736
63530494	chr10:63530494:AT:A	1.20716e-18	28.744	11.2486	1.62053e-07	-1.91404	-1.79097	1.21833e-05	-1.69632	-1.77
63530930	chr10:63530930:A:G	7.94764e-37	-6.21526e-10	-1.87189	1.20511e-06	-6.21526e-10	-1.69861	7.12313e-05	-6.21526e-10	-1.70046
63531549	chr10:63531549:G:A	2.821e-36	-6.21526e-10	-0.60509	1.57621e-06	-6.21526e-10	-1.43016	9.41028e-05	-6.21526e-10	-1.422
63531947	chr10:63531947:C:A	3.11142e-35	1.79548	-1.06993e-09	6.39628e-07	-2.33205	-1.06993e-09	4.9512e-05	-2.06417	-1.06993e-09
63532176	chr10:63532176:T:A	4.89768e-35	0.669193	1.57997	2.07317e-06	-0.171927	-0.984177	9.43595e-05	-0.485731	-0.933545
63532283	chr10:63532283:C:G	2.12274e-36	0.44594	-1.33541	1.00897e-06	-0.0077898	-1.86846	4.23853e-05	-0.356197	-1.86339
63532454	chr10:63532454:A:T	5.76644e-35	-6.21526e-10	2.41246	4.34359e-06	-6.21526e-10	-0.416482	0.00030574	-6.21526e-10	-0.243652
63532547	chr10:63532547:A:G	7.86165e-37	-6.21526e-10	-1.88277	1.21343e-06	-6.21526e-10	-1.69173	7.17872e-05	-6.21526e-10	-1.69268
63533667	chr10:63533667:A:G	1.26248e-36	-6.21526e-10	-1.4091	4.56841e-06	-6.21526e-10	-0.366018	0.000668133	-6.21526e-10	0.538099
63533910	chr10:63533910:G:A	2.78458e-37	-1.17193	-1.74874	5.99602e-07	-2.40361	0.00693787	3.75943e-05	-2.40897	0.0694308
63533959	chr10:63533959:C:T	1.5444e-36	0.365763	-1.5733	1.05469e-06	0.057538	-1.88948	4.39562e-05	-0.294607	-1.88859
63534100	chr10:63534100:T:C	1.78893e-14	38.4596	11.1367	1.56887e-07	-2.02878	-1.70863	9.67371e-06	-2.00696	-1.69002
63534164	chr10:63534164:T:G	5.51394e-15	38.3227	10.0967	1.72902e-07	-2.01694	-1.62327	1.06266e-05	-1.99561	-1.60742
63534328	chr10:63534328:G:A	2.49811e-35	-6.21526e-10	1.57594	2.99665e-06	-6.21526e-10	-0.787688	0.000204559	-6.21526e-10	-0.645531
63534382	chr10:63534382:C:T	1.262e-36	-6.21526e-10	-1.40949	4.6282e-06	-6.21526e-10	-0.353017	0.000679369	-6.21526e-10	0.554776
63534464	chr10:63534464:G:T	2.42251e-35	-6.21526e-10	1.54521	2.94143e-06	-6.21526e-10	-0.806288	0.00020052	-6.21526e-10	-0.665476
63534517	chr10:63534517:T:C	1.31577e-36	-0.443118	-0.924644	2.8837e-07	-2.40351	-0.725185	1.52286e-05	-2.40879	-0.834422
63534833	chr10:63534833:C:T	7.96933e-37	-1.86916	-1.06993e-09	6.27106e-07	-2.35182	-1.06993e-09	3.95256e-05	-2.28944	-1.06993e-09
63534939	chr10:63534939:A:T	8.04573e-37	-1.85962	-1.06993e-09	6.25311e-07	-2.35469	-1.06993e-09	3.93549e-05	-2.29377	-1.06993e-09
63535018	chr10:63535018:G:T	3.22905e-35	1.83259	-1.06993e-09	6.42777e-07	-2.32714	-1.06993e-09	5.00387e-05	-2.05359	-1.06993e-09
63535350	chr10:63535350:A:G	1.16226e-28	17.5245	-0.595591	5.89253e-07	-2.10279	-0.31129	2.61624e-05	-2.30492	-0.397145
63535797	chr10:63535797:A:T	4.50063e-36	-6.21526e-10	-0.137964	1.10522e-06	-6.21526e-10	-1.78514	6.66731e-05	-6.21526e-10	-1.76659
63535841	chr10:63535841:G:A	2.4366e-35	-6.21526e-10	1.55101	2.95188e-06	-6.21526e-10	-0.802741	0.00020132	-6.21526e-10	-0.661494
63536125	chr10:63536125:A:G	1.66959e-36	-0.292262	-0.837342	2.67984e-07	-2.39308	-0.808934	1.41142e-05	-2.40467	-0.914534
63537023	chr10:63537023:A:T	1.95586e-35	1.33123	-1.06993e-09	6.03316e-07	-2.3905	-1.06993e-09	3.52195e-05	-2.40479	-1.06993e-09
63537609	chr10:63537609:T:G	2.07829e-36	0.204771	-1.11541	6.70356e-07	-2.13767	-0.147456	4.26666e-05	-2.15057	-0.0624024
63538886	chr10:63538886:G:A	9.20467e-37	-6.21526e-10	-1.72505	1.24438e-06	-6.21526e-10	-1.66654	7.45209e-05	-6.21526e-10	-1.65531
63539990	chr10:63539990:C:T	1.86756e-37	-1.82654	-1.49359	9.64608e-08	-2.40731	-1.81649	5.501e-06	-2.4028	-1.85866
63539992	chr10:63539992:C:T	2.64069e-36	-6.21526e-10	-0.671138	1.51517e-06	-6.21526e-10	-1.46966	9.04513e-05	-6.21526e-10	-1.46158
63540224	chr10:63540224:C:G	9.30541e-37	-6.21526e-10	-1.71417	1.00198e-06	-6.21526e-10	-1.8832	5.94428e-05	-6.21526e-10	-1.88137
63540310	chr10:63540310:CAT:C	7.05018e-36	0.310872	-1.06993e-09	6.09761e-07	-2.37987	-1.06993e-09	3.5502e-05	-2.3968	-1.06993e-09
63540377	chr10:63540377:T:C	3.72312e-35	-6.21526e-10	1.97497	3.39914e-06	-6.21526e-10	-0.661661	0.000235522	-6.21526e-10	-0.504585
63540790	chr10:63540790:C:T	3.39391e-36	-0.420198	-1.06993e-09	6.9881e-07	-2.24356	-1.06993e-09	4.69852e-05	-2.11655	-1.06993e-09
63540814	chr10:63540814:G:A	1.9531e-37	-1.81589	-1.45946	9.52584e-08	-2.40663	-1.82972	5.46273e-06	-2.40141	-1.86703
63541045	chr10:63541045:T:A	3.01557e-36	0.457006	-0.995399	1.174e-06	-0.0306206	-1.69415	4.92104e-05	-0.37474	-1.69554
63541400	chr10:63541400:C:T	4.17711e-35	-6.21526e-10	2.09002	3.62844e-06	-6.21526e-10	-0.59638	0.000251992	-6.21526e-10	-0.43699
63541537	chr10:63541537:A:G	1.56764e-36	-0.256639	-0.935968	2.88664e-07	-2.38904	-0.738639	1.51281e-05	-2.4023	-0.847532
63541565	chr10:63541565:A:G	2.75987e-36	0.389545	-1.01654	1.23763e-06	0.0309189	-1.70291	5.16496e-05	-0.317107	-1.7048
63541965	chr10:63541965:T:C	4.15582e-15	37.7087	10.4279	1.49345e-07	-1.98201	-1.80467	8.77112e-06	-1.96147	-1.83345
63542699	chr10:63542699:A:G	1.86184e-36	-0.0981195	-0.922496	3.31562e-07	-2.37308	-0.616042	1.71132e-05	-2.39254	-0.734004
63542939	chr10:63542939:C:T	6.20028e-29	16.8919	-0.591399	5.47236e-07	-2.18737	-0.300688	2.53451e-05	-2.34781	-0.385996
63543162	chr10:63543162:A:G	6.36152e-34	4.81326	-1.06993e-09	9.59001e-07	-1.92705	-1.06993e-09	9.35808e-05	-1.42756	-1.06993e-09
63543327	chr10:63543327:G:A	5.49211e-36	0.523351	-0.46222	1.21909e-06	-0.0828104	-1.60427	5.24661e-05	-0.420309	-1.58591
63543410	chr10:63543410:C:T	1.94751e-31	10.5373	-1.06993e-09	5.14129e-05	2.05471	-1.06993e-09	0.00732977	2.93331	-1.06993e-09
63543683	chr10:63543683:G:A	6.37485e-36	-6.21526e-10	0.21018	2.80253e-06	-6.21526e-10	-0.854661	0.000176922	-6.21526e-10	-0.790678
63545055	chr10:63545055:C:G	1.83112e-37	-1.74143	-1.59841	1.01842e-07	-2.39957	-1.76994	5.74871e-06	-2.39012	-1.8273
63545365	chr10:63545365:T:G	6.02132e-31	13.3312	-1.66516	1.18932e-07	-2.16885	-1.84554	6.12656e-06	-2.32679	-1.82697
63545437	chr10:63545437:C:T	1.21482e-28	17.7321	-0.758999	7.28682e-07	-2.09259	-0.109117	3.22967e-05	-2.29285	-0.198572
63545521	chr10:63545521:C:T	1.05622e-28	17.4988	-0.665567	6.31409e-07	-2.12183	-0.223157	2.8365e-05	-2.31033	-0.310906
63546357	chr10:63546357:T:G	2.06071e-35	-6.21526e-10	1.38346	2.70121e-06	-6.21526e-10	-0.891485	0.000183296	-6.21526e-10	-0.755288
63547417	chr10:63547417:T:C	3.24496e-35	-6.21526e-10	1.83751	3.16068e-06	-6.21526e-10	-0.734398	0.000217972	-6.21526e-10	-0.582021
63547893	chr10:63547893:A:G	2.65594e-36	0.416842	-1.08222	1.17485e-06	0.00815349	-1.73219	4.90696e-05	-0.33996	-1.73319
63548163	chr10:63548163:A:G	7.62661e-37	-1.91312	-1.06993e-09	6.51075e-07	-2.31431	-1.06993e-09	4.59687e-05	-2.13843	-1.06993e-09
63548445	chr10:63548445:G:A	1.4069e-35	-6.21526e-10	1.00179	3.43406e-06	-6.21526e-10	-0.65144	0.000211928	-6.21526e-10	-0.610141
63548990	chr10:63548990:A:T	6.94141e-16	37.3599	8.98709	1.66297e-07	-1.95363	-1.72554	9.65483e-06	-1.93555	-1.76338
63549397	chr10:63549397:A:G	2.16345e-35	3.32154	-1.88944	1.52083e-07	-2.40605	-1.36246	9.74491e-06	-2.38427	-1.30538
63549474	chr10:63549474:A:AG	3.02862e-35	1.76851	-1.06993e-09	6.37571e-07	-2.33527	-1.06993e-09	4.9153e-05	-2.07145	-1.06993e-09
63550017	chr10:63550017:G:T	6.43585e-36	0.729132	-0.50943	9.86128e-07	-0.279742	-1.61941	4.33318e-05	-0.595601	-1.6019
63550107	chr10:63550107:G:A	2.93017e-31	12.6984	-1.7526	1.1882e-07	-2.22404	-1.79129	6.31905e-06	-2.35921	-1.76361
63550345	chr10:63550345:G:A	1.58579e-37	-2.37864	-1.10504	6.3896e-05	1.40552	0.866547	0.0115877	2.19658	1.19474
63550394	chr10:63550394:C:A	7.80946e-29	17.3154	-0.784176	7.2297e-07	-2.13113	-0.0784397	3.2504e-05	-2.31671	-0.168317
63550799	chr10:63550799:C:A	1.85862e-35	-6.21526e-10	1.28024	2.55493e-06	-6.21526e-10	-0.94716	0.000172889	-6.21526e-10	-0.813738
63551387	chr10:63551387:T:C	7.81117e-37	-6.21526e-10	-1.88921	1.49561e-06	-6.21526e-10	-1.48265	9.60306e-05	-6.21526e-10	-1.40172
63552405	chr10:63552405:C:T	2.21052e-34	3.75622	-1.06993e-09	8.25719e-06	0.225901	-1.06993e-09	0.000682698	0.559665	-1.06993e-09
63552796	chr10:63552796:G:A	7.83735e-37	-6.21526e-10	-1.88586	1.17266e-06	-6.21526e-10	-1.72591	6.92271e-05	-6.21526e-10	-1.729
63553199	chr10:63553199:A:T	1.87915e-36	-6.21526e-10	-1.01136	9.98296e-07	-6.21526e-10	-1.88689	5.90643e-05	-6.21526e-10	-1.88776
63553824	chr10:63553824:G:A	3.21957e-35	1.82965	-1.06993e-09	6.4221e-07	-2.32802	-1.06993e-09	4.99426e-05	-2.05551	-1.06993e-09
63554034	chr10:63554034:A:G	1.18016e-35	-6.21526e-10	0.826058	3.08912e-06	-6.21526e-10	-0.757297	0.00019024	-6.21526e-10	-0.718104
63554059	chr10:63554059:A:G	3.6574e-24	26.1131	1.17253	2.08222e-07	-2.37788	-1.07645	1.34273e-05	-2.2304	-1.1387
63554294	chr10:63554294:A:G	2.74814e-36	-6.21526e-10	-0.631258	1.77506e-06	-6.21526e-10	-1.31135	0.000102463	-6.21526e-10	-1.33689
63554514	chr10:63554514:C:G	7.14735e-34	1.9762	2.95353	2.59579e-07	-2.34566	-0.888222	1.87298e-05	-2.17332	-0.862954
63554858	chr10:63554858:T:A	3.21728e-35	1.82894	-1.06993e-09	6.41967e-07	-2.3284	-1.06993e-09	4.99082e-05	-2.0562	-1.06993e-09
63555211	chr10:63555211:A:G	2.14317e-24	25.5971	1.15405	2.12652e-07	-2.36109	-1.0722	1.40371e-05	-2.19091	-1.13378
63555471	chr10:63555471:A:G	5.32981e-24	26.0623	1.59981	1.72978e-07	-2.37546	-1.26432	1.12678e-05	-2.22477	-1.31966
63555637	chr10:63555637:G:C	1.02008e-35	0.648527	0.0317624	3.46121e-07	-1.66328	-1.28287	2.25868e-05	-1.56955	-1.27948
63555673	chr10:63555673:T:C	2.87861e-16	35.9306	9.53621	1.01971e-07	-2.39022	-1.77803	6.22688e-06	-2.33079	-1.80672
63556019	chr10:63556019:C:A	2.22737e-37	-1.76884	-1.3751	9.2547e-08	-2.40205	-1.86317	5.40506e-06	-2.39377	-1.88528
63556040	chr10:63556040:G:T	1.98258e-24	25.7364	0.93683	2.317e-07	-2.36734	-0.980158	1.5116e-05	-2.20482	-1.04581
63557054	chr10:63557054:A:G	1.50131e-36	-6.21526e-10	-1.23584	1.00288e-06	-6.21526e-10	-1.8823	5.92361e-05	-6.21526e-10	-1.88486
63557296	chr10:63557296:A:T	1.52117e-24	25.6014	0.806957	2.56589e-07	-2.36082	-0.884638	1.68231e-05	-2.19092	-0.952711
63557415	chr10:63557415:C:T	1.17668e-35	-6.21526e-10	0.823103	3.08426e-06	-6.21526e-10	-0.758872	0.00018991	-6.21526e-10	-0.71984
63558498	chr10:63558498:G:A	7.31167e-37	-1.95529	-1.06993e-09	6.98719e-07	-2.24369	-1.06993e-09	3.53813e-05	-2.4002	-1.06993e-09
63558538	chr10:63558538:G:A	1.27408e-36	-6.21526e-10	-1.39996	9.96648e-07	-6.21526e-10	-1.88854	5.8945e-05	-6.21526e-10	-1.88978
63559006	chr10:63559006:G:T	2.4245e-23	24.9448	4.23227	1.18953e-07	-2.32984	-1.68437	8.31716e-06	-2.12625	-1.72182
63559561	chr10:63559561:G:A	5.94872e-29	17.0668	-0.80775	6.90051e-07	-2.15907	-0.0971024	3.14099e-05	-2.33222	-0.187045
63559723	chr10:63559723:T:C	2.96935e-35	1.74875	-1.06993e-09	6.35219e-07	-2.33897	-1.06993e-09	4.87861e-05	-2.07894	-1.06993e-09
63559918	chr10:63559918:T:C	3.00753e-24	26.4203	0.669643	2.64804e-07	-2.38644	-0.82751	1.67073e-05	-2.25241	-0.89813
63560246	chr10:63560246:A:T	4.71378e-16	36.347	9.61303	1.00729e-07	-2.3962	-1.7843	6.10781e-06	-2.34436	-1.81246
63560319	chr10:63560319:T:C	2.69794e-36	0.523251	-1.17294	2.19746e-07	-1.60459	-1.79588	1.42939e-05	-1.51017	-1.79639
63560690	chr10:63560690:C:A	1.17944e-35	0.739968	0.0854784	3.41703e-07	-1.70838	-1.25062	2.22621e-05	-1.61673	-1.24678
63560970	chr10:63560970:G:A	1.32241e-35	0.802812	0.137051	3.41043e-07	-1.73832	-1.22261	2.2174e-05	-1.64817	-1.2193
63561291	chr10:63561291:C:A	1.31028e-35	0.759927	0.170718	3.54918e-07	-1.71853	-1.20252	2.31027e-05	-1.62763	-1.19881
63561387	chr10:63561387:C:A	2.9003e-24	26.2014	0.852275	2.4578e-07	-2.38041	-0.908089	1.56908e-05	-2.23701	-0.976305
63561487	chr10:63561487:A:T	4.44024e-31	13.0118	-1.65038	1.14514e-07	-2.19691	-1.85533	5.95585e-06	-2.34321	-1.83881
63561578	chr10:63561578:A:G	2.4466e-35	-6.21526e-10	1.5551	4.93114e-06	-6.21526e-10	-0.289613	0.000306411	-6.21526e-10	-0.241461
63561704	chr10:63561704:C:T	3.81344e-24	26.4208	0.906608	2.22112e-07	-2.40298	-0.986775	1.36757e-05	-2.30206	-1.04871
63562414	chr10:63562414:T:C	7.13622e-36	-6.21526e-10	0.323002	3.41027e-06	-6.21526e-10	-0.658392	0.00022963	-6.21526e-10	-0.529921
63562493	chr10:63562493:G:A	3.66386e-36	-6.21526e-10	-0.343663	1.81059e-06	-6.21526e-10	-1.29153	0.000117398	-6.21526e-10	-1.20082
63563186	chr10:63563186:T:G	4.7263e-37	-2.39162	-1.06993e-09	7.31419e-07	-2.19795	-1.06993e-09	5.34779e-05	-1.98712	-1.06993e-09
63563505	chr10:63563505:G:A	1.70156e-24	25.9561	0.564267	2.59473e-07	-2.39952	-0.834762	1.62265e-05	-2.2854	-0.894343
63563540	chr10:63563540:T:A	4.26742e-36	-6.21526e-10	-0.191172	2.91122e-06	-6.21526e-10	-0.816611	0.000174422	-6.21526e-10	-0.80491
63564097	chr10:63564097:G:A	7.86922e-37	-1.88181	-1.06993e-09	8.31921e-07	-2.0692	-1.06993e-09	5.22627e-05	-2.0101	-1.06993e-09
63564747	chr10:63564747:G:T	1.98166e-36	-1.86013	0.90188	8.96099e-08	-2.40841	-1.88906	5.34664e-06	-2.40625	-1.88367
63565076	chr10:63565076:G:A	4.28979e-36	-6.21526e-10	-0.185943	2.9257e-06	-6.21526e-10	-0.811649	0.000175302	-6.21526e-10	-0.799879
63565124	chr10:63565124:G:A	8.92174e-37	-6.21526e-10	-1.75627	9.95403e-07	-6.21526e-10	-1.88979	5.89447e-05	-6.21526e-10	-1.88979
63565718	chr10:63565718:G:A	5.66131e-16	36.4375	9.70564	9.58247e-08	-2.40883	-1.82159	5.70445e-06	-2.38382	-1.84132
63565964	chr10:63565964:A:C	4.15643e-36	-6.21526e-10	-0.217524	2.83829e-06	-6.21526e-10	-0.841983	0.000170027	-6.21526e-10	-0.830433
63566030	chr10:63566030:A:G	1.29214e-36	-6.21526e-10	-1.38588	1.03567e-06	-6.21526e-10	-1.85014	6.21589e-05	-6.21526e-10	-1.83669
63566245	chr10:63566245:A:G	4.71861e-36	-6.21526e-10	-0.0906665	4.56919e-06	-6.21526e-10	-0.365849	0.000270578	-6.21526e-10	-0.365828
63567180	chr10:63567180:C:G	2.41594e-37	-1.75876	-1.30392	9.26992e-08	-2.38262	-1.88096	5.48087e-06	-2.37534	-1.88979
63567231	chr10:63567231:AATT:A	6.18087e-16	36.5474	9.68362	9.59829e-08	-2.40896	-1.81981	5.69659e-06	-2.38673	-1.83979
63567324	chr10:63567324:C:T	6.21528e-29	17.1136	-0.810682	6.6158e-07	-2.13381	-0.164496	3.00149e-05	-2.31984	-0.244858
63567470	chr10:63567470:G:A	2.96181e-35	1.74621	-1.06993e-09	6.35744e-07	-2.33814	-1.06993e-09	4.88812e-05	-2.07699	-1.06993e-09
63568112	chr10:63568112:CTAAT:C	1.04556e-36	-0.269616	-1.32802	4.77253e-07	-2.37815	-0.246745	2.45952e-05	-2.39755	-0.366283
63568361	chr10:63568361:G:A	8.31386e-37	-6.21526e-10	-1.82684	1.33444e-06	-6.21526e-10	-1.59667	7.90054e-05	-6.21526e-10	-1.59687
63568686	chr10:63568686:G:A	4.41413e-29	16.617	-0.656257	6.15776e-07	-2.37653	0.00647617	3.27586e-05	-2.40583	-0.0713947
63568758	chr10:63568758:C:T	2.4255e-24	26.1875	0.687347	2.40932e-07	-2.40199	-0.906432	1.49614e-05	-2.29611	-0.964802
63568779	chr10:63568779:C:G	5.09518e-16	37.4548	8.58303	1.08236e-07	-2.40258	-1.70604	6.18774e-06	-2.4043	-1.73951
63568980	chr10:63568980:T:A	3.39356e-24	26.5155	0.69523	2.37528e-07	-2.40628	-0.916373	1.45254e-05	-2.31627	-0.97422
63569105	chr10:63569105:A:G	3.79029e-36	-6.21526e-10	-0.309738	2.70261e-06	-6.21526e-10	-0.890965	0.000162196	-6.21526e-10	-0.877584
63569401	chr10:63569401:G:A	4.45863e-36	-6.21526e-10	-0.147338	3.01633e-06	-6.21526e-10	-0.781144	0.000180762	-6.21526e-10	-0.769207
63569582	chr10:63569582:C:T	4.81031e-31	13.0235	-1.58203	1.12553e-07	-2.19359	-1.87592	5.81309e-06	-2.34146	-1.86482
63569758	chr10:63569758:A:G	2.39932e-24	26.1796	0.684388	2.39739e-07	-2.40203	-0.911359	1.4893e-05	-2.29593	-0.969561
63570435	chr10:63570435:T:A	3.32653e-24	26.4455	0.745248	2.30377e-07	-2.40561	-0.947608	1.41435e-05	-2.3124	-1.00473
63570448	chr10:63570448:T:C	3.44943e-24	26.486	0.741042	2.3068e-07	-2.40605	-0.945854	1.41339e-05	-2.31481	-1.003
63570645	chr10:63570645:A:G	2.07676e-35	1.06937	0.321839	3.13837e-07	-1.9439	-1.10016	2.01195e-05	-1.85924	-1.10546
63571537	chr10:63571537:C:T	4.12069e-36	-6.21526e-10	-0.226159	9.97431e-07	-6.21526e-10	-1.88776	5.93189e-05	-6.21526e-10	-1.88346
63571751	chr10:63571751:G:C	3.47643e-24	26.4597	0.7751	2.32718e-07	-2.40595	-0.937158	1.4266e-05	-2.31413	-0.994382
63572099	chr10:63572099:A:G	1.76037e-24	26.0512	0.503161	2.69878e-07	-2.40195	-0.793023	1.67024e-05	-2.29576	-0.855075
63572415	chr10:63572415:C:A	4.28734e-36	-6.21526e-10	-0.186513	2.92451e-06	-6.21526e-10	-0.812058	0.000175228	-6.21526e-10	-0.8003
63572541	chr10:63572541:AACTG:A	2.48982e-36	-6.21526e-10	-0.729968	1.37211e-06	-6.21526e-10	-1.56883	8.14833e-05	-6.21526e-10	-1.56599
63573098	chr10:63573098:C:T	4.64505e-37	-2.40896	-1.06993e-09	1.98079e-06	-1.20169	-1.06993e-09	0.000205597	-0.640472	-1.06993e-09
63574678	chr10:63574678:G:A	1.84285e-36	-6.21526e-10	-1.03087	1.33294e-06	-6.21526e-10	-1.59779	7.87287e-05	-6.21526e-10	-1.60038
63575241	chr10:63575241:G:A	1.37235e-35	-6.21526e-10	0.976928	1.91523e-06	-6.21526e-10	-1.23534	0.000117806	-6.21526e-10	-1.19735
63575367	chr10:63575367:A:G	3.85286e-36	-6.21526e-10	-0.293364	2.03023e-06	-6.21526e-10	-1.17703	0.000126984	-6.21526e-10	-1.12233
63575555	chr10:63575555:T:C	2.60378e-25	24.6802	-0.036962	1.78256e-07	-2.39977	-1.20995	1.20827e-05	-2.28463	-1.18998
63576425	chr10:63576425:A:G	1.00332e-25	23.9267	-0.237096	2.0155e-07	-2.38282	-1.10408	1.41735e-05	-2.2328	-1.08222
63576447	chr10:63576447:T:C	1.5652e-18	33.5977	6.65466	9.20544e-08	-2.4035	-1.86706	5.72375e-06	-2.3564	-1.86537
63576613	chr10:63576613:G:A	1.1114e-25	23.9341	-0.142229	1.89392e-07	-2.38302	-1.16611	1.33027e-05	-2.23334	-1.14508
63577381	chr10:63577381:T:C	1.22191e-25	24.096	-0.209359	1.96513e-07	-2.38819	-1.12403	1.36909e-05	-2.24721	-1.10244
63578397	chr10:63578397:C:T	3.52304e-36	-6.21526e-10	-0.382856	2.53529e-06	-6.21526e-10	-0.954877	0.00015171	-6.21526e-10	-0.944416
63578514	chr10:63578514:A:G	2.14988e-34	-6.21526e-10	3.7284	1.70298e-06	-6.21526e-10	-1.3528	0.000110613	-6.21526e-10	-1.26035
63578544	chr10:63578544:A:G	1.33612e-25	23.8727	0.103289	1.68369e-07	-2.37861	-1.28816	1.18759e-05	-2.22285	-1.26903
63578594	chr10:63578594:G:A	7.81513e-37	-6.21526e-10	-1.8887	1.29423e-06	-6.21526e-10	-1.62727	7.31348e-05	-6.21526e-10	-1.67408
63579157	chr10:63579157:G:A	4.81366e-37	-2.37331	-1.06993e-09	6.94773e-07	-2.24935	-1.06993e-09	4.9726e-05	-2.05986	-1.06993e-09
63579968	chr10:63579968:A:G	1.00144e-36	-6.21526e-10	-1.64074	9.96469e-07	-6.21526e-10	-1.88872	5.91561e-05	-6.21526e-10	-1.88621
63580123	chr10:63580123:G:A	7.93754e-36	1.10331	-0.673886	1.95633e-07	-1.9392	-1.5775	1.24692e-05	-1.85714	-1.58598
63580413	chr10:63580413:A:G	8.02563e-36	-6.21526e-10	0.44046	1.06009e-06	-6.21526e-10	-1.82683	6.25709e-05	-6.21526e-10	-1.83009
63580627	chr10:63580627:A:G	4.20298e-34	1.69992	2.69887	2.33164e-07	-2.36676	-0.974437	1.63501e-05	-2.21668	-0.955474
63580860	chr10:63580860:A:G	1.21396e-36	-6.21526e-10	-1.4483	1.12389e-06	-6.21526e-10	-1.76839	6.57071e-05	-6.21526e-10	-1.78118
63581137	chr10:63581137:G:A	1.60154e-25	24.2727	-0.115508	1.85138e-07	-2.39399	-1.17785	1.28006e-05	-2.26387	-1.15302
63581505	chr10:63581505:C:T	2.06628e-31	-6.21526e-10	10.5965	5.13204e-06	-6.21526e-10	-0.249681	0.000346505	-6.21526e-10	-0.11849
63583371	chr10:63583371:T:C	6.28919e-36	1.3754	-1.17874	1.4633e-07	-2.01362	-1.79346	9.25432e-06	-1.94397	-1.79733
63584549	chr10:63584549:G:A	2.83402e-36	-6.21526e-10	-0.600485	1.57491e-06	-6.21526e-10	-1.43099	9.39171e-05	-6.21526e-10	-1.42398
63584689	chr10:63584689:G:A	5.07255e-35	2.28425	-1.06993e-09	7.06328e-07	-2.23286	-1.06993e-09	5.93286e-05	-1.8833	-1.06993e-09
63584889	chr10:63584889:T:C	1.33254e-37	-1.99462	-1.66306	9.7875e-08	-2.3303	-1.87895	6.0871e-06	-2.3089	-1.85132
63585469	chr10:63585469:A:G	9.02252e-36	-6.21526e-10	0.557543	2.68818e-06	-6.21526e-10	-0.896319	0.000164996	-6.21526e-10	-0.860465
63586091	chr10:63586091:A:G	2.62749e-31	12.4452	-1.6084	1.10286e-07	-2.22076	-1.8691	5.77541e-06	-2.35704	-1.85574
63586748	chr10:63586748:T:C	2.41412e-37	-1.17614	-1.88729	1.29626e-07	-2.40589	-1.52239	7.23881e-06	-2.40887	-1.57806
63586749	chr10:63586749:C:G	3.33531e-30	12.0952	1.28269	1.0441e-07	-2.30892	-1.83569	5.67613e-06	-2.4016	-1.82852
63587129	chr10:63587129:C:T	1.89273e-35	3.18709	-1.88867	1.47646e-07	-2.37539	-1.42274	9.03511e-06	-2.40388	-1.36139
63587345	chr10:63587345:G:A	1.6492e-32	9.88102	-1.81257	1.46976e-07	-2.00206	-1.80061	6.72156e-06	-2.30315	-1.75792
63588231	chr10:63588231:G:A	1.11023e-36	-6.21526e-10	-1.53762	1.03352e-06	-6.21526e-10	-1.85221	6.0761e-05	-6.21526e-10	-1.85944
63588700	chr10:63588700:A:G	1.21657e-35	-6.21526e-10	0.85644	1.00014e-06	-6.21526e-10	-1.88504	5.91878e-05	-6.21526e-10	-1.88567
63588973	chr10:63588973:A:G	2.67641e-37	-1.10562	-1.85467	1.12943e-07	-2.40137	-1.66469	6.36559e-06	-2.40725	-1.70823
63589246	chr10:63589246:C:G	9.17798e-36	-6.21526e-10	0.574627	2.701e-06	-6.21526e-10	-0.89156	0.000165834	-6.21526e-10	-0.855402
63589309	chr10:63589309:G:A	1.39749e-34	3.29767	-1.06993e-09	6.6468e-07	-2.29363	-1.06993e-09	5.31988e-05	-1.99235	-1.06993e-09
63589312	chr10:63589312:AC:A	3.89697e-30	12.5073	1.02622	1.12453e-07	-2.27378	-1.79663	5.98406e-06	-2.39001	-1.78728
63589453	chr10:63589453:A:G	8.04379e-37	-6.21526e-10	-1.85986	1.31393e-06	-6.21526e-10	-1.61216	7.96921e-05	-6.21526e-10	-1.58822
63589616	chr10:63589616:C:T	4.70968e-35	2.21002	-1.06993e-09	6.99119e-07	-2.24312	-1.06993e-09	5.81586e-05	-1.90321	-1.06993e-09
63590037	chr10:63590037:C:T	5.45691e-36	1.04636	-0.991655	1.69094e-07	-1.94797	-1.71451	1.08154e-05	-1.86547	-1.71995
63590354	chr10:63590354:A:G	2.82671e-35	-6.21526e-10	1.69952	2.97661e-06	-6.21526e-10	-0.794397	0.000203427	-6.21526e-10	-0.651079
63590585	chr10:63590585:A:G	1.14326e-36	-6.21526e-10	-1.50829	9.95818e-07	-6.21526e-10	-1.88937	5.89998e-05	-6.21526e-10	-1.88885
63590623	chr10:63590623:A:G	3.32308e-18	34.3434	6.66181	9.14767e-08	-2.40895	-1.8679	5.56856e-06	-2.38374	-1.86551
63591002	chr10:63591002:A:G	2.65714e-37	-1.07926	-1.88826	1.32386e-07	-2.39917	-1.50804	7.35634e-06	-2.40613	-1.56469
63591774	chr10:63591774:A:T	2.67969e-37	-1.10287	-1.85619	1.13574e-07	-2.40115	-1.65933	6.39938e-06	-2.40714	-1.70304
63591821	chr10:63591821:G:A	2.52463e-29	12.7574	2.64459	1.04073e-07	-2.25863	-1.88922	5.43398e-06	-2.38428	-1.88944
63592534	chr10:63592534:G:A	5.106e-35	2.29082	-1.06993e-09	7.08016e-07	-2.23047	-1.06993e-09	5.95046e-05	-1.88033	-1.06993e-09
63592898	chr10:63592898:A:G	5.46851e-37	-2.24576	-1.06993e-09	6.8152e-07	-2.26861	-1.06993e-09	3.75961e-05	-2.33949	-1.06993e-09
63593084	chr10:63593084:C:T	1.00072e-36	-6.21526e-10	-1.64146	9.95877e-07	-6.21526e-10	-1.88932	5.9085e-05	-6.21526e-10	-1.88741
63593418	chr10:63593418:C:G	3.12872e-36	-6.21526e-10	-0.501555	1.81738e-06	-6.21526e-10	-1.28779	0.000112696	-6.21526e-10	-1.24169
63593555	chr10:63593555:C:G	3.40554e-37	-0.842353	-1.87701	1.37486e-07	-2.36142	-1.508	7.66293e-06	-2.37643	-1.55356
63593814	chr10:63593814:G:A	2.51343e-36	-6.21526e-10	-0.720531	1.61175e-06	-6.21526e-10	-1.40786	9.52266e-05	-6.21526e-10	-1.41013
63593995	chr10:63593995:A:T	9.19891e-19	35.0164	4.70443	1.00117e-07	-2.40438	-1.78222	6.01244e-06	-2.40182	-1.77074
63594320	chr10:63594320:A:G	9.95042e-30	12.3136	2.15736	1.00921e-07	-2.29346	-1.88514	5.39122e-06	-2.39735	-1.88427
63595702	chr10:63595702:G:A	2.39038e-36	-0.770728	-1.06993e-09	6.41117e-07	-2.32973	-1.06993e-09	4.29477e-05	-2.20641	-1.06993e-09
63596349	chr10:63596349:C:T	2.00118e-28	15.6625	1.80973	1.30183e-07	-2.20475	-1.71925	6.48181e-06	-2.36175	-1.73564
63596549	chr10:63596549:A:G	4.79637e-36	1.28378	-1.3581	1.38016e-07	-1.97604	-1.88954	9.12638e-06	-1.87264	-1.88258
63596861	chr10:63596861:T:G	8.84496e-37	-6.21526e-10	-1.76492	1.47386e-06	-6.21526e-10	-1.4973	8.57063e-05	-6.21526e-10	-1.51546
63597011	chr10:63597011:G:A	1.46801e-35	-6.21526e-10	1.04431	2.76475e-06	-6.21526e-10	-0.868235	0.000184843	-6.21526e-10	-0.74688
63597038	chr10:63597038:G:A	1.7998e-29	12.5997	2.46385	1.00891e-07	-2.28913	-1.88977	5.37444e-06	-2.39506	-1.88967
63597129	chr10:63597129:G:A	1.93032e-28	15.6083	1.82786	1.28867e-07	-2.21074	-1.72342	6.4376e-06	-2.36468	-1.73955
63597177	chr10:63597177:A:G	2.568e-36	-6.21526e-10	-0.699052	1.63889e-06	-6.21526e-10	-1.39116	9.68952e-05	-6.21526e-10	-1.39276
63597678	chr10:63597678:G:A	2.15655e-19	34.8706	3.39965	1.06965e-07	-2.40476	-1.71568	6.4473e-06	-2.40202	-1.70071
63597781	chr10:63597781:C:T	3.8034e-34	5.76677	-1.46789	1.02845e-07	-2.29069	-1.86902	5.93842e-06	-2.34344	-1.84151
63598513	chr10:63598513:G:A	5.34785e-36	-6.21526e-10	0.0345132	4.50186e-06	-6.21526e-10	-0.380694	0.000263644	-6.21526e-10	-0.391788
63598703	chr10:63598703:G:A	2.36742e-28	15.8492	1.79112	1.33868e-07	-2.17861	-1.71747	6.57691e-06	-2.34875	-1.73408
63599493	chr10:63599493:G:A	4.26627e-35	2.11114	-1.06993e-09	6.85922e-07	-2.26218	-1.06993e-09	5.62326e-05	-1.93689	-1.06993e-09
63599862	chr10:63599862:G:T	1.11664e-36	-6.21526e-10	-1.53186	9.99156e-07	-6.21526e-10	-1.88603	5.95444e-05	-6.21526e-10	-1.87967
63599941	chr10:63599941:C:T	4.7353e-36	1.30126	-1.3884	1.36926e-07	-1.98372	-1.88978	9.08658e-06	-1.88095	-1.87864
63600046	chr10:63600046:A:G	2.40414e-36	-6.21526e-10	-0.764988	1.57117e-06	-6.21526e-10	-1.43337	9.28967e-05	-6.21526e-10	-1.4349
63600224	chr10:63600224:A:G	4.06014e-37	-0.660938	-1.88261	1.38078e-07	-2.3249	-1.54021	7.67128e-06	-2.34563	-1.58327
63600329	chr10:63600329:C:T	2.38477e-31	12.333	-1.59319	1.0686e-07	-2.24905	-1.87237	5.67329e-06	-2.37113	-1.85949
63600984	chr10:63600984:C:T	4.4368e-37	-0.573408	-1.88142	1.42362e-07	-2.30572	-1.52884	7.89095e-06	-2.32773	-1.57294
63601603	chr10:63601603:G:A	3.95694e-37	-0.686104	-1.88319	1.368e-07	-2.32926	-1.54516	7.60679e-06	-2.34936	-1.58798
63601885	chr10:63601885:C:T	8.18474e-37	-6.21526e-10	-1.84249	1.37995e-06	-6.21526e-10	-1.56314	8.1652e-05	-6.21526e-10	-1.56392
63602614	chr10:63602614:C:A	8.60382e-37	-6.21526e-10	-1.79256	1.44745e-06	-6.21526e-10	-1.51538	8.55318e-05	-6.21526e-10	-1.5175
63603288	chr10:63603288:G:A	9.98097e-36	0.658499	-1.06993e-09	6.71855e-07	-2.2829	-1.06993e-09	5.048e-05	-2.04481	-1.06993e-09
63603406	chr10:63603406:C:T	2.28922e-31	12.2676	-1.56869	1.59414e-07	-2.37558	-1.34585	8.76217e-06	-2.40514	-1.39081
63604482	chr10:63604482:C:T	7.84382e-37	-6.21526e-10	-1.88504	1.27653e-06	-6.21526e-10	-1.64104	7.3868e-05	-6.21526e-10	-1.66411
63604487	chr10:63604487:A:G	3.32542e-32	10.537	-1.76727	9.64191e-08	-2.34539	-1.87884	5.51278e-06	-2.38672	-1.8726
63604712	chr10:63604712:A:G	3.94416e-36	-6.21526e-10	-0.269944	2.62777e-06	-6.21526e-10	-0.91905	0.000158567	-6.21526e-10	-0.900208
63604779	chr10:63604779:T:G	7.07074e-32	10.385	-0.860829	9.33908e-08	-2.36644	-1.8897	5.34805e-06	-2.3999	-1.88975
63604828	chr10:63604828:C:A	3.94416e-36	-6.21526e-10	-0.269944	2.62777e-06	-6.21526e-10	-0.91905	0.000158567	-6.21526e-10	-0.900208
63605012	chr10:63605012:C:T	1.54256e-32	9.8416	-1.84	9.70096e-08	-2.38126	-1.83687	5.68606e-06	-2.40533	-1.82304
63605209	chr10:63605209:A:C	9.89454e-36	-6.21526e-10	0.649802	1.57324e-06	-6.21526e-10	-1.43205	9.99952e-05	-6.21526e-10	-1.36127
63605625	chr10:63605625:C:T	6.09172e-24	23.7446	4.05115	9.92316e-08	-2.36387	-1.83161	5.98111e-06	-2.34968	-1.82811
63605773	chr10:63605773:G:C	2.67821e-36	-0.657032	-1.06993e-09	1.13883e-06	-1.75518	-1.06993e-09	4.95355e-05	-2.0637	-1.06993e-09
63606219	chr10:63606219:T:TAAG	4.33336e-28	14.4824	3.76247	9.646e-08	-2.39468	-1.82913	6.07069e-06	-2.33716	-1.82576
63606275	chr10:63606275:CTT:C	8.34761e-37	-1.82279	-1.06993e-09	6.05504e-07	-2.38688	-1.06993e-09	3.6224e-05	-2.37667	-1.06993e-09
63606509	chr10:63606509:C:A	1.21228e-36	-6.21526e-10	-1.44968	9.96755e-07	-6.21526e-10	-1.88843	5.91078e-05	-6.21526e-10	-1.88703
63606704	chr10:63606704:T:C	2.81829e-36	-0.606052	-1.06993e-09	9.4253e-07	-1.94437	-1.06993e-09	7.8864e-05	-1.59866	-1.06993e-09
63606894	chr10:63606894:T:C	2.92903e-36	-0.567509	-1.06993e-09	9.60061e-07	-1.92594	-1.06993e-09	8.08076e-05	-1.57432	-1.06993e-09
63607136	chr10:63607136:T:A	1.10424e-28	17.5332	-0.65553	9.42438e-08	-2.3652	-1.88185	5.48227e-06	-2.39063	-1.87424
63607245	chr10:63607245:G:T	2.1068e-37	-1.49331	-1.70629	1.62312e-07	-2.40481	-1.29861	9.7186e-06	-2.40896	-1.28339
63607789	chr10:63607789:C:G	1.48155e-36	-6.21526e-10	-1.24909	1.13502e-06	-6.21526e-10	-1.75853	6.66072e-05	-6.21526e-10	-1.76758
63608901	chr10:63608901:A:G	1.02261e-36	-0.0366799	-1.58315	2.34883e-07	-2.22832	-1.10553	1.53073e-05	-2.14098	-1.09708
63609321	chr10:63609321:G:T	2.20369e-37	-1.72269	-1.43194	2.19821e-07	-2.40616	-0.993967	1.33795e-05	-2.39479	-0.97787
63609604	chr10:63609604:T:C	7.81627e-37	-6.21526e-10	-1.88856	1.02726e-06	-6.21526e-10	-1.85829	5.99945e-05	-6.21526e-10	-1.87214
63610281	chr10:63610281:A:G	1.92144e-36	-6.21526e-10	-0.989103	1.30247e-06	-6.21526e-10	-1.62092	7.71714e-05	-6.21526e-10	-1.62036
63611256	chr10:63611256:TAAG:T	2.84998e-35	-6.21526e-10	1.70772	1.17793e-05	-6.21526e-10	0.58116	0.000827094	-6.21526e-10	0.75153
63611382	chr10:63611382:A:G	1.2207e-36	-1.44276	-1.06993e-09	6.50769e-07	-2.31478	-1.06993e-09	4.02606e-05	-2.27102	-1.06993e-09
63611707	chr10:63611707:A:C	5.751e-37	-2.19539	-1.06993e-09	6.41847e-07	-2.32859	-1.06993e-09	3.61908e-05	-2.37758	-1.06993e-09
63611829	chr10:63611829:C:G	3.79034e-37	-1.45744	-1.15487	2.45841e-07	-2.40028	-0.887971	1.46095e-05	-2.40765	-0.877068
63612784	chr10:63612784:C:A	1.00997e-36	-6.21526e-10	-1.63226	1.00364e-06	-6.21526e-10	-1.88155	5.92881e-05	-6.21526e-10	-1.88398
63613158	chr10:63613158:T:C	7.01807e-37	-1.65181	-0.344464	4.98995e-07	-2.4089	-0.171439	2.99305e-05	-2.40509	-0.16242
63613299	chr10:63613299:T:C	1.33561e-35	-6.21526e-10	0.949796	1.02158e-06	-6.21526e-10	-1.86383	6.11535e-05	-6.21526e-10	-1.853
63614317	chr10:63614317:A:G	2.51434e-31	11.4966	-0.703895	1.40949e-07	-2.31787	-1.52668	7.77927e-06	-2.36334	-1.55159
63614349	chr10:63614349:C:T	1.22393e-33	7.15673	-1.68909	9.02826e-08	-2.40035	-1.88965	5.30764e-06	-2.40821	-1.88903
63614665	chr10:63614665:C:T	7.85489e-37	-6.21526e-10	-1.88363	1.18739e-06	-6.21526e-10	-1.71343	6.89113e-05	-6.21526e-10	-1.73357
63615521	chr10:63615521:A:G	6.96161e-37	-1.70698	-0.29738	5.84355e-07	-2.40791	-0.0145218	3.52277e-05	-2.40102	-0.00354039
63615948	chr10:63615948:C:A	1.09684e-36	-6.21526e-10	-1.54975	1.01033e-06	-6.21526e-10	-1.8749	6.00692e-05	-6.21526e-10	-1.87089
63616101	chr10:63616101:G:T	3.40257e-37	-1.59522	-1.12502	2.47168e-07	-2.40849	-0.874376	1.47727e-05	-2.40784	-0.865767
63616102	chr10:63616102:C:T	3.36426e-37	-1.60702	-1.12454	2.47221e-07	-2.40874	-0.873922	1.47863e-05	-2.40736	-0.865329
63616132	chr10:63616132:G:GGT	2.24531e-36	-0.833336	-1.06993e-09	8.4975e-07	-2.048	-1.06993e-09	6.8737e-05	-1.7361	-1.06993e-09
63616175	chr10:63616175:C:T	9.11832e-37	-6.21526e-10	-1.73448	1.05128e-06	-6.21526e-10	-1.83518	6.23252e-05	-6.21526e-10	-1.83402
63616274	chr10:63616274:G:A	2.24001e-36	-0.835702	-1.06993e-09	8.48781e-07	-2.04914	-1.06993e-09	6.86276e-05	-1.73769	-1.06993e-09
63616635	chr10:63616635:G:A	2.09189e-31	11.4014	-0.792573	1.47411e-07	-2.32566	-1.47406	8.13722e-06	-2.36842	-1.50152
63616713	chr10:63616713:G:A	9.50205e-34	6.90703	-1.69253	8.97506e-08	-2.40636	-1.88954	5.32958e-06	-2.40431	-1.88881
63616783	chr10:63616783:T:A	1.68188e-36	-6.21526e-10	-1.12227	9.95551e-07	-6.21526e-10	-1.88964	5.89446e-05	-6.21526e-10	-1.88979
63617580	chr10:63617580:T:G	6.50133e-37	-2.07276	-1.06993e-09	6.45906e-07	-2.32229	-1.06993e-09	3.91768e-05	-2.2983	-1.06993e-09
63617927	chr10:63617927:C:T	4.32924e-36	-6.21526e-10	-0.176789	1.03081e-06	-6.21526e-10	-1.85484	6.2152e-05	-6.21526e-10	-1.8368
63618537	chr10:63618537:A:G	3.96357e-36	-6.21526e-10	-0.265037	2.30506e-06	-6.21526e-10	-1.05008	0.000131907	-6.21526e-10	-1.08429
63618845	chr10:63618845:G:A	8.81306e-37	-6.21526e-10	-1.76853	1.81519e-06	-6.21526e-10	-1.28899	0.000104985	-6.21526e-10	-1.31257
63618935	chr10:63618935:C:T	3.52641e-37	-1.62069	-1.0638	2.67687e-07	-2.40892	-0.794204	1.60913e-05	-2.40648	-0.781629
63618946	chr10:63618946:A:G	2.13137e-36	-6.21526e-10	-0.885413	1.60873e-06	-6.21526e-10	-1.40974	9.65998e-05	-6.21526e-10	-1.39581
63619046	chr10:63619046:G:C	1.31832e-35	-6.21526e-10	0.936765	3.21636e-06	-6.21526e-10	-0.716932	0.000193895	-6.21526e-10	-0.699072
63619286	chr10:63619286:G:A	2.99572e-36	-2.0383	1.4933	2.39293e-06	-2.34788	1.33521	0.000143022	-2.3196	1.31621
63619544	chr10:63619544:G:A	1.24372e-33	7.17743	-1.69375	9.0379e-08	-2.39944	-1.88949	5.30799e-06	-2.40846	-1.88871
63620087	chr10:63620087:C:T	6.10585e-37	-2.13552	-1.06993e-09	6.21395e-07	-2.36097	-1.06993e-09	3.55188e-05	-2.39632	-1.06993e-09
63620213	chr10:63620213:G:A	3.27416e-37	-1.6872	-1.0715	2.63184e-07	-2.40801	-0.812078	1.58396e-05	-2.40138	-0.802499
63620915	chr10:63620915:C:T	1.01536e-36	-6.21526e-10	-1.62693	1.02366e-06	-6.21526e-10	-1.8618	6.04323e-05	-6.21526e-10	-1.86486
63620991	chr10:63620991:T:G	1.75535e-36	0.810137	-1.88965	2.50709e-07	-1.51188	-1.75677	1.22204e-05	-1.76918	-1.6941
63621980	chr10:63621980:A:G	6.23116e-27	18.1406	2.7701	9.55041e-08	-2.36228	-1.87149	5.48838e-06	-2.39324	-1.87052
63622174	chr10:63622174:T:G	2.66913e-36	-0.660427	-1.06993e-09	9.19664e-07	-1.96893	-1.06993e-09	7.63119e-05	-1.63156	-1.06993e-09
63622568	chr10:63622568:C:T	1.51255e-26	18.721	3.07642	9.68201e-08	-2.33499	-1.8851	5.50714e-06	-2.37569	-1.88466
63622947	chr10:63622947:C:T	2.79178e-36	-0.6155	-1.06993e-09	9.37956e-07	-1.94924	-1.06993e-09	7.83378e-05	-1.60536	-1.06993e-09
63622958	chr10:63622958:G:A	3.15349e-35	-6.21526e-10	1.80892	5.71601e-06	-6.21526e-10	-0.141914	0.000370215	-6.21526e-10	-0.0523045
63623072	chr10:63623072:T:C	3.51463e-37	-1.52175	-1.16608	2.39681e-07	-2.405	-0.908625	1.43022e-05	-2.40893	-0.897041
63623362	chr10:63623362:A:G	1.11766e-36	-6.21526e-10	-1.53094	2.87941e-06	-6.21526e-10	-0.827597	0.00016657	-6.21526e-10	-0.850975
63623761	chr10:63623761:G:A	2.42426e-36	-0.756656	-1.06993e-09	8.25894e-07	-2.07647	-1.06993e-09	6.63596e-05	-1.7713	-1.06993e-09
63623763	chr10:63623763:G:A	2.19651e-36	-0.855312	-1.06993e-09	9.99236e-07	-1.88595	-1.06993e-09	8.19791e-05	-1.55992	-1.06993e-09
63623773	chr10:63623773:G:A	2.63893e-37	-1.62434	-1.35005	1.73772e-07	-2.40833	-1.22686	1.03447e-05	-2.40792	-1.22199
63623838	chr10:63623838:A:G	1.66646e-36	-6.21526e-10	-1.13148	9.95516e-07	-6.21526e-10	-1.88968	5.89453e-05	-6.21526e-10	-1.88978
63623953	chr10:63623953:A:G	7.85732e-37	-6.21526e-10	-1.88332	1.19982e-06	-6.21526e-10	-1.70301	7.02392e-05	-6.21526e-10	-1.71448
63624475	chr10:63624475:AT:A	6.12864e-36	0.452533	-0.281741	1.25946e-06	-1.77644	0.121936	9.8915e-05	-1.99168	0.619557
63624495	chr10:63624495:C:T	7.93267e-37	-6.21526e-10	-1.87378	1.49931e-06	-6.21526e-10	-1.48018	8.61887e-05	-6.21526e-10	-1.50985
63624684	chr10:63624684:T:C	3.1537e-37	-1.51115	-1.28504	2.09933e-07	-2.40469	-1.04146	1.25082e-05	-2.40889	-1.03112
63624727	chr10:63624727:A:G	1.66978e-36	0.0556536	-1.18514	2.94472e-07	-2.1976	-0.910151	1.93466e-05	-2.0923	-0.911577
63624783	chr10:63624783:A:G	2.92015e-37	-1.55528	-1.31785	2.01402e-07	-2.4072	-1.08044	1.20289e-05	-2.40875	-1.07033
63624807	chr10:63624807:A:G	9.53997e-27	18.2845	3.05211	9.49384e-08	-2.35465	-1.88506	5.43601e-06	-2.38876	-1.88458
63624861	chr10:63624861:C:T	1.89478e-36	-6.21526e-10	-1.00308	1.26751e-06	-6.21526e-10	-1.64813	7.73613e-05	-6.21526e-10	-1.6179
63625493	chr10:63625493:G:A	2.67195e-36	-0.659373	-1.06993e-09	9.14722e-07	-1.97432	-1.06993e-09	7.57721e-05	-1.63866	-1.06993e-09
63625597	chr10:63625597:T:A	9.59705e-37	-6.21526e-10	-1.68331	1.03612e-06	-6.21526e-10	-1.8497	6.25252e-05	-6.21526e-10	-1.83082
63625791	chr10:63625791:A:G	2.6821e-35	-6.21526e-10	1.647	5.11406e-06	-6.21526e-10	-0.253191	0.000330436	-6.21526e-10	-0.165976
63625946	chr10:63625946:T:C	2.13272e-36	-6.21526e-10	-0.884781	1.6094e-06	-6.21526e-10	-1.40932	9.66395e-05	-6.21526e-10	-1.3954
63626516	chr10:63626516:A:T	6.29659e-37	-1.67987	-0.424891	5.07395e-07	-2.40876	-0.154885	3.05434e-05	-2.40394	-0.143298
63626884	chr10:63626884:G:A	3.19626e-35	-6.21526e-10	1.82239	1.26545e-05	-6.21526e-10	0.652828	0.000892648	-6.21526e-10	0.827804
63627023	chr10:63627023:T:C	1.46022e-36	-6.21526e-10	-1.2636	1.25465e-06	-6.21526e-10	-1.65833	7.28771e-05	-6.21526e-10	-1.67761
63627249	chr10:63627249:A:G	1.15604e-35	0.805403	-1.06993e-09	9.17059e-07	-1.97177	-1.06993e-09	5.58594e-05	-1.94355	-1.06993e-09
63627394	chr10:63627394:A:G	3.08428e-33	8.00316	-1.61127	9.36971e-08	-2.36372	-1.88916	5.34865e-06	-2.39987	-1.88968
63627454	chr10:63627454:G:A	2.11078e-36	-6.21526e-10	-0.895122	1.41197e-06	-6.21526e-10	-1.5402	8.07196e-05	-6.21526e-10	-1.57541
63627884	chr10:63627884:C:G	5.24515e-36	-6.21526e-10	0.0151227	2.92899e-06	-6.21526e-10	-0.810526	0.000192969	-6.21526e-10	-0.703858
63627957	chr10:63627957:A:G	2.90581e-36	-6.21526e-10	-0.575469	1.98577e-06	-6.21526e-10	-1.19918	0.000119446	-6.21526e-10	-1.18353
63628217	chr10:63628217:T:C	9.32227e-36	-6.21526e-10	0.590225	4.43599e-06	-6.21526e-10	-0.395433	0.000300094	-6.21526e-10	-0.262292
63629449	chr10:63629449:G:C	5.64634e-33	8.45642	-1.45984	9.6967e-08	-2.3292	-1.88937	5.43687e-06	-2.38427	-1.88891
63630123	chr10:63630123:T:G	1.40618e-36	-0.124113	-1.17719	3.1218e-07	-2.24913	-0.800233	2.00281e-05	-2.15683	-0.812418
63630513	chr10:63630513:C:T	6.66698e-36	-6.21526e-10	0.254986	1.00323e-06	-6.21526e-10	-1.88196	5.95809e-05	-6.21526e-10	-1.87905
63630874	chr10:63630874:T:C	4.06467e-30	13.2388	0.336902	1.17012e-07	-2.40701	-1.62365	7.00881e-06	-2.40688	-1.61234
63631066	chr10:63631066:G:A	2.05204e-31	-6.21526e-10	10.5896	1.34934e-05	-6.21526e-10	0.717019	0.000948819	-6.21526e-10	0.88883
63631353	chr10:63631353:C:T	2.7865e-36	-0.617394	-1.06993e-09	9.43093e-07	-1.94377	-1.06993e-09	7.89568e-05	-1.59749	-1.06993e-09
63631679	chr10:63631679:GC:G	4.97873e-37	-2.33959	-1.06993e-09	8.52627e-07	-2.04462	-1.06993e-09	5.97357e-05	-1.87646	-1.06993e-09
63632046	chr10:63632046:A:G	2.01014e-36	-1.99756	1.05358	1.47333e-06	-2.39155	0.893884	8.65331e-05	-2.38101	0.87515
63632093	chr10:63632093:C:T	7.80876e-35	3.81675	-1.1011	1.22085e-07	-2.28926	-1.69896	6.72898e-06	-2.33633	-1.72363
63632270	chr10:63632270:A:G	9.10027e-35	3.96236	-1.09365	1.25243e-07	-2.26847	-1.69422	6.87198e-06	-2.31992	-1.71901
63632296	chr10:63632296:T:C	7.83271e-32	8.15777	1.46869	9.26366e-08	-2.37965	-1.88461	5.35779e-06	-2.40805	-1.87979
63632500	chr10:63632500:C:T	1.63459e-34	3.33246	0.121922	1.0327e-07	-2.33738	-1.81821	6.53426e-06	-2.28384	-1.80549
63632720	chr10:63632720:A:G	8.62505e-35	3.98656	-1.17149	1.21126e-07	-2.26432	-1.73179	6.65772e-06	-2.31662	-1.75399
63632987	chr10:63632987:CAA:C	9.59315e-37	-6.21526e-10	-1.68372	2.2044e-06	-6.21526e-10	-1.09473	0.000127763	-6.21526e-10	-1.11621
63633074	chr10:63633074:C:T	2.80177e-36	-0.611928	-1.06993e-09	9.45578e-07	-1.94114	-1.06993e-09	7.92835e-05	-1.59336	-1.06993e-09
63633455	chr10:63633455:G:C	2.78871e-36	-0.616601	-1.06993e-09	9.44344e-07	-1.94245	-1.06993e-09	7.92194e-05	-1.59417	-1.06993e-09
63633853	chr10:63633853:A:G	1.76957e-32	7.40733	0.731573	1.05056e-07	-2.40222	-1.73623	6.20638e-06	-2.40662	-1.73419
63633977	chr10:63633977:C:T	2.81974e-36	-0.605535	-1.06993e-09	9.49783e-07	-1.93671	-1.06993e-09	7.97637e-05	-1.58732	-1.06993e-09
63634000	chr10:63634000:C:T	1.97811e-35	-6.21526e-10	1.34255	5.44354e-06	-6.21526e-10	-0.190755	0.000346475	-6.21526e-10	-0.118576
63634267	chr10:63634267:C:G	9.7802e-37	-6.21526e-10	-1.66441	1.00287e-06	-6.21526e-10	-1.88232	6.05128e-05	-6.21526e-10	-1.86353
63634690	chr10:63634690:G:A	9.68295e-35	3.82042	-0.889649	1.51297e-07	-2.28507	-1.48863	8.27911e-06	-2.33155	-1.5211
63634693	chr10:63634693:A:G	1.12247e-35	2.08524	-1.30931	1.03332e-07	-2.40251	-1.75248	6.20953e-06	-2.39431	-1.74599
63635317	chr10:63635317:G:GTC	6.52801e-34	6.29422	-1.45513	9.05418e-08	-2.39738	-1.88975	5.53133e-06	-2.36617	-1.88979
63635373	chr10:63635373:A:C	8.69004e-28	17.0357	1.90494	9.27938e-08	-2.40562	-1.85694	5.47639e-06	-2.40889	-1.85705
63636229	chr10:63636229:C:A	4.76761e-37	-2.38292	-1.06993e-09	9.80029e-07	-1.90536	-1.06993e-09	7.06076e-05	-1.70925	-1.06993e-09
63636244	chr10:63636244:G:A	1.70714e-33	5.96856	-0.168161	1.12169e-07	-2.24396	-1.82898	6.6986e-06	-2.25796	-1.80653
63636266	chr10:63636266:G:A	1.83071e-33	5.91774	-0.0474667	1.1423e-07	-2.25077	-1.80395	6.84676e-06	-2.26507	-1.77754
63636289	chr10:63636289:C:T	1.16085e-37	-2.05413	-1.74148	1.4365e-07	-2.36792	-1.45764	8.42815e-06	-2.34722	-1.48759
63636804	chr10:63636804:T:C	5.02219e-28	16.5721	1.82026	9.31612e-08	-2.40875	-1.84985	5.53209e-06	-2.40609	-1.84973
63636942	chr10:63636942:G:T	4.11494e-36	-6.21526e-10	-0.227555	1.09605e-06	-6.21526e-10	-1.79347	6.64441e-05	-6.21526e-10	-1.77003
63637123	chr10:63637123:T:A	1.14689e-37	-2.0721	-1.73561	1.46049e-07	-2.36202	-1.44698	8.57863e-06	-2.3399	-1.47721
63637172	chr10:63637172:A:G	3.74293e-36	-6.21526e-10	-0.322312	1.09033e-06	-6.21526e-10	-1.7987	6.60266e-05	-6.21526e-10	-1.77633
63637695	chr10:63637695:A:G	4.39465e-36	-6.21526e-10	-0.161793	2.47738e-06	-6.21526e-10	-0.977982	0.00014138	-6.21526e-10	-1.01494
63637918	chr10:63637918:A:G	7.52306e-37	-1.82464	-0.102152	5.64285e-07	-2.40872	-0.0486592	3.31976e-05	-2.40597	-0.0579366
63638031	chr10:63638031:C:G	8.23311e-37	-6.21526e-10	-1.8366	1.05211e-06	-6.21526e-10	-1.83439	6.15387e-05	-6.21526e-10	-1.84672
63638416	chr10:63638416:C:T	2.73478e-36	-0.636129	-1.06993e-09	7.23206e-07	-2.20925	-1.06993e-09	4.5252e-05	-2.15414	-1.06993e-09
63638560	chr10:63638560:A:C	1.10496e-34	3.68475	-0.621951	1.54402e-07	-2.228	-1.52537	8.8813e-06	-2.24153	-1.54091
63638625	chr10:63638625:G:C	1.02273e-36	-1.61971	-1.06993e-09	5.96022e-07	-2.40266	-1.06993e-09	3.51813e-05	-2.40587	-1.06993e-09
63638706	chr10:63638706:A:G	1.09281e-34	3.59755	-0.545809	1.59577e-07	-2.24325	-1.47716	9.16545e-06	-2.25588	-1.49507
63639056	chr10:63639056:T:A	8.87308e-37	-6.21526e-10	-1.76174	9.97906e-07	-6.21526e-10	-1.88728	5.89555e-05	-6.21526e-10	-1.8896
63639087	chr10:63639087:GA:G	1.23018e-33	5.51546	-0.0427226	1.08611e-07	-2.30216	-1.80301	6.53147e-06	-2.31344	-1.77632
63639282	chr10:63639282:T:A	2.33744e-36	-0.793126	-1.06993e-09	6.86934e-07	-2.2607	-1.06993e-09	4.26988e-05	-2.21222	-1.06993e-09
63639292	chr10:63639292:CTGTT:C	2.30197e-36	-0.808416	-1.06993e-09	6.83738e-07	-2.26536	-1.06993e-09	4.24642e-05	-2.21773	-1.06993e-09
63639473	chr10:63639473:A:G	1.07378e-36	-6.21526e-10	-1.57099	1.19371e-06	-6.21526e-10	-1.70812	7.07035e-05	-6.21526e-10	-1.70789
63639579	chr10:63639579:G:A	6.05509e-35	-6.21526e-10	2.4613	3.58366e-06	-6.21526e-10	-0.608799	0.000237499	-6.21526e-10	-0.496223
63639618	chr10:63639618:T:A	9.04168e-38	-2.17006	-1.87544	1.10781e-07	-2.31451	-1.77087	6.59897e-06	-2.28399	-1.79548
63640091	chr10:63640091:T:C	1.27085e-35	1.88652	-0.986432	9.12199e-08	-2.40711	-1.87256	5.43294e-06	-2.40199	-1.87192
63640775	chr10:63640775:C:T	1.11311e-36	-6.21526e-10	-1.53502	1.10187e-06	-6.21526e-10	-1.78817	6.56305e-05	-6.21526e-10	-1.78235
63641111	chr10:63641111:C:T	6.04364e-37	-2.14576	-1.06993e-09	5.9499e-07	-2.40439	-1.06993e-09	3.60375e-05	-2.38183	-1.06993e-09
63641452	chr10:63641452:G:T	1.36335e-36	-6.21526e-10	-1.33223	1.05506e-06	-6.21526e-10	-1.83159	5.98114e-05	-6.21526e-10	-1.87519
63641558	chr10:63641558:T:C	1.64495e-36	-6.21526e-10	-1.14447	1.21048e-06	-6.21526e-10	-1.69417	7.05868e-05	-6.21526e-10	-1.70955
63642261	chr10:63642261:T:C	2.81568e-35	3.06394	-1.36834	1.17051e-07	-2.14056	-1.88977	6.27471e-06	-2.24012	-1.88975
63642797	chr10:63642797:C:G	1.41644e-36	-6.21526e-10	-1.29403	1.11212e-06	-6.21526e-10	-1.77891	6.58224e-05	-6.21526e-10	-1.77943
63642826	chr10:63642826:A:G	1.5125e-37	-2.2749	-1.25611	1.67582e-07	-2.40067	-1.2708	9.58866e-06	-2.40451	-1.3013
63643614	chr10:63643614:G:C	1.47423e-36	0.625246	-1.87929	1.35947e-07	-2.34536	-1.53532	7.72272e-06	-2.39952	-1.5227
63643639	chr10:63643639:C:A	1.44208e-37	-2.31343	-1.26525	1.68094e-07	-2.39129	-1.27713	9.61069e-06	-2.39627	-1.30724
63643802	chr10:63643802:G:C	3.54273e-36	-6.21526e-10	-0.377284	1.81092e-06	-6.21526e-10	-1.29135	0.000107451	-6.21526e-10	-1.28936
63643946	chr10:63643946:C:T	6.05761e-36	-6.21526e-10	0.159135	1.13689e-06	-6.21526e-10	-1.75688	6.79992e-05	-6.21526e-10	-1.74689
63644295	chr10:63644295:A:G	2.2721e-34	-6.21526e-10	3.78369	7.76704e-06	-6.21526e-10	0.164705	0.000492992	-6.21526e-10	0.234105
63644551	chr10:63644551:A:G	8.46809e-37	-1.80846	-1.06993e-09	5.92574e-07	-2.40846	-1.06993e-09	3.50981e-05	-2.40824	-1.06993e-09
63644975	chr10:63644975:A:G	4.73282e-37	-2.39025	-1.06993e-09	6.38342e-07	-2.33406	-1.06993e-09	4.12435e-05	-2.24689	-1.06993e-09
63645361	chr10:63645361:C:T	5.79627e-36	1.99386	-1.87883	1.49596e-07	-1.8972	-1.8878	7.45992e-06	-2.08351	-1.87334
63645491	chr10:63645491:T:C	2.6609e-35	-6.21526e-10	1.63907	6.33024e-06	-6.21526e-10	-0.0398459	0.000350177	-6.21526e-10	-0.107951
63645855	chr10:63645855:T:C	4.69486e-37	-2.3983	-1.06993e-09	6.54223e-07	-2.30949	-1.06993e-09	4.05415e-05	-2.26406	-1.06993e-09
63645983	chr10:63645983:G:A	9.43017e-37	-6.21526e-10	-1.70085	9.99102e-07	-6.21526e-10	-1.88608	5.92938e-05	-6.21526e-10	-1.88388
63646329	chr10:63646329:A:T	1.14175e-35	0.792969	-1.06993e-09	1.09145e-06	-1.79768	-1.06993e-09	5.67304e-05	-1.92808	-1.06993e-09
63646401	chr10:63646401:A:C	1.43034e-36	0.534228	-1.8185	1.19419e-07	-2.29544	-1.71487	7.04385e-06	-2.38248	-1.63175
63646727	chr10:63646727:A:G	4.95297e-36	-0.0421936	-1.06993e-09	7.77935e-07	-2.1363	-1.06993e-09	6.1003e-05	-1.85547	-1.06993e-09
63646841	chr10:63646841:A:T	2.78447e-37	-2.34721	-0.573497	7.58018e-07	-2.37465	0.212421	4.17199e-05	-2.39592	0.160506
63647359	chr10:63647359:T:A	1.43493e-36	-6.21526e-10	-1.28106	1.13202e-06	-6.21526e-10	-1.76118	6.76991e-05	-6.21526e-10	-1.75131
63647856	chr10:63647856:T:C	8.87397e-37	0.0610715	-1.82271	1.03428e-07	-2.36415	-1.78991	6.24752e-06	-2.40732	-1.72688
63647888	chr10:63647888:T:TTTCC	9.54864e-37	-1.68837	-1.06993e-09	6.0598e-07	-2.38609	-1.06993e-09	3.52332e-05	-2.4044	-1.06993e-09
63648119	chr10:63648119:GCT:G	8.35266e-37	-1.82219	-1.06993e-09	5.95104e-07	-2.4042	-1.06993e-09	3.62449e-05	-2.37609	-1.06993e-09
63648218	chr10:63648218:C:G	1.10724e-36	-1.54031	-1.06993e-09	6.19926e-07	-2.36334	-1.06993e-09	3.57382e-05	-2.39017	-1.06993e-09
63648325	chr10:63648325:G:A	7.40116e-35	4.55183	-1.88979	2.42057e-07	-1.86545	-1.43832	1.15248e-05	-2.09144	-1.43045
63648343	chr10:63648343:T:C	2.79112e-37	-2.37903	-0.539293	1.61025e-07	-2.28491	-1.42647	9.99109e-06	-2.2624	-1.40229
63648407	chr10:63648407:C:T	5.12828e-35	4.07187	-1.7767	1.82863e-07	-1.74956	-1.83464	8.73219e-06	-1.96897	-1.8304
63648954	chr10:63648954:T:G	6.91772e-37	-2.01068	-1.06993e-09	1.90143e-06	-1.24258	-1.06993e-09	5.43102e-05	-1.97168	-1.06993e-09
63649216	chr10:63649216:T:C	9.15073e-36	2.23635	-1.66469	1.99481e-07	-1.73324	-1.76398	9.88212e-06	-1.90501	-1.77065
63649422	chr10:63649422:A:G	3.25205e-37	-1.72945	-1.03603	4.37951e-07	-2.37613	-0.334698	2.81159e-05	-2.38228	-0.247776
63649445	chr10:63649445:G:A	3.80718e-36	1.37715	-1.68244	1.42055e-07	-2.06041	-1.77631	7.23514e-06	-2.20578	-1.78166
63649563	chr10:63649563:T:C	9.92885e-36	-2.38296	3.03623	4.73764e-06	-2.08347	1.75383	0.000283697	-2.15125	1.83277
63650225	chr10:63650225:A:G	1.77194e-36	-2.40503	1.33493	1.86282e-06	-2.27564	1.01255	0.000109844	-2.31208	1.04475
63650542	chr10:63650542:T:C	8.01239e-37	-6.21526e-10	-1.86378	1.2651e-06	-6.21526e-10	-1.65003	7.99649e-05	-6.21526e-10	-1.5848
63650593	chr10:63650593:G:C	1.36398e-35	-2.34361	3.31442	6.50231e-06	-1.99364	1.98061	0.000388515	-2.066	2.06195
63650645	chr10:63650645:T:G	1.56216e-34	1.60259	1.80647	2.41245e-06	-2.08577	1.08123	0.000151961	-2.20192	1.25916
63650679	chr10:63650679:T:C	4.21658e-36	1.48058	-1.68374	1.45329e-07	-2.03692	-1.77702	7.357e-06	-2.18829	-1.78244
63650793	chr10:63650793:G:A	1.41136e-36	-6.21526e-10	-1.29763	1.06664e-06	-6.21526e-10	-1.82068	6.42351e-05	-6.21526e-10	-1.80384
63651311	chr10:63651311:T:G	1.68126e-34	1.64881	1.83373	2.42375e-06	-2.07233	1.07246	0.000151541	-2.19073	1.2452
63651611	chr10:63651611:C:T	1.55263e-36	-2.35417	1.15194	4.17771e-07	-2.26442	-0.493585	2.68186e-05	-2.22936	-0.44793
63651633	chr10:63651633:C:G	1.79099e-34	1.84101	1.70475	2.27552e-06	-2.01373	0.950756	0.000140164	-2.14352	1.11995
63651677	chr10:63651677:G:T	1.51641e-34	1.54756	1.83177	2.35129e-06	-2.10107	1.07085	0.000147891	-2.21326	1.24335
63652145	chr10:63652145:C:T	2.06485e-36	-6.21526e-10	-0.917125	1.2774e-06	-6.21526e-10	-1.64036	7.49861e-05	-6.21526e-10	-1.64909
63652976	chr10:63652976:A:ACACACACACACT	7.96831e-37	-6.21526e-10	-1.86929	9.99419e-07	-6.21526e-10	-1.88577	5.93369e-05	-6.21526e-10	-1.88316
63653080	chr10:63653080:T:C	4.73344e-37	-2.33957	-0.0505431	1.79122e-07	-2.24581	-1.35906	1.13947e-05	-2.20536	-1.32788
63653147	chr10:63653147:T:G	1.8047e-37	-1.84397	-1.5104	1.19972e-07	-2.13094	-1.87474	7.40455e-06	-2.10981	-1.85448
63653180	chr10:63653180:T:G	7.81005e-37	-6.21526e-10	-1.88935	1.01501e-06	-6.21526e-10	-1.87028	5.98669e-05	-6.21526e-10	-1.87427
63653221	chr10:63653221:G:T	1.24016e-36	-6.21526e-10	-1.42694	1.87772e-06	-6.21526e-10	-1.25513	0.000114668	-6.21526e-10	-1.22434
63653289	chr10:63653289:A:G	1.50639e-35	1.79529	-0.725167	3.37375e-07	-1.87502	-1.09673	1.83432e-05	-2.0469	-1.01023
63653361	chr10:63653361:A:C	1.03596e-36	-6.21526e-10	-1.60685	1.41495e-06	-6.21526e-10	-1.53809	8.42546e-05	-6.21526e-10	-1.53255
63653557	chr10:63653557:G:T	8.07536e-37	-6.21526e-10	-1.85595	1.22769e-06	-6.21526e-10	-1.68005	6.95943e-05	-6.21526e-10	-1.72371
63653597	chr10:63653597:T:C	1.40472e-35	-6.21526e-10	1.00024	7.61262e-06	-6.21526e-10	0.144624	0.000507068	-6.21526e-10	0.262258
63654330	chr10:63654330:C:T	2.54625e-35	3.09632	-1.5013	3.89444e-07	-1.98396	-0.844258	2.10233e-05	-2.15647	-0.764287
63654530	chr10:63654530:A:G	4.73896e-36	1.55845	-1.64482	1.53279e-07	-2.01135	-1.74933	7.70291e-06	-2.16894	-1.75585
63654636	chr10:63654636:C:T	5.4423e-37	-2.25056	-1.06993e-09	9.0385e-07	-1.98628	-1.06993e-09	4.36291e-05	-2.19066	-1.06993e-09
63654910	chr10:63654910:C:T	1.24851e-36	-2.39049	0.970256	3.51816e-07	-2.32949	-0.600342	2.23127e-05	-2.30324	-0.557987
63654971	chr10:63654971:G:A	2.11034e-36	-6.21526e-10	-0.89533	2.76164e-06	-6.21526e-10	-0.869359	0.000162211	-6.21526e-10	-0.877489
63655060	chr10:63655060:T:C	1.30527e-36	-1.37577	-1.06993e-09	6.55326e-07	-2.30781	-1.06993e-09	3.6954e-05	-2.35671	-1.06993e-09
63655590	chr10:63655590:A:G	1.16187e-36	-6.21526e-10	-1.49215	1.72295e-06	-6.21526e-10	-1.34115	0.00010514	-6.21526e-10	-1.3111
63655714	chr10:63655714:C:T	4.83009e-37	-2.3699	-1.06993e-09	7.83752e-07	-2.12885	-1.06993e-09	5.61101e-05	-1.93907	-1.06993e-09
63655849	chr10:63655849:C:A	7.96262e-37	-6.21526e-10	-1.87001	1.22433e-06	-6.21526e-10	-1.68279	7.19584e-05	-6.21526e-10	-1.6903
63655980	chr10:63655980:C:T	8.47983e-37	-6.21526e-10	-1.80707	1.01476e-06	-6.21526e-10	-1.87053	6.15428e-05	-6.21526e-10	-1.84666
63656172	chr10:63656172:A:G	4.65557e-36	1.55553	-1.65964	1.51647e-07	-2.0107	-1.76069	7.62115e-06	-2.16843	-1.76703
63657068	chr10:63657068:A:T	1.41748e-36	-1.2933	-1.06993e-09	7.23045e-07	-2.20947	-1.06993e-09	4.35968e-05	-2.1914	-1.06993e-09
63657195	chr10:63657195:A:G	1.27773e-35	-2.34863	3.25412	6.11399e-06	-2.0061	1.93149	0.000364672	-2.07763	2.01024
63657311	chr10:63657311:C:T	2.16264e-35	3.23689	-1.80515	1.6371e-07	-2.00316	-1.69168	8.29912e-06	-2.18583	-1.66441
63657480	chr10:63657480:T:A	4.82852e-36	1.58399	-1.65163	1.53932e-07	-2.00176	-1.75467	7.71793e-06	-2.16168	-1.76116
63657760	chr10:63657760:T:C	6.58207e-37	-2.37923	0.318815	4.50477e-07	-2.34189	-0.340742	3.05874e-05	-2.32501	-0.220791
63658557	chr10:63658557:C:T	1.33415e-35	2.6733	-1.7246	1.83126e-07	-1.76702	-1.81575	8.88023e-06	-1.96398	-1.81858
63658606	chr10:63658606:G:T	2.55758e-36	-2.39539	1.69227	2.47462e-06	-2.14071	1.16161	0.000143821	-2.19513	1.19732
63658732	chr10:63658732:G:A	1.59573e-36	-6.21526e-10	-1.17485	1.23105e-06	-6.21526e-10	-1.67731	7.18037e-05	-6.21526e-10	-1.69245
63658872	chr10:63658872:T:C	9.38728e-36	-6.21526e-10	0.597175	5.17196e-06	-6.21526e-10	-0.241932	0.000340072	-6.21526e-10	-0.137232
63658983	chr10:63658983:C:T	1.39207e-37	-1.73569	-1.87828	1.16621e-07	-2.40876	-1.62525	6.93287e-06	-2.40487	-1.62524
63659210	chr10:63659210:T:C	1.03557e-36	-6.21526e-10	-1.60723	1.41434e-06	-6.21526e-10	-1.53852	8.42181e-05	-6.21526e-10	-1.53298
63659241	chr10:63659241:A:G	9.47361e-36	-6.21526e-10	0.606329	5.21071e-06	-6.21526e-10	-0.234467	0.000342685	-6.21526e-10	-0.129576
63659450	chr10:63659450:G:A	2.2344e-36	-6.21526e-10	-0.838208	2.93012e-06	-6.21526e-10	-0.810139	0.000172345	-6.21526e-10	-0.816887
63659614	chr10:63659614:A:G	1.26258e-35	-2.34489	3.23844	6.07891e-06	-1.99809	1.91774	0.0003622	-2.07049	1.9963
63660192	chr10:63660192:T:C	4.96803e-36	1.59869	-1.63785	1.56485e-07	-1.99574	-1.74424	7.83194e-06	-2.1572	-1.75097
63660209	chr10:63660209:G:A	9.04542e-37	-6.21526e-10	-1.74251	1.00049e-06	-6.21526e-10	-1.8847	6.00229e-05	-6.21526e-10	-1.87166
63660392	chr10:63660392:G:A	6.14478e-37	-2.39819	0.269029	4.14512e-07	-2.37272	-0.393117	2.79718e-05	-2.35987	-0.275317
63660488	chr10:63660488:AAAAAG:A	1.19261e-36	-6.21526e-10	-1.46604	1.00993e-06	-6.21526e-10	-1.8753	6.03087e-05	-6.21526e-10	-1.86691
63660491	chr10:63660491:AAG:A	3.91332e-36	-0.277795	-1.06993e-09	3.12217e-06	-0.746657	-1.06993e-09	0.000169288	-0.834787	-1.06993e-09
63660829	chr10:63660829:T:C	2.23727e-36	-6.21526e-10	-0.836925	2.93421e-06	-6.21526e-10	-0.808746	0.000172583	-6.21526e-10	-0.815509
63660845	chr10:63660845:CT:C	2.14213e-36	-6.21526e-10	-0.880381	2.80822e-06	-6.21526e-10	-0.852634	0.000165182	-6.21526e-10	-0.859343
63660885	chr10:63660885:T:C	4.85858e-36	1.60688	-1.66831	1.53187e-07	-1.99434	-1.76694	7.66963e-06	-2.15583	-1.77329
63661146	chr10:63661146:A:G	2.18505e-36	-6.21526e-10	-0.86054	2.86496e-06	-6.21526e-10	-0.832631	0.000168527	-6.21526e-10	-0.839294
63661467	chr10:63661467:A:G	8.06558e-37	-6.21526e-10	-1.85716	1.28979e-06	-6.21526e-10	-1.63071	8.1723e-05	-6.21526e-10	-1.56305
63661542	chr10:63661542:G:A	2.25606e-36	-6.21526e-10	-0.828558	2.95837e-06	-6.21526e-10	-0.800547	0.000174002	-6.21526e-10	-0.807319
63661723	chr10:63661723:G:A	7.41792e-37	-1.94087	-1.06993e-09	5.92629e-07	-2.40837	-1.06993e-09	3.52021e-05	-2.40528	-1.06993e-09
63661780	chr10:63661780:T:C	8.04072e-37	-1.98884	0.128593	5.65918e-07	-2.38892	-0.065575	3.5532e-05	-2.38128	-0.014675
63661819	chr10:63661819:T:C	1.36707e-36	-6.21526e-10	-1.32951	1.289e-06	-6.21526e-10	-1.63132	7.63322e-05	-6.21526e-10	-1.63129
63661944	chr10:63661944:G:A	5.06016e-36	1.62489	-1.64567	1.56698e-07	-1.98844	-1.75017	7.83293e-06	-2.15129	-1.75677
63662084	chr10:63662084:A:G	2.00369e-37	-2.36372	-0.886055	1.22883e-07	-2.28921	-1.6925	7.63301e-06	-2.25412	-1.67978
63662738	chr10:63662738:C:A	3.4157e-36	1.25916	-1.67296	1.37535e-07	-2.09825	-1.77081	7.06106e-06	-2.2349	-1.77689
63662864	chr10:63662864:T:C	1.47646e-35	2.93764	-1.8876	1.43253e-07	-2.04319	-1.78514	7.20916e-06	-2.20558	-1.78546
63663273	chr10:63663273:C:T	7.81587e-37	-6.21526e-10	-1.88861	1.12356e-06	-6.21526e-10	-1.76868	6.61779e-05	-6.21526e-10	-1.77404
63663380	chr10:63663380:T:TACTC	4.76898e-37	-2.31916	-0.0634764	1.83603e-07	-2.21679	-1.36337	1.17237e-05	-2.17267	-1.33211
63663384	chr10:63663384:C:T	9.99736e-37	-1.64244	-1.06993e-09	5.92276e-07	-2.40897	-1.06993e-09	3.58649e-05	-2.38663	-1.06993e-09
63663493	chr10:63663493:A:G	1.19541e-35	-2.35147	3.19036	5.74416e-06	-2.01442	1.87742	0.000342741	-2.08514	1.95572
63664045	chr10:63664045:C:T	2.84512e-35	3.07885	-1.37284	4.47896e-07	-1.98096	-0.707416	2.43177e-05	-2.15308	-0.622105
63664221	chr10:63664221:C:T	1.83293e-36	-6.21526e-10	-1.03627	1.20881e-06	-6.21526e-10	-1.69555	7.10239e-05	-6.21526e-10	-1.70337
63664800	chr10:63664800:G:A	8.84432e-37	-6.21526e-10	-1.76499	1.27427e-06	-6.21526e-10	-1.64281	7.50984e-05	-6.21526e-10	-1.64759
63664899	chr10:63664899:A:G	1.29717e-35	1.79118	-0.87059	3.06823e-07	-1.88513	-1.18153	1.64858e-05	-2.05728	-1.10661
63664998	chr10:63664998:G:A	3.70866e-36	-2.3239	1.99239	3.77604e-06	-1.97317	1.41666	0.000213593	-2.05361	1.45129
63664999	chr10:63664999:G:A	1.47026e-35	-2.2205	3.26635	7.70617e-06	-1.77567	1.93251	0.000443636	-1.8808	2.00942
63665234	chr10:63665234:C:T	1.42204e-36	-1.29009	-1.06993e-09	5.97611e-07	-2.4	-1.06993e-09	4.04244e-05	-2.26695	-1.06993e-09
63665431	chr10:63665431:A:G	9.33016e-37	-6.21526e-10	-1.71151	9.95464e-07	-6.21526e-10	-1.88973	5.9297e-05	-6.21526e-10	-1.88383
63665599	chr10:63665599:T:C	8.48452e-37	-6.21526e-10	-1.80652	1.02137e-06	-6.21526e-10	-1.86404	6.11184e-05	-6.21526e-10	-1.85358
63665911	chr10:63665911:AC:A	5.28414e-37	-2.28006	-1.06993e-09	6.23109e-07	-2.35822	-1.06993e-09	3.77735e-05	-2.33478	-1.06993e-09
63665936	chr10:63665936:C:T	1.12895e-36	-6.21526e-10	-1.5209	1.66042e-06	-6.21526e-10	-1.37811	0.000101367	-6.21526e-10	-1.34764
63666417	chr10:63666417:G:A	4.19551e-37	-2.36239	-0.148364	2.92799e-07	-2.31576	-0.797692	1.929e-05	-2.29585	-0.71095
63666834	chr10:63666834:T:C	3.92052e-36	-6.21526e-10	-0.275957	5.53111e-06	-6.21526e-10	-0.174796	0.000326753	-6.21526e-10	-0.177184
63667025	chr10:63667025:G:A	1.30831e-36	-1.37344	-1.06993e-09	7.34282e-07	-2.19405	-1.06993e-09	5.58101e-05	-1.94443	-1.06993e-09
63667039	chr10:63667039:G:C	7.82563e-37	-6.21526e-10	-1.88736	1.10522e-06	-6.21526e-10	-1.78514	6.79967e-05	-6.21526e-10	-1.74693
63667265	chr10:63667265:C:T	1.47378e-36	-6.21526e-10	-1.25435	1.10729e-06	-6.21526e-10	-1.78327	6.52018e-05	-6.21526e-10	-1.7889
63667929	chr10:63667929:A:G	1.72753e-36	-6.21526e-10	-1.09549	1.17825e-06	-6.21526e-10	-1.72116	6.92999e-05	-6.21526e-10	-1.72794
63668413	chr10:63668413:TTTC:T	1.04374e-36	-6.21526e-10	-1.59937	1.54773e-06	-6.21526e-10	-1.4484	9.46589e-05	-6.21526e-10	-1.41611
63668543	chr10:63668543:T:G	1.2861e-37	-2.08408	-1.60907	2.05984e-07	-2.35043	-1.11471	1.21785e-05	-2.33796	-1.12876
63668600	chr10:63668600:C:T	4.94625e-36	-6.21526e-10	-0.043551	1.6422e-06	-6.21526e-10	-1.38915	0.000100594	-6.21526e-10	-1.35529
63668645	chr10:63668645:T:C	4.67615e-36	1.58572	-1.68543	1.49104e-07	-2.00919	-1.77911	7.48045e-06	-2.16924	-1.78486
63668769	chr10:63668769:C:G	4.76363e-36	1.61093	-1.6921	1.49596e-07	-2.001	-1.784	7.4929e-06	-2.16281	-1.78962
63669127	chr10:63669127:C:T	1.07828e-36	-6.21526e-10	-1.56682	1.0159e-06	-6.21526e-10	-1.86941	5.98557e-05	-6.21526e-10	-1.87445
63669130	chr10:63669130:G:C	8.49065e-37	-6.21526e-10	-1.8058	1.24569e-06	-6.21526e-10	-1.6655	7.29064e-05	-6.21526e-10	-1.67721
63669681	chr10:63669681:A:G	1.25829e-36	-1.41243	-1.06993e-09	6.48127e-07	-2.31885	-1.06993e-09	3.66995e-05	-2.36363	-1.06993e-09
63669705	chr10:63669705:T:C	1.87089e-37	-2.31189	-1.00646	1.55841e-07	-2.25338	-1.49073	1.00019e-05	-2.22513	-1.43849
63669721	chr10:63669721:T:C	3.37083e-36	-6.21526e-10	-0.427021	4.90516e-06	-6.21526e-10	-0.294896	0.000295348	-6.21526e-10	-0.278232
63669967	chr10:63669967:C:A	4.70839e-36	1.59927	-1.6921	1.49139e-07	-2.00406	-1.784	7.47788e-06	-2.16482	-1.78962
63671056	chr10:63671056:C:T	1.16635e-37	-2.13725	-1.65364	1.97528e-07	-2.3271	-1.17996	1.17303e-05	-2.31332	-1.1909
63671082	chr10:63671082:T:G	1.23914e-36	-6.21526e-10	-1.42776	1.31992e-06	-6.21526e-10	-1.60762	8.07569e-05	-6.21526e-10	-1.57495
63671189	chr10:63671189:C:T	3.43868e-36	-6.21526e-10	-0.407092	4.98754e-06	-6.21526e-10	-0.278241	0.000300799	-6.21526e-10	-0.259945
63671335	chr10:63671335:A:G	9.45838e-37	-6.21526e-10	-1.69786	1.27747e-06	-6.21526e-10	-1.64031	7.59987e-05	-6.21526e-10	-1.63567
63671542	chr10:63671542:A:C	1.81956e-37	-2.31438	-1.03179	1.52757e-07	-2.25642	-1.50767	9.79024e-06	-2.22853	-1.45647
63671638	chr10:63671638:C:G	8.589e-37	-6.21526e-10	-1.79428	1.02886e-06	-6.21526e-10	-1.85673	6.16262e-05	-6.21526e-10	-1.8453
63672006	chr10:63672006:A:C	1.1357e-35	1.89089	-1.10323	2.6339e-07	-1.84868	-1.37062	1.38735e-05	-2.02746	-1.30895
63672083	chr10:63672083:A:G	1.87372e-37	-2.31178	-1.00506	1.56087e-07	-2.25292	-1.48961	1.00197e-05	-2.22457	-1.43727
63672394	chr10:63672394:G:A	2.16949e-37	-2.37316	-0.797115	1.22729e-07	-2.31058	-1.67238	7.5624e-06	-2.27767	-1.66553
63672559	chr10:63672559:T:C	3.36011e-36	1.44646	-1.87667	1.36924e-07	-2.04476	-1.82875	7.00332e-06	-2.1967	-1.82331
63672628	chr10:63672628:C:T	2.41466e-37	-2.35383	-0.709374	1.32598e-07	-2.27344	-1.63218	8.20695e-06	-2.23629	-1.62512
63672984	chr10:63672984:C:T	1.62583e-37	-2.31661	-1.14214	1.43307e-07	-2.25814	-1.56981	9.13985e-06	-2.23007	-1.52367
63673302	chr10:63673302:C:T	9.89322e-37	-6.21526e-10	-1.65292	9.96008e-07	-6.21526e-10	-1.88918	5.90245e-05	-6.21526e-10	-1.88844
63673322	chr10:63673322:A:G	4.90727e-36	1.827	-1.87847	1.59949e-07	-1.88477	-1.83331	7.90881e-06	-2.0709	-1.82751
63673431	chr10:63673431:C:T	4.91696e-37	-2.35208	-1.06993e-09	6.35779e-07	-2.33809	-1.06993e-09	3.8849e-05	-2.30671	-1.06993e-09
63673436	chr10:63673436:C:T	5.03926e-36	1.85312	-1.87805	1.61822e-07	-1.87405	-1.83239	7.98484e-06	-2.0622	-1.82664
63673521	chr10:63673521:T:C	4.64091e-36	1.77298	-1.88025	1.56266e-07	-1.90373	-1.83765	7.75263e-06	-2.08623	-1.83212
63673700	chr10:63673700:C:T	4.11869e-36	1.64837	-1.87502	1.51141e-07	-1.94343	-1.8313	7.56451e-06	-2.11791	-1.82501
63673772	chr10:63673772:G:A	1.42505e-36	-1.28797	-1.06993e-09	6.75712e-07	-2.27717	-1.06993e-09	3.78064e-05	-2.33391	-1.06993e-09
63674293	chr10:63674293:T:C	1.61697e-37	-2.30537	-1.15884	1.43262e-07	-2.24571	-1.58256	9.13232e-06	-2.2168	-1.53776
63674405	chr10:63674405:G:A	1.82067e-36	-6.21526e-10	-1.04297	1.328e-06	-6.21526e-10	-1.60151	7.73366e-05	-6.21526e-10	-1.61822
63674641	chr10:63674641:T:A	1.66563e-36	-6.21526e-10	-1.13198	1.1622e-06	-6.21526e-10	-1.73487	6.83617e-05	-6.21526e-10	-1.74157
63674844	chr10:63674844:T:G	3.96611e-37	-2.35495	-0.212031	2.86115e-07	-2.3046	-0.831949	1.88342e-05	-2.28436	-0.74635
63675001	chr10:63675001:G:A	3.84798e-36	1.40425	-1.69889	1.40882e-07	-2.05822	-1.7868	7.15406e-06	-2.20615	-1.79256
63675049	chr10:63675049:G:A	1.27888e-36	-1.3962	-1.06993e-09	6.50865e-07	-2.31464	-1.06993e-09	3.68165e-05	-2.36044	-1.06993e-09
63675358	chr10:63675358:T:C	3.51856e-36	-6.21526e-10	-0.384127	5.13108e-06	-6.21526e-10	-0.249867	0.000309009	-6.21526e-10	-0.233018
63675637	chr10:63675637:G:C	1.53042e-36	-6.21526e-10	-1.21664	1.11812e-06	-6.21526e-10	-1.77354	6.58392e-05	-6.21526e-10	-1.77917
63675697	chr10:63675697:T:TC	7.8388e-37	-6.21526e-10	-1.88568	1.03006e-06	-6.21526e-10	-1.85557	6.06733e-05	-6.21526e-10	-1.86088
63675906	chr10:63675906:T:C	1.53973e-36	-6.21526e-10	-1.21057	1.12105e-06	-6.21526e-10	-1.77092	6.60065e-05	-6.21526e-10	-1.77664
63676658	chr10:63676658:A:G	7.80762e-37	-6.21526e-10	-1.88967	1.08712e-06	-6.21526e-10	-1.80165	6.66539e-05	-6.21526e-10	-1.76687
63676673	chr10:63676673:A:G	1.21637e-36	-6.21526e-10	-1.44631	1.3015e-06	-6.21526e-10	-1.62166	7.95565e-05	-6.21526e-10	-1.58992
63676694	chr10:63676694:G:A	7.84313e-37	-6.21526e-10	-1.88513	1.15377e-06	-6.21526e-10	-1.74215	6.59939e-05	-6.21526e-10	-1.77683
63677008	chr10:63677008:A:G	3.22277e-35	2.91423	-1.08359	4.98579e-07	-1.41358	-1.16759	3.50812e-05	-1.24436	-1.16436
63677267	chr10:63677267:G:A	9.97237e-37	-6.21526e-10	-1.64495	1.60021e-06	-6.21526e-10	-1.41505	9.5796e-05	-6.21526e-10	-1.40417
63677303	chr10:63677303:G:A	5.52635e-37	-2.33879	0.10355	3.55999e-07	-2.28282	-0.635193	2.37339e-05	-2.26031	-0.53917
63677395	chr10:63677395:T:G	1.21556e-36	-1.44698	-1.06993e-09	6.41999e-07	-2.32835	-1.06993e-09	3.64537e-05	-2.37034	-1.06993e-09
63678029	chr10:63678029:C:T	7.87078e-37	-6.21526e-10	-1.88161	1.1378e-06	-6.21526e-10	-1.75608	7.09446e-05	-6.21526e-10	-1.70449
63678237	chr10:63678237:C:T	5.56175e-35	2.91953	-0.543217	6.24326e-07	-2.01207	-0.344201	3.44567e-05	-2.16463	-0.26205
63678259	chr10:63678259:T:C	4.13635e-37	-2.34381	-0.181147	2.96458e-07	-2.28921	-0.811822	1.95556e-05	-2.26689	-0.726234
63678399	chr10:63678399:A:T	5.1449e-37	-2.33976	0.0329979	3.40832e-07	-2.28405	-0.677503	2.26597e-05	-2.26175	-0.584052
63678482	chr10:63678482:A:G	4.01135e-37	-2.3476	-0.208034	2.88872e-07	-2.29421	-0.83275	1.9035e-05	-2.27209	-0.748015
63679057	chr10:63679057:C:A	5.50362e-37	-2.33133	0.0919691	3.54816e-07	-2.27269	-0.648652	2.36654e-05	-2.24911	-0.553258
63679137	chr10:63679137:T:C	2.14182e-35	3.04375	-1.62169	2.81581e-07	-2.01267	-1.13985	1.46933e-05	-2.17574	-1.10326
63679188	chr10:63679188:G:A	1.56789e-35	-2.2097	3.31984	8.21081e-06	-1.75907	1.97933	0.000474823	-1.86352	2.06008
63679194	chr10:63679194:A:G	6.17149e-36	-2.33048	2.50824	5.64152e-06	-1.99004	1.83501	0.000321386	-2.06926	1.87552
63679243	chr10:63679243:G:A	7.43023e-36	-2.31881	2.68219	7.13003e-06	-1.95579	2.03492	0.000406377	-2.03835	2.07924
63679383	chr10:63679383:A:G	4.02128e-37	-2.22076	-0.332407	4.09663e-07	-2.1967	-0.580908	2.57993e-05	-2.16865	-0.547388
63679827	chr10:63679827:A:G	8.58539e-37	-6.21526e-10	-1.7947	9.9687e-07	-6.21526e-10	-1.88832	5.90119e-05	-6.21526e-10	-1.88865
63680025	chr10:63680025:C:T	1.17398e-36	-1.48178	-1.06993e-09	6.34519e-07	-2.34007	-1.06993e-09	3.61666e-05	-2.37825	-1.06993e-09
63680272	chr10:63680272:A:T	7.83323e-37	-6.21526e-10	-1.88639	1.0896e-06	-6.21526e-10	-1.79937	6.26284e-05	-6.21526e-10	-1.82917
63680334	chr10:63680334:G:T	3.52782e-35	3.08782	-1.16673	4.84191e-07	-1.97748	-0.632976	2.64977e-05	-2.14206	-0.547275
63680449	chr10:63680449:A:G	7.99503e-37	-6.21526e-10	-1.86595	1.03956e-06	-6.21526e-10	-1.84638	6.03514e-05	-6.21526e-10	-1.8662
63680526	chr10:63680526:C:T	1.66636e-36	-6.21526e-10	-1.13154	1.26161e-06	-6.21526e-10	-1.6528	7.35769e-05	-6.21526e-10	-1.66806
63680544	chr10:63680544:C:T	1.31055e-36	-2.31998	0.948249	3.52295e-07	-2.25341	-0.675061	2.36139e-05	-2.23967	-0.564879
63680706	chr10:63680706:G:T	6.17827e-37	-2.37719	0.25346	2.43409e-07	-2.30714	-0.991056	1.5108e-05	-2.2775	-0.973659
63680871	chr10:63680871:C:A	1.29831e-35	2.06525	-1.14379	2.87842e-07	-1.79891	-1.33162	1.50671e-05	-1.98185	-1.27202
63681097	chr10:63681097:A:C	9.48248e-37	-6.21526e-10	-1.69532	9.95849e-07	-6.21526e-10	-1.88934	5.9352e-05	-6.21526e-10	-1.8829
63681191	chr10:63681191:G:A	3.92192e-36	-6.21526e-10	-0.2756	2.70844e-06	-6.21526e-10	-0.888811	0.000181111	-6.21526e-10	-0.767278
63681276	chr10:63681276:T:C	3.02832e-36	-6.21526e-10	-0.534172	1.24701e-06	-6.21526e-10	-1.66444	7.51999e-05	-6.21526e-10	-1.64624
63681310	chr10:63681310:A:G	1.25288e-35	2.07129	-1.18544	2.76595e-07	-1.7942	-1.37618	1.44231e-05	-1.97838	-1.31917
63681451	chr10:63681451:C:G	4.76286e-37	-2.38392	-1.06993e-09	6.33345e-07	-2.34192	-1.06993e-09	4.24027e-05	-2.21918	-1.06993e-09
63681817	chr10:63681817:C:A	1.50842e-36	-6.21526e-10	-1.23111	1.16892e-06	-6.21526e-10	-1.7291	6.83034e-05	-6.21526e-10	-1.74243
63681993	chr10:63681993:A:G	2.94894e-36	-6.21526e-10	-0.560736	1.23641e-06	-6.21526e-10	-1.67297	7.45251e-05	-6.21526e-10	-1.65525
63682023	chr10:63682023:T:G	4.77873e-36	-0.0780056	-1.06993e-09	1.74418e-06	-1.3289	-1.06993e-09	9.22069e-05	-1.44235	-1.06993e-09
63682593	chr10:63682593:C:T	4.58624e-36	1.55536	-1.67448	1.48116e-07	-2.02494	-1.77001	7.49179e-06	-2.17624	-1.77634
63682994	chr10:63682994:G:A	5.63883e-37	-2.21509	-1.06993e-09	1.07509e-06	-1.81278	-1.06993e-09	7.59622e-05	-1.63615	-1.06993e-09
63683574	chr10:63683574:G:T	3.47251e-37	-2.29599	-0.403895	2.77077e-07	-2.23238	-0.936261	1.80852e-05	-2.21031	-0.860989
63683688	chr10:63683688:A:G	8.34441e-36	-6.21526e-10	0.479411	5.0653e-06	-6.21526e-10	-0.262771	0.000286274	-6.21526e-10	-0.309439
63683907	chr10:63683907:G:A	3.41072e-37	-2.29244	-0.425401	2.74812e-07	-2.228	-0.948856	1.79174e-05	-2.20562	-0.874997
63683994	chr10:63683994:A:G	2.23844e-35	2.82965	-1.36347	3.58187e-07	-2.03976	-0.872122	1.96631e-05	-2.18879	-0.798858
63684555	chr10:63684555:G:C	3.09763e-36	-6.21526e-10	-0.511542	1.8684e-06	-6.21526e-10	-1.2601	0.00010432	-6.21526e-10	-1.31892
63684652	chr10:63684652:TAAAG:T	1.90828e-35	2.77708	-1.47047	2.42346e-07	-2.37712	-0.925456	1.50903e-05	-2.36836	-0.883977
63684864	chr10:63684864:G:A	3.11599e-35	-6.21526e-10	1.79695	5.07168e-06	-6.21526e-10	-0.261511	0.00034002	-6.21526e-10	-0.137385
63684998	chr10:63684998:C:T	9.02824e-37	-6.21526e-10	-1.74441	9.99689e-07	-6.21526e-10	-1.8855	5.96724e-05	-6.21526e-10	-1.87752
63685106	chr10:63685106:A:G	1.12553e-36	-6.21526e-10	-1.52393	1.01742e-06	-6.21526e-10	-1.86792	5.93765e-05	-6.21526e-10	-1.88249
63685219	chr10:63685219:TCTC:T	3.51354e-37	-2.30713	-0.381015	1.52292e-07	-2.19351	-1.57363	9.59568e-06	-2.14567	-1.55941
63685390	chr10:63685390:A:G	9.33797e-38	-2.1413	-1.87196	1.46627e-07	-2.32089	-1.48416	8.90667e-06	-2.30147	-1.47812
63685735	chr10:63685735:C:T	2.83596e-36	-6.21526e-10	-0.599799	1.63415e-06	-6.21526e-10	-1.39406	9.51787e-05	-6.21526e-10	-1.41063
63685736	chr10:63685736:G:A	3.24373e-37	-2.28327	-0.484772	2.64629e-07	-2.21639	-0.998225	1.72276e-05	-2.19329	-0.926593
63686161	chr10:63686161:A:G	3.20434e-37	-2.2981	-0.482163	2.60578e-07	-2.23529	-0.99475	1.69452e-05	-2.21328	-0.923118
63686446	chr10:63686446:C:T	7.80946e-37	-6.21526e-10	-1.88943	1.06557e-06	-6.21526e-10	-1.82167	6.51515e-05	-6.21526e-10	-1.78967
63686453	chr10:63686453:T:C	1.24584e-36	-6.21526e-10	-1.42237	1.01787e-06	-6.21526e-10	-1.86748	6.08823e-05	-6.21526e-10	-1.85745
63686742	chr10:63686742:C:T	3.30796e-37	-2.24679	-0.501647	2.73242e-07	-2.17387	-1.00871	1.78241e-05	-2.1481	-0.937733
63686825	chr10:63686825:G:C	9.71573e-37	-6.21526e-10	-1.67102	1.41513e-06	-6.21526e-10	-1.53796	8.04915e-05	-6.21526e-10	-1.57824
63686890	chr10:63686890:G:A	2.24449e-36	-6.21526e-10	-0.833702	1.76337e-06	-6.21526e-10	-1.31796	0.00010706	-6.21526e-10	-1.293
63687538	chr10:63687538:C:T	3.67648e-37	-2.29374	-0.349073	1.57007e-07	-2.17756	-1.55909	9.90488e-06	-2.12915	-1.54421
63687760	chr10:63687760:G:A	7.80383e-36	1.77713	-1.36469	1.48557e-07	-2.32992	-1.46205	9.25897e-06	-2.30787	-1.43293
63688015	chr10:63688015:A:G	8.55131e-36	1.88942	-1.38552	1.48243e-07	-2.31396	-1.48012	9.25182e-06	-2.28988	-1.45168
63688083	chr10:63688083:T:C	2.52844e-35	-6.21526e-10	1.58801	2.44854e-06	-6.21526e-10	-0.989693	0.000147954	-6.21526e-10	-0.969484
63688230	chr10:63688230:C:A	6.2968e-36	1.3985	-1.20064	1.22229e-07	-2.39199	-1.59505	7.4881e-06	-2.38442	-1.56865
63688420	chr10:63688420:G:A	6.63768e-36	-2.26671	2.51729	6.69916e-06	-1.841	1.8578	0.000376841	-1.93534	1.90078
63688453	chr10:63688453:G:A	3.16901e-35	2.5877	-0.773878	4.0767e-07	-2.38863	-0.393854	2.52501e-05	-2.38086	-0.356694
63688466	chr10:63688466:G:T	9.96824e-37	-6.21526e-10	-1.64536	1.3563e-06	-6.21526e-10	-1.58042	8.07227e-05	-6.21526e-10	-1.57537
63688670	chr10:63688670:T:A	4.27174e-36	-6.21526e-10	-0.190159	6.25545e-06	-6.21526e-10	-0.0517304	0.000377327	-6.21526e-10	-0.0332759
63689322	chr10:63689322:G:A	5.88162e-37	-2.17293	-1.06993e-09	7.27287e-07	-2.20362	-1.06993e-09	3.63322e-05	-2.37368	-1.06993e-09
63689439	chr10:63689439:A:T	9.44583e-37	-6.21526e-10	-1.69919	9.95843e-07	-6.21526e-10	-1.88935	5.93638e-05	-6.21526e-10	-1.8827
63689526	chr10:63689526:C:T	1.81831e-36	-1.04427	-1.06993e-09	6.03013e-07	-2.391	-1.06993e-09	3.78558e-05	-2.3326	-1.06993e-09
63690092	chr10:63690092:G:A	1.22676e-36	-1.4378	-1.06993e-09	6.45335e-07	-2.32317	-1.06993e-09	3.65724e-05	-2.3671	-1.06993e-09
63690250	chr10:63690250:T:G	8.42653e-36	1.89263	-1.40342	1.45996e-07	-2.31367	-1.49569	9.10488e-06	-2.28977	-1.46781
63691157	chr10:63691157:A:T	1.81396e-36	0.838038	-1.88471	1.5003e-07	-2.09192	-1.69018	7.53342e-06	-2.16309	-1.78395
63691189	chr10:63691189:A:G	1.18005e-36	-6.21526e-10	-1.47662	1.00692e-06	-6.21526e-10	-1.87829	6.00666e-05	-6.21526e-10	-1.87093
63691314	chr10:63691314:A:G	1.8149e-35	2.72511	-1.46868	2.39417e-07	-2.38071	-0.934021	1.49165e-05	-2.37264	-0.891279
63691365	chr10:63691365:C:T	6.58065e-36	1.44146	-1.1995	1.22632e-07	-2.3878	-1.59595	7.51872e-06	-2.37976	-1.56923
63691544	chr10:63691544:A:C	5.02904e-36	-6.21526e-10	-0.0269522	7.37384e-06	-6.21526e-10	0.112755	0.00044504	-6.21526e-10	0.131776
63692177	chr10:63692177:C:T	1.68856e-36	-6.21526e-10	-1.11831	1.2712e-06	-6.21526e-10	-1.64522	7.41217e-05	-6.21526e-10	-1.66068
63692185	chr10:63692185:C:T	1.6615e-36	-6.21526e-10	-1.13446	1.2601e-06	-6.21526e-10	-1.654	7.34967e-05	-6.21526e-10	-1.66915
63692685	chr10:63692685:G:C	6.32748e-36	-6.21526e-10	0.202721	4.94544e-06	-6.21526e-10	-0.286718	0.000292014	-6.21526e-10	-0.289586
63692786	chr10:63692786:A:G	1.09524e-35	1.9377	-1.18632	1.64454e-07	-2.30351	-1.3868	1.04023e-05	-2.27708	-1.34728
63692967	chr10:63692967:A:G	8.11074e-37	-6.21526e-10	-1.85158	1.09197e-06	-6.21526e-10	-1.7972	6.40665e-05	-6.21526e-10	-1.80647
63693505	chr10:63693505:A:G	9.23338e-36	1.83696	-1.25631	1.51203e-07	-2.31834	-1.45597	9.50562e-06	-2.29424	-1.42027
63693694	chr10:63693694:A:C	9.5146e-36	1.84992	-1.23928	1.53461e-07	-2.31552	-1.44397	9.65393e-06	-2.29131	-1.40772
63693839	chr10:63693839:C:A	1.77542e-35	2.75158	-1.51713	2.28361e-07	-2.37943	-0.982579	1.41804e-05	-2.37116	-0.943373
63693887	chr10:63693887:A:G	3.815e-36	1.49895	-1.80219	9.21808e-08	-2.38243	-1.88676	5.52289e-06	-2.37257	-1.88492
63694322	chr10:63694322:A:G	7.87198e-37	-6.21526e-10	-1.88146	1.4011e-06	-6.21526e-10	-1.54793	8.12599e-05	-6.21526e-10	-1.56874
63695177	chr10:63695177:G:A	1.40633e-37	-1.92053	-1.68325	1.12027e-07	-2.18603	-1.88817	6.76156e-06	-2.16615	-1.88899
63695205	chr10:63695205:T:C	2.7676e-36	-6.21526e-10	-0.624201	1.87072e-06	-6.21526e-10	-1.25886	0.000107999	-6.21526e-10	-1.28426
63695552	chr10:63695552:A:G	2.20888e-35	-2.13358	3.58647	1.65304e-05	-1.61253	2.53255	0.000949823	-1.72764	2.61753
63696134	chr10:63696134:C:T	1.05982e-36	-6.21526e-10	-1.58408	1.22393e-06	-6.21526e-10	-1.68312	7.4921e-05	-6.21526e-10	-1.64995
63696337	chr10:63696337:G:A	7.82446e-37	-6.21526e-10	-1.88751	1.09685e-06	-6.21526e-10	-1.79274	6.29639e-05	-6.21526e-10	-1.82383
63696533	chr10:63696533:C:T	6.13961e-35	-6.21526e-10	2.47517	7.00994e-06	-6.21526e-10	0.0621456	0.000488948	-6.21526e-10	0.225867
63696779	chr10:63696779:C:T	8.38159e-38	-2.2612	-1.86011	1.47269e-07	-2.22679	-1.57388	8.81568e-06	-2.20293	-1.58693
63697683	chr10:63697683:C:T	8.46161e-36	1.99948	-1.50612	2.24183e-07	-2.40672	-0.973753	1.38614e-05	-2.40313	-0.934143
63697691	chr10:63697691:C:T	1.22256e-36	-6.21526e-10	-1.44123	1.40315e-06	-6.21526e-10	-1.54647	8.63812e-05	-6.21526e-10	-1.50762
63697909	chr10:63697909:C:T	4.09292e-36	1.54867	-1.78159	9.34687e-08	-2.37674	-1.87857	5.60689e-06	-2.36697	-1.87542
63698090	chr10:63698090:C:T	7.93577e-37	-6.21526e-10	-1.87339	1.03053e-06	-6.21526e-10	-1.85511	6.26061e-05	-6.21526e-10	-1.82953
63698218	chr10:63698218:G:GA	7.94926e-37	-6.21526e-10	-1.87169	1.01052e-06	-6.21526e-10	-1.87472	6.07574e-05	-6.21526e-10	-1.8595
63698488	chr10:63698488:T:C	9.97603e-38	-2.20593	-1.74123	9.75242e-08	-2.33748	-1.87536	5.81529e-06	-2.32765	-1.87825
63698587	chr10:63698587:G:A	3.72113e-36	-6.21526e-10	-0.328152	2.23753e-06	-6.21526e-10	-1.07981	0.000128887	-6.21526e-10	-1.10745
63699621	chr10:63699621:A:C	1.06421e-37	-2.19667	-1.68586	9.92816e-08	-2.3063	-1.88868	6.01864e-06	-2.28301	-1.88851
63699991	chr10:63699991:C:A	3.41124e-37	-1.46535	-1.25234	1.17686e-07	-2.34956	-1.67536	6.71989e-06	-2.37036	-1.69095
63700052	chr10:63700052:A:C	1.08509e-36	-6.21526e-10	-1.56052	1.01595e-06	-6.21526e-10	-1.86936	5.9328e-05	-6.21526e-10	-1.88331
63700480	chr10:63700480:G:C	1.02929e-36	-6.21526e-10	-1.61331	1.28322e-06	-6.21526e-10	-1.63581	7.66028e-05	-6.21526e-10	-1.62775
63701246	chr10:63701246:T:C	3.08807e-37	-1.46623	-1.35099	1.09539e-07	-2.35133	-1.74533	6.30146e-06	-2.37223	-1.75338
63701401	chr10:63701401:C:T	4.70148e-36	-6.21526e-10	-0.0943026	2.2153e-06	-6.21526e-10	-1.08979	0.000129352	-6.21526e-10	-1.10385
63701612	chr10:63701612:C:T	1.81239e-36	-6.21526e-10	-1.04754	1.31213e-06	-6.21526e-10	-1.61353	7.59063e-05	-6.21526e-10	-1.63689
63701685	chr10:63701685:G:GT	3.53678e-37	-1.38024	-1.30131	1.14954e-07	-2.32877	-1.71963	6.58121e-06	-2.35391	-1.72826
63701880	chr10:63701880:T:C	2.91713e-36	1.16172	-1.7333	9.573e-08	-2.3417	-1.88971	5.82017e-06	-2.31625	-1.88881
63702033	chr10:63702033:G:A	7.14211e-36	2.18947	-1.86564	1.33334e-07	-2.36241	-1.53767	7.90447e-06	-2.33906	-1.5599
63702409	chr10:63702409:C:T	8.65777e-37	-6.21526e-10	-1.78631	9.99487e-07	-6.21526e-10	-1.8857	5.90653e-05	-6.21526e-10	-1.88775
63702435	chr10:63702435:G:A	5.51933e-37	-2.23651	-1.06993e-09	7.29191e-07	-2.201	-1.06993e-09	3.94659e-05	-2.29095	-1.06993e-09
63702609	chr10:63702609:T:A	9.39433e-37	-6.21526e-10	-1.70466	1.00349e-06	-6.21526e-10	-1.8817	5.91993e-05	-6.21526e-10	-1.88548
63702761	chr10:63702761:T:A	9.22077e-37	-6.21526e-10	-1.72331	9.95464e-07	-6.21526e-10	-1.88973	5.89904e-05	-6.21526e-10	-1.88901
63703314	chr10:63703314:C:T	5.45128e-37	-2.24892	-1.06993e-09	7.02966e-07	-2.23763	-1.06993e-09	3.74637e-05	-2.34302	-1.06993e-09
63703454	chr10:63703454:C:T	1.30459e-36	-6.21526e-10	-1.37629	1.00306e-06	-6.21526e-10	-1.88213	5.92826e-05	-6.21526e-10	-1.88407
63704266	chr10:63704266:C:G	8.14991e-36	-2.33183	2.78766	2.65148e-06	-2.09079	1.18072	0.000159928	-2.15124	1.25958
63704531	chr10:63704531:C:T	8.75004e-37	-6.21526e-10	-1.77571	1.04384e-06	-6.21526e-10	-1.84227	6.26478e-05	-6.21526e-10	-1.82886
63704608	chr10:63704608:T:C	3.23237e-37	-1.37506	-1.39649	1.10036e-07	-2.32616	-1.76597	6.28699e-06	-2.35177	-1.77613
63705848	chr10:63705848:A:C	3.15528e-37	-1.40444	-1.39125	1.09407e-07	-2.33431	-1.76356	6.25878e-06	-2.35854	-1.77387
63706252	chr10:63706252:G:C	1.15632e-36	-6.21526e-10	-1.49694	1.16944e-06	-6.21526e-10	-1.72866	7.19551e-05	-6.21526e-10	-1.69035
63706361	chr10:63706361:C:T	5.07831e-37	-2.31979	-1.06993e-09	6.87969e-07	-2.2592	-1.06993e-09	4.28232e-05	-2.20931	-1.06993e-09
63706426	chr10:63706426:A:G	7.86708e-37	-6.21526e-10	-1.88208	1.0324e-06	-6.21526e-10	-1.8533	6.07865e-05	-6.21526e-10	-1.85902
63706616	chr10:63706616:C:T	1.00149e-36	-6.21526e-10	-1.64069	9.9587e-07	-6.21526e-10	-1.88932	5.89449e-05	-6.21526e-10	-1.88979
63706863	chr10:63706863:A:G	4.0364e-37	-1.52287	-1.02654	1.25672e-07	-2.36552	-1.59374	7.22611e-06	-2.38144	-1.60724
63706957	chr10:63706957:C:T	8.59455e-37	-6.21526e-10	-1.79364	9.95713e-07	-6.21526e-10	-1.88948	5.90229e-05	-6.21526e-10	-1.88846
63707322	chr10:63707322:A:G	8.80436e-38	-2.40889	-1.66321	9.17515e-08	-2.40799	-1.86587	5.4782e-06	-2.40517	-1.86044
63707818	chr10:63707818:G:T	3.42178e-37	-1.58309	-1.13151	1.20617e-07	-2.37545	-1.62487	6.89709e-06	-2.39044	-1.64485
63707975	chr10:63707975:A:G	4.76244e-37	-2.38401	-1.06993e-09	1.07242e-06	-1.81527	-1.06993e-09	5.53477e-05	-1.95275	-1.06993e-09
63708251	chr10:63708251:A:T	9.62731e-37	-6.21526e-10	-1.68016	1.57799e-06	-6.21526e-10	-1.42904	9.38227e-05	-6.21526e-10	-1.42498
63708266	chr10:63708266:T:C	9.46753e-37	-6.21526e-10	-1.6969	1.19443e-06	-6.21526e-10	-1.70752	7.12081e-05	-6.21526e-10	-1.70078
63708343	chr10:63708343:G:A	2.93397e-37	-1.54175	-1.32666	1.11307e-07	-2.36585	-1.71479	6.36457e-06	-2.38333	-1.73231
63708516	chr10:63708516:C:T	1.61796e-36	-6.21526e-10	-1.16101	1.00075e-06	-6.21526e-10	-1.88443	5.95483e-05	-6.21526e-10	-1.8796
63708724	chr10:63708724:G:A	8.53016e-37	-6.21526e-10	-1.80116	9.96257e-07	-6.21526e-10	-1.88893	5.89823e-05	-6.21526e-10	-1.88915
63708734	chr10:63708734:G:A	5.65947e-36	-6.21526e-10	0.0911501	2.7215e-06	-6.21526e-10	-0.884002	0.0001581	-6.21526e-10	-0.903159
63708886	chr10:63708886:C:T	8.44818e-37	-1.81081	-1.06993e-09	5.9466e-07	-2.40495	-1.06993e-09	3.51208e-05	-2.4076	-1.06993e-09
63708900	chr10:63708900:C:T	9.44908e-37	-6.21526e-10	-1.69885	1.53463e-06	-6.21526e-10	-1.4569	9.12331e-05	-6.21526e-10	-1.45297
63708989	chr10:63708989:C:T	9.47907e-37	-6.21526e-10	-1.69568	1.19585e-06	-6.21526e-10	-1.70633	7.12941e-05	-6.21526e-10	-1.69957
63709315	chr10:63709315:C:T	8.69229e-37	-1.78233	-1.06993e-09	5.96251e-07	-2.40228	-1.06993e-09	3.51804e-05	-2.4059	-1.06993e-09
63709339	chr10:63709339:G:T	9.54916e-36	2.48587	-1.8716	1.36252e-07	-2.31263	-1.5658	8.17499e-06	-2.27713	-1.58818
63709413	chr10:63709413:CAG:C	4.9373e-37	-2.34795	-1.06993e-09	6.64623e-07	-2.29372	-1.06993e-09	4.1099e-05	-2.25041	-1.06993e-09
63709613	chr10:63709613:G:A	1.15199e-36	-6.21526e-10	-1.50069	9.95511e-07	-6.21526e-10	-1.88968	5.89745e-05	-6.21526e-10	-1.88928
63709620	chr10:63709620:C:T	8.28829e-37	-6.21526e-10	-1.82992	1.00404e-06	-6.21526e-10	-1.88115	5.92624e-05	-6.21526e-10	-1.88441
63709809	chr10:63709809:G:A	8.1375e-37	-6.21526e-10	-1.84828	1.04987e-06	-6.21526e-10	-1.83652	6.21028e-05	-6.21526e-10	-1.8376
63709980	chr10:63709980:G:A	1.12818e-36	-6.21526e-10	-1.52157	1.09542e-06	-6.21526e-10	-1.79404	6.43051e-05	-6.21526e-10	-1.80275
63709982	chr10:63709982:A:G	2.94082e-37	-1.59637	-1.26971	1.13684e-07	-2.37731	-1.68221	6.50808e-06	-2.39195	-1.70139
63709983	chr10:63709983:G:A	9.19243e-37	-6.21526e-10	-1.72639	1.01084e-06	-6.21526e-10	-1.8744	5.95386e-05	-6.21526e-10	-1.87976
63710013	chr10:63710013:A:C	4.88801e-37	-1.68218	-0.6758	1.55185e-07	-2.39378	-1.35454	8.85585e-06	-2.40226	-1.38305
63710033	chr10:63710033:C:T	5.01266e-37	-2.3328	-1.06993e-09	6.7674e-07	-2.27565	-1.06993e-09	4.20069e-05	-2.22855	-1.06993e-09
63710526	chr10:63710526:G:A	7.92378e-37	-6.21526e-10	-1.8749	1.09584e-06	-6.21526e-10	-1.79367	6.52839e-05	-6.21526e-10	-1.78764
63710927	chr10:63710927:C:T	1.01755e-36	-6.21526e-10	-1.62479	9.95431e-07	-6.21526e-10	-1.88976	5.89664e-05	-6.21526e-10	-1.88942
63711152	chr10:63711152:T:C	3.26406e-37	-1.47259	-1.2892	1.15545e-07	-2.34973	-1.69355	6.57952e-06	-2.37029	-1.71214
63711243	chr10:63711243:G:C	4.70146e-37	-1.2796	-1.11729	1.0363e-07	-2.32303	-1.82908	5.97346e-06	-2.35082	-1.82825
63711316	chr10:63711316:A:G	4.96709e-37	-2.34193	-1.06993e-09	6.67556e-07	-2.28932	-1.06993e-09	4.12964e-05	-2.24561	-1.06993e-09
63711518	chr10:63711518:C:T	1.11557e-36	-6.21526e-10	-1.53282	1.02314e-06	-6.21526e-10	-1.86231	5.95844e-05	-6.21526e-10	-1.879
63711685	chr10:63711685:C:A	9.47037e-37	-6.21526e-10	-1.6966	1.1948e-06	-6.21526e-10	-1.7072	7.12326e-05	-6.21526e-10	-1.70044
63712202	chr10:63712202:G:A	1.01727e-37	-2.20186	-1.72578	9.95037e-08	-2.30966	-1.88308	5.98882e-06	-2.28686	-1.88963
63712236	chr10:63712236:C:T	1.52527e-35	-6.21526e-10	1.08258	8.34899e-06	-6.21526e-10	0.236956	0.000561133	-6.21526e-10	0.36357
63712670	chr10:63712670:C:T	5.88739e-36	-6.21526e-10	0.130632	2.20847e-06	-6.21526e-10	-1.09288	0.000127887	-6.21526e-10	-1.11524
63712711	chr10:63712711:A:C	2.76501e-37	-1.43032	-1.4974	1.00705e-07	-2.34335	-1.83739	5.78251e-06	-2.36963	-1.84192
63713079	chr10:63713079:G:A	9.1599e-37	-6.21526e-10	-1.72993	1.15676e-06	-6.21526e-10	-1.73956	6.89196e-05	-6.21526e-10	-1.73345
63713137	chr10:63713137:T:C	8.5178e-37	-1.80261	-1.06993e-09	5.95062e-07	-2.40427	-1.06993e-09	3.51355e-05	-2.40718	-1.06993e-09
63713418	chr10:63713418:C:G	8.1102e-37	-6.21526e-10	-1.85164	1.04554e-06	-6.21526e-10	-1.84065	6.18517e-05	-6.21526e-10	-1.84165
63713755	chr10:63713755:G:A	9.77747e-37	-6.21526e-10	-1.66468	1.23249e-06	-6.21526e-10	-1.67615	7.35177e-05	-6.21526e-10	-1.66886
63714070	chr10:63714070:G:A	4.77407e-37	-2.38157	-1.06993e-09	1.42646e-06	-1.52999	-1.06993e-09	7.19946e-05	-1.6898	-1.06993e-09
63714517	chr10:63714517:T:C	8.0838e-37	-1.8549	-1.06993e-09	5.92978e-07	-2.40778	-1.06993e-09	3.50749e-05	-2.4089	-1.06993e-09
63714668	chr10:63714668:GTCT:G	7.87963e-37	-6.21526e-10	-1.88048	1.00534e-06	-6.21526e-10	-1.87986	5.93804e-05	-6.21526e-10	-1.88242
63714788	chr10:63714788:A:G	1.73326e-36	-6.21526e-10	-1.09218	1.52965e-06	-6.21526e-10	-1.46014	9.54973e-05	-6.21526e-10	-1.40729
63715152	chr10:63715152:A:G	1.79824e-35	2.68528	-1.43807	1.07041e-07	-2.23762	-1.88211	6.55767e-06	-2.20894	-1.87681
63715384	chr10:63715384:C:T	9.38587e-36	-6.21526e-10	0.597025	5.739e-06	-6.21526e-10	-0.137899	0.000380696	-6.21526e-10	-0.024387
63715385	chr10:63715385:G:A	8.14866e-37	-6.21526e-10	-1.84691	1.06931e-06	-6.21526e-10	-1.81817	6.20172e-05	-6.21526e-10	-1.83898
63715454	chr10:63715454:TA:T	1.59343e-36	-6.21526e-10	-1.17629	1.15074e-06	-6.21526e-10	-1.74477	6.76409e-05	-6.21526e-10	-1.75218
63715583	chr10:63715583:A:T	1.0078e-36	-6.21526e-10	-1.63441	9.9556e-07	-6.21526e-10	-1.88963	5.89523e-05	-6.21526e-10	-1.88966
63716359	chr10:63716359:A:G	8.04333e-37	-6.21526e-10	-1.85992	1.13575e-06	-6.21526e-10	-1.75789	6.78651e-05	-6.21526e-10	-1.74887
63716898	chr10:63716898:A:G	1.01059e-35	-6.21526e-10	0.670938	2.01052e-06	-6.21526e-10	-1.18679	0.000123015	-6.21526e-10	-1.15409
63717144	chr10:63717144:C:T	7.87022e-37	-6.21526e-10	-1.88168	1.457e-06	-6.21526e-10	-1.5088	8.44126e-05	-6.21526e-10	-1.53067
63717312	chr10:63717312:C:T	3.16675e-36	-6.21526e-10	-0.489475	2.56298e-06	-6.21526e-10	-0.944012	0.000153246	-6.21526e-10	-0.934344
63717725	chr10:63717725:A:G	1.27834e-36	-6.21526e-10	-1.39662	1.8948e-06	-6.21526e-10	-1.24607	0.000112515	-6.21526e-10	-1.24331
63717989	chr10:63717989:A:G	7.97344e-37	-6.21526e-10	-1.86865	1.07211e-06	-6.21526e-10	-1.81555	6.26981e-05	-6.21526e-10	-1.82806
63718130	chr10:63718130:C:T	5.28283e-37	-2.2803	-1.06993e-09	7.31003e-07	-2.19852	-1.06993e-09	4.38063e-05	-2.18661	-1.06993e-09
63718132	chr10:63718132:C:T	4.72689e-37	-2.38446	-0.00703537	2.26463e-07	-2.34157	-1.02879	1.32563e-05	-2.38835	-0.993562
63718834	chr10:63718834:G:A	9.58431e-38	-2.3834	-1.60382	1.85071e-07	-2.3693	-1.2029	1.03395e-05	-2.36684	-1.26357
63718880	chr10:63718880:C:T	3.7591e-37	-2.2959	-0.324689	5.99925e-07	-2.40897	0.0128318	3.39603e-05	-2.4088	-0.0323921
63718902	chr10:63718902:A:T	8.18021e-37	-6.21526e-10	-1.84305	1.0383e-06	-6.21526e-10	-1.8476	6.20364e-05	-6.21526e-10	-1.83867
63719013	chr10:63719013:G:A	1.65344e-36	-2.40697	1.26764	3.23161e-07	-2.08729	-0.927497	2.35088e-05	-1.92574	-0.883274
63719430	chr10:63719430:TTGATTCTGC:T	5.25411e-36	-6.21526e-10	0.0168298	1.93389e-06	-6.21526e-10	-1.22565	0.000125361	-6.21526e-10	-1.13519
63719655	chr10:63719655:A:C	1.00456e-36	-2.3908	0.753176	1.66401e-06	-0.774367	-0.601588	9.50185e-05	-0.821358	-0.590959
63719863	chr10:63719863:T:C	1.42217e-36	-6.21526e-10	-1.29	1.19635e-06	-6.21526e-10	-1.70591	6.99729e-05	-6.21526e-10	-1.71828
63719968	chr10:63719968:CCT:C	1.09407e-36	-0.117382	-1.43489	2.35269e-07	-1.97004	-1.36217	1.73119e-05	-1.78679	-1.3282
63720130	chr10:63720130:G:A	8.72698e-38	-2.34386	-1.73707	1.12977e-07	-2.18212	-1.88363	6.11087e-06	-2.27659	-1.87973
63720229	chr10:63720229:ACCTGCCGTATCTATGGCAAT:A	1.65342e-36	-6.21526e-10	-1.13933	1.27608e-06	-6.21526e-10	-1.64139	7.58742e-05	-6.21526e-10	-1.63731
63720251	chr10:63720251:T:G	1.70686e-36	-6.21526e-10	-1.10753	1.30025e-06	-6.21526e-10	-1.62263	7.73212e-05	-6.21526e-10	-1.61842
63720507	chr10:63720507:G:A	8.43724e-38	-2.39283	-1.72186	1.50237e-07	-2.35634	-1.42438	8.50252e-06	-2.35328	-1.47274
63720718	chr10:63720718:G:T	3.76565e-36	-2.25258	1.93632	2.54477e-06	-2.31	1.35886	0.000182394	-2.2301	1.46988
63721680	chr10:63721680:C:T	1.54673e-36	-6.21526e-10	-1.20604	1.25683e-06	-6.21526e-10	-1.65659	7.33899e-05	-6.21526e-10	-1.6706
63721822	chr10:63721822:C:T	8.12825e-37	-6.21526e-10	-1.84942	1.00603e-06	-6.21526e-10	-1.87917	6.0013e-05	-6.21526e-10	-1.87183
63722001	chr10:63722001:A:G	8.41526e-38	-2.40086	-1.71644	1.49886e-07	-2.36771	-1.41535	8.44829e-06	-2.36826	-1.46416
63722940	chr10:63722940:C:T	3.41072e-36	-6.21526e-10	-0.415256	1.74571e-06	-6.21526e-10	-1.32802	0.000112533	-6.21526e-10	-1.24314
63723111	chr10:63723111:G:C	9.46475e-37	-6.21526e-10	-1.69719	1.03438e-06	-6.21526e-10	-1.85138	6.14643e-05	-6.21526e-10	-1.84793
63723116	chr10:63723116:TGCCACTGCACTCTA:T	1.38487e-36	-6.21526e-10	-1.31657	9.95575e-07	-6.21526e-10	-1.88962	5.89446e-05	-6.21526e-10	-1.88979
63723146	chr10:63723146:C:T	7.96876e-37	-6.21526e-10	-1.86924	1.35629e-06	-6.21526e-10	-1.58043	7.86607e-05	-6.21526e-10	-1.60124
63723173	chr10:63723173:A:G	3.29766e-36	-6.21526e-10	-0.448967	1.57691e-06	-6.21526e-10	-1.42972	9.24366e-05	-6.21526e-10	-1.43986
63723422	chr10:63723422:G:T	1.79484e-37	-2.40723	-0.952616	2.59689e-07	-2.22041	-1.01305	1.86309e-05	-2.10055	-0.941022
63723502	chr10:63723502:G:A	1.61856e-37	-2.23769	-1.22554	3.47512e-07	-2.27116	-0.670983	1.60353e-05	-2.40473	-0.786869
63723637	chr10:63723637:A:G	6.80361e-37	-2.38542	0.358104	5.12239e-07	-2.39017	-0.16398	3.15265e-05	-2.38343	-0.132127
63723657	chr10:63723657:G:A	4.59639e-36	-6.21526e-10	-0.116909	1.80023e-06	-6.21526e-10	-1.29727	0.000116159	-6.21526e-10	-1.21143
63723670	chr10:63723670:C:CAGCTGAGAGCT	1.51256e-36	-6.21526e-10	-1.22838	1.2406e-06	-6.21526e-10	-1.66959	7.24688e-05	-6.21526e-10	-1.68323
63723852	chr10:63723852:A:G	9.26375e-37	-6.21526e-10	-1.71866	1.00377e-06	-6.21526e-10	-1.88142	5.93205e-05	-6.21526e-10	-1.88343
63723891	chr10:63723891:A:G	8.1713e-37	-6.21526e-10	-1.84414	1.0372e-06	-6.21526e-10	-1.84866	6.19634e-05	-6.21526e-10	-1.83984
63723958	chr10:63723958:C:T	8.19669e-37	-6.21526e-10	-1.84104	1.04027e-06	-6.21526e-10	-1.8457	6.21657e-05	-6.21526e-10	-1.83659
63724448	chr10:63724448:A:G	7.83807e-37	-6.21526e-10	-1.88577	1.00207e-06	-6.21526e-10	-1.88312	5.96342e-05	-6.21526e-10	-1.87816
63724723	chr10:63724723:A:C	1.02141e-37	-2.36862	-1.55496	1.32623e-07	-2.23451	-1.67092	7.41741e-06	-2.31345	-1.64911
63724741	chr10:63724741:G:A	3.34109e-36	-6.21526e-10	-0.435883	1.72365e-06	-6.21526e-10	-1.34074	0.000111008	-6.21526e-10	-1.25679
63724932	chr10:63724932:C:T	3.71336e-36	-6.21526e-10	-0.330242	2.06265e-06	-6.21526e-10	-1.16119	0.000124352	-6.21526e-10	-1.14327
63725009	chr10:63725009:AC:A	8.58755e-36	-6.21526e-10	0.508133	6.42023e-06	-6.21526e-10	-0.0257298	0.000403429	-6.21526e-10	0.033613
63725085	chr10:63725085:C:T	2.71289e-36	-6.21526e-10	-0.644165	2.41272e-06	-6.21526e-10	-1.00443	0.000154025	-6.21526e-10	-0.929276
63725112	chr10:63725112:C:T	2.86733e-37	-2.40885	-0.482531	1.78795e-07	-2.2287	-1.378	9.61063e-06	-2.31237	-1.39114
63725189	chr10:63725189:T:A	9.58322e-38	-2.33624	-1.6511	1.12896e-07	-2.1767	-1.88977	6.11565e-06	-2.26596	-1.88958
63725344	chr10:63725344:GA:G	7.80666e-37	-6.21526e-10	-1.88979	1.00295e-06	-6.21526e-10	-1.88224	5.96383e-05	-6.21526e-10	-1.87809
63725476	chr10:63725476:C:T	1.3694e-36	-6.21526e-10	-1.32781	9.96591e-07	-6.21526e-10	-1.8886	5.89752e-05	-6.21526e-10	-1.88927
63725588	chr10:63725588:C:T	8.72091e-37	-6.21526e-10	-1.77904	1.22212e-06	-6.21526e-10	-1.6846	7.51868e-05	-6.21526e-10	-1.64641
63725817	chr10:63725817:A:T	7.31326e-38	-2.37428	-1.88338	7.43878e-07	-0.444269	-1.73679	5.17121e-05	-0.300255	-1.72044
63726172	chr10:63726172:G:A	7.1898e-36	-6.21526e-10	0.330483	2.64164e-06	-6.21526e-10	-0.913783	0.000162082	-6.21526e-10	-0.878285
63726215	chr10:63726215:C:T	8.18309e-37	-6.21526e-10	-1.8427	1.03865e-06	-6.21526e-10	-1.84726	6.20601e-05	-6.21526e-10	-1.83829
63726303	chr10:63726303:G:A	1.04527e-36	-6.21526e-10	-1.59791	1.17537e-06	-6.21526e-10	-1.7236	6.9152e-05	-6.21526e-10	-1.73008
63726372	chr10:63726372:G:A	4.51001e-36	-6.21526e-10	-0.135882	1.93436e-06	-6.21526e-10	-1.22541	0.000113695	-6.21526e-10	-1.23287
63726971	chr10:63726971:GA:G	3.51257e-36	-6.21526e-10	-0.385833	1.65851e-06	-6.21526e-10	-1.37926	9.75773e-05	-6.21526e-10	-1.38574
63727086	chr10:63727086:C:T	7.81975e-37	-6.21526e-10	-1.88811	1.03688e-06	-6.21526e-10	-1.84897	6.55912e-05	-6.21526e-10	-1.78295
63727590	chr10:63727590:C:T	3.75612e-36	-6.21526e-10	-0.318794	3.83744e-06	-6.21526e-10	-0.540378	0.000234412	-6.21526e-10	-0.509309
63727593	chr10:63727593:G:A	9.07091e-38	-2.32852	-1.71376	1.46159e-07	-2.16672	-1.64152	7.98948e-06	-2.26295	-1.62531
63727661	chr10:63727661:G:A	7.80665e-37	-6.21526e-10	-1.88979	9.96033e-07	-6.21526e-10	-1.88916	5.89501e-05	-6.21526e-10	-1.8897
63727672	chr10:63727672:G:A	8.51368e-36	-6.21526e-10	0.499494	2.96622e-06	-6.21526e-10	-0.797897	0.000181585	-6.21526e-10	-0.764666
63728050	chr10:63728050:T:C	9.14758e-38	-2.31531	-1.71855	1.49247e-07	-2.14183	-1.64551	8.11396e-06	-2.24329	-1.62951
63728104	chr10:63728104:G:A	1.01907e-37	-2.32643	-1.59945	1.15409e-07	-2.16941	-1.87504	6.26213e-06	-2.2609	-1.87097
63728698	chr10:63728698:C:T	1.7901e-36	-6.21526e-10	-1.05991	1.3672e-06	-6.21526e-10	-1.57242	7.97495e-05	-6.21526e-10	-1.5875
63729039	chr10:63729039:A:C	1.03552e-36	-6.21526e-10	-1.60728	1.01105e-06	-6.21526e-10	-1.8742	5.98629e-05	-6.21526e-10	-1.87433
63729101	chr10:63729101:T:C	9.97642e-38	-2.36913	-1.57799	1.06106e-07	-2.24902	-1.87948	5.87154e-06	-2.32022	-1.87606
63729131	chr10:63729131:T:G	8.96785e-38	-2.37484	-1.67887	1.37567e-07	-2.2583	-1.61053	7.72519e-06	-2.32996	-1.59194
63729539	chr10:63729539:G:A	3.5619e-36	-6.21526e-10	-0.371887	1.79562e-06	-6.21526e-10	-1.29983	0.000115981	-6.21526e-10	-1.21296
63729577	chr10:63729577:G:T	1.78149e-37	-2.40266	-0.964656	2.49379e-07	-2.25088	-1.02309	1.77543e-05	-2.13799	-0.951771
63729580	chr10:63729580:C:T	7.02685e-37	-1.99503	-1.06993e-09	8.09807e-07	-2.09614	-1.06993e-09	3.77437e-05	-2.33557	-1.06993e-09
63729629	chr10:63729629:G:A	2.80897e-37	-2.40821	-0.503734	1.44269e-07	-2.20244	-1.61882	7.75521e-06	-2.29404	-1.62398
63730063	chr10:63730063:A:T	2.59065e-36	-6.21526e-10	-0.690272	1.39624e-06	-6.21526e-10	-1.5514	8.21768e-05	-6.21526e-10	-1.55752
63730440	chr10:63730440:C:A	1.78234e-37	-2.39012	-0.976716	1.20362e-07	-2.23085	-1.77159	6.50251e-06	-2.30722	-1.78698
63730639	chr10:63730639:T:C	8.99904e-38	-2.3789	-1.67133	1.06226e-07	-2.26764	-1.85973	5.91725e-06	-2.33465	-1.85387
63730912	chr10:63730912:A:G	3.97568e-36	-6.21526e-10	-0.261986	1.88555e-06	-6.21526e-10	-1.25097	0.000122627	-6.21526e-10	-1.15724
63730997	chr10:63730997:C:T	6.12079e-37	-2.13307	-1.06993e-09	6.28589e-07	-2.34946	-1.06993e-09	3.74294e-05	-2.34393	-1.06993e-09
63731324	chr10:63731324:A:G	4.09984e-36	-6.21526e-10	-0.231233	1.66744e-06	-6.21526e-10	-1.37389	0.000106926	-6.21526e-10	-1.29425
63731431	chr10:63731431:C:T	7.45499e-38	-2.3554	-1.88307	6.38711e-07	-0.598338	-1.73515	4.44422e-05	-0.453446	-1.71875
63731731	chr10:63731731:G:A	1.75772e-36	-6.21526e-10	-1.07816	1.31403e-06	-6.21526e-10	-1.61209	8.05586e-05	-6.21526e-10	-1.5774
63731973	chr10:63731973:A:G	2.45661e-37	-2.40596	-0.640024	1.43658e-07	-2.27162	-1.55388	7.96203e-06	-2.34199	-1.54972
63732245	chr10:63732245:A:T	2.00115e-37	-2.37782	-0.873225	1.29469e-07	-2.19671	-1.73279	6.9264e-06	-2.28079	-1.75026
63732292	chr10:63732292:C:T	2.49397e-36	-0.728307	-1.06993e-09	1.30442e-06	-1.61943	-1.06993e-09	8.19826e-05	-1.55988	-1.06993e-09
63732300	chr10:63732300:A:G	3.40503e-36	-6.21526e-10	-0.416925	1.74394e-06	-6.21526e-10	-1.32904	0.000112409	-6.21526e-10	-1.24425
63732634	chr10:63732634:T:G	1.95307e-36	-6.21526e-10	-0.972779	1.0322e-06	-6.21526e-10	-1.85349	6.13507e-05	-6.21526e-10	-1.84978
63732713	chr10:63732713:T:C	1.71398e-37	-2.40762	-0.998321	2.69532e-07	-2.14049	-1.05577	1.97283e-05	-2.00035	-0.983989
63732785	chr10:63732785:T:C	3.38497e-36	-6.21526e-10	-0.422837	1.73755e-06	-6.21526e-10	-1.33271	0.000111969	-6.21526e-10	-1.24817
63732831	chr10:63732831:C:T	1.81141e-36	-6.21526e-10	-1.04807	1.3781e-06	-6.21526e-10	-1.56448	8.03685e-05	-6.21526e-10	-1.57977
63733066	chr10:63733066:A:C	7.80703e-37	-6.21526e-10	-1.88974	1.12619e-06	-6.21526e-10	-1.76635	6.7562e-05	-6.21526e-10	-1.75334
63733072	chr10:63733072:G:A	7.8739e-37	-6.21526e-10	-1.88121	1.00764e-06	-6.21526e-10	-1.87758	6.00553e-05	-6.21526e-10	-1.87112
63733079	chr10:63733079:C:T	2.10075e-37	-2.36889	-0.833586	1.34359e-07	-2.17466	-1.71776	7.14697e-06	-2.26354	-1.73616
63733760	chr10:63733760:TAGATCTATATCTAC:T	1.63853e-37	-2.35658	-1.09438	1.27952e-07	-2.14525	-1.79603	6.80928e-06	-2.23973	-1.80837
63733997	chr10:63733997:G:A	1.73791e-37	-2.40523	-0.986854	2.47406e-07	-2.24046	-1.04145	1.76199e-05	-2.12652	-0.970838
63734121	chr10:63734121:GA:G	1.53354e-37	-1.73673	-1.78046	6.37899e-07	-1.29172	-1.04304	4.10485e-05	-1.19466	-1.05697
63734126	chr10:63734126:CAAAT:C	1.54468e-37	-1.72852	-1.78143	6.29311e-07	-1.30257	-1.04574	4.04768e-05	-1.2059	-1.05976
63734442	chr10:63734442:A:G	7.42034e-38	-2.3568	-1.88633	6.32822e-07	-0.590134	-1.75262	4.3986e-05	-0.444935	-1.73758
63734592	chr10:63734592:G:A	7.44353e-38	-2.3521	-1.88791	6.08505e-07	-0.617571	-1.76436	4.2213e-05	-0.473388	-1.75027
63735875	chr10:63735875:A:G	9.0414e-37	-6.21526e-10	-1.74295	1.02929e-06	-6.21526e-10	-1.85632	6.11961e-05	-6.21526e-10	-1.8523
63735886	chr10:63735886:C:T	2.99736e-37	-2.40184	-0.445192	1.49711e-07	-2.29016	-1.49407	8.3648e-06	-2.35499	-1.48737
63736457	chr10:63736457:A:G	8.09276e-37	-1.8538	-1.06993e-09	1.07989e-06	-1.80832	-1.06993e-09	4.16011e-05	-2.23826	-1.06993e-09
63736589	chr10:63736589:C:G	2.72672e-37	-2.39987	-0.541796	1.41227e-07	-2.29786	-1.54471	7.90632e-06	-2.36009	-1.53864
63736784	chr10:63736784:T:C	4.04145e-37	-2.38542	-0.162743	1.60984e-07	-2.20149	-1.51014	8.6631e-06	-2.28372	-1.5236
63736896	chr10:63736896:G:T	1.82247e-36	-6.21526e-10	-1.04199	1.38346e-06	-6.21526e-10	-1.5606	8.06565e-05	-6.21526e-10	-1.57619
63737005	chr10:63737005:G:A	2.57777e-36	-6.21526e-10	-0.695257	1.39136e-06	-6.21526e-10	-1.5549	8.19036e-05	-6.21526e-10	-1.56085
63737027	chr10:63737027:C:T	1.04935e-36	-6.21526e-10	-1.59401	1.06141e-06	-6.21526e-10	-1.82558	6.22761e-05	-6.21526e-10	-1.83481
63737154	chr10:63737154:G:T	2.10441e-36	-6.21526e-10	-0.898143	1.36607e-06	-6.21526e-10	-1.57325	8.58802e-05	-6.21526e-10	-1.51343
63737184	chr10:63737184:T:C	4.01936e-36	-0.251059	-1.06993e-09	1.62912e-06	-1.39715	-1.06993e-09	7.57023e-05	-1.63958	-1.06993e-09
63737502	chr10:63737502:A:G	1.10865e-35	-6.21526e-10	0.763547	9.88546e-06	-6.21526e-10	0.405881	0.000618959	-6.21526e-10	0.461651
63737503	chr10:63737503:G:A	2.36048e-36	-6.21526e-10	-0.783314	1.32906e-06	-6.21526e-10	-1.60071	7.82824e-05	-6.21526e-10	-1.60607
63737506	chr10:63737506:C:T	1.9108e-37	-2.04519	-1.25206	3.26544e-07	-2.35437	-0.650006	1.65814e-05	-2.40737	-0.750735
63737903	chr10:63737903:C:T	5.63295e-36	-6.21526e-10	0.0864533	2.65779e-06	-6.21526e-10	-0.907689	0.000154381	-6.21526e-10	-0.926963
63738019	chr10:63738019:A:G	1.27244e-36	0.393773	-1.79502	2.47489e-07	-1.47258	-1.80899	1.95942e-05	-1.17352	-1.81763
63738077	chr10:63738077:T:C	1.8188e-37	-1.45866	-1.88793	9.31145e-08	-2.40891	-1.8502	5.56748e-06	-2.39493	-1.85451
63738123	chr10:63738123:A:G	1.26004e-36	-6.21526e-10	-1.41103	1.46106e-06	-6.21526e-10	-1.50602	8.47055e-05	-6.21526e-10	-1.52721
63738456	chr10:63738456:T:C	9.68073e-37	-6.21526e-10	-1.67463	1.49004e-06	-6.21526e-10	-1.48638	9.22019e-05	-6.21526e-10	-1.44241
63738656	chr10:63738656:GC:G	3.81139e-37	-0.786406	-1.82037	1.53952e-07	-1.86774	-1.88855	1.72645e-05	-1.2291	-1.88864
63738786	chr10:63738786:A:T	9.95392e-37	-6.21526e-10	-1.6468	1.55107e-06	-6.21526e-10	-1.44624	9.61451e-05	-6.21526e-10	-1.40053
63738923	chr10:63738923:A:G	1.16896e-37	-2.27337	-1.51528	1.3047e-07	-2.31021	-1.61159	6.88022e-06	-2.39196	-1.64578
63739598	chr10:63739598:T:C	2.8155e-36	-6.21526e-10	-0.607039	1.52078e-06	-6.21526e-10	-1.46596	9.08422e-05	-6.21526e-10	-1.45726
63739780	chr10:63739780:TGACTGTTACA:T	7.4162e-36	-6.21526e-10	0.361486	2.11252e-06	-6.21526e-10	-1.1373	0.000139623	-6.21526e-10	-1.02744
63739809	chr10:63739809:G:C	4.95637e-37	-2.34409	-1.06993e-09	8.15686e-07	-2.08891	-1.06993e-09	5.04483e-05	-2.04544	-1.06993e-09
63739862	chr10:63739862:A:G	1.41267e-37	-1.72203	-1.87725	1.11085e-07	-2.19314	-1.8895	9.10238e-06	-1.86885	-1.889
63740099	chr10:63740099:T:C	1.4624e-36	0.623447	-1.88555	2.25832e-07	-1.49034	-1.88281	1.82161e-05	-1.18367	-1.88042
63740199	chr10:63740199:G:A	1.26548e-36	-1.061	-0.34573	6.39623e-07	-2.07188	-0.260181	4.22847e-05	-1.96531	-0.256654
63740398	chr10:63740398:A:G	2.54741e-36	-6.21526e-10	-0.707102	1.44542e-06	-6.21526e-10	-1.51678	8.61789e-05	-6.21526e-10	-1.50996
63741210	chr10:63741210:C:G	1.45192e-37	-1.70513	-1.86675	1.12108e-07	-2.1837	-1.88978	9.25976e-06	-1.85357	-1.88714
63741485	chr10:63741485:C:T	5.23868e-37	-2.2887	-1.06993e-09	7.00161e-07	-2.24163	-1.06993e-09	4.1699e-05	-2.23591	-1.06993e-09
63741794	chr10:63741794:C:G	1.59309e-36	-6.21526e-10	-1.17651	1.14176e-06	-6.21526e-10	-1.75262	6.78058e-05	-6.21526e-10	-1.74974
63741939	chr10:63741939:G:A	5.23968e-37	-1.3241	-0.964409	1.84886e-07	-1.88724	-1.68596	1.15657e-05	-1.84276	-1.67558
63742261	chr10:63742261:C:G	1.53616e-36	0.666653	-1.87955	2.33467e-07	-1.46561	-1.87429	1.89318e-05	-1.15477	-1.87077
63742404	chr10:63742404:T:A	9.31891e-37	-1.59333	-0.119389	3.99948e-07	-2.1301	-0.671504	3.41913e-05	-1.79732	-0.637095
63742622	chr10:63742622:G:C	1.39882e-36	0.57928	-1.88583	2.23521e-07	-1.52503	-1.8584	1.78831e-05	-1.22579	-1.85674
63742670	chr10:63742670:T:A	6.937e-37	-2.01276	0.00485913	1.72248e-07	-2.38564	-1.25836	1.09663e-05	-2.31692	-1.25464
63743139	chr10:63743139:G:A	8.23403e-38	-2.25904	-1.88003	1.23599e-07	-2.28873	-1.68716	6.64178e-06	-2.38555	-1.68745
63743513	chr10:63743513:A:G	2.06103e-36	-6.21526e-10	-0.918976	1.29559e-06	-6.21526e-10	-1.62622	7.6993e-05	-6.21526e-10	-1.62267
63743669	chr10:63743669:G:A	1.57757e-36	0.699485	-1.88578	2.39671e-07	-1.45582	-1.85785	1.93531e-05	-1.14728	-1.85626
63743768	chr10:63743768:T:C	5.80153e-37	-1.31861	-0.868037	1.28061e-07	-2.25822	-1.68221	8.93143e-06	-2.0966	-1.68021
63744065	chr10:63744065:A:C	1.34437e-37	-1.7747	-1.87414	1.07788e-07	-2.223	-1.88977	8.68546e-06	-1.91657	-1.88816
63744089	chr10:63744089:A:G	7.82337e-37	-6.21526e-10	-1.88765	9.98514e-07	-6.21526e-10	-1.88667	5.91585e-05	-6.21526e-10	-1.88617
63744224	chr10:63744224:A:T	1.1833e-36	-1.55042	0.0765413	4.65563e-07	-2.09804	-0.551654	4.04893e-05	-1.74841	-0.516936
63745087	chr10:63745087:A:G	1.33742e-36	-1.5769	0.225463	5.17507e-07	-2.11386	-0.430055	4.47122e-05	-1.77247	-0.39367
63745299	chr10:63745299:T:A	1.12334e-36	-6.21526e-10	-1.52587	1.14526e-06	-6.21526e-10	-1.74956	6.68393e-05	-6.21526e-10	-1.7641
63745460	chr10:63745460:C:T	1.44504e-36	-6.21526e-10	-1.27405	1.00728e-06	-6.21526e-10	-1.87793	5.99419e-05	-6.21526e-10	-1.87301
63745852	chr10:63745852:G:A	1.17708e-37	-2.09179	-1.68993	1.10152e-07	-2.28236	-1.80872	7.45855e-06	-2.11901	-1.83802
63745855	chr10:63745855:A:G	9.32064e-37	-1.9389	0.22637	2.13756e-07	-2.3654	-1.0627	1.38033e-05	-2.28153	-1.05995
63745973	chr10:63745973:C:A	1.12597e-36	-1.54416	0.0206223	4.55881e-07	-2.09494	-0.575763	3.96149e-05	-1.74337	-0.543816
63746076	chr10:63746076:G:A	1.52068e-37	-1.66267	-1.86294	1.14712e-07	-2.16094	-1.88957	9.59775e-06	-1.81896	-1.88589
63746124	chr10:63746124:G:A	8.21756e-38	-2.26713	-1.87394	1.26001e-07	-2.29553	-1.66112	6.79732e-06	-2.38849	-1.66137
63746159	chr10:63746159:A:G	8.11907e-37	-6.21526e-10	-1.85055	1.08907e-06	-6.21526e-10	-1.79986	6.46271e-05	-6.21526e-10	-1.79775
63746269	chr10:63746269:C:T	6.63673e-37	-1.28437	-0.767779	2.09655e-07	-1.86146	-1.58601	1.31463e-05	-1.81676	-1.57349
63746317	chr10:63746317:G:A	1.59987e-36	-6.21526e-10	-1.17226	1.14471e-06	-6.21526e-10	-1.75003	6.79832e-05	-6.21526e-10	-1.74713
63746473	chr10:63746473:G:A	1.13157e-37	-2.31924	-1.50192	1.35887e-07	-2.33386	-1.54725	7.31082e-06	-2.40004	-1.57699
63746721	chr10:63746721:C:T	1.25197e-36	-6.21526e-10	-1.41746	1.11684e-06	-6.21526e-10	-1.77468	6.527e-05	-6.21526e-10	-1.78786
63746836	chr10:63746836:G:A	1.60118e-37	-1.60917	-1.86486	1.18183e-07	-2.13098	-1.88973	1.00385e-05	-1.77329	-1.88667
63747078	chr10:63747078:T:C	1.39306e-36	-1.14298	-0.167699	7.31678e-07	-2.11455	-0.0830505	4.80118e-05	-2.014	-0.0809359
63747251	chr10:63747251:T:C	1.15666e-37	-1.94757	-1.85166	9.8733e-08	-2.34306	-1.85746	6.78082e-06	-2.21052	-1.84177
63747270	chr10:63747270:G:A	1.54487e-37	-1.64052	-1.86931	1.16077e-07	-2.14906	-1.88963	9.76655e-06	-1.80101	-1.88641
63747401	chr10:63747401:G:C	9.71184e-37	-6.21526e-10	-1.67142	1.03776e-06	-6.21526e-10	-1.84812	6.10119e-05	-6.21526e-10	-1.85532
63747513	chr10:63747513:C:A	8.33904e-38	-2.24609	-1.88031	1.25016e-07	-2.27676	-1.68774	6.67442e-06	-2.3801	-1.688
63747664	chr10:63747664:A:G	8.6922e-38	-2.2778	-1.80712	1.00132e-07	-2.29853	-1.88791	5.41229e-06	-2.38851	-1.8892
63747749	chr10:63747749:A:C	9.15934e-37	-6.21526e-10	-1.72999	1.00144e-06	-6.21526e-10	-1.88374	5.92716e-05	-6.21526e-10	-1.88426
63747764	chr10:63747764:A:T	8.02887e-37	-6.21526e-10	-1.86172	1.06981e-06	-6.21526e-10	-1.81771	6.34758e-05	-6.21526e-10	-1.81573
63747812	chr10:63747812:T:C	1.63713e-36	0.728859	-1.8781	2.35021e-07	-1.4437	-1.88957	1.90536e-05	-1.12983	-1.8893
63747921	chr10:63747921:A:G	4.88204e-37	-1.65731	-0.701896	2.18333e-07	-2.40684	-1.00007	1.25922e-05	-2.38584	-1.04747
63748666	chr10:63748666:C:T	9.30531e-38	-2.33541	-1.68135	1.13767e-07	-2.35136	-1.70742	6.26989e-06	-2.4053	-1.72532
63748737	chr10:63748737:G:A	1.65196e-37	-1.56369	-1.87911	1.23423e-07	-2.10629	-1.87103	1.04758e-05	-1.73234	-1.88498
63748865	chr10:63748865:T:A	9.49174e-38	-2.31642	-1.6805	1.15917e-07	-2.33371	-1.70635	6.30826e-06	-2.40006	-1.72446
63749008	chr10:63749008:T:G	1.34166e-37	-2.33113	-1.31973	1.48893e-07	-2.3468	-1.44291	8.10489e-06	-2.40408	-1.46984
63749240	chr10:63749240:C:T	4.90164e-37	-2.3552	-1.06993e-09	6.29214e-07	-2.34847	-1.06993e-09	3.93241e-05	-2.29455	-1.06993e-09
63749293	chr10:63749293:T:G	9.05245e-38	-2.3351	-1.70921	1.10754e-07	-2.35108	-1.73455	6.11279e-06	-2.40525	-1.75076
63751001	chr10:63751001:C:T	2.73872e-36	-6.21526e-10	-0.634688	3.23871e-06	-6.21526e-10	-0.710009	0.000192743	-6.21526e-10	-0.705033
63751823	chr10:63751823:A:G	9.25871e-36	-6.21526e-10	0.583385	2.46643e-06	-6.21526e-10	-0.982413	0.000164903	-6.21526e-10	-0.861032
63752368	chr10:63752368:G:C	9.2317e-37	-6.21526e-10	-1.72212	1.07432e-06	-6.21526e-10	-1.81349	6.39784e-05	-6.21526e-10	-1.80784
63752579	chr10:63752579:C:G	5.71226e-37	-1.2625	-0.939652	1.20612e-07	-2.23885	-1.76151	8.44123e-06	-2.07073	-1.76253
63752795	chr10:63752795:G:A	1.11744e-37	-2.29145	-1.54228	9.91013e-08	-2.31252	-1.88428	5.42107e-06	-2.39476	-1.88134
63752975	chr10:63752975:T:C	1.05163e-36	-6.21526e-10	-1.59184	1.10254e-06	-6.21526e-10	-1.78756	6.44926e-05	-6.21526e-10	-1.79984
63753367	chr10:63753367:A:G	8.77972e-37	-6.21526e-10	-1.77232	1.03973e-06	-6.21526e-10	-1.84623	6.1835e-05	-6.21526e-10	-1.84192
63753601	chr10:63753601:T:C	9.28713e-37	-6.21526e-10	-1.71614	1.1106e-06	-6.21526e-10	-1.78028	6.59924e-05	-6.21526e-10	-1.77685
63753685	chr10:63753685:G:C	1.16722e-37	-2.28102	-1.50912	1.00619e-07	-2.30178	-1.87982	5.47373e-06	-2.39054	-1.87589
63754186	chr10:63754186:T:C	8.19358e-37	-6.21526e-10	-1.84141	1.09706e-06	-6.21526e-10	-1.79255	6.60265e-05	-6.21526e-10	-1.77633
63754595	chr10:63754595:C:T	1.45467e-36	-6.21526e-10	-1.2674	1.0648e-06	-6.21526e-10	-1.8224	6.30511e-05	-6.21526e-10	-1.82244
63754644	chr10:63754644:C:T	1.18338e-36	-1.33452	-0.139287	1.44612e-07	-2.40759	-1.41129	8.34815e-06	-2.40435	-1.44
63754734	chr10:63754734:A:G	1.57175e-36	-6.21526e-10	-1.18999	1.13582e-06	-6.21526e-10	-1.75783	6.74655e-05	-6.21526e-10	-1.75477
63755103	chr10:63755103:C:T	1.11243e-36	-6.21526e-10	-1.53564	1.07693e-06	-6.21526e-10	-1.81107	6.46002e-05	-6.21526e-10	-1.79817
63755892	chr10:63755892:A:G	2.281e-36	0.622036	-1.4396	3.35007e-07	-1.47847	-1.50032	2.79482e-05	-1.16846	-1.46758
63755968	chr10:63755968:G:A	8.65994e-37	-6.21526e-10	-1.78606	1.15097e-06	-6.21526e-10	-1.74458	6.87363e-05	-6.21526e-10	-1.73611
63756092	chr10:63756092:A:C	4.68388e-37	-2.40064	-1.06993e-09	5.92849e-07	-2.408	-1.06993e-09	3.89471e-05	-2.30418	-1.06993e-09
63756136	chr10:63756136:T:G	2.11717e-36	-6.21526e-10	-0.892101	1.3008e-06	-6.21526e-10	-1.6222	7.74027e-05	-6.21526e-10	-1.61737
63756389	chr10:63756389:A:G	7.48696e-37	-1.5721	-0.359507	2.86552e-07	-2.10679	-1.02823	2.4367e-05	-1.76239	-1.01077
63756416	chr10:63756416:T:C	1.60607e-37	-1.59654	-1.87444	1.19383e-07	-2.1209	-1.8897	1.01249e-05	-1.76275	-1.88865
63756505	chr10:63756505:TACAG:T	1.21166e-35	-6.21526e-10	0.8524	2.55568e-06	-6.21526e-10	-0.946864	0.000156075	-6.21526e-10	-0.916053
63756978	chr10:63756978:G:A	5.06443e-37	-2.32252	-1.06993e-09	7.35152e-07	-2.19286	-1.06993e-09	4.3791e-05	-2.18696	-1.06993e-09
63757110	chr10:63757110:A:G	9.21545e-37	-6.21526e-10	-1.72388	1.10365e-06	-6.21526e-10	-1.78657	6.557e-05	-6.21526e-10	-1.78327
63757128	chr10:63757128:G:A	8.85898e-37	0.10453	-1.86786	2.08903e-07	-1.78745	-1.66362	2.37699e-05	-1.14374	-1.65422
63757249	chr10:63757249:G:A	9.67998e-37	0.1935	-1.86821	2.18082e-07	-1.74201	-1.66606	2.52771e-05	-1.07991	-1.65658
63757444	chr10:63757444:A:C	9.51139e-37	0.176017	-1.86829	2.16258e-07	-1.7512	-1.66526	2.49803e-05	-1.09252	-1.65578
63757601	chr10:63757601:CCTTA:C	1.30377e-37	-2.32833	-1.35117	1.47274e-07	-2.34139	-1.45925	7.9665e-06	-2.40288	-1.48826
63757931	chr10:63757931:A:G	2.19127e-36	0.827425	-1.68513	3.3848e-07	-1.35225	-1.61622	2.89525e-05	-1.01534	-1.58539
63757995	chr10:63757995:G:T	9.49544e-37	0.175056	-1.86901	2.16183e-07	-1.74895	-1.66786	2.49599e-05	-1.09053	-1.65859
63758030	chr10:63758030:T:C	9.77375e-37	-1.49493	-0.17014	3.38357e-07	-2.06673	-0.902106	2.94295e-05	-1.70182	-0.882572
63758182	chr10:63758182:A:T	1.39041e-36	-6.21526e-10	-1.31258	1.05034e-06	-6.21526e-10	-1.83607	6.21835e-05	-6.21526e-10	-1.8363
63758212	chr10:63758212:T:C	8.82927e-37	-6.21526e-10	-1.76669	1.04368e-06	-6.21526e-10	-1.84243	6.20804e-05	-6.21526e-10	-1.83796
63758635	chr10:63758635:G:A	1.67358e-36	-6.21526e-10	-1.12722	1.16706e-06	-6.21526e-10	-1.73069	6.93418e-05	-6.21526e-10	-1.72734
63758731	chr10:63758731:G:A	9.02033e-38	-2.27484	-1.77303	1.00045e-07	-2.29757	-1.88975	5.41339e-06	-2.38843	-1.88908
63758762	chr10:63758762:G:A	7.11468e-37	-0.106892	-1.87571	1.83444e-07	-1.88769	-1.69334	1.98863e-05	-1.29159	-1.68477
63759002	chr10:63759002:TCAAA:T	8.69014e-36	-6.21526e-10	0.520008	2.29811e-06	-6.21526e-10	-1.0531	0.000152511	-6.21526e-10	-0.93915
63759030	chr10:63759030:T:C	5.2715e-37	-1.85498	-0.427475	1.44522e-07	-2.34527	-1.47424	9.47393e-06	-2.24377	-1.47408
63759144	chr10:63759144:G:A	2.19738e-36	-6.21526e-10	-0.854916	1.19974e-06	-6.21526e-10	-1.70308	7.14174e-05	-6.21526e-10	-1.69785
63759796	chr10:63759796:T:G	1.28216e-37	-1.85495	-1.84126	1.04654e-07	-2.26136	-1.88092	5.7567e-06	-2.33605	-1.87997
63759906	chr10:63759906:A:G	9.86606e-38	-2.22133	-1.73692	1.24668e-07	-2.21554	-1.75175	6.61682e-06	-2.31142	-1.76535
63759994	chr10:63759994:A:G	3.28358e-37	-0.909499	-1.84633	1.64726e-07	-1.83137	-1.85729	1.15075e-05	-1.66411	-1.85928
63760651	chr10:63760651:C:T	1.14857e-37	-1.91736	-1.88889	1.08777e-07	-2.21533	-1.88831	8.12942e-06	-1.98964	-1.88126
63760740	chr10:63760740:A:G	2.49839e-35	-6.21526e-10	1.57605	5.28985e-06	-6.21526e-10	-0.219395	0.000337101	-6.21526e-10	-0.146007
63760788	chr10:63760788:A:G	1.5161e-36	-6.21526e-10	-1.22604	1.29597e-06	-6.21526e-10	-1.62592	7.6878e-05	-6.21526e-10	-1.62417
63760867	chr10:63760867:C:T	2.06361e-36	-6.21526e-10	-0.917725	2.64647e-06	-6.21526e-10	-0.911957	0.000173005	-6.21526e-10	-0.813066
63760963	chr10:63760963:A:G	7.85932e-37	-6.21526e-10	-1.88307	1.00387e-06	-6.21526e-10	-1.88133	5.96714e-05	-6.21526e-10	-1.87754
63761399	chr10:63761399:T:C	2.15621e-36	-6.21526e-10	-0.873827	1.34112e-06	-6.21526e-10	-1.59168	7.95029e-05	-6.21526e-10	-1.59059
63761422	chr10:63761422:T:C	2.1789e-36	-6.21526e-10	-0.863362	1.29633e-06	-6.21526e-10	-1.62565	7.70292e-05	-6.21526e-10	-1.6222
63761672	chr10:63761672:G:A	1.21194e-36	-1.44996	-1.06993e-09	7.2564e-07	-2.20589	-1.06993e-09	5.19185e-05	-2.01671	-1.06993e-09
63763152	chr10:63763152:C:T	1.87731e-36	0.402697	-1.41504	2.90895e-07	-1.29274	-1.82724	1.82049e-05	-1.22334	-1.84136
63763347	chr10:63763347:C:T	9.87957e-37	0.102401	-1.7567	2.90138e-07	-1.4131	-1.70948	2.04245e-05	-1.2446	-1.70506
63763356	chr10:63763356:A:C	9.64365e-37	-6.21526e-10	-1.67847	1.0505e-06	-6.21526e-10	-1.83592	6.27926e-05	-6.21526e-10	-1.82655
63763591	chr10:63763591:T:C	4.87833e-37	-2.35996	-1.06993e-09	5.98521e-07	-2.39848	-1.06993e-09	3.50908e-05	-2.40845	-1.06993e-09
63763606	chr10:63763606:G:T	1.74237e-36	0.375449	-1.46239	2.81068e-07	-1.31018	-1.84417	1.76263e-05	-1.24101	-1.85598
63764194	chr10:63764194:C:T	1.02094e-36	-6.21526e-10	-1.62146	1.19731e-06	-6.21526e-10	-1.70511	7.26261e-05	-6.21526e-10	-1.68106
63764320	chr10:63764320:A:G	7.76771e-36	-6.21526e-10	0.407795	2.24162e-06	-6.21526e-10	-1.07798	0.000138776	-6.21526e-10	-1.03353
63764363	chr10:63764363:G:C	1.11323e-36	0.33579	-1.8707	2.88205e-07	-1.26084	-1.86843	2.03693e-05	-1.08392	-1.86844
63764597	chr10:63764597:C:T	1.87403e-36	0.546711	-1.5608	4.03494e-07	-0.914752	-1.87803	2.39899e-05	-0.906294	-1.88246
63764825	chr10:63764825:A:T	1.88725e-36	0.550281	-1.55734	4.05314e-07	-0.9109	-1.87738	2.41499e-05	-0.900151	-1.88196
63764917	chr10:63764917:A:T	4.2238e-36	-6.21526e-10	-0.201445	5.20247e-06	-6.21526e-10	-0.23605	0.000355195	-6.21526e-10	-0.0937202
63764919	chr10:63764919:G:A	4.31706e-36	-6.21526e-10	-0.179607	2.95962e-06	-6.21526e-10	-0.800124	0.000186915	-6.21526e-10	-0.735737
63764976	chr10:63764976:C:T	8.72236e-37	-1.77888	-1.06993e-09	7.34435e-07	-2.19384	-1.06993e-09	3.89764e-05	-2.30343	-1.06993e-09
63764987	chr10:63764987:A:G	1.46118e-36	-6.21526e-10	-1.26294	1.23624e-06	-6.21526e-10	-1.67311	7.43452e-05	-6.21526e-10	-1.65767
63765108	chr10:63765108:A:G	7.86653e-37	-6.21526e-10	-1.88215	1.03478e-06	-6.21526e-10	-1.851	6.1025e-05	-6.21526e-10	-1.8551
63765221	chr10:63765221:C:T	3.76366e-36	-6.21526e-10	-0.316788	4.06303e-06	-6.21526e-10	-0.483255	0.000273466	-6.21526e-10	-0.35521
63765273	chr10:63765273:A:G	1.16238e-36	-6.21526e-10	-1.49171	1.06407e-06	-6.21526e-10	-1.82309	6.26568e-05	-6.21526e-10	-1.82872
63765367	chr10:63765367:G:T	1.99757e-36	-6.21526e-10	-0.950247	1.36878e-06	-6.21526e-10	-1.57127	8.14029e-05	-6.21526e-10	-1.56698
63765477	chr10:63765477:G:T	9.92501e-38	-2.37794	-1.57436	1.29114e-07	-2.21344	-1.7188	7.16456e-06	-2.26925	-1.728
63765528	chr10:63765528:T:C	3.7781e-37	-0.783298	-1.83225	2.52212e-07	-1.47778	-1.78489	1.0928e-05	-1.76297	-1.81208
63765576	chr10:63765576:T:C	8.39743e-37	-1.81684	-1.06993e-09	7.53098e-07	-2.16874	-1.06993e-09	3.96479e-05	-2.28635	-1.06993e-09
63765577	chr10:63765577:T:C	9.56534e-37	-6.21526e-10	-1.68662	1.04717e-06	-6.21526e-10	-1.8391	6.25926e-05	-6.21526e-10	-1.82974
63766114	chr10:63766114:T:C	1.83346e-37	-1.49754	-1.84103	1.33526e-07	-2.03792	-1.86072	7.18954e-06	-2.12057	-1.87319
63766210	chr10:63766210:G:A	3.85283e-36	-6.21526e-10	-0.293373	4.74624e-06	-6.21526e-10	-0.327832	0.000323194	-6.21526e-10	-0.188136
63766434	chr10:63766434:A:G	1.08674e-36	0.228481	-1.78748	3.26404e-07	-1.26339	-1.74141	2.28524e-05	-1.09878	-1.73855
63766690	chr10:63766690:A:G	1.16718e-37	-1.9656	-1.82457	9.03084e-08	-2.40573	-1.88398	5.98556e-06	-2.29315	-1.88389
63766762	chr10:63766762:T:C	1.43168e-36	-6.21526e-10	-1.28333	1.25556e-06	-6.21526e-10	-1.65761	7.44671e-05	-6.21526e-10	-1.65603
63766824	chr10:63766824:C:T	4.74315e-37	-2.38806	-1.06993e-09	5.98126e-07	-2.39914	-1.06993e-09	3.51292e-05	-2.40735	-1.06993e-09
63767135	chr10:63767135:G:A	1.18577e-36	0.30787	-1.77966	3.47052e-07	-1.21011	-1.73335	2.44027e-05	-1.0417	-1.73
63767197	chr10:63767197:T:A	4.80531e-37	-2.37504	-1.06993e-09	5.94884e-07	-2.40457	-1.06993e-09	3.62071e-05	-2.37713	-1.06993e-09
63768149	chr10:63768149:T:C	1.70721e-37	-1.54057	-1.86934	1.46978e-07	-1.97412	-1.82854	1.17444e-05	-1.70474	-1.79826
63768197	chr10:63768197:G:A	2.56643e-36	-6.21526e-10	-0.699665	2.52309e-06	-6.21526e-10	-0.959699	0.000156833	-6.21526e-10	-0.911207
63768447	chr10:63768447:G:A	3.26013e-37	-0.909887	-1.85311	2.01572e-07	-1.60113	-1.88566	9.16836e-06	-1.86695	-1.88368
63768825	chr10:63768825:A:G	7.91904e-37	-6.21526e-10	-1.8755	9.97189e-07	-6.21526e-10	-1.888	5.93429e-05	-6.21526e-10	-1.88306
63769002	chr10:63769002:C:T	1.9574e-35	-6.21526e-10	1.33202	1.79464e-05	-6.21526e-10	1.00221	0.00125338	-6.21526e-10	1.16721
63769047	chr10:63769047:G:A	7.91429e-37	-6.21526e-10	-1.8761	9.96956e-07	-6.21526e-10	-1.88823	5.93151e-05	-6.21526e-10	-1.88352
63769573	chr10:63769573:A:G	1.15717e-36	-6.21526e-10	-1.4962	1.31326e-06	-6.21526e-10	-1.61268	8.20013e-05	-6.21526e-10	-1.55965
63769626	chr10:63769626:G:C	2.5874e-36	-6.21526e-10	-0.691528	4.85539e-06	-6.21526e-10	-0.305094	0.000300562	-6.21526e-10	-0.260733
63769997	chr10:63769997:G:A	4.12754e-35	-6.21526e-10	2.07809	3.51821e-05	-6.21526e-10	1.67535	0.00251128	-6.21526e-10	1.86216
63770354	chr10:63770354:G:A	1.77689e-36	-6.21526e-10	-1.06732	1.31457e-06	-6.21526e-10	-1.61167	7.77491e-05	-6.21526e-10	-1.6129
63770393	chr10:63770393:T:C	1.05582e-37	-2.02299	-1.86746	1.19513e-07	-2.12023	-1.88929	6.60683e-06	-2.19224	-1.88604
63770441	chr10:63770441:A:G	2.70873e-36	-6.21526e-10	-0.645701	5.41228e-06	-6.21526e-10	-0.196514	0.000334029	-6.21526e-10	-0.15516
63770594	chr10:63770594:G:C	1.02359e-36	-6.21526e-10	-1.61887	1.82146e-06	-6.21526e-10	-1.28555	0.000110842	-6.21526e-10	-1.25828
63770596	chr10:63770596:C:T	4.6061e-35	-6.21526e-10	2.18779	3.94644e-05	-6.21526e-10	1.79022	0.00281987	-6.21526e-10	1.97806
63770612	chr10:63770612:G:A	4.70976e-35	-6.21526e-10	2.21004	4.0145e-05	-6.21526e-10	1.80731	0.00287143	-6.21526e-10	1.99618
63770624	chr10:63770624:A:AATCT	2.56565e-36	-6.21526e-10	-0.699969	4.92088e-06	-6.21526e-10	-0.291697	0.000304073	-6.21526e-10	-0.249122
63771418	chr10:63771418:T:C	1.47889e-37	-1.72327	-1.8302	9.78766e-08	-2.36652	-1.84271	7.03868e-06	-2.18829	-1.82667
63771547	chr10:63771547:C:G	1.23327e-36	-6.21526e-10	-1.43251	1.61439e-06	-6.21526e-10	-1.40623	0.000102418	-6.21526e-10	-1.33733
63771554	chr10:63771554:C:A	4.23129e-36	-6.21526e-10	-0.199673	2.8826e-06	-6.21526e-10	-0.826491	0.000181909	-6.21526e-10	-0.762884
63771993	chr10:63771993:C:A	1.52088e-37	-1.7054	-1.82008	9.92874e-08	-2.36085	-1.83407	7.20106e-06	-2.17545	-1.81671
63773513	chr10:63773513:C:T	9.49751e-38	-2.10981	-1.88651	1.12804e-07	-2.19115	-1.87613	6.34811e-06	-2.25261	-1.86562
63773639	chr10:63773639:C:G	2.95192e-36	-6.21526e-10	-0.559724	1.40432e-06	-6.21526e-10	-1.54563	8.87121e-05	-6.21526e-10	-1.48099
63773826	chr10:63773826:C:G	1.60829e-37	-1.59856	-1.87103	1.41134e-07	-2.01092	-1.83231	1.11531e-05	-1.75118	-1.80349
63773963	chr10:63773963:A:T	4.66594e-35	-6.21526e-10	2.20069	3.97927e-05	-6.21526e-10	1.7985	0.00284563	-6.21526e-10	1.98715
63774177	chr10:63774177:C:T	1.1429e-36	-6.21526e-10	-1.50861	1.2607e-06	-6.21526e-10	-1.65351	7.83997e-05	-6.21526e-10	-1.60457
63774335	chr10:63774335:G:C	1.35831e-37	-1.81914	-1.81938	1.2014e-07	-2.14475	-1.85953	9.25874e-06	-1.89357	-1.84725
63774531	chr10:63774531:T:A	1.25558e-36	-6.21526e-10	-1.41458	1.64758e-06	-6.21526e-10	-1.38588	0.000104689	-6.21526e-10	-1.3154
63774737	chr10:63774737:T:C	1.41636e-36	-6.21526e-10	-1.29409	1.04645e-06	-6.21526e-10	-1.83978	6.21015e-05	-6.21526e-10	-1.83762
63774771	chr10:63774771:C:T	2.38108e-36	-6.21526e-10	-0.774626	1.26915e-06	-6.21526e-10	-1.64684	7.93581e-05	-6.21526e-10	-1.59242
63774986	chr10:63774986:G:A	1.17e-36	-6.21526e-10	-1.48518	1.2871e-06	-6.21526e-10	-1.63279	8.01675e-05	-6.21526e-10	-1.58227
63775093	chr10:63775093:C:T	4.80134e-37	-2.37587	-1.06993e-09	8.01377e-07	-2.10661	-1.06993e-09	4.84683e-05	-2.08548	-1.06993e-09
63775144	chr10:63775144:C:T	2.94167e-36	-6.21526e-10	-0.563201	1.40179e-06	-6.21526e-10	-1.54743	8.85385e-05	-6.21526e-10	-1.48295
63775476	chr10:63775476:C:T	2.95268e-36	-6.21526e-10	-0.559469	1.40447e-06	-6.21526e-10	-1.54552	8.87213e-05	-6.21526e-10	-1.48089
63776303	chr10:63776303:C:T	1.27407e-36	-6.21526e-10	-1.39996	1.67318e-06	-6.21526e-10	-1.37046	0.000106426	-6.21526e-10	-1.29894
63776496	chr10:63776496:C:T	4.24183e-35	-6.21526e-10	2.1054	3.68462e-05	-6.21526e-10	1.72157	0.00263002	-6.21526e-10	1.90836
63777041	chr10:63777041:A:G	8.4887e-37	-1.80603	-1.06993e-09	7.49969e-07	-2.17291	-1.06993e-09	3.95793e-05	-2.28808	-1.06993e-09
63777102	chr10:63777102:G:A	2.16678e-36	-6.21526e-10	-0.86894	1.74523e-06	-6.21526e-10	-1.3283	0.000109724	-6.21526e-10	-1.26842
63777112	chr10:63777112:T:G	4.25646e-35	-6.21526e-10	2.10884	3.69664e-05	-6.21526e-10	1.72483	0.00263885	-6.21526e-10	1.91171
63777341	chr10:63777341:T:G	1.5975e-37	-1.6725	-1.80383	1.3045e-07	-2.05887	-1.86308	9.78341e-06	-1.81046	-1.87524
63777635	chr10:63777635:T:C	9.0188e-37	-1.74545	-1.06993e-09	6.05404e-07	-2.38704	-1.06993e-09	3.71251e-05	-2.35209	-1.06993e-09
63777720	chr10:63777720:G:A	3.77614e-36	-6.21526e-10	-0.313479	2.69646e-06	-6.21526e-10	-0.893243	0.000169574	-6.21526e-10	-0.833101
63777728	chr10:63777728:G:T	1.47973e-37	-2.31666	-1.23625	1.43807e-07	-2.30423	-1.52024	7.95261e-06	-2.3421	-1.55078
63777799	chr10:63777799:C:T	1.55075e-36	-6.21526e-10	-1.20344	1.32319e-06	-6.21526e-10	-1.60514	8.02258e-05	-6.21526e-10	-1.58154
63778133	chr10:63778133:CA:C	1.89796e-37	-1.47018	-1.8338	2.39324e-07	-1.42589	-1.88924	1.02005e-05	-1.75948	-1.88446
63778189	chr10:63778189:T:C	8.15424e-37	-6.21526e-10	-1.84623	1.02505e-06	-6.21526e-10	-1.86045	6.24515e-05	-6.21526e-10	-1.832
63778228	chr10:63778228:G:A	1.21019e-37	-1.9406	-1.81339	1.19642e-07	-2.1562	-1.85223	9.04238e-06	-1.92493	-1.83954
63778366	chr10:63778366:T:C	1.30374e-37	-1.87408	-1.80544	1.17284e-07	-2.17808	-1.85027	8.927e-06	-1.94105	-1.83626
63779251	chr10:63779251:T:C	1.25597e-37	-1.90127	-1.81558	1.14333e-07	-2.19722	-1.8566	8.61707e-06	-1.9688	-1.84384
63779306	chr10:63779306:C:CAT	3.39509e-37	-0.848849	-1.87358	2.0944e-07	-1.55874	-1.88976	9.43734e-06	-1.83197	-1.88974
63779635	chr10:63779635:C:G	7.81093e-37	-6.21526e-10	-1.88924	9.96641e-07	-6.21526e-10	-1.88855	5.89446e-05	-6.21526e-10	-1.88979
63780129	chr10:63780129:G:A	9.52765e-37	-6.21526e-10	-1.69057	1.07242e-06	-6.21526e-10	-1.81527	6.29009e-05	-6.21526e-10	-1.82483
63780311	chr10:63780311:G:A	4.96858e-37	-2.34163	-1.06993e-09	5.92315e-07	-2.4089	-1.06993e-09	3.51967e-05	-2.40544	-1.06993e-09
63780768	chr10:63780768:A:G	2.97201e-37	-1.88103	-0.974503	2.13626e-07	-2.19234	-1.23637	1.70019e-05	-1.96567	-1.16739
63781193	chr10:63781193:A:T	1.55259e-36	-6.21526e-10	-1.20225	1.20511e-06	-6.21526e-10	-1.69862	7.14909e-05	-6.21526e-10	-1.69682
63781388	chr10:63781388:T:C	7.99581e-37	-1.86585	-1.06993e-09	5.95132e-07	-2.40416	-1.06993e-09	3.7493e-05	-2.34224	-1.06993e-09
63781493	chr10:63781493:G:GT	1.20139e-36	-6.21526e-10	-1.4587	1.57241e-06	-6.21526e-10	-1.43258	9.95776e-05	-6.21526e-10	-1.36545
63781502	chr10:63781502:A:T	8.78365e-37	-6.21526e-10	-1.77187	1.01056e-06	-6.21526e-10	-1.87468	6.00789e-05	-6.21526e-10	-1.87073
63781537	chr10:63781537:T:G	8.78365e-37	-6.21526e-10	-1.77187	1.01056e-06	-6.21526e-10	-1.87468	6.00789e-05	-6.21526e-10	-1.87073
63781578	chr10:63781578:G:A	1.04709e-36	-1.59616	-1.06993e-09	6.81782e-07	-2.26823	-1.06993e-09	3.77642e-05	-2.33503	-1.06993e-09
63781969	chr10:63781969:A:C	1.03522e-36	-6.21526e-10	-1.60757	1.13746e-06	-6.21526e-10	-1.75639	6.80168e-05	-6.21526e-10	-1.74663
63782561	chr10:63782561:T:C	4.81216e-36	-0.0710349	-1.06993e-09	2.99973e-06	-0.786662	-1.06993e-09	0.000205613	-0.640393	-1.06993e-09
63782635	chr10:63782635:C:T	1.2332e-36	-6.21526e-10	-1.43256	1.09011e-06	-6.21526e-10	-1.79891	6.46401e-05	-6.21526e-10	-1.79755
63782726	chr10:63782726:G:A	3.43397e-36	-6.21526e-10	-0.408464	3.85611e-06	-6.21526e-10	-0.535525	0.000241478	-6.21526e-10	-0.479612
63782943	chr10:63782943:A:AC	7.9479e-37	-6.21526e-10	-1.87186	9.9854e-07	-6.21526e-10	-1.88664	5.91823e-05	-6.21526e-10	-1.88577
63783570	chr10:63783570:A:G	9.71972e-37	-6.21526e-10	-1.67061	1.14433e-06	-6.21526e-10	-1.75036	6.91433e-05	-6.21526e-10	-1.73021
63783710	chr10:63783710:T:C	1.57223e-36	-6.21526e-10	-1.18969	1.36905e-06	-6.21526e-10	-1.57107	8.48676e-05	-6.21526e-10	-1.5253
63783756	chr10:63783756:T:C	8.20376e-37	-6.21526e-10	-1.84017	1.64503e-06	-6.21526e-10	-1.38742	0.000100688	-6.21526e-10	-1.35436
63783919	chr10:63783919:C:T	1.24331e-36	-6.21526e-10	-1.42441	1.23783e-06	-6.21526e-10	-1.67183	7.449e-05	-6.21526e-10	-1.65572
63783950	chr10:63783950:A:G	2.57212e-35	-6.21526e-10	1.60513	2.36389e-05	-6.21526e-10	1.27771	0.00166173	-6.21526e-10	1.44923
63784630	chr10:63784630:G:T	1.11796e-36	-1.53067	-1.06993e-09	7.509e-07	-2.17167	-1.06993e-09	4.91785e-05	-2.07093	-1.06993e-09
63784700	chr10:63784700:G:A	2.57212e-35	-6.21526e-10	1.60513	2.36389e-05	-6.21526e-10	1.27771	0.00166173	-6.21526e-10	1.44923
63784869	chr10:63784869:G:A	7.81513e-37	-6.21526e-10	-1.8887	1.13697e-06	-6.21526e-10	-1.75681	6.77249e-05	-6.21526e-10	-1.75093
63785107	chr10:63785107:G:A	1.27454e-37	-1.88243	-1.81975	1.15944e-07	-2.18142	-1.85842	8.78833e-06	-1.94698	-1.84599
63785387	chr10:63785387:G:A	4.65865e-35	-6.21526e-10	2.19913	3.99828e-05	-6.21526e-10	1.80326	0.00286035	-6.21526e-10	1.99231
63785507	chr10:63785507:G:A	2.81481e-36	-6.21526e-10	-0.607286	5.61462e-06	-6.21526e-10	-0.15981	0.000346348	-6.21526e-10	-0.118945
63785526	chr10:63785526:C:T	1.27088e-36	-6.21526e-10	-1.40247	1.10418e-06	-6.21526e-10	-1.78608	6.54797e-05	-6.21526e-10	-1.78465
63785613	chr10:63785613:G:A	3.57325e-37	-0.787659	-1.88363	2.20088e-07	-1.51304	-1.88587	9.86098e-06	-1.79041	-1.88739
63785614	chr10:63785614:T:C	7.98213e-37	-6.21526e-10	-1.86756	1.02066e-06	-6.21526e-10	-1.86474	6.05347e-05	-6.21526e-10	-1.86317
63785854	chr10:63785854:CT:C	8.03314e-37	-6.21526e-10	-1.86119	1.01093e-06	-6.21526e-10	-1.87432	6.04221e-05	-6.21526e-10	-1.86503
63785998	chr10:63785998:G:A	9.09332e-37	-6.21526e-10	-1.73723	1.0215e-06	-6.21526e-10	-1.86391	6.0893e-05	-6.21526e-10	-1.85727
63786004	chr10:63786004:T:C	9.62985e-37	-6.21526e-10	-1.6799	1.13545e-06	-6.21526e-10	-1.75815	6.85564e-05	-6.21526e-10	-1.73873
63786099	chr10:63786099:TG:T	1.26845e-37	-1.92626	-1.78071	1.16172e-07	-2.20958	-1.82829	8.74687e-06	-1.988	-1.80969
63786147	chr10:63786147:T:G	1.54764e-37	-1.87106	-1.63697	1.05649e-07	-2.3958	-1.73701	7.33752e-06	-2.26739	-1.706
63786208	chr10:63786208:G:A	9.03667e-37	-6.21526e-10	-1.74347	1.29066e-06	-6.21526e-10	-1.63003	7.4113e-05	-6.21526e-10	-1.6608
63786504	chr10:63786504:A:G	7.79609e-38	-2.35338	-1.84035	1.07529e-07	-2.3164	-1.79878	5.74654e-06	-2.40166	-1.81613
63786670	chr10:63786670:A:T	8.51492e-37	-0.228191	-1.57475	3.44569e-07	-1.08091	-1.86974	1.42311e-05	-1.44526	-1.8657
63786839	chr10:63786839:C:T	1.71648e-35	-6.21526e-10	1.20068	1.19152e-05	-6.21526e-10	0.592634	0.000808666	-6.21526e-10	0.728998
63786865	chr10:63786865:C:T	9.422e-37	-6.21526e-10	-1.70172	1.07411e-06	-6.21526e-10	-1.81369	6.30486e-05	-6.21526e-10	-1.82248
63786923	chr10:63786923:G:A	1.37107e-36	-6.21526e-10	-1.32659	1.22401e-06	-6.21526e-10	-1.68305	7.39489e-05	-6.21526e-10	-1.66301
63787094	chr10:63787094:G:T	1.18365e-36	-6.21526e-10	-1.47358	1.06453e-06	-6.21526e-10	-1.82265	6.33616e-05	-6.21526e-10	-1.81753
63787139	chr10:63787139:C:T	1.13536e-36	-6.21526e-10	-1.51523	1.05232e-06	-6.21526e-10	-1.83419	6.23927e-05	-6.21526e-10	-1.83294
63787198	chr10:63787198:G:A	1.54982e-37	-2.33559	-1.17104	1.53969e-07	-2.28579	-1.4704	8.46171e-06	-2.32752	-1.50332
63787576	chr10:63787576:G:C	1.42639e-36	-6.21526e-10	-1.28704	1.89702e-06	-6.21526e-10	-1.2449	0.00012156	-6.21526e-10	-1.16598
63787671	chr10:63787671:C:T	3.84731e-37	-0.715242	-1.88215	2.32145e-07	-1.45908	-1.8865	1.03104e-05	-1.7453	-1.88794
63787880	chr10:63787880:A:T	9.48566e-36	-6.21526e-10	0.607601	7.30106e-06	-6.21526e-10	0.102836	0.000487222	-6.21526e-10	0.222332
63788243	chr10:63788243:G:A	1.54463e-35	-6.21526e-10	1.09519	1.05926e-05	-6.21526e-10	0.474971	0.000717053	-6.21526e-10	0.608762
63788345	chr10:63788345:G:A	1.33894e-36	-6.21526e-10	-1.3503	1.77577e-06	-6.21526e-10	-1.31095	0.000113313	-6.21526e-10	-1.23623
63788646	chr10:63788646:G:T	1.15461e-36	-6.21526e-10	-1.49842	1.05845e-06	-6.21526e-10	-1.82837	6.27622e-05	-6.21526e-10	-1.82704
63788677	chr10:63788677:G:A	8.3736e-37	-6.21526e-10	-1.81968	1.30992e-06	-6.21526e-10	-1.61522	7.85496e-05	-6.21526e-10	-1.60266
63789024	chr10:63789024:T:A	7.54908e-36	-6.21526e-10	0.379245	2.82332e-06	-6.21526e-10	-0.84727	0.000174684	-6.21526e-10	-0.803408
63789047	chr10:63789047:A:G	8.94078e-37	-6.21526e-10	-1.75414	1.72889e-06	-6.21526e-10	-1.33771	0.000109972	-6.21526e-10	-1.26616
63789097	chr10:63789097:A:C	1.1598e-36	-6.21526e-10	-1.49393	1.05755e-06	-6.21526e-10	-1.82923	6.29277e-05	-6.21526e-10	-1.8244
63789113	chr10:63789113:G:A	1.27652e-36	-6.21526e-10	-1.39804	1.17422e-06	-6.21526e-10	-1.72458	7.07907e-05	-6.21526e-10	-1.70666
63789497	chr10:63789497:C:T	1.1149e-37	-1.94741	-1.88859	1.07861e-07	-2.22318	-1.88892	7.96246e-06	-2.00766	-1.88399
63789582	chr10:63789582:C:A	1.18332e-35	-6.21526e-10	0.82873	8.57561e-06	-6.21526e-10	0.263738	0.000575761	-6.21526e-10	0.389304
63789810	chr10:63789810:G:T	4.7119e-37	-2.39468	-1.06993e-09	7.28679e-07	-2.20171	-1.06993e-09	3.99664e-05	-2.27835	-1.06993e-09
63789857	chr10:63789857:G:A	1.14817e-36	-6.21526e-10	-1.50401	1.05666e-06	-6.21526e-10	-1.83007	6.26542e-05	-6.21526e-10	-1.82876
63790079	chr10:63790079:G:A	1.8066e-37	-2.40582	-0.947503	1.54362e-07	-2.13202	-1.62162	7.79255e-06	-2.28382	-1.6294
63790193	chr10:63790193:A:T	1.11788e-36	-6.21526e-10	-1.53075	1.18656e-06	-6.21526e-10	-1.71413	7.04864e-05	-6.21526e-10	-1.71097
63790344	chr10:63790344:A:G	7.64802e-37	-1.91032	-1.06993e-09	6.15238e-07	-2.37093	-1.06993e-09	4.04846e-05	-2.26547	-1.06993e-09
63790450	chr10:63790450:A:G	9.06486e-37	-6.21526e-10	-1.74036	1.02029e-06	-6.21526e-10	-1.8651	6.08136e-05	-6.21526e-10	-1.85857
63790926	chr10:63790926:A:G	1.72932e-37	-2.40644	-0.990598	1.51248e-07	-2.12397	-1.65004	7.61537e-06	-2.27877	-1.65745
63790932	chr10:63790932:A:G	8.05514e-37	-6.21526e-10	-1.85846	1.20661e-06	-6.21526e-10	-1.69737	7.2187e-05	-6.21526e-10	-1.68713
63791245	chr10:63791245:C:A	3.68497e-37	-0.75618	-1.88432	2.26167e-07	-1.48711	-1.88456	1.00631e-05	-1.77103	-1.88647
63791361	chr10:63791361:T:C	1.12923e-37	-1.93973	-1.8835	1.08239e-07	-2.21884	-1.88975	7.96189e-06	-2.00258	-1.88914
63791705	chr10:63791705:ATAACT:A	1.11537e-36	-6.21526e-10	-1.53299	1.0453e-06	-6.21526e-10	-1.84088	6.19739e-05	-6.21526e-10	-1.83968
63792109	chr10:63792109:A:T	1.73494e-35	-6.21526e-10	1.21138	1.20241e-05	-6.21526e-10	0.601725	0.000816291	-6.21526e-10	0.738383
63792301	chr10:63792301:C:A	1.17193e-36	-6.21526e-10	-1.48353	1.06536e-06	-6.21526e-10	-1.82188	6.31747e-05	-6.21526e-10	-1.82048
63792961	chr10:63792961:T:G	1.19755e-36	-6.21526e-10	-1.46191	1.07001e-06	-6.21526e-10	-1.81751	6.37023e-05	-6.21526e-10	-1.81217
63793124	chr10:63793124:C:T	2.49468e-36	-6.21526e-10	-0.728022	4.90868e-06	-6.21526e-10	-0.294178	0.000301983	-6.21526e-10	-0.256017
63793310	chr10:63793310:G:A	3.75119e-37	-0.738101	-1.88459	2.28142e-07	-1.4781	-1.88487	1.0141e-05	-1.76321	-1.88659
63793396	chr10:63793396:T:C	2.30166e-36	-6.21526e-10	-0.808548	4.46011e-06	-6.21526e-10	-0.390011	0.000274282	-6.21526e-10	-0.352231
63793712	chr10:63793712:A:G	1.21529e-36	-6.21526e-10	-1.44719	1.07609e-06	-6.21526e-10	-1.81185	6.40747e-05	-6.21526e-10	-1.80634
63793877	chr10:63793877:C:G	2.03755e-37	-1.38022	-1.8528	2.61495e-07	-1.33748	-1.88904	1.09299e-05	-1.68557	-1.88932
63794303	chr10:63794303:G:A	1.23107e-36	-6.21526e-10	-1.4343	1.08184e-06	-6.21526e-10	-1.80652	6.44276e-05	-6.21526e-10	-1.80085
63794463	chr10:63794463:G:T	1.15941e-36	-6.21526e-10	-1.49427	1.06088e-06	-6.21526e-10	-1.82609	6.29041e-05	-6.21526e-10	-1.82478
63794520	chr10:63794520:G:A	2.05032e-35	-6.21526e-10	1.3784	1.97541e-05	-6.21526e-10	1.09818	0.00137846	-6.21526e-10	1.26234
63795134	chr10:63795134:T:C	1.1129e-36	-6.21526e-10	-1.53521	1.03921e-06	-6.21526e-10	-1.84673	6.15947e-05	-6.21526e-10	-1.84581
63795139	chr10:63795139:T:C	9.77668e-36	-6.21526e-10	0.63782	7.4854e-06	-6.21526e-10	0.127771	0.000499925	-6.21526e-10	0.24807
63795250	chr10:63795250:A:G	1.08205e-36	-6.21526e-10	-1.56332	1.02952e-06	-6.21526e-10	-1.85609	6.10149e-05	-6.21526e-10	-1.85527
63795272	chr10:63795272:G:A	1.33453e-36	-6.21526e-10	-1.3536	1.15243e-06	-6.21526e-10	-1.74331	6.74908e-05	-6.21526e-10	-1.7544
63795617	chr10:63795617:A:T	1.22719e-36	-6.21526e-10	-1.43746	1.0665e-06	-6.21526e-10	-1.8208	6.3479e-05	-6.21526e-10	-1.81568
63796413	chr10:63796413:T:G	2.56769e-37	-1.11389	-1.88787	1.12648e-07	-2.19427	-1.8744	6.50315e-06	-2.22661	-1.86749
63797144	chr10:63797144:G:A	1.33872e-37	-2.34768	-1.30537	1.4144e-07	-2.26935	-1.57171	7.7898e-06	-2.31349	-1.60008
63797207	chr10:63797207:C:T	1.63464e-37	-2.3971	-1.05624	1.40104e-07	-2.17408	-1.67647	7.18834e-06	-2.31144	-1.68249
63797321	chr10:63797321:G:A	1.29554e-36	-6.21526e-10	-1.38325	1.13287e-06	-6.21526e-10	-1.76043	6.81314e-05	-6.21526e-10	-1.74495
63797344	chr10:63797344:C:T	1.34418e-37	-2.33658	-1.3124	1.38511e-07	-2.28531	-1.57668	7.65224e-06	-2.32659	-1.6048
63797453	chr10:63797453:A:G	9.95699e-37	-6.21526e-10	-1.64649	1.00998e-06	-6.21526e-10	-1.87525	5.99053e-05	-6.21526e-10	-1.87362
63797574	chr10:63797574:G:A	9.61426e-37	-6.21526e-10	-1.68152	1.0042e-06	-6.21526e-10	-1.88099	5.94611e-05	-6.21526e-10	-1.88107
63797636	chr10:63797636:T:A	9.35101e-37	-1.70928	-1.06993e-09	7.71543e-07	-2.14455	-1.06993e-09	5.33891e-05	-1.98878	-1.06993e-09
63797706	chr10:63797706:GA:G	3.11734e-36	-6.21526e-10	-0.5052	3.17375e-06	-6.21526e-10	-0.730272	0.00019762	-6.21526e-10	-0.680041
63798388	chr10:63798388:A:G	1.10735e-37	-1.95493	-1.88786	1.10578e-07	-2.23125	-1.85597	8.0153e-06	-2.02041	-1.86462
63798491	chr10:63798491:C:A	7.75183e-37	-0.0070426	-1.88979	2.42995e-07	-1.41021	-1.88968	1.66997e-05	-1.2613	-1.8897
63798687	chr10:63798687:AC:A	7.18519e-38	-2.39796	-1.87737	1.5629e-07	-1.9284	-1.81282	8.14209e-06	-2.0444	-1.82494
63798911	chr10:63798911:A:T	7.83416e-37	-6.21526e-10	-1.88627	1.33526e-06	-6.21526e-10	-1.59605	8.11491e-05	-6.21526e-10	-1.5701
63799136	chr10:63799136:C:T	1.18282e-37	-1.91421	-1.86266	1.71324e-07	-1.76637	-1.88301	1.27645e-05	-1.5361	-1.88363
63799226	chr10:63799226:A:G	1.24458e-37	-1.83918	-1.88679	1.19845e-07	-2.15465	-1.85209	8.9797e-06	-1.91017	-1.86126
63799574	chr10:63799574:TA:T	4.03082e-36	1.16578	-1.41399	9.35869e-07	-0.609698	-1.34177	6.26826e-05	-0.47639	-1.35191
63799743	chr10:63799743:T:C	3.68e-37	-0.944066	-1.69779	2.92016e-07	-1.25528	-1.86085	2.49117e-05	-0.886142	-1.86491
63799993	chr10:63799993:A:G	1.85031e-37	-1.44792	-1.8815	1.86331e-07	-1.7425	-1.82291	1.54302e-05	-1.39797	-1.83209
63800355	chr10:63800355:C:T	6.89244e-37	-2.01434	-1.06993e-09	6.05373e-07	-2.38709	-1.06993e-09	3.88019e-05	-2.30792	-1.06993e-09
63800389	chr10:63800389:T:C	2.23369e-35	-6.21526e-10	1.46406	2.13444e-05	-6.21526e-10	1.17561	0.00149021	-6.21526e-10	1.34029
63800468	chr10:63800468:C:T	8.33136e-37	-6.21526e-10	-1.82474	9.95404e-07	-6.21526e-10	-1.88979	5.89596e-05	-6.21526e-10	-1.88954
63800472	chr10:63800472:A:G	1.57329e-37	-1.61763	-1.87396	1.66065e-07	-1.877	-1.80356	1.3202e-05	-1.57184	-1.81417
63800608	chr10:63800608:C:T	4.73627e-36	-6.21526e-10	-0.086931	1.73601e-06	-6.21526e-10	-1.33359	0.000112077	-6.21526e-10	-1.2472
63801065	chr10:63801065:T:C	8.38117e-37	-6.21526e-10	-1.81878	1.3032e-06	-6.21526e-10	-1.62036	7.90428e-05	-6.21526e-10	-1.5964
63801068	chr10:63801068:G:T	1.61546e-36	-6.21526e-10	-1.16256	2.24954e-06	-6.21526e-10	-1.07446	0.000127291	-6.21526e-10	-1.11991
63801082	chr10:63801082:T:C	1.2765e-36	-6.21526e-10	-1.39806	1.18112e-06	-6.21526e-10	-1.71872	6.91002e-05	-6.21526e-10	-1.73083
63801844	chr10:63801844:C:T	7.71086e-37	-0.0586239	-1.84351	5.88125e-07	-0.697005	-1.71899	1.85043e-05	-1.29287	-1.75552
63802217	chr10:63802217:G:A	1.32066e-36	-6.21526e-10	-1.36405	1.2015e-06	-6.21526e-10	-1.70161	7.2426e-05	-6.21526e-10	-1.68382
63802475	chr10:63802475:C:T	1.3534e-36	-6.21526e-10	-1.33956	1.48993e-06	-6.21526e-10	-1.48645	9.00714e-05	-6.21526e-10	-1.46579
63802573	chr10:63802573:G:A	1.10737e-36	-6.21526e-10	-1.54019	1.09469e-06	-6.21526e-10	-1.79472	6.56565e-05	-6.21526e-10	-1.78195
63802715	chr10:63802715:G:A	7.08275e-36	2.15541	-1.83993	2.79601e-06	0.871273	-1.72827	0.000130434	0.627141	-1.72266
63802776	chr10:63802776:T:G	1.353e-36	0.110801	-1.45066	5.4059e-07	-1.1632	-1.33708	3.42675e-05	-1.09767	-1.33452
63802845	chr10:63802845:A:T	1.31946e-37	-2.30776	-1.35978	1.50058e-07	-2.17544	-1.60648	7.9136e-06	-2.26042	-1.63738
63803446	chr10:63803446:A:G	1.56568e-37	-1.62402	-1.87243	1.65241e-07	-1.88307	-1.80247	1.3146e-05	-1.57713	-1.81314
63803692	chr10:63803692:G:T	6.38363e-35	-6.21526e-10	2.51414	1.07966e-05	-6.21526e-10	0.494045	0.000771294	-6.21526e-10	0.681681
63803819	chr10:63803819:A:G	1.74373e-37	-1.62136	-1.76738	1.58362e-07	-1.88109	-1.84697	1.28927e-05	-1.57279	-1.83694
63803904	chr10:63803904:AC:A	1.0768e-36	-6.21526e-10	-1.56819	1.02882e-06	-6.21526e-10	-1.85677	6.1624e-05	-6.21526e-10	-1.84534
63803962	chr10:63803962:C:A	8.31073e-37	-6.21526e-10	-1.82722	9.95396e-07	-6.21526e-10	-1.8898	5.89659e-05	-6.21526e-10	-1.88943
63804133	chr10:63804133:C:T	1.00041e-36	-6.21526e-10	-1.64177	1.08904e-06	-6.21526e-10	-1.79988	6.53259e-05	-6.21526e-10	-1.787
63804248	chr10:63804248:A:G	5.5815e-35	-6.21526e-10	2.37986	9.78462e-06	-6.21526e-10	0.395628	0.000696251	-6.21526e-10	0.579323
63804270	chr10:63804270:GACAA:G	3.27359e-36	1.10688	-1.56318	3.23818e-06	1.16854	-1.87871	0.000122812	0.712296	-1.86803
63804762	chr10:63804762:C:A	1.64314e-37	-1.59002	-1.85813	1.74787e-07	-1.85477	-1.7746	1.39785e-05	-1.54202	-1.78685
63804783	chr10:63804783:A:T	3.165e-36	1.09894	-1.58897	3.2011e-06	1.16135	-1.88304	0.000121435	0.707276	-1.87428
63804962	chr10:63804962:CAT:C	8.47757e-35	-6.21526e-10	2.79783	1.30034e-05	-6.21526e-10	0.680027	0.000939078	-6.21526e-10	0.878511
63805010	chr10:63805010:T:C	1.59334e-37	-1.63956	-1.83938	1.7381e-07	-1.89412	-1.74086	1.3738e-05	-1.59141	-1.75481
63805075	chr10:63805075:T:C	4.54012e-35	1.86331	0.310047	4.07407e-06	0.623246	-1.10379	0.000193529	0.362884	-1.06384
63805165	chr10:63805165:A:G	1.62025e-37	-1.66891	-1.79328	1.50377e-07	-1.91845	-1.86134	1.21041e-05	-1.61974	-1.8531
63805266	chr10:63805266:CTT:C	1.65473e-36	0.158457	-1.297	6.24097e-07	-1.15243	-1.20421	3.98051e-05	-1.08089	-1.20151
63805559	chr10:63805559:A:G	5.67593e-37	-2.20853	-1.06993e-09	6.36883e-07	-2.33635	-1.06993e-09	3.52897e-05	-2.4028	-1.06993e-09
63805688	chr10:63805688:T:G	1.34433e-37	-2.02486	-1.624	2.41453e-07	-1.66224	-1.64403	1.7256e-05	-1.46425	-1.65398
63805713	chr10:63805713:C:T	4.29084e-36	0.340488	-0.526187	9.66204e-07	-0.398181	-1.52138	2.99782e-05	-1.09215	-1.47376
63805823	chr10:63805823:C:T	1.01665e-36	0.186683	-1.81235	8.88192e-07	-0.534395	-1.46936	2.71013e-05	-1.18732	-1.47949
63806133	chr10:63806133:G:A	2.38776e-36	-6.21526e-10	-0.771823	3.64793e-06	-6.21526e-10	-0.591025	0.000221262	-6.21526e-10	-0.567039
63806278	chr10:63806278:C:T	2.15842e-37	-2.2854	-0.889989	4.60844e-07	-1.15556	-1.50432	1.78612e-05	-1.63363	-1.45013
63806437	chr10:63806437:G:A	1.52112e-37	-1.64462	-1.8807	1.63527e-07	-1.90315	-1.79281	1.28832e-05	-1.60419	-1.80628
63807301	chr10:63807301:G:A	4.44441e-36	0.346641	-0.497175	9.74823e-07	-0.392985	-1.5177	3.02485e-05	-1.08701	-1.46994
63807748	chr10:63807748:C:A	2.60974e-36	0.855574	-1.53851	2.52205e-06	0.916224	-1.87634	9.64677e-05	0.467569	-1.86475
63808011	chr10:63808011:A:G	1.22564e-36	-6.21526e-10	-1.43871	1.16746e-06	-6.21526e-10	-1.73036	6.84479e-05	-6.21526e-10	-1.74032
63808201	chr10:63808201:T:C	1.41848e-37	-2.0112	-1.58398	2.56442e-07	-1.6411	-1.60493	1.83557e-05	-1.44069	-1.61576
63808301	chr10:63808301:G:C	1.30064e-36	-6.21526e-10	-1.37932	1.31675e-06	-6.21526e-10	-1.61002	7.68102e-05	-6.21526e-10	-1.62505
63808494	chr10:63808494:G:T	2.18948e-37	-2.28989	-0.87121	4.57413e-07	-1.17272	-1.49463	1.78044e-05	-1.64636	-1.44058
63808571	chr10:63808571:C:T	1.08711e-36	0.280332	-1.83899	8.71114e-07	-0.484542	-1.53862	2.64062e-05	-1.14468	-1.54811
63809272	chr10:63809272:A:G	2.59456e-36	-0.688764	-1.06993e-09	6.38921e-07	-2.33316	-1.06993e-09	4.31521e-05	-2.20166	-1.06993e-09
63809515	chr10:63809515:C:T	1.43588e-37	-1.88381	-1.69918	2.6664e-07	-1.45428	-1.75276	2.03104e-05	-1.23845	-1.71681
63809688	chr10:63809688:TA:T	2.00694e-35	-6.21526e-10	1.35702	4.68502e-06	-6.21526e-10	-0.340813	0.000307588	-6.21526e-10	-0.237626
63810138	chr10:63810138:C:G	7.64838e-36	-6.21526e-10	0.392314	1.40856e-05	-6.21526e-10	0.75997	0.000858018	-6.21526e-10	0.788236
63810188	chr10:63810188:A:G	1.44904e-37	-1.8976	-1.67626	2.66582e-07	-1.47325	-1.73401	2.03135e-05	-1.25933	-1.69577
63810214	chr10:63810214:G:T	1.39975e-36	-1.03857	-0.267311	3.89498e-07	-2.23416	-0.593923	2.40027e-05	-2.28089	-0.507329
63810400	chr10:63810400:T:A	1.26257e-36	-1.02656	-0.382464	3.52858e-07	-2.22963	-0.697239	2.16612e-05	-2.2772	-0.613661
63810533	chr10:63810533:T:C	3.9019e-36	0.530533	-0.811251	1.00101e-06	-0.89233	-0.991841	6.38658e-05	-0.807983	-1.00162
63810587	chr10:63810587:T:C	2.19734e-35	-1.41433	2.86198	7.26649e-06	-2.01728	2.11537	0.0003936	-2.14187	2.15082
63810630	chr10:63810630:T:C	1.52608e-37	-1.63345	-1.88861	1.57855e-07	-1.89276	-1.83851	1.25198e-05	-1.59075	-1.84832
63810780	chr10:63810780:T:A	1.68401e-37	-1.70464	-1.71894	2.47174e-07	-1.52628	-1.75656	1.95919e-05	-1.26715	-1.72413
63810819	chr10:63810819:C:T	3.42479e-37	-2.3846	-0.329129	5.29967e-07	-2.05257	-0.467552	2.51559e-05	-2.17137	-0.569925
63812197	chr10:63812197:TCC:T	3.84057e-36	0.646975	-0.943534	9.70029e-07	-0.803851	-1.11176	6.21349e-05	-0.715797	-1.12128
63812598	chr10:63812598:T:C	3.69021e-35	-6.21526e-10	1.96609	9.18544e-06	-6.21526e-10	0.332435	0.00063473	-6.21526e-10	0.486812
63812606	chr10:63812606:CTGT:C	1.41546e-37	-1.8937	-1.70361	2.61923e-07	-1.46826	-1.75663	1.99169e-05	-1.25357	-1.72125
63812679	chr10:63812679:A:G	1.03481e-36	0.227557	-1.83552	8.46012e-07	-0.52554	-1.52687	2.58607e-05	-1.17774	-1.53592
63812741	chr10:63812741:T:C	1.06612e-36	0.250979	-1.82914	8.755e-07	-0.506572	-1.51157	2.66681e-05	-1.16222	-1.5207
63812863	chr10:63812863:C:T	1.54093e-36	-6.21526e-10	-1.20979	1.3231e-06	-6.21526e-10	-1.60521	8.00643e-05	-6.21526e-10	-1.58356
63813383	chr10:63813383:C:T	3.88107e-36	0.332398	-0.618469	8.46684e-07	-1.04131	-1.01031	5.47764e-05	-0.963208	-0.999921
63813883	chr10:63813883:G:A	1.26282e-36	-6.21526e-10	-1.40883	1.18974e-06	-6.21526e-10	-1.71144	6.97195e-05	-6.21526e-10	-1.72191
63813889	chr10:63813889:A:G	8.83512e-35	-6.21526e-10	2.83914	1.37634e-05	-6.21526e-10	0.736828	0.000990455	-6.21526e-10	0.931776
63814087	chr10:63814087:A:G	2.51632e-35	-6.21526e-10	1.5832	2.37132e-05	-6.21526e-10	1.28085	0.0016566	-6.21526e-10	1.44613
63814105	chr10:63814105:T:C	1.42322e-37	-1.9008	-1.69104	2.60146e-07	-1.48548	-1.74621	1.97793e-05	-1.27225	-1.7095
63814283	chr10:63814283:G:T	9.6513e-35	-6.21526e-10	2.9275	1.46957e-05	-6.21526e-10	0.80237	0.00106013	-6.21526e-10	0.999762
63814584	chr10:63814584:T:A	1.56025e-37	-1.61114	-1.88878	1.59626e-07	-1.88035	-1.83976	1.27097e-05	-1.57456	-1.84947
63814896	chr10:63814896:G:A	9.29879e-35	-6.21526e-10	2.89029	1.42933e-05	-6.21526e-10	0.774609	0.00103	-6.21526e-10	0.97093
63815116	chr10:63815116:T:C	1.99175e-37	-2.29587	-0.959884	4.26449e-07	-1.18774	-1.54971	1.65861e-05	-1.65889	-1.49894
63815240	chr10:63815240:T:C	1.83743e-37	-1.59731	-1.73909	1.63835e-07	-1.86494	-1.82914	1.34267e-05	-1.55178	-1.81736
63815533	chr10:63815533:AC:A	1.10223e-36	-6.21526e-10	-1.54485	1.08864e-06	-6.21526e-10	-1.80026	6.39267e-05	-6.21526e-10	-1.80865
63815665	chr10:63815665:T:A	8.85545e-35	-6.21526e-10	2.84144	1.37785e-05	-6.21526e-10	0.737929	0.00099166	-6.21526e-10	0.932992
63815867	chr10:63815867:G:A	2.57825e-37	-2.40286	-0.594795	4.30334e-07	-1.67793	-1.05045	2.05817e-05	-2.00042	-0.941563
63815883	chr10:63815883:C:T	1.85324e-36	0.342247	-1.36749	6.58171e-07	-1.05895	-1.24453	4.23675e-05	-0.980088	-1.23992
63815922	chr10:63815922:T:C	1.41978e-37	-1.89084	-1.70343	2.60685e-07	-1.47269	-1.75693	1.98315e-05	-1.25752	-1.72159
63816052	chr10:63816052:A:G	1.42615e-37	-1.87539	-1.7144	2.63482e-07	-1.45247	-1.76649	2.00622e-05	-1.23517	-1.73238
63816562	chr10:63816562:A:C	1.41562e-37	-1.8688	-1.7284	2.62544e-07	-1.44427	-1.77825	1.9959e-05	-1.22676	-1.74595
63816722	chr10:63816722:A:C	3.87496e-35	-6.21526e-10	2.01494	7.10016e-06	-6.21526e-10	0.0749333	0.00049814	-6.21526e-10	0.244493
63816834	chr10:63816834:A:G	3.31207e-35	-6.21526e-10	1.85798	8.56945e-06	-6.21526e-10	0.26302	0.000589959	-6.21526e-10	0.413664
63816889	chr10:63816889:T:C	1.37881e-37	-2.31386	-1.30968	1.66553e-07	-2.16742	-1.51021	8.63915e-06	-2.25581	-1.55428
63816901	chr10:63816901:T:A	1.47514e-36	-6.21526e-10	-1.25343	1.28497e-06	-6.21526e-10	-1.63445	7.76875e-05	-6.21526e-10	-1.61369
63816916	chr10:63816916:T:C	1.35426e-37	-1.88094	-1.76057	2.51948e-07	-1.45979	-1.80393	1.90517e-05	-1.24397	-1.77526
63817034	chr10:63817034:T:C	9.65679e-37	-6.21526e-10	-1.6771	1.0043e-06	-6.21526e-10	-1.8809	5.93672e-05	-6.21526e-10	-1.88265
63817188	chr10:63817188:C:T	3.36974e-36	-6.21526e-10	-0.427346	5.1884e-06	-6.21526e-10	-0.238759	0.00031383	-6.21526e-10	-0.217538
63817203	chr10:63817203:G:A	1.41427e-37	-1.85676	-1.74139	2.64131e-07	-1.42912	-1.78738	2.00893e-05	-1.20988	-1.75632
63817255	chr10:63817255:A:T	2.55749e-37	-2.40162	-0.604121	4.32281e-07	-1.66725	-1.05662	2.05995e-05	-1.99286	-0.948265
63817406	chr10:63817406:T:C	3.31207e-35	-6.21526e-10	1.85798	8.56945e-06	-6.21526e-10	0.26302	0.000589959	-6.21526e-10	0.413664
63817645	chr10:63817645:T:C	8.13392e-37	-6.21526e-10	-1.84872	1.27819e-06	-6.21526e-10	-1.63974	7.74048e-05	-6.21526e-10	-1.61734
63817684	chr10:63817684:C:T	3.52207e-35	-6.21526e-10	1.91945	8.97873e-06	-6.21526e-10	0.309674	0.000619123	-6.21526e-10	0.461915
63817709	chr10:63817709:C:T	1.52898e-37	-1.6308	-1.88936	1.56089e-07	-1.89715	-1.84536	1.23779e-05	-1.59594	-1.85454
63817808	chr10:63817808:G:A	2.12104e-37	-2.04215	-1.15071	1.55241e-07	-2.32118	-1.42678	1.15073e-05	-2.12057	-1.40284
63817976	chr10:63817976:A:G	1.4312e-37	-1.86169	-1.72457	2.66664e-07	-1.43354	-1.77341	2.031e-05	-1.21488	-1.7404
63818174	chr10:63818174:A:AT	1.68866e-37	-1.59347	-1.82735	1.63068e-07	-1.8583	-1.84047	1.34882e-05	-1.54107	-1.82351
63818554	chr10:63818554:T:C	2.42945e-37	-2.40714	-0.649955	3.87254e-07	-1.73931	-1.09455	1.87541e-05	-2.04624	-0.988733
63818618	chr10:63818618:T:TC	1.46412e-37	-1.84119	-1.72232	2.74213e-07	-1.40768	-1.77136	2.0943e-05	-1.18653	-1.73806
63818726	chr10:63818726:C:T	8.19014e-37	-6.21526e-10	-1.84184	9.9964e-07	-6.21526e-10	-1.88554	5.93246e-05	-6.21526e-10	-1.88336
63819006	chr10:63819006:A:G	1.28757e-36	-6.21526e-10	-1.38942	1.20409e-06	-6.21526e-10	-1.69946	7.05626e-05	-6.21526e-10	-1.70989
63819393	chr10:63819393:A:G	3.52269e-36	-6.21526e-10	-0.382954	1.38821e-06	-6.21526e-10	-1.55717	8.43081e-05	-6.21526e-10	-1.53191
63819504	chr10:63819504:C:T	2.13845e-36	0.33659	-1.21869	7.4794e-07	-1.05445	-1.12116	4.78987e-05	-0.979604	-1.1177
63819701	chr10:63819701:G:A	3.69066e-35	-6.21526e-10	1.96621	6.8618e-06	-6.21526e-10	0.0407865	0.000480685	-6.21526e-10	0.208824
63819767	chr10:63819767:C:T	6.05889e-37	-0.303582	-1.83966	4.63778e-07	-0.937934	-1.7156	1.53498e-05	-1.48394	-1.75134
63820021	chr10:63820021:G:T	1.93221e-37	-1.9161	-1.37	2.89911e-07	-1.50805	-1.61532	2.09766e-05	-1.28694	-1.63604
63820040	chr10:63820040:T:A	1.23782e-36	-6.21526e-10	-1.42883	1.17372e-06	-6.21526e-10	-1.725	6.87967e-05	-6.21526e-10	-1.73523
63820082	chr10:63820082:G:T	8.23873e-35	-6.21526e-10	2.76925	1.32473e-05	-6.21526e-10	0.69861	0.000950261	-6.21526e-10	0.890348
63820116	chr10:63820116:C:T	4.84693e-37	-2.36642	-1.06993e-09	8.04165e-07	-2.10313	-1.06993e-09	4.11371e-05	-2.24948	-1.06993e-09
63820301	chr10:63820301:T:C	3.27213e-35	-6.21526e-10	1.84585	8.4995e-06	-6.21526e-10	0.254823	0.000584921	-6.21526e-10	0.405088
63820398	chr10:63820398:C:T	2.20516e-37	-2.07644	-1.07753	1.41998e-07	-2.34067	-1.49646	1.04762e-05	-2.15681	-1.46047
63820741	chr10:63820741:G:A	8.23873e-35	-6.21526e-10	2.76925	1.32473e-05	-6.21526e-10	0.69861	0.000950261	-6.21526e-10	0.890348
63820821	chr10:63820821:T:A	3.49228e-36	-6.21526e-10	-0.391627	5.36555e-06	-6.21526e-10	-0.205186	0.000323905	-6.21526e-10	-0.185938
63820835	chr10:63820835:T:C	1.25645e-37	-1.92284	-1.79363	2.41043e-07	-1.52645	-1.78152	1.79979e-05	-1.3191	-1.75703
63820837	chr10:63820837:A:T	1.88744e-37	-1.96857	-1.34098	2.51103e-07	-1.58843	-1.67865	1.81863e-05	-1.37824	-1.68748
63821313	chr10:63821313:A:T	1.2374e-37	-1.94718	-1.78457	2.35049e-07	-1.56095	-1.7722	1.75075e-05	-1.35698	-1.74678
63821363	chr10:63821363:C:T	4.8553e-37	-2.3647	-1.06993e-09	6.66673e-07	-2.29064	-1.06993e-09	4.10163e-05	-2.25242	-1.06993e-09
63821384	chr10:63821384:C:T	8.1063e-37	-6.21526e-10	-1.85212	1.27167e-06	-6.21526e-10	-1.64486	7.69975e-05	-6.21526e-10	-1.62262
63821392	chr10:63821392:C:T	5.70127e-37	-0.38694	-1.81714	4.55462e-07	-0.998694	-1.67293	1.51623e-05	-1.53384	-1.71373
63821634	chr10:63821634:T:G	1.76016e-37	-1.56398	-1.81538	1.68904e-07	-1.83393	-1.82968	1.40743e-05	-1.51106	-1.81097
63821649	chr10:63821649:G:A	1.78972e-36	-6.21526e-10	-1.06012	1.16456e-06	-6.21526e-10	-1.73284	6.92771e-05	-6.21526e-10	-1.72827
63821650	chr10:63821650:A:G	1.92859e-36	-6.21526e-10	-0.985392	1.21868e-06	-6.21526e-10	-1.68741	7.25627e-05	-6.21526e-10	-1.68194
63821692	chr10:63821692:C:T	2.29537e-37	-2.40494	-0.70893	3.84447e-07	-1.69891	-1.14222	1.83591e-05	-2.01776	-1.0385
63821694	chr10:63821694:A:G	1.48092e-36	-6.21526e-10	-1.24952	1.28997e-06	-6.21526e-10	-1.63056	7.79825e-05	-6.21526e-10	-1.6099
63822040	chr10:63822040:G:T	3.59308e-37	-1.92317	-0.742585	1.54318e-07	-2.40896	-1.34496	1.12497e-05	-2.31085	-1.2352
63822127	chr10:63822127:C:T	7.24197e-36	-6.21526e-10	0.337713	2.04448e-06	-6.21526e-10	-1.17004	0.000133452	-6.21526e-10	-1.07264
63822206	chr10:63822206:A:G	3.61052e-36	-6.21526e-10	-0.358328	2.24677e-06	-6.21526e-10	-1.07569	0.000129574	-6.21526e-10	-1.10214
63822256	chr10:63822256:A:G	1.24633e-37	-1.92696	-1.7976	2.38138e-07	-1.53296	-1.78714	1.77594e-05	-1.32622	-1.76326
63822625	chr10:63822625:G:T	3.27213e-35	-6.21526e-10	1.84585	8.4995e-06	-6.21526e-10	0.254823	0.000584921	-6.21526e-10	0.405088
63822890	chr10:63822890:C:T	1.83901e-36	-6.21526e-10	-1.03295	1.19238e-06	-6.21526e-10	-1.70924	7.09803e-05	-6.21526e-10	-1.70399
63822939	chr10:63822939:A:T	1.24495e-37	-1.92583	-1.79985	2.38317e-07	-1.52966	-1.78968	1.77663e-05	-1.32296	-1.76612
63823182	chr10:63823182:A:G	4.46963e-37	-2.30801	-0.139449	4.12252e-07	-2.2307	-0.540605	2.10649e-05	-2.31174	-0.607036
63823470	chr10:63823470:A:G	2.17864e-37	-2.09868	-1.06739	1.41852e-07	-2.35082	-1.48733	1.03667e-05	-2.17679	-1.451
63823471	chr10:63823471:T:C	5.72659e-37	-0.368018	-1.83163	4.50224e-07	-0.98446	-1.69873	1.49892e-05	-1.52217	-1.73689
63823765	chr10:63823765:A:G	8.98614e-37	-6.21526e-10	-1.74908	1.04605e-06	-6.21526e-10	-1.84017	6.1978e-05	-6.21526e-10	-1.83961
63823773	chr10:63823773:G:T	1.37107e-36	-6.21526e-10	-1.32659	1.5164e-06	-6.21526e-10	-1.46885	9.16473e-05	-6.21526e-10	-1.44844
63823818	chr10:63823818:A:G	1.21543e-37	-1.9371	-1.81257	2.31608e-07	-1.54529	-1.8026	1.72198e-05	-1.33988	-1.78045
63823890	chr10:63823890:A:G	1.22411e-37	-1.9501	-1.79245	2.32323e-07	-1.56323	-1.78158	1.72697e-05	-1.36043	-1.757
63823933	chr10:63823933:T:C	9.24537e-37	-6.21526e-10	-1.72064	1.42071e-06	-6.21526e-10	-1.53403	8.70285e-05	-6.21526e-10	-1.50015
63824064	chr10:63824064:G:A	2.20118e-37	-2.39731	-0.758462	3.95591e-07	-1.63013	-1.18242	1.85418e-05	-1.96442	-1.08195
63824119	chr10:63824119:A:G	1.2099e-37	-1.95917	-1.79506	2.28825e-07	-1.57524	-1.78475	1.69832e-05	-1.37358	-1.76058
63824125	chr10:63824125:G:A	2.083e-37	-2.11827	-1.09269	1.3832e-07	-2.35816	-1.50521	1.00116e-05	-2.19252	-1.47012
63824715	chr10:63824715:C:T	1.57337e-37	-2.3278	-1.16375	1.85087e-07	-2.14859	-1.42352	9.50425e-06	-2.24157	-1.47308
63824960	chr10:63824960:CCTTT:C	2.19735e-37	-2.12435	-1.03316	1.43808e-07	-2.35947	-1.46499	1.04031e-05	-2.19582	-1.42846
63825099	chr10:63825099:A:G	1.62736e-36	-6.21526e-10	-1.15522	1.11309e-06	-6.21526e-10	-1.77805	6.61111e-05	-6.21526e-10	-1.77505
63825170	chr10:63825170:T:C	2.45882e-37	-2.06595	-0.97913	1.5319e-07	-2.33511	-1.42615	1.13744e-05	-2.14738	-1.38765
63825277	chr10:63825277:A:G	1.82665e-36	-1.0397	-1.06993e-09	1.00115e-06	-1.88404	-1.06993e-09	8.43234e-05	-1.53173	-1.06993e-09
63826009	chr10:63826009:A:AT	1.23657e-37	-1.94609	-1.78633	2.3445e-07	-1.55976	-1.77593	1.74546e-05	-1.35569	-1.75109
63826138	chr10:63826138:G:A	7.89878e-37	-6.21526e-10	-1.87806	1.30556e-06	-6.21526e-10	-1.61855	7.39997e-05	-6.21526e-10	-1.66233
63826401	chr10:63826401:C:G	1.19687e-37	-1.9317	-1.83336	2.27441e-07	-1.54166	-1.82439	1.68647e-05	-1.33607	-1.8051
63826592	chr10:63826592:AC:A	2.55599e-37	-2.40499	-0.601342	4.09988e-07	-1.70673	-1.07008	1.97188e-05	-2.02185	-0.962972
63826629	chr10:63826629:A:G	2.20908e-36	-6.21526e-10	-0.849606	1.66588e-06	-6.21526e-10	-1.37483	9.89694e-05	-6.21526e-10	-1.37158
63827119	chr10:63827119:C:A	2.54778e-37	-2.05936	-0.95018	1.56608e-07	-2.33213	-1.40707	1.16717e-05	-2.14152	-1.3677
63827211	chr10:63827211:T:A	2.45584e-37	-2.02328	-1.02301	1.73153e-07	-2.31228	-1.32649	1.29596e-05	-2.10473	-1.29982
63827569	chr10:63827569:T:A	2.70352e-37	-2.40623	-0.543981	4.23943e-07	-1.72554	-1.0178	2.05817e-05	-2.03525	-0.906734
63827827	chr10:63827827:C:T	1.88105e-36	0.397676	-1.40803	6.60294e-07	-1.00562	-1.29463	4.23088e-05	-0.93107	-1.29032
63828021	chr10:63828021:G:T	1.85104e-37	-1.65606	-1.67296	3.0189e-07	-1.4509	-1.63198	2.1967e-05	-1.28503	-1.59181
63828081	chr10:63828081:C:A	2.03328e-37	-1.59292	-1.6422	3.10422e-07	-1.37113	-1.68388	2.28883e-05	-1.19825	-1.63751
63828177	chr10:63828177:T:G	1.54745e-37	-1.73931	-1.76885	2.34731e-07	-1.53378	-1.80072	1.68153e-05	-1.37498	-1.76913
63828472	chr10:63828472:C:T	1.06324e-36	-1.58086	-1.06993e-09	7.68371e-07	-2.14867	-1.06993e-09	5.98286e-05	-1.87491	-1.06993e-09
63828697	chr10:63828697:G:A	1.26931e-36	-6.21526e-10	-1.40371	1.1934e-06	-6.21526e-10	-1.70838	6.9949e-05	-6.21526e-10	-1.71862
63829164	chr10:63829164:C:T	3.76954e-37	-0.781761	-1.83605	4.54095e-07	-1.00856	-1.66607	1.61495e-05	-1.48294	-1.70156
63829242	chr10:63829242:A:G	8.78975e-37	-1.77118	-1.06993e-09	6.36555e-07	-2.33687	-1.06993e-09	3.8098e-05	-2.32623	-1.06993e-09
63829648	chr10:63829648:C:T	1.56822e-37	-1.9303	-1.56453	1.21141e-07	-2.34401	-1.65198	8.59721e-06	-2.18617	-1.62878
63829716	chr10:63829716:CT:C	2.88166e-37	-1.80923	-1.07717	1.63655e-07	-2.29058	-1.40459	1.20851e-05	-2.09058	-1.38384
63829756	chr10:63829756:A:G	8.01534e-37	-6.21526e-10	-1.86341	1.23204e-06	-6.21526e-10	-1.67651	7.44861e-05	-6.21526e-10	-1.65578
63830268	chr10:63830268:C:T	9.99192e-37	-6.21526e-10	-1.64299	1.2914e-06	-6.21526e-10	-1.62946	7.45312e-05	-6.21526e-10	-1.65517
63830837	chr10:63830837:T:C	3.23003e-36	-6.21526e-10	-0.469688	4.95175e-06	-6.21526e-10	-0.285442	0.000298708	-6.21526e-10	-0.266923
63831176	chr10:63831176:C:A	2.21205e-37	-1.3539	-1.79695	1.48894e-07	-1.91466	-1.87505	1.14647e-05	-1.65722	-1.8699
63831562	chr10:63831562:A:C	1.87919e-37	-2.303	-1.01093	3.99836e-07	-1.21529	-1.58659	1.56378e-05	-1.67768	-1.53901
63832580	chr10:63832580:G:A	1.18488e-36	-6.21526e-10	-1.47254	1.0594e-06	-6.21526e-10	-1.82748	6.47993e-05	-6.21526e-10	-1.79509
63832622	chr10:63832622:A:G	3.57951e-37	-0.83246	-1.83708	4.34609e-07	-1.0541	-1.66439	1.55446e-05	-1.52199	-1.70068
63832893	chr10:63832893:T:C	1.50478e-37	-2.34513	-1.19099	1.9791e-07	-2.10781	-1.39732	1.00966e-05	-2.20765	-1.44654
63833233	chr10:63833233:A:G	3.21121e-36	-6.21526e-10	-0.475532	1.36533e-06	-6.21526e-10	-1.57379	8.27308e-05	-6.21526e-10	-1.5508
63833633	chr10:63833633:A:G	7.92156e-37	-6.21526e-10	-1.87518	1.03468e-06	-6.21526e-10	-1.85109	6.09703e-05	-6.21526e-10	-1.856
63833708	chr10:63833708:G:A	1.08454e-36	-6.21526e-10	-1.56103	1.76206e-06	-6.21526e-10	-1.3187	0.000102918	-6.21526e-10	-1.33246
63833762	chr10:63833762:T:C	2.08601e-37	-1.38548	-1.82403	1.43612e-07	-1.94086	-1.88496	1.09798e-05	-1.68846	-1.88187
63833770	chr10:63833770:C:T	2.12083e-37	-1.35877	-1.83418	1.46284e-07	-1.91985	-1.88754	1.12129e-05	-1.66403	-1.8853
63833790	chr10:63833790:G:C	2.17985e-37	-2.35053	-0.814978	2.06093e-07	-2.10038	-1.36424	1.21521e-05	-2.21026	-1.25862
63833801	chr10:63833801:G:T	5.76401e-37	-0.356925	-1.83621	7.7252e-07	-0.655915	-1.48737	2.59617e-05	-1.21848	-1.49129
63833863	chr10:63833863:G:A	1.28626e-36	-0.406628	-0.983811	5.42907e-07	-0.693234	-1.80277	1.86279e-05	-1.26041	-1.78132
63833906	chr10:63833906:C:T	1.42623e-37	-2.35759	-1.23214	1.97288e-07	-2.07861	-1.42967	1.00252e-05	-2.18379	-1.47749
63834021	chr10:63834021:A:G	1.50982e-36	-0.309951	-0.920239	6.05599e-07	-0.604112	-1.78261	2.04945e-05	-1.18735	-1.75888
63834062	chr10:63834062:T:C	9.83972e-35	-6.21526e-10	2.94683	1.53049e-05	-6.21526e-10	0.84299	0.00110515	-6.21526e-10	1.04135
63834666	chr10:63834666:C:T	2.07119e-36	-6.21526e-10	-0.914058	2.91725e-06	-6.21526e-10	-0.814544	0.000164287	-6.21526e-10	-0.864771
63834724	chr10:63834724:G:A	1.46235e-36	-6.21526e-10	-1.26214	1.27666e-06	-6.21526e-10	-1.64094	7.72509e-05	-6.21526e-10	-1.61933
63834941	chr10:63834941:T:C	5.08664e-36	-0.0155623	-1.06993e-09	4.07556e-06	-0.480177	-1.06993e-09	0.000137006	-1.04636	-1.06993e-09
63835192	chr10:63835192:C:A	8.0343e-37	-6.21526e-10	-1.86105	1.24143e-06	-6.21526e-10	-1.66892	7.51351e-05	-6.21526e-10	-1.6471
63835313	chr10:63835313:G:A	9.77799e-36	0.637954	-1.06993e-09	4.89323e-05	2.00525	-1.06993e-09	0.00197825	1.62358	-1.06993e-09
63835915	chr10:63835915:A:AT	2.0548e-36	-6.21526e-10	-0.922002	1.59086e-06	-6.21526e-10	-1.42091	9.44529e-05	-6.21526e-10	-1.41829
63836125	chr10:63836125:A:G	1.22451e-37	-1.90984	-1.83238	1.04383e-07	-2.25812	-1.88675	7.24144e-06	-2.10256	-1.884
63837374	chr10:63837374:C:T	9.61947e-37	-6.21526e-10	-1.68098	1.00137e-06	-6.21526e-10	-1.88381	5.92232e-05	-6.21526e-10	-1.88508
63837510	chr10:63837510:A:G	3.41214e-36	-6.21526e-10	-0.414842	5.11037e-06	-6.21526e-10	-0.253912	0.000325125	-6.21526e-10	-0.18218
63837555	chr10:63837555:G:A	9.2333e-35	-6.21526e-10	2.88322	1.46002e-05	-6.21526e-10	0.795854	0.00105276	-6.21526e-10	0.992783
63837942	chr10:63837942:A:G	6.39185e-36	0.577818	-0.364975	1.54315e-06	-0.883593	-0.567767	9.90195e-05	-0.798465	-0.572606
63837995	chr10:63837995:C:T	6.93581e-37	-2.00807	-1.06993e-09	8.46685e-07	-2.05161	-1.06993e-09	4.32843e-05	-2.1986	-1.06993e-09
63838358	chr10:63838358:G:A	8.64299e-37	-6.21526e-10	-1.78802	1.02242e-06	-6.21526e-10	-1.86301	6.05749e-05	-6.21526e-10	-1.86251
63838645	chr10:63838645:C:T	5.66021e-37	-0.321837	-1.88947	6.04512e-07	-0.621254	-1.76726	2.01105e-05	-1.1934	-1.77174
63838653	chr10:63838653:C:T	1.50894e-36	-6.21526e-10	-1.23078	1.30926e-06	-6.21526e-10	-1.61573	7.9229e-05	-6.21526e-10	-1.59405
63838742	chr10:63838742:C:T	3.99749e-37	-0.733873	-1.82522	4.85172e-07	-0.97164	-1.63679	1.7125e-05	-1.45121	-1.67464
63838776	chr10:63838776:G:A	1.20868e-36	0.353437	-1.80609	3.80822e-07	-1.05313	-1.79748	2.42271e-05	-0.981631	-1.79729
63838804	chr10:63838804:C:T	6.90089e-36	-6.21526e-10	0.289469	1.25133e-05	-6.21526e-10	0.641612	0.000761016	-6.21526e-10	0.668266
63839173	chr10:63839173:C:T	8.16059e-37	-6.21526e-10	-1.84545	1.00102e-06	-6.21526e-10	-1.88416	5.9431e-05	-6.21526e-10	-1.88157
63839194	chr10:63839194:T:G	7.8141e-37	-6.21526e-10	-1.88884	1.02193e-06	-6.21526e-10	-1.86349	6.06715e-05	-6.21526e-10	-1.86091
63839419	chr10:63839419:A:G	1.08188e-36	-1.56348	-1.06993e-09	5.58894e-06	-0.164395	-1.06993e-09	0.000227479	-0.539329	-1.06993e-09
63839722	chr10:63839722:C:A	7.81495e-37	-6.21526e-10	-1.88873	1.04487e-06	-6.21526e-10	-1.84129	6.24318e-05	-6.21526e-10	-1.83231
63839759	chr10:63839759:A:G	7.96673e-36	-6.21526e-10	0.433093	2.49798e-06	-6.21526e-10	-0.969703	0.000152022	-6.21526e-10	-0.942364
63839796	chr10:63839796:C:A	3.09641e-36	-6.21526e-10	-0.511937	6.38367e-06	-6.21526e-10	-0.0314406	0.000379757	-6.21526e-10	-0.0268571
63839806	chr10:63839806:C:G	2.43881e-36	-6.21526e-10	-0.750669	2.40875e-06	-6.21526e-10	-1.00608	0.000144922	-6.21526e-10	-0.990194
63839877	chr10:63839877:A:G	1.13662e-36	0.219938	-1.73406	5.78225e-07	-0.569133	-1.86384	1.90164e-05	-1.1439	-1.87719
63839902	chr10:63839902:C:T	7.79033e-37	-1.89188	-1.06993e-09	6.32669e-07	-2.34299	-1.06993e-09	4.17413e-05	-2.2349	-1.06993e-09
63839925	chr10:63839925:A:G	3.50703e-36	-6.21526e-10	-0.387412	2.25006e-06	-6.21526e-10	-1.07423	0.000142004	-6.21526e-10	-1.01053
63840209	chr10:63840209:T:A	5.01173e-36	-6.21526e-10	-0.030399	4.06023e-06	-6.21526e-10	-0.483945	0.000260008	-6.21526e-10	-0.405677
63840417	chr10:63840417:T:C	2.02706e-36	-0.935593	-1.06993e-09	6.12415e-07	-2.37553	-1.06993e-09	4.01003e-05	-2.27501	-1.06993e-09
63841261	chr10:63841261:G:A	3.03214e-37	-2.01854	-0.816955	1.97069e-07	-2.12334	-1.38604	1.13301e-05	-2.15021	-1.38871
63841301	chr10:63841301:A:G	1.03936e-37	-2.04803	-1.85813	1.27417e-07	-2.09567	-1.8498	9.40142e-06	-1.86087	-1.86466
63841408	chr10:63841408:A:T	9.37344e-38	-2.33479	-1.67468	2.85025e-07	-1.56013	-1.58023	1.1531e-05	-1.92168	-1.59967
63841837	chr10:63841837:C:G	1.57045e-37	-2.29385	-1.19956	2.77349e-07	-1.6515	-1.51617	1.29258e-05	-1.86147	-1.5457
63842225	chr10:63842225:G:A	2.93087e-36	-6.21526e-10	-0.56688	1.96275e-06	-6.21526e-10	-1.21084	0.000115945	-6.21526e-10	-1.21327
63842349	chr10:63842349:T:G	3.5516e-37	-0.865676	-1.81169	6.99974e-07	-0.666189	-1.57571	2.49891e-05	-1.13972	-1.60823
63843049	chr10:63843049:G:A	2.7509e-36	1.25871	-1.88897	5.07961e-07	-0.719968	-1.84257	3.67223e-05	-0.524243	-1.83876
63843587	chr10:63843587:A:T	3.91535e-36	-0.277276	-1.06993e-09	1.05093e-06	-1.83551	-1.06993e-09	8.8683e-05	-1.48132	-1.06993e-09
63843832	chr10:63843832:G:A	2.99718e-36	-6.21526e-10	-0.54451	1.99251e-06	-6.21526e-10	-1.19579	0.000117708	-6.21526e-10	-1.19818
63843911	chr10:63843911:G:A	8.98619e-37	-6.21526e-10	-1.74908	1.01474e-06	-6.21526e-10	-1.87055	5.91367e-05	-6.21526e-10	-1.88654
63844083	chr10:63844083:C:T	3.59855e-37	-0.849663	-1.81457	7.10734e-07	-0.645467	-1.58117	2.53094e-05	-1.12171	-1.61351
63844151	chr10:63844151:C:T	7.80707e-37	-6.21526e-10	-1.88974	1.07333e-06	-6.21526e-10	-1.81442	6.21907e-05	-6.21526e-10	-1.83618
63844155	chr10:63844155:C:T	4.6473e-37	-2.40848	-1.06993e-09	5.93177e-07	-2.40745	-1.06993e-09	3.53266e-05	-2.40175	-1.06993e-09
63844411	chr10:63844411:T:C	2.53903e-36	-6.21526e-10	-0.710399	1.77921e-06	-6.21526e-10	-1.30902	0.000105077	-6.21526e-10	-1.31169
63844725	chr10:63844725:C:T	1.77603e-37	-2.3343	-1.03609	4.60653e-07	-1.57309	-1.08721	1.81853e-05	-1.94388	-1.12189
63845462	chr10:63845462:GC:G	3.82833e-37	-0.784823	-1.81751	7.5727e-07	-0.575849	-1.58737	2.67213e-05	-1.06145	-1.61947
63845728	chr10:63845728:A:C	3.13007e-36	-6.21526e-10	-0.501125	3.71682e-06	-6.21526e-10	-0.572315	0.000211249	-6.21526e-10	-0.613352
63845793	chr10:63845793:T:C	8.85012e-38	-2.35349	-1.71343	2.93033e-07	-1.48535	-1.6273	1.16373e-05	-1.86653	-1.64564
63845890	chr10:63845890:C:A	1.85823e-36	-6.21526e-10	-1.02256	1.35243e-06	-6.21526e-10	-1.58328	7.93411e-05	-6.21526e-10	-1.59263
63845950	chr10:63845950:C:T	4.41371e-36	-0.157464	-1.06993e-09	3.69558e-06	-0.578047	-1.06993e-09	0.000193224	-0.702536	-1.06993e-09
63845955	chr10:63845955:T:C	5.50258e-37	-2.23955	-1.06993e-09	6.53936e-07	-2.30993	-1.06993e-09	3.61553e-05	-2.37856	-1.06993e-09
63846099	chr10:63846099:A:G	2.81641e-36	-6.21526e-10	-0.606717	1.91285e-06	-6.21526e-10	-1.23659	0.000112958	-6.21526e-10	-1.23938
63846193	chr10:63846193:C:A	9.48488e-37	-6.21526e-10	-1.69507	1.03928e-06	-6.21526e-10	-1.84666	6.11111e-05	-6.21526e-10	-1.8537
63846258	chr10:63846258:A:G	2.18603e-36	-6.21526e-10	-0.860093	3.05116e-06	-6.21526e-10	-0.769662	0.000165579	-6.21526e-10	-0.856943
63846469	chr10:63846469:G:A	4.17461e-36	-2.26507	2.05191	3.31673e-06	-1.67442	0.988213	0.000138926	-1.89718	0.86473
63846683	chr10:63846683:C:T	4.69613e-36	-0.0954408	-1.06993e-09	1.21088e-06	-1.69384	-1.06993e-09	0.00010618	-1.30125	-1.06993e-09
63847086	chr10:63847086:G:T	2.45073e-36	-2.25598	1.51019	2.11252e-06	-1.6569	0.5196	8.92882e-05	-1.88294	0.408422
63847182	chr10:63847182:C:G	2.60337e-36	-6.21526e-10	-0.685373	1.8108e-06	-6.21526e-10	-1.29141	0.000106939	-6.21526e-10	-1.29413
63847464	chr10:63847464:A:C	8.89605e-38	-2.35168	-1.71006	2.90247e-07	-1.49865	-1.62356	1.15711e-05	-1.87588	-1.642
63847920	chr10:63847920:C:A	2.50908e-36	-0.775232	0.0529694	1.65288e-06	-2.21147	0.828806	0.000103034	-2.17707	0.845744
63847922	chr10:63847922:G:A	2.88796e-36	-2.34603	1.7644	2.14403e-06	-1.87989	0.757388	9.37292e-05	-2.06723	0.641255
63847946	chr10:63847946:C:T	9.45752e-37	-6.21526e-10	-1.69796	1.03787e-06	-6.21526e-10	-1.84801	6.10355e-05	-6.21526e-10	-1.85493
63848295	chr10:63848295:C:T	8.48612e-37	-6.21526e-10	-1.80633	9.96169e-07	-6.21526e-10	-1.88902	5.89499e-05	-6.21526e-10	-1.8897
63848543	chr10:63848543:T:C	4.83429e-37	-2.36903	-1.06993e-09	6.93842e-07	-2.25069	-1.06993e-09	4.2565e-05	-2.21536	-1.06993e-09
63848611	chr10:63848611:T:C	3.32955e-37	-0.895723	-1.84621	5.36022e-07	-0.844969	-1.6638	2.07223e-05	-1.24927	-1.6859
63848708	chr10:63848708:C:T	3.31699e-37	-0.884813	-1.86089	5.20716e-07	-0.838611	-1.69912	2.01763e-05	-1.2425	-1.71938
63849010	chr10:63849010:C:T	3.02862e-37	-1.00503	-1.83163	4.83398e-07	-0.981356	-1.63074	1.91226e-05	-1.361	-1.65451
63849011	chr10:63849011:G:A	7.88825e-37	-6.21526e-10	-1.87939	9.99801e-07	-6.21526e-10	-1.88538	5.93344e-05	-6.21526e-10	-1.8832
63849026	chr10:63849026:G:A	1.00102e-37	-2.09682	-1.84693	1.32408e-07	-2.13955	-1.7675	9.64094e-06	-1.93766	-1.76271
63849205	chr10:63849205:G:A	2.22176e-36	1.04403	-1.88791	3.7894e-07	-0.984226	-1.87133	2.81462e-05	-0.76103	-1.86795
63849488	chr10:63849488:T:C	9.68538e-37	0.0331255	-1.70727	1.72238e-07	-1.91475	-1.72931	1.27828e-05	-1.66436	-1.75392
63849670	chr10:63849670:A:G	1.56703e-37	-2.29092	-1.20466	2.79756e-07	-1.63897	-1.52006	1.3019e-05	-1.85056	-1.54942
63849716	chr10:63849716:A:G	1.47153e-37	-2.28068	-1.27779	1.47985e-07	-2.23851	-1.55732	8.02068e-06	-2.31907	-1.56529
63850277	chr10:63850277:G:A	9.12071e-37	-2.34278	0.608558	1.2025e-06	-1.87298	0.172198	5.41328e-05	-2.06186	0.086914
63850487	chr10:63850487:G:GA	9.80725e-37	-6.21526e-10	-1.66164	1.14763e-06	-6.21526e-10	-1.74748	6.80699e-05	-6.21526e-10	-1.74585
63850693	chr10:63850693:C:T	7.80767e-37	-6.21526e-10	-1.88966	1.02968e-06	-6.21526e-10	-1.85594	6.13837e-05	-6.21526e-10	-1.84924
63851061	chr10:63851061:G:A	3.46634e-37	-0.889025	-1.81264	6.86832e-07	-0.682964	-1.57788	2.46149e-05	-1.15266	-1.61038
63851193	chr10:63851193:A:T	1.05267e-37	-2.13289	-1.76054	1.2335e-07	-2.1678	-1.81012	9.25894e-06	-1.95712	-1.78368
63852017	chr10:63852017:A:T	3.10475e-36	-6.21526e-10	-0.509246	5.34553e-06	-6.21526e-10	-0.208924	0.000325898	-6.21526e-10	-0.179804
63852124	chr10:63852124:G:A	2.55856e-36	-6.21526e-10	-0.702734	1.78854e-06	-6.21526e-10	-1.30379	0.000105614	-6.21526e-10	-1.3066
63852149	chr10:63852149:T:TAC	1.51533e-37	-2.31442	-1.21471	2.61744e-07	-1.69746	-1.52811	1.22951e-05	-1.89978	-1.55741
63852324	chr10:63852324:A:G	8.72202e-38	-2.35554	-1.72596	2.91183e-07	-1.4748	-1.64418	1.15381e-05	-1.85864	-1.66209
63852585	chr10:63852585:T:G	4.76089e-37	-0.544712	-1.83962	6.3225e-07	-0.455736	-1.88792	3.59096e-05	-0.49938	-1.886
63852788	chr10:63852788:C:T	2.58849e-36	-6.21526e-10	-0.691106	4.192e-06	-6.21526e-10	-0.452006	0.000249397	-6.21526e-10	-0.447342
63852831	chr10:63852831:T:G	3.70244e-37	-0.862314	-1.77346	7.75214e-07	-0.643663	-1.49614	2.73447e-05	-1.12416	-1.5337
63852912	chr10:63852912:A:G	4.41713e-36	-6.21526e-10	-0.15669	2.47972e-06	-6.21526e-10	-0.977039	0.000143756	-6.21526e-10	-0.998269
63852914	chr10:63852914:T:C	4.07386e-36	-6.21526e-10	-0.237589	2.34182e-06	-6.21526e-10	-1.03425	0.000135855	-6.21526e-10	-1.0548
63852956	chr10:63852956:C:T	1.63303e-37	-2.27063	-1.1837	2.99891e-07	-1.585	-1.50452	1.38376e-05	-1.80426	-1.53474
63853007	chr10:63853007:A:G	7.92139e-37	-6.21526e-10	-1.8752	9.97627e-07	-6.21526e-10	-1.88756	5.91716e-05	-6.21526e-10	-1.88595
63853101	chr10:63853101:A:T	4.64591e-37	-2.40878	-1.06993e-09	7.81466e-07	-2.13177	-1.06993e-09	4.04512e-05	-2.26629	-1.06993e-09
63853233	chr10:63853233:T:C	2.60076e-36	-6.21526e-10	-0.686375	1.87642e-06	-6.21526e-10	-1.25582	0.000111031	-6.21526e-10	-1.25658
63853334	chr10:63853334:C:T	1.019e-37	-2.08791	-1.83803	1.25578e-07	-2.13003	-1.82999	9.11394e-06	-1.90818	-1.84841
63853468	chr10:63853468:A:G	1.54218e-37	-2.27132	-1.24025	2.87679e-07	-1.58497	-1.54612	1.33082e-05	-1.80356	-1.57445
63853764	chr10:63853764:G:T	3.73401e-37	-0.828082	-1.7992	7.58324e-07	-0.61386	-1.54797	2.67629e-05	-1.09649	-1.58288
63853832	chr10:63853832:A:T	2.62719e-36	1.21266	-1.88893	4.95762e-07	-0.744501	-1.84234	3.58395e-05	-0.548804	-1.83853
63853835	chr10:63853835:A:G	1.68291e-36	-6.21526e-10	-1.12165	1.3559e-06	-6.21526e-10	-1.58072	7.94272e-05	-6.21526e-10	-1.59155
63853950	chr10:63853950:A:G	1.7377e-36	-6.21526e-10	-1.08962	1.3832e-06	-6.21526e-10	-1.56078	8.09928e-05	-6.21526e-10	-1.57203
63854196	chr10:63854196:C:T	2.77846e-36	1.26902	-1.8893	5.14159e-07	-0.704861	-1.84555	3.72446e-05	-0.507027	-1.84185
63854273	chr10:63854273:C:T	1.68655e-37	-2.32823	-1.09384	4.30117e-07	-1.58595	-1.14293	1.70361e-05	-1.95425	-1.1768
63854612	chr10:63854612:T:C	6.4471e-37	-2.30643	0.225296	9.55136e-07	-1.76459	-0.166491	4.25796e-05	-1.97372	-0.241295
63854625	chr10:63854625:G:A	7.96108e-37	-6.21526e-10	-1.8702	9.96285e-07	-6.21526e-10	-1.88891	5.89754e-05	-6.21526e-10	-1.88927
63854762	chr10:63854762:C:G	3.71987e-37	-0.830373	-1.8007	7.55637e-07	-0.614986	-1.55039	2.66666e-05	-1.09771	-1.58526
63854763	chr10:63854763:T:C	3.65298e-37	-0.850764	-1.79846	7.41865e-07	-0.637386	-1.54639	2.62616e-05	-1.11687	-1.58141
63854858	chr10:63854858:C:T	6.8814e-37	-2.01594	-1.06993e-09	6.1448e-07	-2.37216	-1.06993e-09	4.17741e-05	-2.23411	-1.06993e-09
63854885	chr10:63854885:A:G	8.47421e-37	-1.80774	-1.06993e-09	7.871e-07	-2.12458	-1.06993e-09	4.0913e-05	-2.25494	-1.06993e-09
63854913	chr10:63854913:A:G	8.73978e-37	-6.21526e-10	-1.77688	1.79599e-06	-6.21526e-10	-1.29963	0.000108397	-6.21526e-10	-1.28059
63854943	chr10:63854943:G:A	9.08634e-38	-2.33752	-1.70306	2.81596e-07	-1.53816	-1.61431	1.12957e-05	-1.90832	-1.63365
63855085	chr10:63855085:A:C	4.15421e-36	-6.21526e-10	-0.218059	3.11829e-06	-6.21526e-10	-0.747898	0.000200881	-6.21526e-10	-0.663676
63855165	chr10:63855165:T:G	3.61415e-37	-0.859743	-1.80017	7.32292e-07	-0.647115	-1.54965	2.59674e-05	-1.12506	-1.58448
63855442	chr10:63855442:A:G	7.83507e-37	-6.21526e-10	-1.88616	1.24496e-06	-6.21526e-10	-1.66608	7.08763e-05	-6.21526e-10	-1.70545
63855614	chr10:63855614:T:C	1.02866e-37	-2.13354	-1.78296	1.21215e-07	-2.16803	-1.82734	9.07727e-06	-1.9566	-1.80402
63855736	chr10:63855736:A:G	7.15246e-37	-0.974074	-1.00323	1.41456e-06	-0.780945	-0.757421	5.21093e-05	-1.24328	-0.769766
63855752	chr10:63855752:A:G	3.06719e-36	1.36833	-1.88975	5.46566e-07	-0.637767	-1.85152	3.97535e-05	-0.435596	-1.84809
63855884	chr10:63855884:C:T	8.95366e-38	-2.33643	-1.71886	2.75007e-07	-1.54265	-1.63349	1.10505e-05	-1.91185	-1.65206
63856018	chr10:63856018:G:A	7.89102e-37	-6.21526e-10	-1.87904	9.99331e-07	-6.21526e-10	-1.88585	5.92991e-05	-6.21526e-10	-1.88379
63856255	chr10:63856255:G:A	3.06793e-36	1.3684	-1.88958	5.48056e-07	-0.637904	-1.84866	3.98629e-05	-0.435822	-1.84512
63856260	chr10:63856260:T:A	2.58849e-36	-6.21526e-10	-0.691106	4.192e-06	-6.21526e-10	-0.452006	0.000249397	-6.21526e-10	-0.447342
63856337	chr10:63856337:T:C	1.50467e-37	-2.24108	-1.29511	1.40234e-07	-2.27947	-1.57016	7.69376e-06	-2.34851	-1.57747
63856958	chr10:63856958:C:T	2.81263e-37	-2.17371	-0.736937	1.77196e-07	-2.32811	-1.28757	9.81324e-06	-2.38046	-1.3022
63856985	chr10:63856985:T:G	2.70628e-36	-6.21526e-10	-0.646606	1.85771e-06	-6.21526e-10	-1.26584	0.000109686	-6.21526e-10	-1.26877
63857202	chr10:63857202:A:G	9.03264e-38	-2.33512	-1.71139	2.77168e-07	-1.54591	-1.6224	1.11357e-05	-1.91454	-1.64169
63857222	chr10:63857222:C:T	1.11234e-36	-6.21526e-10	-1.53571	1.87598e-06	-6.21526e-10	-1.25605	0.000115813	-6.21526e-10	-1.21441
63857397	chr10:63857397:T:C	2.67744e-36	-6.21526e-10	-0.657321	1.84368e-06	-6.21526e-10	-1.27342	0.000108859	-6.21526e-10	-1.27633
63857639	chr10:63857639:C:T	1.04449e-37	-2.29165	-1.60959	2.01995e-07	-1.68361	-1.80109	8.62328e-06	-2.04541	-1.76652
63857782	chr10:63857782:T:C	7.89239e-37	-6.21526e-10	-1.87887	9.99223e-07	-6.21526e-10	-1.88596	5.92912e-05	-6.21526e-10	-1.88393
63857788	chr10:63857788:C:T	1.19153e-37	-2.33945	-1.43008	2.38277e-07	-1.51614	-1.80337	9.91211e-06	-1.90538	-1.76725
63858044	chr10:63858044:C:T	5.7496e-37	-0.320815	-1.87482	8.06947e-07	-0.213418	-1.88626	4.55778e-05	-0.262429	-1.88454
63858048	chr10:63858048:G:A	2.67037e-36	-6.21526e-10	-0.659964	5.26618e-06	-6.21526e-10	-0.223879	0.000325866	-6.21526e-10	-0.1799
63858192	chr10:63858192:G:T	2.78849e-36	-6.21526e-10	-0.616681	1.96524e-06	-6.21526e-10	-1.20957	0.000116163	-6.21526e-10	-1.21139
63858255	chr10:63858255:T:C	1.15529e-36	-6.21526e-10	-1.49783	1.67035e-06	-6.21526e-10	-1.37215	9.7849e-05	-6.21526e-10	-1.38296
63858495	chr10:63858495:C:T	2.09419e-36	-6.21526e-10	-0.903016	1.45135e-06	-6.21526e-10	-1.51269	8.50201e-05	-6.21526e-10	-1.5235
63858571	chr10:63858571:C:G	2.80343e-37	-2.17098	-0.74294	1.76293e-07	-2.32931	-1.29148	9.76904e-06	-2.3812	-1.30597
63858771	chr10:63858771:C:T	3.08541e-36	-6.21526e-10	-0.515495	2.13057e-06	-6.21526e-10	-1.12879	0.000125862	-6.21526e-10	-1.13121
63859113	chr10:63859113:T:C	1.76139e-37	-2.23014	-1.14853	1.55957e-07	-2.28911	-1.45424	8.57207e-06	-2.35511	-1.46277
63859576	chr10:63859576:C:A	2.92392e-36	1.32026	-1.88951	5.30973e-07	-0.670731	-1.8475	3.85315e-05	-0.471013	-1.8439
63859811	chr10:63859811:T:C	1.83097e-37	-2.24755	-1.09237	1.6576e-07	-2.27396	-1.40844	9.06288e-06	-2.3448	-1.4174
63859825	chr10:63859825:A:G	3.69344e-37	-0.838969	-1.79924	7.54336e-07	-0.618894	-1.54821	2.65199e-05	-1.10539	-1.5831
63859978	chr10:63859978:C:T	2.98109e-36	1.33981	-1.8897	5.3171e-07	-0.659172	-1.85767	3.85979e-05	-0.458537	-1.85465
63860685	chr10:63860685:C:G	2.63935e-36	-6.21526e-10	-0.671648	1.88815e-06	-6.21526e-10	-1.24959	0.000111613	-6.21526e-10	-1.25135
63860869	chr10:63860869:T:C	9.67859e-37	-6.21526e-10	-1.67485	1.51491e-06	-6.21526e-10	-1.46983	8.63154e-05	-6.21526e-10	-1.50838
63860894	chr10:63860894:A:G	4.64726e-36	1.43979	-1.54569	7.79894e-07	-0.624704	-1.50908	5.58745e-05	-0.43811	-1.50517
63860974	chr10:63860974:A:G	7.89468e-37	-6.21526e-10	-1.87858	9.99044e-07	-6.21526e-10	-1.88614	5.9278e-05	-6.21526e-10	-1.88415
63860978	chr10:63860978:A:G	8.89747e-37	-6.21526e-10	-1.759	1.04556e-06	-6.21526e-10	-1.84063	6.13207e-05	-6.21526e-10	-1.85027
63861161	chr10:63861161:T:C	1.19739e-36	-6.21526e-10	-1.46204	1.17035e-06	-6.21526e-10	-1.72788	6.89483e-05	-6.21526e-10	-1.73303
63861374	chr10:63861374:G:A	3.61624e-37	-0.880165	-1.77916	7.34615e-07	-0.677006	-1.51659	2.62122e-05	-1.14876	-1.5514
63861994	chr10:63861994:G:T	1.76034e-37	-2.25949	-1.11977	1.64059e-07	-2.26485	-1.42787	8.94812e-06	-2.33794	-1.437
63862227	chr10:63862227:G:T	3.6228e-37	-0.843404	-1.81411	7.18458e-07	-0.63668	-1.57915	2.55312e-05	-1.11499	-1.6115
63862332	chr10:63862332:G:C	8.73666e-38	-2.33721	-1.74261	2.65629e-07	-1.54392	-1.66692	1.07069e-05	-1.91124	-1.68426
63862450	chr10:63862450:T:C	2.45229e-36	1.14464	-1.8898	4.69256e-07	-0.788342	-1.85345	3.38078e-05	-0.595534	-1.85016
63862511	chr10:63862511:G:T	3.55899e-36	-6.21526e-10	-0.372703	6.08796e-06	-6.21526e-10	-0.0788708	0.000372103	-6.21526e-10	-0.0472185
63862517	chr10:63862517:C:T	3.13635e-37	-0.92798	-1.87373	5.71326e-07	-0.727925	-1.71705	2.07614e-05	-1.19305	-1.74024
63862535	chr10:63862535:A:G	1.84258e-37	-2.24937	-1.08423	1.66907e-07	-2.27433	-1.40117	9.1258e-06	-2.34451	-1.41077
63862734	chr10:63862734:C:T	1.83954e-37	-2.23912	-1.09613	1.6398e-07	-2.28367	-1.40952	8.99486e-06	-2.3509	-1.41883
63862875	chr10:63862875:T:C	7.89234e-37	-6.21526e-10	-1.87887	1.00213e-06	-6.21526e-10	-1.88306	5.92134e-05	-6.21526e-10	-1.88524
63863169	chr10:63863169:T:A	2.72285e-36	1.2493	-1.8898	5.03653e-07	-0.71801	-1.85304	3.64002e-05	-0.522019	-1.8498
63863274	chr10:63863274:T:TAC	1.69815e-37	-2.25875	-1.15648	1.59584e-07	-2.26538	-1.45499	8.7039e-06	-2.33835	-1.46426
63863306	chr10:63863306:G:A	3.16121e-36	-6.21526e-10	-0.491227	5.29094e-06	-6.21526e-10	-0.219187	0.000315504	-6.21526e-10	-0.212218
63863400	chr10:63863400:C:G	3.81666e-37	-0.762364	-1.84303	7.4226e-07	-0.543947	-1.63929	2.61654e-05	-1.0339	-1.66805
63863518	chr10:63863518:G:A	3.53604e-37	-0.843763	-1.83799	6.82121e-07	-0.637906	-1.62983	2.43123e-05	-1.11629	-1.65912
63863547	chr10:63863547:T:C	1.67811e-37	-2.25079	-1.17631	1.547e-07	-2.28319	-1.46826	8.47475e-06	-2.35215	-1.47715
63863714	chr10:63863714:T:A	1.57552e-37	-2.25796	-1.23222	2.98943e-07	-1.55285	-1.53984	1.37585e-05	-1.77623	-1.5685
63863891	chr10:63863891:G:A	7.81134e-37	-6.21526e-10	-1.88919	1.00401e-06	-6.21526e-10	-1.88118	5.92156e-05	-6.21526e-10	-1.8852
63864324	chr10:63864324:A:T	2.12786e-37	-2.24332	-0.946325	1.85632e-07	-2.2887	-1.28048	1.02057e-05	-2.35568	-1.28776
63864381	chr10:63864381:T:C	1.70811e-36	-0.227727	-0.879067	1.23287e-06	-0.197513	-1.47833	6.71669e-05	-0.264509	-1.4947
63864540	chr10:63864540:G:C	7.8074e-37	-6.21526e-10	-1.88969	1.23565e-06	-6.21526e-10	-1.67359	7.46537e-05	-6.21526e-10	-1.65353
63864629	chr10:63864629:G:A	2.10061e-37	-2.22946	-0.973075	1.76401e-07	-2.30027	-1.3199	9.74024e-06	-2.36338	-1.32674
63865529	chr10:63865529:C:T	9.77358e-37	-6.21526e-10	-1.66508	1.14462e-06	-6.21526e-10	-1.75011	6.78891e-05	-6.21526e-10	-1.74851
63866069	chr10:63866069:G:GA	1.36526e-37	-2.27536	-1.35807	2.206e-07	-1.76672	-1.62987	1.0042e-05	-2.08649	-1.57312
63866303	chr10:63866303:A:G	1.32069e-36	-6.21526e-10	-1.36403	1.83712e-06	-6.21526e-10	-1.27699	0.000108303	-6.21526e-10	-1.28145
63866499	chr10:63866499:C:T	1.13096e-36	-0.151201	-1.36791	2.53452e-07	-1.92596	-1.3318	2.11864e-05	-1.67607	-1.23696
63866764	chr10:63866764:G:C	1.02497e-36	-6.21526e-10	-1.61752	1.0774e-06	-6.21526e-10	-1.81064	6.36348e-05	-6.21526e-10	-1.81323
63866801	chr10:63866801:T:C	1.38568e-37	-2.10836	-1.51022	1.50033e-07	-2.15988	-1.6222	1.15327e-05	-1.94945	-1.57175
63866900	chr10:63866900:T:C	5.30026e-35	-6.21526e-10	2.32816	1.01698e-05	-6.21526e-10	0.434236	0.000727862	-6.21526e-10	0.623724
63867131	chr10:63867131:C:T	1.03623e-36	-6.21526e-10	-1.60659	1.08348e-06	-6.21526e-10	-1.80501	6.39901e-05	-6.21526e-10	-1.80766
63867166	chr10:63867166:A:G	1.2587e-37	-2.18544	-1.52925	2.2403e-07	-1.59376	-1.7874	1.04717e-05	-1.86789	-1.74982
63867485	chr10:63867485:C:G	2.80684e-36	-6.21526e-10	-0.61012	5.48857e-06	-6.21526e-10	-0.182516	0.000332802	-6.21526e-10	-0.15884
63867741	chr10:63867741:A:G	2.16456e-36	-6.21526e-10	-0.869966	1.73619e-06	-6.21526e-10	-1.33349	0.000103149	-6.21526e-10	-1.33021
63867780	chr10:63867780:C:T	8.67634e-37	-6.21526e-10	-1.78417	1.19489e-06	-6.21526e-10	-1.70713	6.91844e-05	-6.21526e-10	-1.72961
63867816	chr10:63867816:C:G	1.00482e-37	-2.28109	-1.65887	1.9165e-07	-1.76544	-1.77183	8.53877e-06	-2.09605	-1.72572
63868513	chr10:63868513:C:T	1.03726e-36	-6.21526e-10	-1.6056	1.09116e-06	-6.21526e-10	-1.79795	6.39722e-05	-6.21526e-10	-1.80794
63868887	chr10:63868887:G:A	2.18269e-36	0.960315	-1.82194	4.88465e-07	-0.929168	-1.6725	3.5163e-05	-0.741828	-1.66457
63868966	chr10:63868966:T:C	7.78817e-37	-1.89216	-1.06993e-09	6.91062e-07	-2.25471	-1.06993e-09	4.64349e-05	-2.12834	-1.06993e-09
63869189	chr10:63869189:G:A	1.17308e-37	-2.20438	-1.58075	2.10283e-07	-1.62949	-1.815	9.84682e-06	-1.8971	-1.78214
63869393	chr10:63869393:C:G	3.0021e-37	-1.02419	-1.82126	5.97239e-07	-0.813961	-1.58666	2.16291e-05	-1.27153	-1.62082
63869406	chr10:63869406:A:G	1.08793e-37	-2.28331	-1.57718	2.04165e-07	-1.76674	-1.70728	9.20291e-06	-2.09589	-1.65097
63869447	chr10:63869447:C:T	1.18646e-37	-2.19532	-1.57847	2.1423e-07	-1.61204	-1.81385	9.99887e-06	-1.88304	-1.78087
63869456	chr10:63869456:A:T	8.13417e-37	-6.21526e-10	-1.84869	1.2026e-06	-6.21526e-10	-1.7007	7.212e-05	-6.21526e-10	-1.68806
63869730	chr10:63869730:T:C	1.17375e-37	-2.19813	-1.58643	2.12305e-07	-1.61723	-1.81769	9.91239e-06	-1.88713	-1.78547
63869733	chr10:63869733:T:C	1.33588e-37	-2.17028	-1.4849	2.36085e-07	-1.56122	-1.76753	1.09894e-05	-1.84223	-1.72722
63869952	chr10:63869952:T:C	1.15452e-37	-2.2115	-1.58959	2.06457e-07	-1.64351	-1.81934	9.68405e-06	-1.90851	-1.7874
63870567	chr10:63870567:T:G	3.42354e-36	-6.21526e-10	-0.411506	6.9354e-06	-6.21526e-10	0.0514554	0.00042073	-6.21526e-10	0.075602
63871686	chr10:63871686:A:G	2.72032e-36	1.16646	-1.80789	5.88716e-07	-0.768429	-1.64657	4.26892e-05	-0.57414	-1.6383
63871764	chr10:63871764:A:T	9.42067e-37	-6.21526e-10	-1.70186	1.01544e-06	-6.21526e-10	-1.86987	5.99358e-05	-6.21526e-10	-1.87311
63871873	chr10:63871873:G:A	1.19931e-37	-2.22312	-1.5399	2.06846e-07	-1.66649	-1.79448	9.79444e-06	-1.92671	-1.75787
63872010	chr10:63872010:C:T	1.00405e-36	-6.21526e-10	-1.63814	1.06648e-06	-6.21526e-10	-1.82082	6.30009e-05	-6.21526e-10	-1.82324
63872408	chr10:63872408:T:A	1.98694e-36	0.881714	-1.8373	4.49203e-07	-0.966455	-1.71901	3.17781e-05	-0.793073	-1.71454
63872471	chr10:63872471:C:T	1.22521e-36	-6.21526e-10	-1.43907	1.09641e-06	-6.21526e-10	-1.79314	6.41156e-05	-6.21526e-10	-1.8057
63872514	chr10:63872514:G:A	1.22139e-37	-2.26864	-1.47613	2.13804e-07	-1.7962	-1.63168	9.78944e-06	-2.11911	-1.56597
63872617	chr10:63872617:A:T	5.72406e-37	-0.77692	-1.42317	1.18698e-06	0.113104	-1.82687	3.3138e-05	-0.676	-1.78971
63872737	chr10:63872737:T:C	3.25295e-35	-6.21526e-10	1.83997	7.32112e-06	-6.21526e-10	0.105579	0.000514171	-6.21526e-10	0.276167
63872830	chr10:63872830:A:G	9.33561e-37	-6.21526e-10	-1.71093	1.01684e-06	-6.21526e-10	-1.86849	6.0056e-05	-6.21526e-10	-1.87111
63872954	chr10:63872954:T:C	8.77199e-37	-6.21526e-10	-1.7732	9.99047e-07	-6.21526e-10	-1.88614	5.90984e-05	-6.21526e-10	-1.88718
63873006	chr10:63873006:T:C	9.67609e-37	-0.892552	-0.782556	6.19254e-07	-0.775883	-1.58854	2.30882e-05	-1.29478	-1.53228
63873052	chr10:63873052:A:G	9.45832e-37	0.0833888	-1.78126	2.64697e-06	0.94188	-1.85365	0.00011377	0.599971	-1.83218
63873157	chr10:63873157:G:C	3.29365e-37	-1.01988	-1.73289	8.01317e-07	-0.814959	-1.29172	2.93011e-05	-1.26701	-1.32175
63873222	chr10:63873222:T:C	9.98367e-37	-6.21526e-10	-1.64381	1.03243e-06	-6.21526e-10	-1.85327	6.08606e-05	-6.21526e-10	-1.8578
63873277	chr10:63873277:T:G	9.2921e-38	-2.30665	-1.71154	1.75263e-07	-1.73973	-1.88692	8.41575e-06	-1.94754	-1.88874
63873286	chr10:63873286:C:T	5.24842e-36	-6.21526e-10	0.0157463	9.82301e-06	-6.21526e-10	0.399544	0.000599685	-6.21526e-10	0.430016
63873831	chr10:63873831:T:C	6.96377e-37	-2.00404	-1.06993e-09	6.17991e-07	-2.36647	-1.06993e-09	3.64326e-05	-2.37092	-1.06993e-09
63874083	chr10:63874083:G:T	1.05364e-37	-2.16578	-1.72674	2.23823e-07	-1.53516	-1.84692	1.03533e-05	-1.7982	-1.83088
63874140	chr10:63874140:A:C	8.2834e-38	-2.31338	-1.81971	1.15131e-07	-2.16748	-1.87938	8.16745e-06	-1.99166	-1.87457
63874271	chr10:63874271:T:C	1.44823e-36	-0.0462891	-1.22555	1.31418e-06	-0.329981	-1.28199	4.25124e-05	-0.881691	-1.3349
63874352	chr10:63874352:A:G	6.3134e-37	-0.40181	-1.70028	2.09955e-06	0.547456	-1.69091	5.11919e-05	-0.292339	-1.73847
63874932	chr10:63874932:A:G	8.93961e-37	-6.21526e-10	-1.75427	1.44945e-06	-6.21526e-10	-1.514	8.75674e-05	-6.21526e-10	-1.49398
63875525	chr10:63875525:T:C	9.16766e-37	-6.21526e-10	-1.72908	1.51178e-06	-6.21526e-10	-1.4719	9.14387e-05	-6.21526e-10	-1.45072
63876532	chr10:63876532:A:G	1.36397e-36	-6.21526e-10	-1.33178	1.27638e-06	-6.21526e-10	-1.64116	7.78875e-05	-6.21526e-10	-1.61112
63876560	chr10:63876560:CTT:C	5.37196e-36	-6.21526e-10	0.0390128	1.00555e-05	-6.21526e-10	0.422937	0.000613803	-6.21526e-10	0.453287
63876922	chr10:63876922:T:TA	2.61817e-37	-2.18528	-0.797007	5.25822e-07	-1.40049	-1.12748	2.34176e-05	-1.63409	-1.17881
63877165	chr10:63877165:C:G	1.07919e-36	-6.21526e-10	-1.56597	1.09524e-06	-6.21526e-10	-1.79421	6.45575e-05	-6.21526e-10	-1.79883
63877549	chr10:63877549:C:G	1.31677e-36	-6.21526e-10	-1.367	1.24711e-06	-6.21526e-10	-1.66435	7.59944e-05	-6.21526e-10	-1.63573
63877627	chr10:63877627:A:C	9.7147e-38	-2.30064	-1.67307	1.33412e-07	-2.14204	-1.75745	9.732e-06	-1.95435	-1.73661
63877920	chr10:63877920:C:T	9.6428e-38	-2.30843	-1.67271	1.31815e-07	-2.15436	-1.75717	9.58232e-06	-1.97015	-1.73632
63878156	chr10:63878156:G:A	7.6722e-37	-1.90716	-1.06993e-09	7.41863e-07	-2.18377	-1.06993e-09	4.78913e-05	-2.09745	-1.06993e-09
63878194	chr10:63878194:A:T	1.04679e-36	-6.21526e-10	-1.59645	1.07664e-06	-6.21526e-10	-1.81134	6.34811e-05	-6.21526e-10	-1.81565
63878656	chr10:63878656:T:C	8.88371e-37	-6.21526e-10	-1.76055	1.82743e-06	-6.21526e-10	-1.28228	0.000110235	-6.21526e-10	-1.26377
63878808	chr10:63878808:A:G	5.79004e-37	-2.18863	-1.06993e-09	6.53026e-07	-2.31132	-1.06993e-09	3.7224e-05	-2.34944	-1.06993e-09
63878814	chr10:63878814:T:G	1.83137e-36	-0.121121	-0.915994	2.41666e-06	0.114348	-1.11715	0.000130152	0.0215109	-1.1192
63879334	chr10:63879334:C:T	1.25196e-37	-2.15555	-1.5645	1.8512e-07	-1.76757	-1.80436	8.33007e-06	-2.08795	-1.75857
63879592	chr10:63879592:G:T	3.90158e-36	-6.21526e-10	-0.280799	7.79265e-06	-6.21526e-10	0.167997	0.000472728	-6.21526e-10	0.192131
63879814	chr10:63879814:T:G	1.13534e-36	-6.21526e-10	-1.51524	1.08919e-06	-6.21526e-10	-1.79975	6.4143e-05	-6.21526e-10	-1.80527
63880008	chr10:63880008:G:C	1.23769e-37	-2.19354	-1.53798	1.99139e-07	-1.70918	-1.78976	8.84918e-06	-2.04529	-1.74077
63880352	chr10:63880352:G:A	1.21204e-36	-6.21526e-10	-1.44988	1.06363e-06	-6.21526e-10	-1.8235	6.39226e-05	-6.21526e-10	-1.80871
63880737	chr10:63880737:C:T	1.51642e-36	-0.16138	-1.06445	2.04725e-06	0.0724855	-1.24117	0.000109885	-0.0205917	-1.24636
63881190	chr10:63881190:G:A	1.33126e-37	-1.97206	-1.68658	1.68533e-07	-1.94195	-1.72386	1.3358e-05	-1.68475	-1.68952
63881319	chr10:63881319:T:C	9.57258e-37	-6.21526e-10	-1.68586	9.95859e-07	-6.21526e-10	-1.88933	5.89441e-05	-6.21526e-10	-1.8898
63881728	chr10:63881728:C:G	5.32781e-37	-2.27183	-1.06993e-09	5.9817e-07	-2.39906	-1.06993e-09	3.60333e-05	-2.38195	-1.06993e-09
63881880	chr10:63881880:C:A	1.09312e-37	-2.25195	-1.60378	2.1968e-07	-1.58106	-1.81971	9.30843e-06	-1.95722	-1.77825
63882353	chr10:63882353:T:C	5.37208e-36	-6.21526e-10	0.0390346	1.00571e-05	-6.21526e-10	0.423095	0.000613904	-6.21526e-10	0.453451
63882877	chr10:63882877:G:C	1.58375e-37	-2.11444	-1.37053	3.11175e-07	-1.33811	-1.71448	1.3947e-05	-1.59695	-1.73417
63882894	chr10:63882894:C:T	1.25249e-36	-1.41705	-1.06993e-09	7.4725e-06	0.126046	-1.06993e-09	0.000751444	0.655608	-1.06993e-09
63882971	chr10:63882971:C:T	2.73171e-36	0.78137	-1.41862	9.9127e-06	1.861	-1.45236	0.000359514	1.42048	-1.50212
63883225	chr10:63883225:T:G	1.13165e-36	-6.21526e-10	-1.5185	1.123e-06	-6.21526e-10	-1.76918	6.6142e-05	-6.21526e-10	-1.77458
63883313	chr10:63883313:A:C	8.65534e-37	-6.21526e-10	-1.78659	1.02223e-06	-6.21526e-10	-1.8632	6.10625e-05	-6.21526e-10	-1.85449
63883825	chr10:63883825:A:G	1.17486e-37	-2.19457	-1.58905	1.95547e-07	-1.70823	-1.80891	8.65416e-06	-2.0436	-1.76475
63884046	chr10:63884046:A:T	5.94499e-35	-6.21526e-10	2.44295	8.37947e-06	-6.21526e-10	0.240601	0.000581053	-6.21526e-10	0.398453
63884159	chr10:63884159:G:A	8.38904e-37	-6.21526e-10	-1.81784	9.97537e-07	-6.21526e-10	-1.88765	5.90445e-05	-6.21526e-10	-1.8881
63884160	chr10:63884160:C:T	8.44703e-37	-6.21526e-10	-1.81095	9.98867e-07	-6.21526e-10	-1.88632	5.9116e-05	-6.21526e-10	-1.88689
63884251	chr10:63884251:C:T	4.33368e-36	-6.21526e-10	-0.175763	7.86397e-06	-6.21526e-10	0.177108	0.000480198	-6.21526e-10	0.207809
63884327	chr10:63884327:T:C	9.54886e-35	2.05749	0.859331	4.43683e-06	-0.274101	-0.121143	0.000343207	-0.0956372	-0.0324178
63884827	chr10:63884827:G:A	6.54175e-36	0.898974	-0.66295	4.57062e-07	-1.44868	-1.21944	3.93394e-05	-1.16589	-1.12827
63884911	chr10:63884911:G:A	2.4346e-36	0.0148508	-0.767247	2.76224e-06	-0.280958	-0.588182	8.67471e-05	-0.829189	-0.674202
63885043	chr10:63885043:G:A	6.37034e-37	-2.09311	-1.06993e-09	6.46628e-07	-2.32117	-1.06993e-09	3.8879e-05	-2.30593	-1.06993e-09
63885309	chr10:63885309:G:T	1.50591e-36	-0.0878649	-1.14492	2.17407e-06	0.150913	-1.25949	0.000115698	0.0567403	-1.27215
63885344	chr10:63885344:C:T	7.32942e-37	-1.95287	-1.06993e-09	6.27463e-07	-2.35125	-1.06993e-09	3.70229e-05	-2.35485	-1.06993e-09
63885824	chr10:63885824:G:C	1.04192e-36	-6.21526e-10	-1.60111	1.01134e-06	-6.21526e-10	-1.87391	6.02277e-05	-6.21526e-10	-1.86826
63885851	chr10:63885851:T:A	2.01432e-36	0.112702	-1.0546	1.60903e-06	-0.202353	-1.2072	5.068e-05	-0.766125	-1.27473
63886090	chr10:63886090:G:A	1.05298e-36	-6.21526e-10	-1.59056	1.01383e-06	-6.21526e-10	-1.87144	6.03985e-05	-6.21526e-10	-1.86542
63886113	chr10:63886113:C:T	9.78978e-37	-6.21526e-10	-1.66343	1.05745e-06	-6.21526e-10	-1.82933	6.212e-05	-6.21526e-10	-1.83732
63886152	chr10:63886152:C:T	1.73952e-36	-0.0856377	-1.00293	1.33914e-06	-0.39073	-1.20243	4.33592e-05	-0.925966	-1.2709
63886263	chr10:63886263:C:T	8.21331e-37	-6.21526e-10	-1.83901	1.00798e-06	-6.21526e-10	-1.87723	6.0045e-05	-6.21526e-10	-1.87129
63886351	chr10:63886351:GGAAACTCT:G	2.97293e-35	-6.21526e-10	1.74995	5.99708e-06	-6.21526e-10	-0.0939107	0.000371835	-6.21526e-10	-0.0479392
63886447	chr10:63886447:C:T	1.47638e-36	-6.21526e-10	-1.25259	1.46012e-06	-6.21526e-10	-1.50667	8.69256e-05	-6.21526e-10	-1.50134
63886971	chr10:63886971:C:T	3.11853e-37	-1.70828	-1.09912	1.4841e-07	-2.33976	-1.4532	1.11459e-05	-2.17775	-1.37757
63887020	chr10:63887020:C:A	2.28361e-36	-0.115133	-0.701288	2.62144e-06	-0.407995	-0.513465	8.33455e-05	-0.939397	-0.603997
63887063	chr10:63887063:A:G	2.13571e-37	-1.89478	-1.29119	2.21969e-07	-2.32314	-1.06726	1.30582e-05	-2.3266	-1.07037
63887392	chr10:63887392:C:G	2.31377e-37	-1.87565	-1.23024	2.40633e-07	-2.31535	-0.994311	1.41483e-05	-2.31904	-0.997752
63887459	chr10:63887459:T:C	8.93507e-38	-2.3273	-1.73006	1.25112e-07	-2.19513	-1.7686	8.97419e-06	-2.0194	-1.75264
63887612	chr10:63887612:A:G	2.35259e-37	-1.85901	-1.23024	2.42309e-07	-2.30841	-0.994311	1.42458e-05	-2.31218	-0.997752
63887739	chr10:63887739:C:T	4.97907e-37	-2.33952	-1.06993e-09	6.09616e-07	-2.38011	-1.06993e-09	3.80126e-05	-2.32847	-1.06993e-09
63887867	chr10:63887867:G:GT	9.71538e-37	-6.21526e-10	-1.67106	1.39668e-06	-6.21526e-10	-1.55109	8.52231e-05	-6.21526e-10	-1.52112
63888154	chr10:63888154:A:G	2.29695e-37	-1.87506	-1.23812	2.38522e-07	-2.31498	-1.00349	1.4024e-05	-2.3187	-1.00692
63888230	chr10:63888230:G:A	8.45293e-37	-6.21526e-10	-1.81025	9.99301e-07	-6.21526e-10	-1.88588	5.91332e-05	-6.21526e-10	-1.8866
63888555	chr10:63888555:T:C	8.45579e-37	-6.21526e-10	-1.80991	9.9937e-07	-6.21526e-10	-1.88581	5.91461e-05	-6.21526e-10	-1.88638
63889242	chr10:63889242:C:T	1.09056e-37	-1.99131	-1.86677	9.38758e-08	-2.36556	-1.88541	5.40248e-06	-2.39911	-1.88042
63889726	chr10:63889726:G:A	1.30824e-36	-6.21526e-10	-1.3735	1.3368e-06	-6.21526e-10	-1.5949	7.94503e-05	-6.21526e-10	-1.59126
63890104	chr10:63890104:G:A	1.27028e-36	-6.21526e-10	-1.40295	1.30797e-06	-6.21526e-10	-1.61671	7.77253e-05	-6.21526e-10	-1.61321
63890396	chr10:63890396:G:T	1.07186e-37	-2.23776	-1.63761	2.04113e-07	-1.64048	-1.83378	8.83206e-06	-1.99228	-1.79572
63890490	chr10:63890490:G:A	9.55317e-37	-6.21526e-10	-1.68789	1.36594e-06	-6.21526e-10	-1.57334	8.32798e-05	-6.21526e-10	-1.54418
63890771	chr10:63890771:A:C	1.03698e-36	-6.21526e-10	-1.60586	1.0108e-06	-6.21526e-10	-1.87444	6.01839e-05	-6.21526e-10	-1.86898
63891019	chr10:63891019:C:T	8.98543e-38	-2.32815	-1.7236	1.27385e-07	-2.18147	-1.76426	9.08445e-06	-2.01118	-1.74865
63891179	chr10:63891179:T:G	3.3205e-37	-2.22633	-0.518322	6.1106e-07	-1.49766	-0.880086	2.73681e-05	-1.71562	-0.941396
63891344	chr10:63891344:T:A	7.95617e-37	-6.21526e-10	-1.87082	1.13085e-06	-6.21526e-10	-1.76221	6.68607e-05	-6.21526e-10	-1.76378
63891476	chr10:63891476:G:T	1.43296e-36	-6.21526e-10	-1.28244	1.1647e-06	-6.21526e-10	-1.73272	7.08211e-05	-6.21526e-10	-1.70623
63891499	chr10:63891499:G:A	7.90839e-37	-6.21526e-10	-1.87684	1.11446e-06	-6.21526e-10	-1.77682	6.59061e-05	-6.21526e-10	-1.77816
63891550	chr10:63891550:C:A	3.22238e-34	2.70352	1.42959	1.50875e-05	0.489101	0.339583	0.00112376	0.620923	0.43712
63891619	chr10:63891619:C:T	1.90147e-37	-1.96165	-1.34049	2.1927e-07	-2.34934	-1.0533	1.27632e-05	-2.35272	-1.0671
63892103	chr10:63892103:T:C	1.54254e-36	-6.21526e-10	-1.20875	1.71974e-06	-6.21526e-10	-1.34301	0.000104297	-6.21526e-10	-1.31915
63892303	chr10:63892303:A:G	9.10713e-37	-6.21526e-10	-1.73571	1.28115e-06	-6.21526e-10	-1.63743	7.57359e-05	-6.21526e-10	-1.63914
63892557	chr10:63892557:G:T	1.26423e-36	-6.21526e-10	-1.40772	1.21529e-06	-6.21526e-10	-1.6902	7.39456e-05	-6.21526e-10	-1.66306
63892883	chr10:63892883:A:G	1.01655e-37	-2.31394	-1.61441	1.40627e-07	-2.15907	-1.68776	1.0148e-05	-1.98091	-1.66821
63893257	chr10:63893257:T:C	7.82884e-37	-6.21526e-10	-1.88695	1.08509e-06	-6.21526e-10	-1.80352	6.45858e-05	-6.21526e-10	-1.79839
63893281	chr10:63893281:T:C	1.98941e-36	-6.21526e-10	-0.954345	2.31743e-06	-6.21526e-10	-1.04473	0.000135285	-6.21526e-10	-1.05901
63893302	chr10:63893302:T:C	1.117e-37	-2.02634	-1.80778	1.48788e-07	-1.99334	-1.79707	1.14149e-05	-1.75524	-1.77622
63893315	chr10:63893315:T:G	4.66936e-37	-2.21104	-0.192707	9.01636e-07	-1.47765	-0.511082	4.10656e-05	-1.70227	-0.548944
63893455	chr10:63893455:A:G	2.43677e-36	-6.21526e-10	-0.751506	2.38844e-06	-6.21526e-10	-1.01454	0.000145516	-6.21526e-10	-0.986105
63893482	chr10:63893482:A:G	1.49921e-36	-6.21526e-10	-1.23724	1.19198e-06	-6.21526e-10	-1.70957	7.25874e-05	-6.21526e-10	-1.6816
63893551	chr10:63893551:T:C	3.67062e-36	-6.21526e-10	-0.341821	7.18091e-06	-6.21526e-10	0.0862427	0.000436199	-6.21526e-10	0.11171
63893669	chr10:63893669:G:A	5.31262e-36	0.027905	-1.06993e-09	1.93562e-05	1.07783	-1.06993e-09	0.000683838	0.561333	-1.06993e-09
63893686	chr10:63893686:C:A	1.13563e-36	-6.21526e-10	-1.515	1.16771e-06	-6.21526e-10	-1.73014	6.87023e-05	-6.21526e-10	-1.73661
63893767	chr10:63893767:G:A	4.19568e-36	0.885312	-1.09344	4.75689e-06	0.890541	-1.21613	0.000124873	0.135907	-1.275
63893903	chr10:63893903:C:T	9.21059e-37	-6.21526e-10	-1.72441	1.09379e-06	-6.21526e-10	-1.79554	6.48506e-05	-6.21526e-10	-1.7943
63894450	chr10:63894450:G:A	4.5434e-36	0.961226	-1.08973	5.15129e-06	0.966749	-1.21268	0.000133972	0.202973	-1.27173
63894526	chr10:63894526:C:T	4.69508e-36	-6.21526e-10	-0.095666	8.55738e-06	-6.21526e-10	0.26161	0.000522885	-6.21526e-10	0.292974
63894794	chr10:63894794:A:G	4.49283e-37	-1.72207	-0.720208	2.38289e-07	-2.32945	-0.990003	1.85601e-05	-2.15926	-0.886115
63895000	chr10:63895000:G:C	7.82892e-37	-6.21526e-10	-1.88694	1.08511e-06	-6.21526e-10	-1.8035	6.45862e-05	-6.21526e-10	-1.79839
63895011	chr10:63895011:T:G	4.67178e-36	0.966065	-1.06671	5.30408e-06	0.974711	-1.19142	0.000137702	0.209959	-1.25125
63895336	chr10:63895336:A:G	1.99562e-37	-1.91358	-1.34023	1.93749e-07	-2.32849	-1.19789	1.13814e-05	-2.33164	-1.20277
63895433	chr10:63895433:T:C	7.8071e-37	-6.21526e-10	-1.88973	1.05771e-06	-6.21526e-10	-1.82908	6.29169e-05	-6.21526e-10	-1.82457
63895548	chr10:63895548:G:A	4.71145e-36	-6.21526e-10	-0.0921838	8.58909e-06	-6.21526e-10	0.265309	0.000524833	-6.21526e-10	0.296692
63895755	chr10:63895755:A:T	9.77546e-37	-6.21526e-10	-1.66489	1.06909e-06	-6.21526e-10	-1.81837	6.36711e-05	-6.21526e-10	-1.81266
63895840	chr10:63895840:T:C	3.77782e-36	-6.21526e-10	-0.313033	7.4692e-06	-6.21526e-10	0.125603	0.00045347	-6.21526e-10	0.150542
63896211	chr10:63896211:G:A	8.00625e-37	-6.21526e-10	-1.86454	1.0244e-06	-6.21526e-10	-1.86108	6.11519e-05	-6.21526e-10	-1.85303
63896926	chr10:63896926:A:G	8.57253e-37	-6.21526e-10	-1.7962	1.10348e-06	-6.21526e-10	-1.78671	6.7516e-05	-6.21526e-10	-1.75402
63896986	chr10:63896986:G:A	7.90433e-37	-6.21526e-10	-1.87735	1.1103e-06	-6.21526e-10	-1.78055	6.56369e-05	-6.21526e-10	-1.78225
63897141	chr10:63897141:A:G	5.37021e-37	-2.2639	-1.06993e-09	9.07722e-07	-1.982	-1.06993e-09	7.19313e-05	-1.69068	-1.06993e-09
63897216	chr10:63897216:C:T	1.06509e-37	-2.28757	-1.59413	1.505e-07	-2.10677	-1.6722	1.1e-05	-1.91851	-1.64998
63897397	chr10:63897397:C:T	8.76517e-37	-6.21526e-10	-1.77398	1.00937e-06	-6.21526e-10	-1.87585	5.9703e-05	-6.21526e-10	-1.87701
63897511	chr10:63897511:A:C	4.71145e-36	-6.21526e-10	-0.0921838	8.58909e-06	-6.21526e-10	0.265309	0.000524833	-6.21526e-10	0.296692
63897677	chr10:63897677:G:A	1.17744e-37	-2.20706	-1.57436	2.01443e-07	-1.69727	-1.79016	8.93379e-06	-2.03557	-1.74098
63897774	chr10:63897774:A:G	8.55211e-37	-6.21526e-10	-1.79859	1.0601e-06	-6.21526e-10	-1.82682	6.26354e-05	-6.21526e-10	-1.82906
63898179	chr10:63898179:T:A	1.89007e-37	-1.96753	-1.34062	1.89633e-07	-2.34964	-1.19821	1.11424e-05	-2.35219	-1.20343
63898515	chr10:63898515:T:C	1.57398e-37	-2.25689	-1.23427	2.71974e-07	-1.59202	-1.59522	1.20694e-05	-1.9575	-1.51821
63898601	chr10:63898601:A:G	1.33238e-36	-6.21526e-10	-1.35522	1.5208e-06	-6.21526e-10	-1.46595	9.17068e-05	-6.21526e-10	-1.44779
63898721	chr10:63898721:C:A	1.17397e-37	-2.02652	-1.75786	1.04765e-07	-2.35873	-1.78249	6.05727e-06	-2.39756	-1.76757
63898895	chr10:63898895:A:G	2.69765e-36	-6.21526e-10	-0.649799	4.14706e-06	-6.21526e-10	-0.462784	0.000253029	-6.21526e-10	-0.432886
63898984	chr10:63898984:T:C	3.30278e-37	-2.10155	-0.648449	3.06089e-07	-2.36176	-0.707305	1.86788e-05	-2.36079	-0.678211
63899426	chr10:63899426:G:A	8.72634e-37	-6.21526e-10	-1.77842	1.49571e-06	-6.21526e-10	-1.48258	9.02074e-05	-6.21526e-10	-1.46428
63899782	chr10:63899782:T:A	2.00945e-34	2.17554	1.48531	1.67526e-05	0.131631	0.801742	0.00133075	0.309255	0.917851
63899897	chr10:63899897:A:G	5.73046e-37	-1.53347	-0.6655	1.7399e-07	-2.34127	-1.29267	1.36686e-05	-2.1621	-1.18919
63900023	chr10:63900023:T:C	5.5551e-37	-1.55494	-0.67511	1.71894e-07	-2.34705	-1.29902	1.34222e-05	-2.17333	-1.19615
63900199	chr10:63900199:G:T	6.09098e-37	-1.49646	-0.641493	1.78803e-07	-2.33078	-1.27587	1.41967e-05	-2.14238	-1.171
63900216	chr10:63900216:A:G	6.00452e-37	-1.50622	-0.646028	1.77984e-07	-2.33335	-1.2779	1.40927e-05	-2.14723	-1.17351
63900233	chr10:63900233:T:C	1.19051e-37	-2.03534	-1.73504	1.61407e-07	-1.99378	-1.71523	1.2452e-05	-1.76143	-1.68308
63900638	chr10:63900638:G:A	5.65162e-37	-1.54482	-0.668001	1.73068e-07	-2.34454	-1.29472	1.35534e-05	-2.16839	-1.19137
63900717	chr10:63900717:G:A	1.86697e-36	-6.21526e-10	-1.01787	1.50705e-06	-6.21526e-10	-1.47503	9.18336e-05	-6.21526e-10	-1.44641
63900869	chr10:63900869:T:C	5.71203e-37	-1.53554	-0.666654	1.73852e-07	-2.3417	-1.29304	1.36527e-05	-2.16293	-1.18952
63901166	chr10:63901166:C:T	5.74463e-37	-1.5208	-0.675705	1.73518e-07	-2.33775	-1.29891	1.3665e-05	-2.15551	-1.19604
63901222	chr10:63901222:A:G	5.6958e-37	-1.54138	-0.66366	1.73928e-07	-2.34336	-1.29094	1.36411e-05	-2.16602	-1.18728
63901400	chr10:63901400:T:C	5.82616e-37	-1.53061	-0.651797	1.75841e-07	-2.34047	-1.2829	1.38365e-05	-2.16055	-1.17852
63901812	chr10:63901812:G:A	9.65451e-37	-6.21526e-10	-1.67734	1.06174e-06	-6.21526e-10	-1.82527	6.3215e-05	-6.21526e-10	-1.81985
63902257	chr10:63902257:T:G	1.86121e-36	-6.21526e-10	-1.02096	1.5101e-06	-6.21526e-10	-1.47301	9.20152e-05	-6.21526e-10	-1.44443
63902391	chr10:63902391:A:G	5.95013e-37	-1.54929	-0.612066	1.8061e-07	-2.34574	-1.25086	1.41725e-05	-2.17072	-1.14436
63902438	chr10:63902438:G:A	8.71771e-37	-6.21526e-10	-1.77941	1.00788e-06	-6.21526e-10	-1.87734	5.96187e-05	-6.21526e-10	-1.87842
63902544	chr10:63902544:C:T	3.22243e-36	1.09002	-1.56206	3.89656e-06	1.0909	-1.61599	0.000102366	0.312784	-1.65062
63902570	chr10:63902570:G:A	6.21923e-37	-2.11712	-1.06993e-09	6.0105e-07	-2.39426	-1.06993e-09	3.64709e-05	-2.36987	-1.06993e-09
63902821	chr10:63902821:C:T	1.48642e-37	-1.93307	-1.61532	1.50446e-07	-2.34236	-1.43697	8.8624e-06	-2.34522	-1.43935
63903029	chr10:63903029:C:A	1.78993e-37	-1.96507	-1.39752	1.77949e-07	-2.34897	-1.26247	1.04626e-05	-2.35166	-1.26693
63903120	chr10:63903120:T:C	1.70966e-37	-2.25476	-1.15371	2.87915e-07	-1.58391	-1.54637	1.28282e-05	-1.95389	-1.46085
63903320	chr10:63903320:G:A	1.27168e-36	-6.21526e-10	-1.40184	1.22206e-06	-6.21526e-10	-1.68464	7.43683e-05	-6.21526e-10	-1.65736
63903417	chr10:63903417:A:T	1.82674e-37	-1.96698	-1.37525	1.82134e-07	-2.34941	-1.23878	1.06887e-05	-2.35215	-1.24506
63903788	chr10:63903788:A:G	5.91523e-37	-1.5536	-0.613633	1.80525e-07	-2.34679	-1.25027	1.41407e-05	-2.1731	-1.14423
63904055	chr10:63904055:G:T	2.99791e-34	2.31128	1.74963	1.69616e-05	0.19899	0.746781	0.00135371	0.360276	0.883938
63904139	chr10:63904139:C:T	2.3668e-36	-6.21526e-10	-0.78064	3.57776e-06	-6.21526e-10	-0.610448	0.000217721	-6.21526e-10	-0.583175
63904143	chr10:63904143:C:T	5.19691e-37	-2.25693	-0.0397736	9.5006e-07	-1.58394	-0.352472	4.3572e-05	-1.79422	-0.397752
63904287	chr10:63904287:A:G	5.61918e-37	-1.571	-0.647575	1.75246e-07	-2.35128	-1.27547	1.36422e-05	-2.18165	-1.17158
63904725	chr10:63904725:C:T	7.959e-37	-6.21526e-10	-1.87046	1.13134e-06	-6.21526e-10	-1.76178	6.68674e-05	-6.21526e-10	-1.76368
63904762	chr10:63904762:G:A	5.53527e-37	-1.54817	-0.685455	1.71289e-07	-2.34566	-1.30393	1.33707e-05	-2.17071	-1.20261
63904962	chr10:63904962:G:A	1.30617e-35	-6.21526e-10	0.927502	3.4632e-06	-6.21526e-10	-0.64299	0.00021298	-6.21526e-10	-0.605192
63905228	chr10:63905228:AT:A	1.17934e-36	-6.21526e-10	-1.47722	1.13185e-06	-6.21526e-10	-1.76133	6.81052e-05	-6.21526e-10	-1.74533
63905409	chr10:63905409:C:T	1.49829e-37	-2.2705	-1.26995	2.77316e-07	-1.54949	-1.61829	1.21134e-05	-1.92832	-1.54376
63905464	chr10:63905464:C:T	7.98161e-37	-6.21526e-10	-1.86763	1.22214e-06	-6.21526e-10	-1.68458	7.33651e-05	-6.21526e-10	-1.67094
63905790	chr10:63905790:C:T	5.47525e-37	-1.57664	-0.667885	1.7222e-07	-2.35282	-1.29134	1.33632e-05	-2.1849	-1.18899
63905928	chr10:63905928:G:A	9.2902e-37	-6.21526e-10	-1.71581	1.09035e-06	-6.21526e-10	-1.79869	6.49574e-05	-6.21526e-10	-1.79266
63906139	chr10:63906139:A:T	1.12381e-36	-6.21526e-10	-1.52546	1.03074e-06	-6.21526e-10	-1.8549	6.16406e-05	-6.21526e-10	-1.84507
63906149	chr10:63906149:C:T	1.12751e-36	-6.21526e-10	-1.52217	1.03194e-06	-6.21526e-10	-1.85374	6.17184e-05	-6.21526e-10	-1.84381
63906154	chr10:63906154:G:T	7.85312e-37	-6.21526e-10	-1.88386	1.09778e-06	-6.21526e-10	-1.7919	6.53772e-05	-6.21526e-10	-1.78621
63906201	chr10:63906201:A:C	8.70716e-37	-6.21526e-10	-1.78062	1.00747e-06	-6.21526e-10	-1.87774	5.95957e-05	-6.21526e-10	-1.87881
63906213	chr10:63906213:G:A	5.28861e-37	-1.59321	-0.686004	1.6932e-07	-2.35715	-1.304	1.30648e-05	-2.19377	-1.2027
63906425	chr10:63906425:C:T	3.12834e-36	0.955521	-1.4572	3.75794e-06	0.956117	-1.51743	9.99377e-05	0.195851	-1.55769
63906962	chr10:63906962:C:T	5.26893e-37	-1.58359	-0.699347	1.68122e-07	-2.35472	-1.31353	1.29939e-05	-2.18865	-1.21326
63907024	chr10:63907024:G:A	1.49634e-37	-1.92607	-1.61568	1.51028e-07	-2.33967	-1.43581	8.89284e-06	-2.3427	-1.43844
63907181	chr10:63907181:C:T	5.27317e-37	-1.52616	-0.755972	1.64295e-07	-2.3394	-1.35187	1.2846e-05	-2.15886	-1.25449
63907480	chr10:63907480:G:C	1.72893e-37	-2.24037	-1.15689	2.78753e-07	-1.6164	-1.54621	1.25188e-05	-1.97843	-1.46072
63907493	chr10:63907493:A:G	1.75518e-37	-2.24553	-1.13666	2.85952e-07	-1.60514	-1.53197	1.28248e-05	-1.97017	-1.44483
63908028	chr10:63908028:C:G	6.27651e-37	-1.3991	-0.70885	2.38211e-07	-2.31762	-1.00216	1.88861e-05	-2.1377	-0.890264
63908105	chr10:63908105:C:G	1.19123e-37	-2.02428	-1.7455	1.62591e-07	-1.97484	-1.72687	1.25707e-05	-1.73899	-1.69603
63908404	chr10:63908404:G:A	1.73428e-37	-2.25707	-1.13711	2.93081e-07	-1.57876	-1.53373	1.30518e-05	-1.95056	-1.4469
63908423	chr10:63908423:GTTAAGTACTTCTTT:G	8.19841e-37	-6.21526e-10	-1.84083	1.12205e-06	-6.21526e-10	-1.77003	6.7652e-05	-6.21526e-10	-1.75201
63908641	chr10:63908641:A:G	2.10618e-37	-1.90145	-1.29844	1.97377e-07	-2.32375	-1.18407	1.16494e-05	-2.32656	-1.18458
63908650	chr10:63908650:A:G	3.40367e-36	-0.417325	-1.06993e-09	9.73919e-07	-1.91161	-1.06993e-09	8.04212e-05	-1.57911	-1.06993e-09
63908864	chr10:63908864:G:C	5.18063e-37	-2.25988	-0.039963	9.44632e-07	-1.59114	-0.350999	4.33725e-05	-1.80036	-0.396203
63908937	chr10:63908937:T:C	2.64605e-37	-1.44042	-1.53128	1.41052e-07	-2.31383	-1.52997	1.06319e-05	-2.12565	-1.47688
63908987	chr10:63908987:T:C	7.92023e-37	-6.21526e-10	-1.87534	1.11549e-06	-6.21526e-10	-1.77589	6.59397e-05	-6.21526e-10	-1.77765
63908994	chr10:63908994:C:T	1.79608e-37	-2.00133	-1.35783	1.83564e-07	-2.36202	-1.21836	1.07934e-05	-2.36427	-1.22318
63909147	chr10:63909147:G:A	2.75714e-37	-1.4052	-1.52537	1.43565e-07	-2.30143	-1.52472	1.0917e-05	-2.10483	-1.47123
63909183	chr10:63909183:G:A	2.69367e-37	-1.42542	-1.52844	1.42014e-07	-2.30922	-1.52779	1.07346e-05	-2.11812	-1.4748
63909309	chr10:63909309:A:G	2.79746e-37	-1.43082	-1.48523	1.48128e-07	-2.3103	-1.48456	1.12252e-05	-2.12004	-1.42819
63909453	chr10:63909453:C:G	1.59274e-37	-2.24535	-1.23396	2.68608e-07	-1.60702	-1.59267	1.19497e-05	-1.97053	-1.51516
63909623	chr10:63909623:T:C	9.20117e-37	-6.21526e-10	-1.72544	1.09296e-06	-6.21526e-10	-1.79629	6.48008e-05	-6.21526e-10	-1.79507
63909655	chr10:63909655:A:G	2.59268e-37	-1.46362	-1.52845	1.40466e-07	-2.32032	-1.52765	1.05363e-05	-2.13722	-1.47434
63909723	chr10:63909723:GTTATT:G	2.72326e-37	-1.4254	-1.51753	1.4361e-07	-2.30865	-1.51719	1.08732e-05	-2.11703	-1.46306
63910057	chr10:63910057:A:G	9.32845e-37	-6.21526e-10	-1.7117	1.09326e-06	-6.21526e-10	-1.79602	6.51503e-05	-6.21526e-10	-1.78969
63910426	chr10:63910426:G:C	3.60162e-36	1.25397	-1.61476	4.32705e-06	1.24876	-1.66905	0.000110549	0.438632	-1.69956
63910617	chr10:63910617:G:T	1.54394e-37	-2.14193	-1.3685	1.68229e-07	-2.3953	-1.27231	1.13835e-05	-2.32162	-1.2126
63910627	chr10:63910627:TA:T	1.27476e-36	-6.21526e-10	-1.39942	1.22418e-06	-6.21526e-10	-1.68292	7.45049e-05	-6.21526e-10	-1.65552
63910633	chr10:63910633:A:G	1.66293e-37	-2.10318	-1.333	1.76469e-07	-2.38592	-1.23388	1.21148e-05	-2.2998	-1.17216
63910775	chr10:63910775:G:A	1.52121e-37	-2.14124	-1.38402	1.68151e-07	-2.39631	-1.27177	1.13629e-05	-2.32482	-1.21121
63911035	chr10:63911035:A:G	1.33927e-37	-2.18782	-1.46482	1.5539e-07	-2.40024	-1.34676	1.04512e-05	-2.33143	-1.28824
63911073	chr10:63911073:G:C	1.47614e-37	-2.08682	-1.46852	1.58408e-07	-2.37524	-1.35253	1.08881e-05	-2.28027	-1.29845
63911128	chr10:63911128:G:A	1.66876e-37	-1.98448	-1.4482	1.69695e-07	-2.33363	-1.32531	1.20852e-05	-2.20453	-1.26988
63911349	chr10:63911349:T:A	7.87158e-38	-2.29516	-1.88893	1.59766e-07	-2.00177	-1.71746	1.09303e-05	-1.86071	-1.71414
63911540	chr10:63911540:A:T	2.69075e-37	-2.31269	-0.642255	4.643e-07	-1.44386	-1.20855	1.97133e-05	-1.8651	-1.11999
63911657	chr10:63911657:A:T	1.75472e-36	-6.21526e-10	-1.07987	2.68019e-06	-6.21526e-10	-0.899297	0.000164189	-6.21526e-10	-0.865371
63911961	chr10:63911961:G:A	2.84943e-36	-6.21526e-10	-0.595062	5.06962e-06	-6.21526e-10	-0.261918	0.000309269	-6.21526e-10	-0.232177
63912155	chr10:63912155:G:T	1.74644e-37	-2.03315	-1.35404	1.93607e-07	-2.37557	-1.15155	1.37656e-05	-2.27116	-1.07306
63912180	chr10:63912180:C:T	8.22865e-37	-6.21526e-10	-1.83714	9.95525e-07	-6.21526e-10	-1.88967	5.89456e-05	-6.21526e-10	-1.88977
63912206	chr10:63912206:TG:T	1.68806e-37	-2.02888	-1.3923	1.85624e-07	-2.37427	-1.19495	1.31829e-05	-2.2684	-1.11906
63912482	chr10:63912482:C:T	1.7336e-37	-2.03661	-1.35795	1.92971e-07	-2.37642	-1.15398	1.37033e-05	-2.27283	-1.07593
63912546	chr10:63912546:G:A	4.50267e-36	1.53455	-1.67205	1.18222e-06	-0.150556	-1.56723	7.18348e-05	-0.115247	-1.57677
63912555	chr10:63912555:T:C	8.01781e-37	-6.21526e-10	-1.8631	9.98361e-07	-6.21526e-10	-1.88682	5.91642e-05	-6.21526e-10	-1.88607
63912661	chr10:63912661:A:G	8.3875e-37	-6.21526e-10	-1.81802	1.37963e-06	-6.21526e-10	-1.56337	8.30522e-05	-6.21526e-10	-1.54692
63912712	chr10:63912712:G:A	4.00732e-36	1.39874	-1.6528	1.09397e-06	-0.250596	-1.54477	6.64638e-05	-0.214915	-1.55482
63912722	chr10:63912722:G:T	1.43595e-36	-6.21526e-10	-1.28035	1.1366e-06	-6.21526e-10	-1.75714	6.85542e-05	-6.21526e-10	-1.73876
63912773	chr10:63912773:C:T	3.32471e-36	1.1284	-1.5692	1.67578e-06	-0.362215	-1.00669	0.000108172	-0.293369	-0.989292
63913031	chr10:63913031:T:C	1.72899e-37	-2.02663	-1.3706	1.90247e-07	-2.37364	-1.17097	1.35379e-05	-2.26716	-1.09374
63913076	chr10:63913076:T:C	1.71255e-37	-2.04718	-1.35961	1.91785e-07	-2.37954	-1.15703	1.35637e-05	-2.27948	-1.07951
63913410	chr10:63913410:C:T	1.69276e-37	-2.03286	-1.38554	1.87054e-07	-2.37532	-1.18622	1.32758e-05	-2.27061	-1.10984
63913447	chr10:63913447:T:G	1.05885e-36	-6.21526e-10	-1.585	9.95646e-07	-6.21526e-10	-1.88955	5.89912e-05	-6.21526e-10	-1.889
63913661	chr10:63913661:G:A	1.69918e-37	-2.03016	-1.38446	1.8737e-07	-2.37449	-1.18536	1.33102e-05	-2.26891	-1.10895
63913785	chr10:63913785:G:A	1.74621e-37	-2.00602	-1.3813	1.89582e-07	-2.3669	-1.18122	1.35704e-05	-2.25392	-1.10457
63914059	chr10:63914059:G:A	7.92698e-37	-6.21526e-10	-1.87449	1.03868e-06	-6.21526e-10	-1.84724	6.09222e-05	-6.21526e-10	-1.85679
63914063	chr10:63914063:T:A	9.42076e-38	-2.15453	-1.8499	9.27761e-08	-2.40438	-1.85837	5.86697e-06	-2.34506	-1.85199
63914264	chr10:63914264:ATGAGT:A	1.80701e-36	-6.21526e-10	-1.05051	1.54416e-06	-6.21526e-10	-1.4507	9.58955e-05	-6.21526e-10	-1.40313
63914472	chr10:63914472:T:C	1.69491e-37	-2.03355	-1.38359	1.87401e-07	-2.37551	-1.18417	1.32964e-05	-2.27108	-1.10781
63914480	chr10:63914480:G:A	1.71851e-37	-2.03584	-1.36747	1.90889e-07	-2.3762	-1.16505	1.3549e-05	-2.27242	-1.08765
63914649	chr10:63914649:A:AT	1.68143e-37	-2.02521	-1.39991	1.84295e-07	-2.37289	-1.20352	1.31e-05	-2.26574	-1.12804
63914691	chr10:63914691:A:G	1.67868e-37	-2.01251	-1.41425	1.81904e-07	-2.36896	-1.2205	1.29667e-05	-2.25805	-1.14596
63914715	chr10:63914715:A:G	1.64722e-37	-2.02213	-1.42354	1.79458e-07	-2.37177	-1.23122	1.27514e-05	-2.26348	-1.15727
63914992	chr10:63914992:C:T	4.73148e-36	-0.0879431	-1.06993e-09	1.68799e-05	0.940942	-1.06993e-09	0.000605881	0.440295	-1.06993e-09
63915007	chr10:63915007:G:A	1.70397e-37	-2.0313	-1.38051	1.88184e-07	-2.37471	-1.1808	1.33675e-05	-2.26941	-1.10415
63915130	chr10:63915130:C:G	2.48944e-36	-6.21526e-10	-0.730123	4.36643e-06	-6.21526e-10	-0.411239	0.000266016	-6.21526e-10	-0.382832
63915195	chr10:63915195:A:G	1.6223e-37	-2.03875	-1.42217	1.78402e-07	-2.37747	-1.23143	1.26061e-05	-2.27489	-1.15732
63915659	chr10:63915659:A:G	4.7752e-36	0.854754	-0.933499	7.66199e-06	0.817076	-0.665989	0.000199468	0.0809435	-0.751677
63915835	chr10:63915835:A:T	1.64853e-37	-2.26017	-1.18471	2.93098e-07	-1.59154	-1.5209	1.30734e-05	-1.9576	-1.43821
63916014	chr10:63916014:G:A	1.93093e-36	-6.21526e-10	-0.984179	2.91731e-06	-6.21526e-10	-0.814522	0.000177231	-6.21526e-10	-0.788932
63916934	chr10:63916934:T:C	5.64823e-35	-6.21526e-10	2.39175	1.07583e-05	-6.21526e-10	0.490497	0.000771801	-6.21526e-10	0.682339
63917035	chr10:63917035:T:C	1.94957e-37	-2.24542	-1.03174	3.13379e-07	-1.62743	-1.4181	1.42882e-05	-1.98336	-1.32359
63917416	chr10:63917416:G:A	1.02722e-37	-2.0456	-1.87231	1.03107e-07	-2.38125	-1.77592	6.85691e-06	-2.28514	-1.75599
63917437	chr10:63917437:C:T	3.75556e-36	-6.21526e-10	-0.318943	2.63826e-06	-6.21526e-10	-0.915066	0.000162814	-6.21526e-10	-0.873779
63917722	chr10:63917722:G:A	1.07296e-37	-2.13957	-1.73477	9.03084e-08	-2.40003	-1.88968	5.72023e-06	-2.33258	-1.8898
63917746	chr10:63917746:C:T	2.93375e-36	1.08799	-1.65389	1.41019e-06	-0.380707	-1.16075	9.11482e-05	-0.302468	-1.15143
63917874	chr10:63917874:C:T	1.43591e-37	-1.86812	-1.71485	1.47699e-07	-2.13005	-1.66771	1.07311e-05	-1.95094	-1.6423
63917915	chr10:63917915:GA:G	1.00468e-37	-2.06117	-1.87893	1.54023e-07	-2.21916	-1.53667	1.11971e-05	-2.04745	-1.50328
63917968	chr10:63917968:C:T	3.05272e-36	-6.21526e-10	-0.526146	4.49476e-06	-6.21526e-10	-0.382272	0.000267865	-6.21526e-10	-0.375905
63918120	chr10:63918120:C:T	1.10215e-36	0.16469	-1.70961	2.5965e-07	-1.80419	-1.42942	2.11536e-05	-1.44976	-1.46482
63918167	chr10:63918167:G:A	2.06108e-37	-1.78275	-1.43878	1.47003e-07	-2.05931	-1.74318	1.20082e-05	-1.72774	-1.75306
63919091	chr10:63919091:G:T	2.19133e-37	-2.27504	-0.885221	2.76144e-07	-2.00134	-1.17068	1.41023e-05	-2.12312	-1.19693
63919565	chr10:63919565:A:G	5.3671e-36	-6.21526e-10	0.0381063	3.60231e-06	-6.21526e-10	-0.603609	0.000217861	-6.21526e-10	-0.582529
63919922	chr10:63919922:T:A	5.49149e-37	-1.47036	-0.771207	1.82583e-07	-2.0897	-1.49603	1.40928e-05	-1.85856	-1.46217
63920191	chr10:63920191:A:AG	6.22494e-37	-1.46454	-0.651665	2.00792e-07	-2.08461	-1.40606	1.56571e-05	-1.85114	-1.36433
63920227	chr10:63920227:G:A	1.3287e-37	-1.78001	-1.88055	7.72574e-07	-0.291143	-1.85207	6.01584e-05	-0.0312141	-1.83819
63920724	chr10:63920724:A:G	6.21446e-37	-1.52465	-0.593235	1.97066e-07	-2.12141	-1.38799	1.51235e-05	-1.90016	-1.34998
63920883	chr10:63920883:T:TA	1.35277e-37	-2.1456	-1.49701	1.70434e-07	-1.88728	-1.76731	9.13969e-06	-2.00804	-1.74572
63921055	chr10:63921055:G:A	5.77488e-36	-6.21526e-10	0.111338	3.25252e-06	-6.21526e-10	-0.705753	0.000213382	-6.21526e-10	-0.603306
63921198	chr10:63921198:G:A	8.14547e-37	-1.15537	-0.69193	1.49254e-06	-1.12017	-0.364531	5.75559e-05	-1.4638	-0.449832
63921220	chr10:63921220:C:T	5.92226e-37	-1.6081	-0.557947	1.92852e-07	-2.17086	-1.36015	1.45372e-05	-1.96566	-1.32402
63921382	chr10:63921382:A:G	7.70751e-38	-2.38141	-1.82374	1.45707e-07	-1.94459	-1.86675	1.00812e-05	-1.78023	-1.87549
63922884	chr10:63922884:G:A	1.18558e-36	0.09632	-1.56827	5.08299e-07	-1.08224	-1.47963	3.26111e-05	-0.979917	-1.50182
63922929	chr10:63922929:C:T	1.3128e-37	-1.8797	-1.79291	1.18688e-07	-2.32696	-1.68949	8.11012e-06	-2.19615	-1.67713
63923630	chr10:63923630:A:G	8.00107e-37	-6.21526e-10	-1.86519	1.08902e-06	-6.21526e-10	-1.79991	6.54589e-05	-6.21526e-10	-1.78497
63923846	chr10:63923846:C:G	8.14544e-37	-6.21526e-10	-1.84731	1.07584e-06	-6.21526e-10	-1.81208	6.33823e-05	-6.21526e-10	-1.8172
63924294	chr10:63924294:G:A	8.19961e-37	-6.21526e-10	-1.84068	1.16573e-06	-6.21526e-10	-1.73183	6.92978e-05	-6.21526e-10	-1.72797
63924712	chr10:63924712:C:T	1.191e-36	-0.71047	-0.756917	1.37743e-06	-0.954984	-0.609984	4.78206e-05	-1.38685	-0.712086
63924935	chr10:63924935:GA:G	1.64188e-37	-2.04317	-1.40576	2.09778e-07	-1.73508	-1.71182	1.1069e-05	-1.87518	-1.68706
63925627	chr10:63925627:A:G	1.53613e-36	-6.21526e-10	-1.21291	2.58849e-06	-6.21526e-10	-0.934109	0.000155403	-6.21526e-10	-0.920365
63925923	chr10:63925923:G:A	1.32124e-36	-0.717898	-0.645711	1.53914e-06	-0.963162	-0.490798	5.32501e-05	-1.39296	-0.598432
63925976	chr10:63925976:G:A	7.96738e-37	-6.21526e-10	-1.86941	1.1415e-06	-6.21526e-10	-1.75284	6.81043e-05	-6.21526e-10	-1.74535
63926583	chr10:63926583:G:A	1.0863e-37	-2.02657	-1.83542	1.1172e-07	-2.32983	-1.74711	7.73259e-06	-2.18306	-1.73789
63926597	chr10:63926597:G:A	1.04584e-37	-2.06549	-1.83446	1.11001e-07	-2.34715	-1.73625	7.61243e-06	-2.21306	-1.72354
63926938	chr10:63926938:C:T	7.89413e-38	-2.37754	-1.8037	9.45716e-08	-2.36865	-1.87493	5.49144e-06	-2.39015	-1.87305
63927175	chr10:63927175:A:T	1.12351e-37	-2.00473	-1.82359	1.16012e-07	-2.32015	-1.7191	8.11407e-06	-2.16711	-1.70568
63927234	chr10:63927234:A:G	7.81373e-37	-6.21526e-10	-1.88888	9.98109e-07	-6.21526e-10	-1.88708	5.89693e-05	-6.21526e-10	-1.88937
63927382	chr10:63927382:G:A	1.10463e-36	-6.21526e-10	-1.54267	9.96969e-07	-6.21526e-10	-1.88822	5.91252e-05	-6.21526e-10	-1.88673
63927439	chr10:63927439:C:T	4.14612e-36	-6.21526e-10	-0.220007	2.89358e-06	-6.21526e-10	-0.822689	0.000175555	-6.21526e-10	-0.798437
63927608	chr10:63927608:C:T	1.67e-37	-1.97684	-1.4551	2.22964e-07	-1.64983	-1.7361	1.16479e-05	-1.79821	-1.71305
63927609	chr10:63927609:G:A	1.14316e-37	-1.97807	-1.83289	1.14822e-07	-2.30802	-1.74153	8.06873e-06	-2.1467	-1.73169
63927894	chr10:63927894:T:A	1.50137e-37	-1.88756	-1.65083	1.65313e-07	-2.26074	-1.42436	1.20142e-05	-2.07583	-1.40447
63928132	chr10:63928132:G:A	8.1225e-37	-6.21526e-10	-1.85013	1.00298e-06	-6.21526e-10	-1.8822	5.94356e-05	-6.21526e-10	-1.8815
63928286	chr10:63928286:T:C	9.33385e-37	-6.21526e-10	-1.71112	1.33556e-06	-6.21526e-10	-1.59583	8.12995e-05	-6.21526e-10	-1.56825
63928542	chr10:63928542:C:T	1.49588e-36	-6.21526e-10	-1.23947	2.39408e-06	-6.21526e-10	-1.01218	0.00014395	-6.21526e-10	-0.99692
63928693	chr10:63928693:T:C	1.13363e-37	-1.997	-1.82233	1.15568e-07	-2.31721	-1.72587	8.07803e-06	-2.16166	-1.71558
63928816	chr10:63928816:A:G	1.12079e-37	-2.0292	-1.80153	1.18833e-07	-2.33181	-1.68341	8.26192e-06	-2.18624	-1.66849
63929155	chr10:63929155:T:G	1.29724e-36	0.153937	-1.53588	5.58591e-07	-1.02433	-1.4432	3.62053e-05	-0.911205	-1.46598
63929765	chr10:63929765:C:T	1.34449e-36	-6.21526e-10	-1.34617	1.61191e-06	-6.21526e-10	-1.40776	9.76488e-05	-6.21526e-10	-1.38501
63929853	chr10:63929853:G:T	1.11622e-36	-1.53224	-1.06993e-09	1.47172e-06	-1.49875	-1.06993e-09	9.85679e-05	-1.37564	-1.06993e-09
63929965	chr10:63929965:C:T	1.11702e-37	-1.99253	-1.84157	1.12119e-07	-2.31477	-1.75861	7.83824e-06	-2.15775	-1.74962
63930293	chr10:63930293:G:A	9.2226e-37	-6.21526e-10	-1.72311	1.3141e-06	-6.21526e-10	-1.61203	7.99187e-05	-6.21526e-10	-1.58538
63931049	chr10:63931049:T:C	9.67981e-37	-6.21526e-10	-1.67472	1.31901e-06	-6.21526e-10	-1.60831	7.92656e-05	-6.21526e-10	-1.59358
63931088	chr10:63931088:G:A	5.29535e-37	-2.33173	0.053794	9.8746e-07	-1.42891	-0.468894	8.10038e-05	-1.2361	-0.33579
63931149	chr10:63931149:T:C	2.27276e-35	-6.21526e-10	1.4814	5.96944e-06	-6.21526e-10	-0.0985313	0.000418727	-6.21526e-10	0.0708305
63931225	chr10:63931225:C:G	1.00166e-37	-2.07083	-1.87228	1.00924e-07	-2.35093	-1.82765	6.82492e-06	-2.22181	-1.824
63931268	chr10:63931268:C:A	5.32846e-37	-2.34123	0.0695301	9.66992e-07	-1.46331	-0.455435	7.91115e-05	-1.27381	-0.321716
63931518	chr10:63931518:C:T	9.32273e-37	-1.71231	-1.06993e-09	7.28796e-07	-2.20154	-1.06993e-09	4.36604e-05	-2.18995	-1.06993e-09
63931760	chr10:63931760:A:C	8.99284e-37	-6.21526e-10	-1.74834	1.26429e-06	-6.21526e-10	-1.65068	7.66953e-05	-6.21526e-10	-1.62655
63931922	chr10:63931922:A:G	2.06132e-36	-6.21526e-10	-0.918834	3.56095e-06	-6.21526e-10	-0.615157	0.000213773	-6.21526e-10	-0.601475
63932057	chr10:63932057:A:G	9.49835e-37	-6.21526e-10	-1.69365	1.29249e-06	-6.21526e-10	-1.62862	7.76391e-05	-6.21526e-10	-1.61432
63932168	chr10:63932168:G:A	1.7922e-37	-2.18684	-1.17449	1.45882e-07	-2.23862	-1.57152	8.12665e-06	-2.33512	-1.53612
63932286	chr10:63932286:C:T	9.28732e-37	-6.21526e-10	-1.71612	1.25633e-06	-6.21526e-10	-1.65699	7.54078e-05	-6.21526e-10	-1.64348
63932962	chr10:63932962:A:T	2.15165e-36	-6.21526e-10	-0.875947	3.73262e-06	-6.21526e-10	-0.568073	0.000224028	-6.21526e-10	-0.554619
63933919	chr10:63933919:T:A	8.59483e-38	-2.2998	-1.79639	3.01742e-07	-1.19367	-1.8897	2.34382e-05	-0.922643	-1.88938
63934447	chr10:63934447:A:G	2.114e-37	-2.04966	-1.14652	1.35765e-07	-2.33005	-1.55196	7.86696e-06	-2.38827	-1.51544
63934843	chr10:63934843:G:GTT	1.73884e-37	-2.1689	-1.22265	1.37411e-07	-2.25532	-1.61464	7.65788e-06	-2.34564	-1.58502
63935683	chr10:63935683:C:T	1.73005e-37	-2.18289	-1.21372	1.39938e-07	-2.24337	-1.60838	7.76806e-06	-2.33788	-1.57848
63936237	chr10:63936237:A:G	7.82586e-37	-6.21526e-10	-1.88733	1.11246e-06	-6.21526e-10	-1.77861	6.50289e-05	-6.21526e-10	-1.79156
63936323	chr10:63936323:G:A	1.15118e-36	-0.0372147	-1.46418	6.1301e-07	-1.1343	-1.24026	4.0185e-05	-1.01414	-1.25875
63936505	chr10:63936505:C:T	7.89894e-37	-6.21526e-10	-1.87804	1.11236e-06	-6.21526e-10	-1.7787	6.6296e-05	-6.21526e-10	-1.77226
63936862	chr10:63936862:A:G	1.90293e-37	-2.15441	-1.14696	1.44497e-07	-2.26566	-1.55402	8.13468e-06	-2.35231	-1.51794
63937515	chr10:63937515:T:C	9.68934e-37	-6.21526e-10	-1.67374	1.3205e-06	-6.21526e-10	-1.60718	7.93617e-05	-6.21526e-10	-1.59237
63938108	chr10:63938108:A:G	4.93736e-37	-2.34793	-1.06993e-09	6.08324e-07	-2.38223	-1.06993e-09	3.56183e-05	-2.39353	-1.06993e-09
63938296	chr10:63938296:T:A	1.03398e-36	-6.21526e-10	-1.60876	1.10954e-06	-6.21526e-10	-1.78124	6.31442e-05	-6.21526e-10	-1.82097
63938386	chr10:63938386:A:G	2.35453e-35	-6.21526e-10	1.51675	6.14974e-06	-6.21526e-10	-0.0687736	0.000432185	-6.21526e-10	0.102464
63938737	chr10:63938737:T:C	7.83486e-37	-6.21526e-10	-1.88618	1.07841e-06	-6.21526e-10	-1.8097	6.4228e-05	-6.21526e-10	-1.80395
63938847	chr10:63938847:CT:C	1.94967e-37	-2.08646	-1.19065	1.3741e-07	-2.31107	-1.5589	7.89691e-06	-2.37813	-1.52179
63938979	chr10:63938979:C:CA	8.18311e-36	2.22248	-1.76259	4.99479e-07	-0.691804	-1.88757	4.89528e-05	-0.189939	-1.88559
63939028	chr10:63939028:C:T	8.35553e-37	-6.21526e-10	-1.82184	1.20535e-06	-6.21526e-10	-1.69842	7.16555e-05	-6.21526e-10	-1.69452
63939180	chr10:63939180:C:T	1.61732e-36	-6.21526e-10	-1.16141	1.41319e-06	-6.21526e-10	-1.53933	8.68304e-05	-6.21526e-10	-1.50243
63939416	chr10:63939416:G:A	1.66514e-37	-2.19615	-1.23871	1.42351e-07	-2.23427	-1.60037	7.88824e-06	-2.33158	-1.56944
63939476	chr10:63939476:C:T	8.37452e-37	-6.21526e-10	-1.81957	1.11356e-06	-6.21526e-10	-1.77762	6.55181e-05	-6.21526e-10	-1.78406
63939510	chr10:63939510:A:G	1.39321e-36	0.252938	-1.56351	5.78515e-07	-0.957621	-1.47485	3.76055e-05	-0.842992	-1.49625
63939551	chr10:63939551:G:C	8.10641e-37	-6.21526e-10	-1.85211	1.04338e-06	-6.21526e-10	-1.84272	6.20209e-05	-6.21526e-10	-1.83892
63939579	chr10:63939579:T:C	2.31297e-36	-0.803647	-1.06993e-09	1.18166e-06	-1.71827	-1.06993e-09	6.83921e-05	-1.74113	-1.06993e-09
63940407	chr10:63940407:A:T	7.27484e-37	-2.33966	0.379311	1.81054e-06	-1.41645	0.124891	0.000159053	-1.20276	0.305607
63940656	chr10:63940656:A:G	8.20513e-37	-6.21526e-10	-1.84001	1.05787e-06	-6.21526e-10	-1.82893	6.29136e-05	-6.21526e-10	-1.82463
63940795	chr10:63940795:T:G	1.14474e-36	-0.638625	-0.868373	1.34792e-06	-0.910712	-0.675907	4.69298e-05	-1.3509	-0.766836
63940827	chr10:63940827:T:C	7.95574e-37	-6.21526e-10	-1.87087	1.13314e-06	-6.21526e-10	-1.76019	6.75743e-05	-6.21526e-10	-1.75316
63940950	chr10:63940950:A:G	7.82484e-37	-6.21526e-10	-1.88746	1.0022e-06	-6.21526e-10	-1.88298	5.96056e-05	-6.21526e-10	-1.87864
63941005	chr10:63941005:C:G	7.82243e-37	-6.21526e-10	-1.88777	1.0024e-06	-6.21526e-10	-1.88279	5.96117e-05	-6.21526e-10	-1.87854
63941062	chr10:63941062:A:G	1.44122e-36	0.229587	-1.50628	6.0778e-07	-0.970972	-1.41215	3.94242e-05	-0.856714	-1.43529
63941118	chr10:63941118:A:G	9.98155e-38	-2.19768	-1.74893	9.79361e-08	-2.34963	-1.859	5.61062e-06	-2.39174	-1.84999
63941191	chr10:63941191:C:T	2.35311e-35	-6.21526e-10	1.51614	6.14702e-06	-6.21526e-10	-0.0692162	0.000431984	-6.21526e-10	0.102
63941959	chr10:63941959:G:A	3.85033e-36	-6.21526e-10	-0.294022	8.04307e-06	-6.21526e-10	0.199627	0.000487146	-6.21526e-10	0.222175
63942200	chr10:63942200:A:G	2.5558e-37	-2.12528	-0.881125	3.6525e-07	-1.73183	-1.16052	1.78451e-05	-1.89651	-1.18815
63942240	chr10:63942240:T:C	9.47658e-38	-2.39105	-1.60747	1.14684e-07	-2.35058	-1.70018	6.66469e-06	-2.37559	-1.69398
63942545	chr10:63942545:C:T	1.00538e-37	-2.38159	-1.55781	1.18999e-07	-2.36447	-1.64936	6.96872e-06	-2.38611	-1.63885
63942873	chr10:63942873:A:G	1.05786e-37	-2.0487	-1.83982	1.08345e-07	-2.34254	-1.76509	7.40334e-06	-2.20684	-1.75762
63942999	chr10:63942999:T:C	8.23029e-38	-2.38805	-1.75148	9.98952e-08	-2.35458	-1.83423	5.79309e-06	-2.37981	-1.82992
63943075	chr10:63943075:A:G	1.00782e-37	-2.38158	-1.55539	1.19291e-07	-2.36452	-1.64686	6.98554e-06	-2.38618	-1.63637
63943151	chr10:63943151:C:T	2.58817e-36	-6.21526e-10	-0.691231	2.01086e-06	-6.21526e-10	-1.18662	0.000123209	-6.21526e-10	-1.1525
63943531	chr10:63943531:C:G	1.06793e-37	-2.13265	-1.74639	9.62084e-08	-2.36775	-1.85868	5.56351e-06	-2.40064	-1.84952
63943557	chr10:63943557:C:T	1.21181e-36	-6.21526e-10	-1.45007	1.90927e-06	-6.21526e-10	-1.23846	0.000114165	-6.21526e-10	-1.22874
63943704	chr10:63943704:G:T	1.00033e-37	-2.38013	-1.5643	1.18049e-07	-2.36711	-1.65473	6.92171e-06	-2.38787	-1.64385
63943868	chr10:63943868:C:A	7.08891e-37	-2.34017	0.35394	1.26362e-06	-1.46238	-0.188829	0.000104122	-1.27219	-0.0486396
63943974	chr10:63943974:C:T	1.03854e-37	-2.08255	-1.8244	1.09984e-07	-2.35194	-1.74066	7.45818e-06	-2.22593	-1.73115
63944250	chr10:63944250:G:T	1.2488e-37	-2.36453	-1.35805	1.40733e-07	-2.38398	-1.46209	8.34995e-06	-2.39888	-1.44526
63944295	chr10:63944295:T:C	5.48168e-37	-2.24335	-1.06993e-09	5.97315e-07	-2.40049	-1.06993e-09	3.87758e-05	-2.30859	-1.06993e-09
63944357	chr10:63944357:A:G	1.37783e-36	-0.471909	-0.849758	1.63068e-06	-0.73009	-0.666096	5.5508e-05	-1.19423	-0.75563
63944421	chr10:63944421:G:T	1.22055e-37	-2.36858	-1.37688	1.40887e-07	-2.38072	-1.46426	8.34312e-06	-2.39677	-1.44818
63944495	chr10:63944495:A:C	1.10649e-37	-2.38324	-1.46034	1.30988e-07	-2.36577	-1.55206	7.67806e-06	-2.3862	-1.54182
63944883	chr10:63944883:C:T	4.94305e-37	-0.459439	-1.88734	1.52894e-07	-1.90733	-1.85587	8.36318e-06	-1.97291	-1.86964
63944922	chr10:63944922:A:G	1.10111e-36	-0.633454	-0.912408	1.34499e-06	-0.863832	-0.724962	4.65248e-05	-1.31195	-0.81445
63945131	chr10:63945131:T:A	2.35492e-35	-6.21526e-10	1.51691	5.99832e-06	-6.21526e-10	-0.0937047	0.000421662	-6.21526e-10	0.0778169
63945188	chr10:63945188:G:A	1.7634e-37	-2.13251	-1.24501	2.09096e-07	-2.25479	-1.19536	1.49206e-05	-2.10038	-1.16326
63945226	chr10:63945226:T:C	1.78836e-37	-2.10884	-1.25463	2.10977e-07	-2.23693	-1.20426	1.51524e-05	-2.07573	-1.17249
63945386	chr10:63945386:G:A	8.26047e-37	-6.21526e-10	-1.83328	1.2661e-06	-6.21526e-10	-1.64924	7.61772e-05	-6.21526e-10	-1.63333
63945463	chr10:63945463:C:T	2.22113e-37	-2.34023	-0.806518	1.50832e-07	-2.39889	-1.37789	9.04844e-06	-2.40783	-1.35596
63945590	chr10:63945590:C:T	2.98591e-37	-2.3409	-0.509963	1.9104e-07	-2.39953	-1.14093	1.15575e-05	-2.40783	-1.11122
63945606	chr10:63945606:C:T	9.21033e-38	-2.15951	-1.86751	9.84912e-08	-2.38324	-1.81974	6.45512e-06	-2.28561	-1.8159
63946051	chr10:63946051:G:A	1.20882e-37	-2.39185	-1.36328	1.44608e-07	-2.35224	-1.46668	8.49634e-06	-2.37647	-1.45028
63946052	chr10:63946052:T:G	1.31161e-37	-2.37473	-1.29878	1.49867e-07	-2.37527	-1.40792	8.87145e-06	-2.39321	-1.39034
63946333	chr10:63946333:C:G	1.12327e-37	-2.38369	-1.44483	1.31443e-07	-2.36275	-1.55162	7.69928e-06	-2.38431	-1.54095
63946585	chr10:63946585:A:C	1.2262e-37	-2.36219	-1.37866	1.37932e-07	-2.38567	-1.48051	8.18531e-06	-2.39995	-1.4641
63947149	chr10:63947149:T:C	9.45636e-38	-2.1455	-1.85516	1.03769e-07	-2.35955	-1.79122	7.02468e-06	-2.23094	-1.78601
63947182	chr10:63947182:C:T	1.1443e-36	-0.622099	-0.885287	1.39937e-06	-0.853283	-0.695881	4.8231e-05	-1.30334	-0.787049
63947200	chr10:63947200:G:A	7.91776e-38	-2.37101	-1.80723	9.44372e-08	-2.37604	-1.86896	5.50391e-06	-2.39468	-1.86625
63947257	chr10:63947257:A:G	1.23396e-37	-2.36292	-1.37162	1.38895e-07	-2.3851	-1.47412	8.24139e-06	-2.39962	-1.4576
63947411	chr10:63947411:C:T	1.18e-37	-2.37792	-1.40133	1.35227e-07	-2.3723	-1.51368	7.95096e-06	-2.39091	-1.50219
63947460	chr10:63947460:C:G	1.16704e-37	-2.38348	-1.40682	1.35463e-07	-2.36589	-1.51835	7.95023e-06	-2.38624	-1.50694
63947857	chr10:63947857:T:C	5.39422e-36	-6.21526e-10	0.0431473	3.1226e-06	-6.21526e-10	-0.746517	0.000178425	-6.21526e-10	-0.782221
63947897	chr10:63947897:C:T	6.01966e-36	-6.21526e-10	0.15285	1.78532e-06	-6.21526e-10	-1.30559	0.00011587	-6.21526e-10	-1.21392
63947942	chr10:63947942:A:G	1.27997e-37	-2.36845	-1.32948	1.44308e-07	-2.38079	-1.4402	8.55448e-06	-2.39685	-1.42309
63948000	chr10:63948000:G:A	1.31987e-36	-1.36465	-1.06993e-09	1.27255e-06	-1.64416	-1.06993e-09	7.55541e-05	-1.64154	-1.06993e-09
63948013	chr10:63948013:CAGTT:C	2.15074e-37	-2.3541	-0.824853	1.49226e-07	-2.39263	-1.39485	8.9131e-06	-2.40523	-1.37364
63948240	chr10:63948240:G:T	8.3055e-38	-2.3557	-1.77473	9.4915e-08	-2.38789	-1.85207	5.56005e-06	-2.40206	-1.84872
63948241	chr10:63948241:G:T	8.22871e-38	-2.355	-1.78473	9.43287e-08	-2.38829	-1.85787	5.52522e-06	-2.40226	-1.85481
63948389	chr10:63948389:C:T	7.82738e-37	-6.21526e-10	-1.88714	1.00274e-06	-6.21526e-10	-1.88245	5.9646e-05	-6.21526e-10	-1.87796
63948438	chr10:63948438:A:T	1.16827e-37	-2.36951	-1.41973	1.32104e-07	-2.37944	-1.52991	7.78119e-06	-2.39589	-1.51879
63948604	chr10:63948604:C:A	1.23392e-37	-2.37053	-1.36404	1.40596e-07	-2.3791	-1.46794	8.32683e-06	-2.39573	-1.45118
63948840	chr10:63948840:G:A	1.21593e-37	-2.38138	-1.36788	1.41686e-07	-2.36795	-1.47138	8.36242e-06	-2.38796	-1.45468
63949475	chr10:63949475:T:A	8.13607e-38	-2.34995	-1.80109	9.33103e-08	-2.39117	-1.86584	5.47185e-06	-2.40384	-1.86293
63949638	chr10:63949638:C:G	9.86676e-37	-0.151198	-1.5044	5.53911e-07	-1.20746	-1.26848	3.60722e-05	-1.0931	-1.28776
63949806	chr10:63949806:C:T	4.14013e-36	-6.21526e-10	-0.221453	1.47919e-06	-6.21526e-10	-1.49369	9.4622e-05	-6.21526e-10	-1.4165
63950154	chr10:63950154:C:T	1.26786e-37	-2.36917	-1.33827	1.43734e-07	-2.38029	-1.44469	8.51958e-06	-2.39651	-1.42751
63950184	chr10:63950184:A:T	8.94423e-38	-2.1881	-1.86824	9.77659e-08	-2.39122	-1.81915	6.33985e-06	-2.30395	-1.81558
63950233	chr10:63950233:G:A	3.69266e-36	-6.21526e-10	-0.335833	2.32635e-06	-6.21526e-10	-1.04088	0.000140443	-6.21526e-10	-1.02159
63950587	chr10:63950587:G:A	1.16494e-37	-2.39161	-1.40049	1.37939e-07	-2.35342	-1.51271	8.06902e-06	-2.37705	-1.50131
63950589	chr10:63950589:T:C	7.8225e-37	-6.21526e-10	-1.88776	1.00172e-06	-6.21526e-10	-1.88347	5.95691e-05	-6.21526e-10	-1.87925
63950611	chr10:63950611:G:A	1.22703e-37	-2.37942	-1.36074	1.42191e-07	-2.37065	-1.46513	8.39712e-06	-2.39019	-1.44831
63950720	chr10:63950720:C:T	1.44065e-36	-6.21526e-10	-1.27709	2.27528e-06	-6.21526e-10	-1.06308	0.000136671	-6.21526e-10	-1.04881
63950722	chr10:63950722:A:T	1.21172e-36	-6.21526e-10	-1.45014	1.75942e-06	-6.21526e-10	-1.3202	0.000106808	-6.21526e-10	-1.29536
63950730	chr10:63950730:C:T	9.38992e-37	0.183049	-1.88818	6.88934e-05	4.20861	-1.86124	0.00233548	3.64566	-1.85607
63950790	chr10:63950790:C:T	7.89944e-37	-6.21526e-10	-1.87797	1.11329e-06	-6.21526e-10	-1.77786	6.63348e-05	-6.21526e-10	-1.77167
63950904	chr10:63950904:C:T	7.81093e-37	-6.21526e-10	-1.88924	1.05817e-06	-6.21526e-10	-1.82865	6.29731e-05	-6.21526e-10	-1.82368
63951191	chr10:63951191:T:G	3.16846e-37	-2.14529	-0.646231	4.01329e-07	-1.7477	-1.05046	1.93289e-05	-1.9071	-1.09769
63951246	chr10:63951246:C:T	8.03156e-37	-6.21526e-10	-1.86139	1.12002e-06	-6.21526e-10	-1.77183	6.65478e-05	-6.21526e-10	-1.76847
63951464	chr10:63951464:G:A	1.17613e-37	-2.38166	-1.40087	1.35928e-07	-2.36792	-1.51289	7.98302e-06	-2.38777	-1.50131
63951571	chr10:63951571:A:T	1.16378e-37	-2.38855	-1.40454	1.36764e-07	-2.35854	-1.51614	8.01094e-06	-2.38086	-1.50472
63951772	chr10:63951772:C:T	1.03117e-36	-6.21526e-10	-1.61149	1.39731e-06	-6.21526e-10	-1.55063	8.38811e-05	-6.21526e-10	-1.53699
63951773	chr10:63951773:G:A	1.17528e-37	-2.39551	-1.38775	1.43624e-07	-2.34372	-1.48202	8.41317e-06	-2.36991	-1.46668
63951878	chr10:63951878:C:T	8.45724e-37	-6.21526e-10	-1.80974	1.53911e-06	-6.21526e-10	-1.45398	9.29826e-05	-6.21526e-10	-1.43398
63952086	chr10:63952086:G:A	9.07336e-37	-6.21526e-10	-1.73942	1.1656e-06	-6.21526e-10	-1.73195	6.81296e-05	-6.21526e-10	-1.74498
63952285	chr10:63952285:T:G	9.44083e-38	-2.2632	-1.73911	1.0431e-07	-2.29025	-1.85532	5.84894e-06	-2.35441	-1.84572
63952371	chr10:63952371:G:A	1.15237e-37	-2.36088	-1.44206	1.30749e-07	-2.38633	-1.53333	7.74501e-06	-2.4	-1.51933
63952635	chr10:63952635:G:T	3.39823e-37	-2.13065	-0.590856	4.29809e-07	-1.7238	-1.0058	2.0619e-05	-1.88629	-1.05388
63952696	chr10:63952696:C:T	8.08904e-36	0.44833	-1.06993e-09	1.23206e-06	-1.6765	-1.06993e-09	8.99884e-05	-1.46671	-1.06993e-09
63952697	chr10:63952697:G:A	1.37544e-37	-2.36724	-1.25875	1.62162e-07	-2.36236	-1.34198	9.51737e-06	-2.38714	-1.32612
63952853	chr10:63952853:A:G	7.02981e-37	-2.31471	0.320105	1.89099e-06	-1.3238	0.0757153	0.000167635	-1.09878	0.254176
63952941	chr10:63952941:G:A	1.23886e-37	-2.36021	-1.37036	1.38676e-07	-2.38717	-1.47363	8.23456e-06	-2.40088	-1.45717
63953055	chr10:63953055:G:A	1.22857e-37	-2.37244	-1.36647	1.40567e-07	-2.37744	-1.46981	8.31955e-06	-2.39463	-1.45315
63953154	chr10:63953154:T:C	1.39989e-36	-6.21526e-10	-1.30579	2.20285e-06	-6.21526e-10	-1.09543	0.000132328	-6.21526e-10	-1.0811
63953431	chr10:63953431:G:A	6.8174e-37	-2.31326	0.28797	1.83975e-06	-1.32097	0.045416	0.000163036	-1.09494	0.222526
63953574	chr10:63953574:G:A	9.03685e-38	-2.17868	-1.86736	9.822e-08	-2.38846	-1.81727	6.39481e-06	-2.29725	-1.81365
63953685	chr10:63953685:G:T	1.37604e-36	-0.443855	-0.879114	1.66905e-06	-0.684438	-0.688489	5.60999e-05	-1.15984	-0.779417
63953902	chr10:63953902:C:G	8.89539e-38	-2.19871	-1.86311	9.83657e-08	-2.39404	-1.8102	6.35339e-06	-2.31086	-1.80654
63954023	chr10:63954023:T:G	8.06862e-37	-6.21526e-10	-1.85678	1.13134e-06	-6.21526e-10	-1.76178	6.72388e-05	-6.21526e-10	-1.75814
63954082	chr10:63954082:A:G	3.5485e-37	-2.12412	-0.55412	4.47377e-07	-1.71467	-0.974864	2.1421e-05	-1.8781	-1.02392
63954188	chr10:63954188:G:A	2.48608e-35	-6.21526e-10	1.57111	6.21319e-06	-6.21526e-10	-0.0585093	0.000437481	-6.21526e-10	0.114646
63954308	chr10:63954308:A:T	1.25715e-37	-2.36655	-1.34937	1.41987e-07	-2.38252	-1.45469	8.4227e-06	-2.39798	-1.43748
63954363	chr10:63954363:C:T	7.82522e-37	-6.21526e-10	-1.88741	1.00228e-06	-6.21526e-10	-1.88291	5.96117e-05	-6.21526e-10	-1.87854
63954450	chr10:63954450:A:G	7.48022e-37	-2.33093	0.398425	1.91791e-06	-1.38079	0.146837	0.000169591	-1.16085	0.32785
63954674	chr10:63954674:A:G	7.88966e-37	-6.21526e-10	-1.87921	1.19672e-06	-6.21526e-10	-1.7056	7.1497e-05	-6.21526e-10	-1.69673
63954842	chr10:63954842:G:T	2.00222e-36	-6.21526e-10	-0.947923	2.84585e-06	-6.21526e-10	-0.839323	0.000171031	-6.21526e-10	-0.824543
63955190	chr10:63955190:A:G	9.52386e-38	-2.26985	-1.72371	1.05811e-07	-2.28328	-1.84801	5.92599e-06	-2.34948	-1.83756
63955782	chr10:63955782:A:G	4.93284e-37	-2.34885	-1.06993e-09	8.10956e-07	-2.09473	-1.06993e-09	4.67484e-05	-2.12161	-1.06993e-09
63956793	chr10:63956793:T:C	8.55e-37	-6.21526e-10	-1.79883	1.19087e-06	-6.21526e-10	-1.7105	7.04929e-05	-6.21526e-10	-1.71088
63957674	chr10:63957674:C:T	1.27516e-37	-2.37475	-1.32695	1.45903e-07	-2.37533	-1.43467	8.63716e-06	-2.39316	-1.41716
63958603	chr10:63958603:T:A	9.04974e-38	-2.17349	-1.87112	9.78685e-08	-2.38705	-1.82226	6.38197e-06	-2.29406	-1.81885
63958905	chr10:63958905:A:C	8.11605e-37	-6.21526e-10	-1.85092	1.11785e-06	-6.21526e-10	-1.77378	6.73244e-05	-6.21526e-10	-1.75687
63958919	chr10:63958919:A:G	7.22028e-37	-2.34421	0.376337	1.26915e-06	-1.47653	-0.170311	0.000104652	-1.2863	-0.0294484
63959052	chr10:63959052:C:T	1.22503e-37	-2.37134	-1.37046	1.39828e-07	-2.37849	-1.47404	8.28024e-06	-2.39531	-1.4572
63959137	chr10:63959137:G:A	7.8315e-37	-6.21526e-10	-1.88661	1.07998e-06	-6.21526e-10	-1.80824	6.42944e-05	-6.21526e-10	-1.80292
63959208	chr10:63959208:G:A	8.82662e-37	-0.263907	-1.50309	5.21132e-07	-1.27783	-1.25911	3.37527e-05	-1.16822	-1.27911
63959240	chr10:63959240:G:C	1.20091e-37	-2.30195	-1.45974	1.41791e-07	-2.1059	-1.73269	7.83628e-06	-2.19754	-1.71009
63959620	chr10:63959620:C:T	1.40865e-37	-2.30041	-1.30173	1.76591e-07	-2.37188	-1.24723	1.17708e-05	-2.28167	-1.21909
63959646	chr10:63959646:A:G	2.34144e-37	-2.22348	-0.870519	4.63423e-07	-2.35857	-0.295725	3.89491e-05	-2.36254	0.0584074
63959758	chr10:63959758:C:T	7.82648e-37	-6.21526e-10	-1.88725	1.00254e-06	-6.21526e-10	-1.88265	5.96314e-05	-6.21526e-10	-1.87821
63959838	chr10:63959838:T:C	1.51306e-37	-2.39429	-1.13634	1.73191e-07	-2.34763	-1.29092	1.02916e-05	-2.37252	-1.26253
63959866	chr10:63959866:T:C	1.50155e-36	-0.00946323	-1.22622	7.9652e-07	-1.11431	-0.998382	5.11618e-05	-1.00354	-1.02786
63959885	chr10:63959885:G:T	1.39217e-36	-0.429419	-0.881897	1.68946e-06	-0.669469	-0.691306	5.66875e-05	-1.14667	-0.782163
63959987	chr10:63959987:A:G	1.43344e-36	-6.21526e-10	-1.2821	2.26207e-06	-6.21526e-10	-1.0689	0.000135866	-6.21526e-10	-1.05472
63960032	chr10:63960032:C:G	8.47999e-37	-6.21526e-10	-1.80706	1.22299e-06	-6.21526e-10	-1.68388	7.14366e-05	-6.21526e-10	-1.69758
63960148	chr10:63960148:A:G	3.84851e-37	-2.14017	-0.456912	4.71724e-07	-1.74008	-0.896462	2.26176e-05	-1.90028	-0.947384
63960215	chr10:63960215:A:T	1.41857e-36	-0.444916	-0.847614	1.72516e-06	-0.685919	-0.653946	5.78978e-05	-1.16147	-0.746238
63960683	chr10:63960683:G:A	1.7535e-36	-6.21526e-10	-1.08057	2.97271e-06	-6.21526e-10	-0.795709	0.000178533	-6.21526e-10	-0.781612
63960684	chr10:63960684:C:T	8.43645e-37	-6.21526e-10	-1.8122	1.0965e-06	-6.21526e-10	-1.79306	6.58885e-05	-6.21526e-10	-1.77842
63960753	chr10:63960753:T:C	1.79173e-36	-6.21526e-10	-1.059	1.53811e-06	-6.21526e-10	-1.45463	9.42066e-05	-6.21526e-10	-1.4209
63960922	chr10:63960922:T:C	1.76295e-37	-2.3969	-0.980877	3.0692e-07	-1.60825	-1.4581	1.36564e-05	-1.9136	-1.43858
63960964	chr10:63960964:G:A	7.87976e-37	-6.21526e-10	-1.88047	1.10473e-06	-6.21526e-10	-1.78558	6.58334e-05	-6.21526e-10	-1.77926
63961086	chr10:63961086:C:T	3.95814e-37	-2.19615	-0.372839	4.62495e-07	-1.82809	-0.828213	2.24019e-05	-1.97692	-0.880323
63961753	chr10:63961753:G:A	5.41278e-37	-2.256	-1.06993e-09	7.02746e-07	-2.23794	-1.06993e-09	3.75085e-05	-2.34182	-1.06993e-09
63962196	chr10:63962196:C:A	8.00677e-37	-6.21526e-10	-1.86448	1.01265e-06	-6.21526e-10	-1.87261	6.00773e-05	-6.21526e-10	-1.87076
63962338	chr10:63962338:G:A	1.21943e-37	-2.38564	-1.36074	1.43102e-07	-2.36246	-1.46692	8.4356e-06	-2.38412	-1.44981
63963070	chr10:63963070:A:G	1.2672e-37	-2.37396	-1.33399	1.44674e-07	-2.37597	-1.44249	8.56458e-06	-2.39382	-1.42493
63963080	chr10:63963080:G:T	1.29856e-37	-2.37144	-1.31207	1.47078e-07	-2.3784	-1.42358	8.7182e-06	-2.39537	-1.40561
63963354	chr10:63963354:A:G	8.15511e-37	-6.21526e-10	-1.84612	1.15227e-06	-6.21526e-10	-1.74345	6.85144e-05	-6.21526e-10	-1.73934
63963385	chr10:63963385:T:A	7.83551e-37	-2.32435	0.438247	2.12508e-06	-1.35847	0.22709	0.000189102	-1.13834	0.41424
63963446	chr10:63963446:A:G	4.71685e-36	-0.0910392	-1.06993e-09	7.56981e-07	-2.1636	-1.06993e-09	5.55772e-05	-1.94862	-1.06993e-09
63963706	chr10:63963706:G:A	1.28852e-37	-2.38093	-1.31034	1.4875e-07	-2.36867	-1.422	8.78831e-06	-2.38876	-1.40421
63963935	chr10:63963935:T:C	8.14231e-37	-6.21526e-10	-1.84769	1.0533e-06	-6.21526e-10	-1.83326	6.30875e-05	-6.21526e-10	-1.82187
63963999	chr10:63963999:T:C	8.69755e-37	-6.21526e-10	-1.78172	1.40952e-06	-6.21526e-10	-1.54193	7.97703e-05	-6.21526e-10	-1.58724
63964052	chr10:63964052:C:CTCTT	1.19159e-37	-2.39273	-1.37675	1.41052e-07	-2.35081	-1.493	8.24424e-06	-2.37541	-1.48146
63964295	chr10:63964295:G:T	2.02056e-37	-2.36626	-0.875134	1.46258e-07	-2.3849	-1.42267	8.70383e-06	-2.40125	-1.40137
63964353	chr10:63964353:T:C	1.28107e-37	-2.38246	-1.3146	1.48853e-07	-2.3666	-1.42338	8.78852e-06	-2.38725	-1.4057
63964515	chr10:63964515:A:G	8.6447e-38	-2.22062	-1.86979	9.69366e-08	-2.39932	-1.81957	6.20193e-06	-2.32535	-1.81618
63964997	chr10:63964997:TTATC:T	7.318e-38	-2.40897	-1.84805	3.37302e-07	-1.1096	-1.86236	1.20259e-05	-1.62341	-1.85592
63965354	chr10:63965354:G:A	1.30161e-37	-2.37763	-1.30353	1.49559e-07	-2.37148	-1.41376	8.84398e-06	-2.39077	-1.39588
63965547	chr10:63965547:A:G	8.33408e-37	-6.21526e-10	-1.82441	1.08207e-06	-6.21526e-10	-1.80631	6.49662e-05	-6.21526e-10	-1.79252
63965574	chr10:63965574:C:T	1.26947e-37	-2.37906	-1.32711	1.46658e-07	-2.36985	-1.43499	8.66318e-06	-2.38961	-1.4177
63966697	chr10:63966697:T:C	1.42987e-37	-2.2761	-1.31108	1.6238e-07	-2.05607	-1.64693	8.93975e-06	-2.1584	-1.61748
63966775	chr10:63966775:A:G	1.79207e-37	-2.15269	-1.2087	2.16064e-07	-2.26525	-1.15212	1.53369e-05	-2.11696	-1.11917
63967160	chr10:63967160:A:G	1.495e-37	-2.26877	-1.27387	1.68604e-07	-2.04539	-1.62	9.27221e-06	-2.14926	-1.59011
63967269	chr10:63967269:G:T	8.6781e-37	-2.33249	0.548531	2.29378e-06	-1.38768	0.332703	0.00020419	-1.17066	0.523323
63967350	chr10:63967350:A:G	8.60712e-37	-2.34547	0.553294	2.19577e-06	-1.4359	0.337251	0.00019447	-1.22417	0.528061
63967519	chr10:63967519:G:A	8.08896e-37	-6.21526e-10	-1.85427	1.04402e-06	-6.21526e-10	-1.84211	6.24994e-05	-6.21526e-10	-1.83123
63967798	chr10:63967798:A:G	4.90984e-36	-0.050939	-1.06993e-09	4.16989e-05	1.84529	-1.06993e-09	0.001637	1.43423	-1.06993e-09
63968320	chr10:63968320:A:G	1.12158e-37	-2.38063	-1.4494	1.33368e-07	-2.36867	-1.53116	7.85591e-06	-2.38864	-1.51648
63968593	chr10:63968593:T:C	1.09506e-37	-2.39236	-1.4616	1.32677e-07	-2.35186	-1.55316	7.74642e-06	-2.37595	-1.54321
63968760	chr10:63968760:G:A	1.2156e-37	-2.22379	-1.52574	1.27248e-07	-2.31937	-1.62743	7.19315e-06	-2.37538	-1.61788
63969140	chr10:63969140:A:T	8.33429e-37	-6.21526e-10	-1.82439	1.08205e-06	-6.21526e-10	-1.80633	6.49642e-05	-6.21526e-10	-1.79255
63969575	chr10:63969575:G:A	1.21226e-36	0.0761516	-1.52585	5.49666e-07	-1.04735	-1.43628	3.53214e-05	-0.942056	-1.45984
63969613	chr10:63969613:A:C	8.10197e-37	-6.21526e-10	-1.85266	1.13809e-06	-6.21526e-10	-1.75583	6.76539e-05	-6.21526e-10	-1.75198
63969629	chr10:63969629:CAT:C	4.64679e-37	-2.40859	-1.06993e-09	6.48716e-07	-2.31794	-1.06993e-09	3.52875e-05	-2.40286	-1.06993e-09
63970187	chr10:63970187:C:T	7.49305e-38	-2.40746	-1.82591	1.07958e-07	-2.31821	-1.79299	6.11501e-06	-2.36756	-1.78808
63970248	chr10:63970248:G:A	1.36929e-36	-1.32789	-1.06993e-09	8.38368e-06	0.241103	-1.06993e-09	0.000820543	0.743578	-1.06993e-09
63970313	chr10:63970313:A:G	1.79862e-37	-2.3293	-1.02844	2.44664e-07	-1.88451	-1.40854	1.14264e-05	-2.08288	-1.44759
63970397	chr10:63970397:A:G	6.62939e-37	-2.37625	0.322992	7.75543e-07	-1.96238	-0.176992	6.35697e-05	-1.79017	-0.024076
63970458	chr10:63970458:G:T	1.81901e-37	-1.92654	-1.41994	2.64281e-07	-1.99406	-1.22187	1.55986e-05	-1.98669	-1.23252
63970516	chr10:63970516:G:A	1.27495e-37	-1.96075	-1.74111	1.41148e-07	-2.18973	-1.65341	7.481e-06	-2.30039	-1.65363
63970892	chr10:63970892:T:C	2.50368e-36	-6.21526e-10	-0.72442	2.44241e-06	-6.21526e-10	-0.9922	0.000149294	-6.21526e-10	-0.960469
63970894	chr10:63970894:A:G	1.40229e-37	-2.0134	-1.59326	9.90817e-08	-2.34876	-1.84823	6.31388e-06	-2.26508	-1.85856
63971287	chr10:63971287:G:A	1.38442e-37	-2.3227	-1.29679	1.48431e-07	-2.13311	-1.65971	8.26138e-06	-2.22241	-1.63238
63971464	chr10:63971464:C:A	3.55472e-37	-1.88612	-0.790366	4.81547e-07	-1.23964	-1.3763	2.40927e-05	-1.47362	-1.31086
63971931	chr10:63971931:A:G	7.93037e-37	-6.21526e-10	-1.87407	9.95613e-07	-6.21526e-10	-1.88958	5.89537e-05	-6.21526e-10	-1.88964
63971993	chr10:63971993:A:T	5.00508e-35	-6.21526e-10	2.27086	2.30543e-05	-6.21526e-10	1.25267	0.00166813	-6.21526e-10	1.45307
63972010	chr10:63972010:T:A	7.81108e-37	-6.21526e-10	-1.88922	1.05845e-06	-6.21526e-10	-1.82838	6.28908e-05	-6.21526e-10	-1.82499
63972631	chr10:63972631:A:G	1.02874e-37	-2.23468	-1.68175	1.24587e-07	-2.40691	-1.56102	7.4981e-06	-2.39457	-1.55717
63972695	chr10:63972695:T:C	3.97049e-37	-1.94541	-0.620465	2.13109e-07	-2.39772	-1.03342	1.44744e-05	-2.36262	-0.931382
63972738	chr10:63972738:T:G	8.07436e-38	-2.28284	-1.87581	3.10036e-07	-1.17433	-1.88192	1.6928e-05	-1.25406	-1.88335
63972834	chr10:63972834:C:T	1.29604e-36	-6.21526e-10	-1.38287	2.18775e-06	-6.21526e-10	-1.10231	0.000126171	-6.21526e-10	-1.12875
63972978	chr10:63972978:C:T	1.93098e-36	-0.984151	-1.06993e-09	1.4726e-06	-1.49816	-1.06993e-09	8.41779e-05	-1.53346	-1.06993e-09
63973100	chr10:63973100:T:G	1.32807e-37	-2.32022	-1.34082	1.44419e-07	-2.12818	-1.69204	8.02058e-06	-2.2185	-1.66588
63973282	chr10:63973282:G:A	1.06673e-37	-2.21764	-1.66252	1.27708e-07	-2.40465	-1.53854	7.71079e-06	-2.38928	-1.53449
63973628	chr10:63973628:C:T	6.94235e-37	-2.00713	-1.06993e-09	4.82051e-06	-0.312305	-1.06993e-09	0.000241295	-0.480368	-1.06993e-09
63973658	chr10:63973658:T:C	1.04303e-37	-2.23903	-1.6636	1.27193e-07	-2.40732	-1.53991	7.65124e-06	-2.39568	-1.53584
63973673	chr10:63973673:A:G	1.54705e-36	-6.21526e-10	-1.20583	2.69193e-06	-6.21526e-10	-0.894925	0.000154742	-6.21526e-10	-0.924627
63973795	chr10:63973795:G:C	1.05422e-37	-2.26635	-1.62562	1.33071e-07	-2.40892	-1.49314	7.96865e-06	-2.40227	-1.4886
63974160	chr10:63974160:C:T	8.14223e-38	-2.28368	-1.86661	3.13699e-07	-1.16988	-1.87463	1.70014e-05	-1.25639	-1.8767
63974419	chr10:63974419:C:A	9.41819e-37	-6.21526e-10	-1.70212	1.23258e-06	-6.21526e-10	-1.67607	7.15732e-05	-6.21526e-10	-1.69567
63974485	chr10:63974485:A:G	3.26316e-37	-2.10876	-0.653309	5.87492e-07	-1.43586	-0.981213	2.53558e-05	-1.70866	-1.02472
63975268	chr10:63975268:T:A	1.4241e-37	-2.11355	-1.47768	1.07573e-07	-2.26995	-1.84482	6.81737e-06	-2.19941	-1.8475
63975561	chr10:63975561:C:A	1.33595e-36	-1.35254	-1.06993e-09	8.72588e-06	0.28111	-1.06993e-09	0.000814044	0.735626	-1.06993e-09
63976137	chr10:63976137:C:T	1.61723e-37	-2.12971	-1.33434	1.73925e-07	-2.26661	-1.36771	1.10486e-05	-2.19602	-1.36806
63976293	chr10:63976293:G:T	1.96424e-37	-2.09013	-1.17953	1.85786e-07	-2.36334	-1.20501	1.15599e-05	-2.32714	-1.19171
63976336	chr10:63976336:G:A	1.35568e-37	-1.84453	-1.79594	3.87251e-07	-1.09567	-1.7382	1.88598e-05	-1.29538	-1.73397
63976491	chr10:63976491:G:A	1.57634e-35	-6.21526e-10	1.11551	1.81148e-05	-6.21526e-10	1.01154	0.00125599	-6.21526e-10	1.16929
63976704	chr10:63976704:C:T	1.02209e-37	-2.30778	-1.61514	9.19864e-08	-2.40805	-1.86325	5.49109e-06	-2.40516	-1.8581
63976814	chr10:63976814:C:G	3.69588e-37	-1.12001	-1.51753	1.25014e-06	-0.906927	-0.754999	7.24441e-05	-0.93965	-0.743923
63976845	chr10:63976845:A:G	4.98123e-37	-2.33909	-1.06993e-09	5.99856e-07	-2.39625	-1.06993e-09	3.68959e-05	-2.35829	-1.06993e-09
63976853	chr10:63976853:A:G	2.54309e-36	-6.21526e-10	-0.708802	2.47817e-06	-6.21526e-10	-0.977662	0.000153374	-6.21526e-10	-0.933511
63976980	chr10:63976980:C:T	9.26836e-38	-2.15614	-1.86461	2.79033e-07	-1.32549	-1.83611	1.5555e-05	-1.3813	-1.8407
63977097	chr10:63977097:A:G	2.66836e-37	-1.48899	-1.47431	1.74566e-07	-2.09418	-1.53645	1.00839e-05	-2.12603	-1.52942
63977132	chr10:63977132:C:T	1.20386e-36	-0.619667	-0.836977	3.78051e-06	0.533616	-1.08894	0.000238009	0.556149	-1.05023
63977268	chr10:63977268:C:T	1.01733e-37	-2.11021	-1.81738	9.4931e-08	-2.36661	-1.87317	5.66225e-06	-2.35226	-1.8803
63977312	chr10:63977312:T:C	1.10496e-36	-6.21526e-10	-1.54237	1.41631e-06	-6.21526e-10	-1.53713	8.23055e-05	-6.21526e-10	-1.55595
63977330	chr10:63977330:T:C	7.04467e-37	-0.996272	-0.996223	1.92628e-07	-1.70106	-1.83112	1.31551e-05	-1.58494	-1.80464
63977772	chr10:63977772:C:T	1.85589e-37	-1.50118	-1.82522	1.87666e-07	-1.6713	-1.88698	9.18534e-06	-1.8627	-1.88608
63978319	chr10:63978319:T:C	3.72736e-37	-2.12896	-0.500107	2.2099e-07	-2.19939	-1.19543	1.27147e-05	-2.3132	-1.11043
63978423	chr10:63978423:T:C	3.89962e-37	-2.11099	-0.472894	2.29078e-07	-2.18392	-1.17495	1.31354e-05	-2.30244	-1.08864
63978527	chr10:63978527:G:A	1.14038e-37	-1.93716	-1.87624	1.11744e-07	-2.23666	-1.84006	7.17623e-06	-2.1478	-1.84781
63978558	chr10:63978558:T:C	9.46188e-37	-6.21526e-10	-1.69749	1.65841e-06	-6.21526e-10	-1.37932	0.000106361	-6.21526e-10	-1.29955
63978722	chr10:63978722:C:A	1.92309e-37	-1.65264	-1.63819	1.77749e-07	-1.7992	-1.81337	8.92814e-06	-1.97051	-1.80667
63978823	chr10:63978823:C:T	1.86443e-37	-1.67906	-1.64275	1.73257e-07	-1.82229	-1.81587	8.73106e-06	-1.99022	-1.80928
63978995	chr10:63978995:T:C	1.83825e-37	-1.76611	-1.56984	1.51633e-07	-2.11867	-1.65281	1.03846e-05	-1.99021	-1.63585
63979023	chr10:63979023:T:C	7.84996e-37	-6.21526e-10	-1.88426	1.02632e-06	-6.21526e-10	-1.85921	6.10803e-05	-6.21526e-10	-1.8542
63979049	chr10:63979049:G:A	1.8101e-37	-1.70134	-1.65004	1.68949e-07	-1.84334	-1.82	8.54371e-06	-2.00758	-1.81361
63979132	chr10:63979132:T:G	1.90056e-37	-1.63516	-1.66746	1.77914e-07	-1.78301	-1.82863	8.90535e-06	-1.95714	-1.8226
63979264	chr10:63979264:C:G	2.00135e-37	-1.6087	-1.64224	1.84608e-07	-1.75911	-1.81559	9.21279e-06	-1.93681	-1.80899
63979395	chr10:63979395:C:G	1.94106e-37	-1.6841	-1.59743	1.7675e-07	-1.82712	-1.79108	8.92138e-06	-1.99441	-1.78353
63979691	chr10:63979691:G:T	2.20271e-37	-1.62352	-1.53156	1.94949e-07	-1.76958	-1.75062	9.76427e-06	-1.94625	-1.7414
63979819	chr10:63979819:G:A	2.0439e-37	-1.65001	-1.5799	1.84223e-07	-1.79638	-1.78041	9.26036e-06	-1.96839	-1.77225
63979942	chr10:63979942:A:G	2.61111e-36	-6.21526e-10	-0.682403	3.10901e-06	-6.21526e-10	-0.75088	0.000187069	-6.21526e-10	-0.734911
63980120	chr10:63980120:C:G	1.14114e-36	-6.21526e-10	-1.51015	1.21046e-06	-6.21526e-10	-1.69419	7.36205e-05	-6.21526e-10	-1.66746
63980527	chr10:63980527:G:A	2.0991e-37	-1.60999	-1.59327	1.89774e-07	-1.75854	-1.78857	9.47823e-06	-1.93666	-1.78073
63980531	chr10:63980531:ACT:A	2.03534e-37	-1.61909	-1.61501	1.85855e-07	-1.76763	-1.80034	9.29185e-06	-1.94422	-1.79303
63980538	chr10:63980538:G:A	2.0203e-37	-1.63687	-1.60465	1.83908e-07	-1.78327	-1.79523	9.21863e-06	-1.95752	-1.78764
63980633	chr10:63980633:T:C	1.61711e-37	-1.60024	-1.86389	1.73975e-07	-1.75255	-1.88148	8.59654e-06	-1.93234	-1.88269
63980655	chr10:63980655:G:A	1.9719e-37	-1.6547	-1.61106	1.80222e-07	-1.79984	-1.79891	9.05704e-06	-1.97138	-1.79147
63980665	chr10:63980665:C:G	2.04663e-37	-1.62217	-1.6064	1.86299e-07	-1.76934	-1.79624	9.32065e-06	-1.94546	-1.78869
63980690	chr10:63980690:G:A	2.0883e-37	-1.60554	-1.60288	1.89631e-07	-1.75364	-1.79421	9.4627e-06	-1.93245	-1.78658
63980815	chr10:63980815:T:TA	1.74674e-37	-1.77189	-1.61512	1.4564e-07	-2.12263	-1.68918	9.95226e-06	-1.99495	-1.67364
63980942	chr10:63980942:C:T	1.31416e-36	-6.21526e-10	-1.36899	1.21472e-06	-6.21526e-10	-1.69067	7.33354e-05	-6.21526e-10	-1.67134
63981047	chr10:63981047:G:A	1.78037e-37	-1.62781	-1.74014	1.72309e-07	-1.76705	-1.8766	8.58391e-06	-1.94269	-1.87381
63981279	chr10:63981279:C:G	2.13382e-37	-1.60097	-1.58588	1.92159e-07	-1.75032	-1.7843	9.58732e-06	-1.92966	-1.77629
63981294	chr10:63981294:A:C	4.00323e-36	-6.21526e-10	-0.25508	4.91975e-06	-6.21526e-10	-0.291926	0.000294092	-6.21526e-10	-0.282494
63981490	chr10:63981490:T:C	1.92933e-37	-1.64906	-1.63853	1.78937e-07	-1.79215	-1.81375	8.9731e-06	-1.96511	-1.80705
63981882	chr10:63981882:C:T	5.06305e-36	-0.0202122	-1.06993e-09	3.63837e-05	1.70894	-1.06993e-09	0.00133797	1.23252	-1.06993e-09
63982092	chr10:63982092:C:T	1.97138e-37	-1.6275	-1.63853	1.82211e-07	-1.77402	-1.81375	9.11531e-06	-1.94939	-1.80705
63982139	chr10:63982139:C:T	1.98001e-37	-1.62313	-1.63853	1.82886e-07	-1.77032	-1.81375	9.14934e-06	-1.94566	-1.80705
63982537	chr10:63982537:A:G	1.14407e-36	-6.21526e-10	-1.50759	2.12423e-06	-6.21526e-10	-1.13177	0.000121487	-6.21526e-10	-1.16658
63982961	chr10:63982961:A:T	4.74517e-37	-2.14276	-0.244877	2.68733e-07	-2.20507	-0.994155	1.56191e-05	-2.31859	-0.899307
63982974	chr10:63982974:A:G	1.91852e-37	-1.67041	-1.6228	1.76863e-07	-1.812	-1.80556	8.90445e-06	-1.98145	-1.79839
63983535	chr10:63983535:G:T	8.63285e-37	-6.21526e-10	-1.78919	9.97289e-07	-6.21526e-10	-1.8879	5.8992e-05	-6.21526e-10	-1.88899
63983571	chr10:63983571:AG:A	1.85097e-37	-1.7204	-1.60866	1.70037e-07	-1.85961	-1.79732	8.63064e-06	-2.02123	-1.78984
63983598	chr10:63983598:A:C	1.8762e-37	-1.70679	-1.60872	1.72125e-07	-1.84737	-1.79735	8.7227e-06	-2.01059	-1.78987
63983788	chr10:63983788:C:T	1.87465e-37	-1.70806	-1.60829	1.71764e-07	-1.84798	-1.79884	8.7045e-06	-2.01149	-1.79106
63983855	chr10:63983855:T:A	1.93306e-37	-1.69196	-1.5937	1.76045e-07	-1.83355	-1.78865	8.90102e-06	-1.99938	-1.78084
63983934	chr10:63983934:A:G	1.87827e-37	-1.6955	-1.61892	1.72961e-07	-1.83671	-1.80316	8.74444e-06	-2.00206	-1.79592
63983954	chr10:63983954:T:G	1.90675e-37	-1.69126	-1.6081	1.74195e-07	-1.83576	-1.797	8.81424e-06	-2.00051	-1.78951
63983992	chr10:63983992:A:G	2.06876e-36	-6.21526e-10	-0.915229	1.97514e-06	-6.21526e-10	-1.20455	0.000125468	-6.21526e-10	-1.13433
63984199	chr10:63984199:G:A	8.70575e-37	-6.21526e-10	-1.78078	1.12744e-06	-6.21526e-10	-1.76524	6.75496e-05	-6.21526e-10	-1.75353
63984208	chr10:63984208:G:A	1.72049e-37	-1.71202	-1.69014	1.63923e-07	-1.85001	-1.84353	8.29173e-06	-2.01319	-1.83794
63984601	chr10:63984601:A:G	4.68302e-37	-2.40082	-1.06993e-09	8.9499e-07	-1.99613	-1.06993e-09	5.26021e-05	-2.00363	-1.06993e-09
63984749	chr10:63984749:T:C	1.82057e-37	-1.73506	-1.61055	1.67826e-07	-1.87191	-1.79811	8.53357e-06	-2.03171	-1.79067
63984800	chr10:63984800:A:G	3.30464e-37	-2.16536	-0.584074	2.01601e-07	-2.22962	-1.25703	1.16694e-05	-2.33411	-1.17532
63985784	chr10:63985784:T:C	8.64897e-37	-0.353061	-1.43426	8.85187e-07	-0.463483	-1.54366	3.50794e-05	-0.937841	-1.47093
63985886	chr10:63985886:C:T	1.85009e-37	-1.70617	-1.62336	1.70555e-07	-1.84591	-1.80797	8.63227e-06	-2.00988	-1.801
63986241	chr10:63986241:G:A	1.94069e-37	-1.67591	-1.60581	1.77302e-07	-1.81696	-1.79813	8.93576e-06	-1.98557	-1.79076
63986567	chr10:63986567:C:T	8.05329e-37	-6.21526e-10	-1.85869	9.95704e-07	-6.21526e-10	-1.88949	5.89484e-05	-6.21526e-10	-1.88973
63986889	chr10:63986889:C:T	1.84555e-37	-1.71417	-1.61781	1.69738e-07	-1.85309	-1.80559	8.61304e-06	-2.01461	-1.7985
63987432	chr10:63987432:A:G	1.77036e-37	-1.76381	-1.60977	1.62964e-07	-1.89926	-1.80015	8.33509e-06	-2.05302	-1.79289
63987506	chr10:63987506:C:T	1.23158e-36	-6.21526e-10	-1.43389	1.24794e-06	-6.21526e-10	-1.66369	7.34987e-05	-6.21526e-10	-1.66912
63987671	chr10:63987671:A:G	1.79698e-37	-1.75224	-1.60642	1.65036e-07	-1.88853	-1.79825	8.42787e-06	-2.04393	-1.79092
63987790	chr10:63987790:G:A	3.46754e-37	-2.20356	-0.497762	2.07839e-07	-2.26301	-1.19317	1.22323e-05	-2.35465	-1.10766
63987802	chr10:63987802:G:T	1.69692e-37	-1.78146	-1.63449	1.58268e-07	-1.91476	-1.81389	8.11056e-06	-2.06602	-1.8072
63987803	chr10:63987803:C:T	1.68796e-37	-1.78177	-1.63948	1.57797e-07	-1.91503	-1.8166	8.08585e-06	-2.06625	-1.81003
63988055	chr10:63988055:A:G	1.77241e-37	-1.75754	-1.61489	1.63403e-07	-1.89368	-1.80304	8.34897e-06	-2.04836	-1.79589
63988068	chr10:63988068:T:C	1.7425e-37	-1.77968	-1.60977	1.60757e-07	-1.9129	-1.80015	8.24101e-06	-2.06438	-1.79289
63988091	chr10:63988091:C:T	1.71581e-37	-1.7828	-1.62208	1.59188e-07	-1.91632	-1.80653	8.16331e-06	-2.06728	-1.79945
63988441	chr10:63988441:C:T	4.5666e-36	-6.21526e-10	-0.123412	5.6184e-06	-6.21526e-10	-0.159137	0.000336188	-6.21526e-10	-0.148719
63988655	chr10:63988655:C:T	1.83297e-37	-1.73489	-1.60394	1.67768e-07	-1.87352	-1.79684	8.54614e-06	-2.03146	-1.78945
63988729	chr10:63988729:G:A	1.14551e-36	-6.21526e-10	-1.50633	1.15538e-06	-6.21526e-10	-1.74075	6.95745e-05	-6.21526e-10	-1.72399
63988762	chr10:63988762:A:G	3.36291e-37	-2.21064	-0.521324	2.02938e-07	-2.26925	-1.21079	1.196e-05	-2.35843	-1.12639
63988782	chr10:63988782:T:C	1.76626e-37	-1.76613	-1.60977	1.6263e-07	-1.90131	-1.80015	8.32022e-06	-2.05481	-1.79289
63988834	chr10:63988834:G:A	3.46628e-36	-6.21526e-10	-0.3991	4.79331e-06	-6.21526e-10	-0.317962	0.000309118	-6.21526e-10	-0.232665
63988916	chr10:63988916:G:T	1.7516e-37	-1.75607	-1.62817	1.62401e-07	-1.89236	-1.81051	8.29427e-06	-2.04735	-1.80348
63988944	chr10:63988944:C:T	8.339e-37	-0.0329244	-1.7909	1.184e-06	0.0761096	-1.7924	5.70887e-05	-0.143448	-1.77833
63989158	chr10:63989158:C:G	1.4099e-37	-1.71148	-1.88977	1.57896e-07	-1.84351	-1.8875	7.99695e-06	-1.99893	-1.88839
63989319	chr10:63989319:G:A	6.08707e-37	-2.1386	-1.06993e-09	7.47434e-07	-2.17629	-1.06993e-09	5.11831e-05	-2.03098	-1.06993e-09
63989352	chr10:63989352:G:A	1.01956e-36	-6.21526e-10	-1.62281	1.77798e-06	-6.21526e-10	-1.3097	0.000114547	-6.21526e-10	-1.2254
63989500	chr10:63989500:T:C	1.75579e-37	-1.77208	-1.60977	1.61771e-07	-1.90661	-1.80015	8.28412e-06	-2.05916	-1.79289
63989562	chr10:63989562:GA:G	4.5705e-36	-6.21526e-10	-0.122557	5.62242e-06	-6.21526e-10	-0.158422	0.000336428	-6.21526e-10	-0.148005
63989623	chr10:63989623:C:T	8.13222e-37	-6.21526e-10	-1.84893	9.97985e-07	-6.21526e-10	-1.8872	5.92007e-05	-6.21526e-10	-1.88546
63989782	chr10:63989782:C:T	1.86925e-37	-1.71577	-1.60346	1.71153e-07	-1.8536	-1.79679	8.68921e-06	-2.01494	-1.78936
63989834	chr10:63989834:G:C	4.90492e-36	-6.21526e-10	-0.0519417	6.02727e-06	-6.21526e-10	-0.0888897	0.000360715	-6.21526e-10	-0.0783005
63990097	chr10:63990097:C:G	8.06875e-37	-6.21526e-10	-1.85677	9.95534e-07	-6.21526e-10	-1.88966	5.89446e-05	-6.21526e-10	-1.88979
63990483	chr10:63990483:A:C	1.78611e-37	-1.75895	-1.60577	1.64041e-07	-1.89494	-1.79789	8.38501e-06	-2.04941	-1.79054
63990539	chr10:63990539:C:T	1.41521e-37	-1.89078	-1.70671	1.43947e-07	-2.23657	-1.58692	9.16419e-06	-2.15645	-1.59464
63990765	chr10:63990765:G:T	7.82982e-37	-6.21526e-10	-1.88683	1.00966e-06	-6.21526e-10	-1.87557	5.97136e-05	-6.21526e-10	-1.87683
63990818	chr10:63990818:T:C	1.63378e-37	-1.78643	-1.66744	1.55113e-07	-1.91934	-1.82945	7.95019e-06	-2.06982	-1.82337
63990871	chr10:63990871:G:A	1.26024e-35	-6.21526e-10	0.89171	7.59421e-06	-6.21526e-10	0.142203	0.000491945	-6.21526e-10	0.231979
63991251	chr10:63991251:A:G	5.29044e-37	-2.27886	-1.06993e-09	5.96888e-07	-2.40121	-1.06993e-09	3.51961e-05	-2.40545	-1.06993e-09
63991495	chr10:63991495:C:T	1.74047e-37	-1.78084	-1.60977	1.60518e-07	-1.91439	-1.80015	8.23057e-06	-2.06564	-1.79289
63991717	chr10:63991717:C:T	1.11625e-36	-6.21526e-10	-1.53221	1.39404e-06	-6.21526e-10	-1.55298	8.54685e-05	-6.21526e-10	-1.51824
63991836	chr10:63991836:A:G	1.69235e-37	-1.74341	-1.67524	1.60397e-07	-1.88234	-1.83295	8.16747e-06	-2.03895	-1.82728
63992104	chr10:63992104:G:C	1.79293e-37	-1.70839	-1.65253	1.67477e-07	-1.84851	-1.82358	8.48035e-06	-2.01132	-1.81732
63993136	chr10:63993136:C:G	8.57339e-38	-2.33523	-1.76346	1.35791e-07	-2.40879	-1.47304	9.44139e-06	-2.39829	-1.32299
63993174	chr10:63993174:C:T	1.64693e-37	-1.76485	-1.681	1.56587e-07	-1.90076	-1.83856	7.99917e-06	-2.05413	-1.83292
63993361	chr10:63993361:TTAGCACA:T	1.74875e-37	-1.76576	-1.6201	1.61792e-07	-1.90099	-1.80563	8.27577e-06	-2.05447	-1.79858
63993650	chr10:63993650:C:G	1.80833e-37	-1.75564	-1.59673	1.65379e-07	-1.89199	-1.79271	8.45102e-06	-2.04694	-1.78516
63993711	chr10:63993711:G:C	1.52076e-36	-6.21526e-10	-1.22297	1.52064e-06	-6.21526e-10	-1.46605	8.81659e-05	-6.21526e-10	-1.48717
63993823	chr10:63993823:C:T	1.86864e-37	-1.70993	-1.60963	1.713e-07	-1.84945	-1.80007	8.67931e-06	-2.01264	-1.79281
63994034	chr10:63994034:A:G	1.71597e-37	-1.77714	-1.62765	1.59517e-07	-1.91096	-1.80983	8.1731e-06	-2.06258	-1.80296
63994388	chr10:63994388:T:C	3.41043e-36	-0.415341	-1.06993e-09	1.73646e-05	0.969252	-1.06993e-09	0.000646549	0.505261	-1.06993e-09
63994437	chr10:63994437:A:G	1.79448e-37	-1.76031	-1.59974	1.65094e-07	-1.89227	-1.79416	8.43515e-06	-2.0474	-1.78658
63994590	chr10:63994590:C:T	1.80066e-37	-1.75912	-1.59749	1.64946e-07	-1.89422	-1.79311	8.4203e-06	-2.05012	-1.78562
63994886	chr10:63994886:G:A	1.96561e-37	-2.27247	-0.996488	1.70733e-07	-2.2773	-1.37554	1.15845e-05	-2.20817	-1.30855
63995020	chr10:63995020:G:A	3.73472e-37	-2.21662	-0.410475	2.16304e-07	-2.27526	-1.14099	1.28241e-05	-2.36195	-1.05311
63995311	chr10:63995311:A:G	3.87446e-36	-6.21526e-10	-0.287773	9.60257e-06	-6.21526e-10	0.376847	0.000604073	-6.21526e-10	0.437306
63995540	chr10:63995540:A:G	2.61193e-37	-1.69444	-1.29023	2.06117e-07	-1.84538	-1.61911	1.06816e-05	-2.01161	-1.58625
63995576	chr10:63995576:G:A	8.44611e-37	-6.21526e-10	-1.81106	1.01447e-06	-6.21526e-10	-1.87082	6.06138e-05	-6.21526e-10	-1.86187
63995621	chr10:63995621:G:A	2.26826e-37	-1.54571	-1.58005	4.51456e-07	-0.986116	-1.69434	2.16986e-05	-1.24109	-1.64805
63996011	chr10:63996011:C:T	6.6129e-37	-2.25545	0.199703	3.90292e-07	-2.30849	-0.517554	2.42888e-05	-2.3817	-0.394673
63996116	chr10:63996116:G:T	6.61128e-37	-2.05599	-1.06993e-09	6.185e-07	-2.36564	-1.06993e-09	3.68208e-05	-2.36032	-1.06993e-09
63996217	chr10:63996217:G:A	2.5526e-37	-1.6702	-1.33746	2.03948e-07	-1.82434	-1.65074	1.05178e-05	-1.99359	-1.61973
63996251	chr10:63996251:G:A	8.46518e-37	-6.21526e-10	-1.8088	1.05514e-06	-6.21526e-10	-1.83151	6.31464e-05	-6.21526e-10	-1.82093
63996652	chr10:63996652:G:A	2.34424e-37	-1.72115	-1.37165	1.90608e-07	-1.86982	-1.6729	9.88726e-06	-2.03163	-1.64351
63997053	chr10:63997053:C:T	1.83396e-37	-1.45568	-1.88261	8.28363e-07	-0.257806	-1.81568	5.21228e-05	-0.186529	-1.82626
63997089	chr10:63997089:A:G	2.6061e-37	-1.6349	-1.35201	2.08288e-07	-1.79326	-1.66076	1.06838e-05	-1.96724	-1.63042
63998215	chr10:63998215:G:A	1.57658e-37	-1.65814	-1.83136	9.22844e-08	-2.40722	-1.86084	5.80242e-06	-2.36386	-1.84426
63998249	chr10:63998249:C:T	1.67904e-37	-2.07537	-1.35118	1.61832e-07	-2.09459	-1.61179	1.09229e-05	-1.99849	-1.57703
63998286	chr10:63998286:C:T	7.81669e-37	-6.21526e-10	-1.8885	1.00823e-06	-6.21526e-10	-1.87699	5.95965e-05	-6.21526e-10	-1.87879
63998606	chr10:63998606:C:T	4.71895e-36	-6.21526e-10	-0.0905949	5.8067e-06	-6.21526e-10	-0.126172	0.000347707	-6.21526e-10	-0.115028
63998614	chr10:63998614:T:C	2.67942e-37	-1.67589	-1.28328	2.09288e-07	-1.82925	-1.61998	1.08148e-05	-1.99843	-1.58704
63998764	chr10:63998764:G:A	4.06725e-36	-6.21526e-10	-0.239213	2.30042e-06	-6.21526e-10	-1.05209	0.000147609	-6.21526e-10	-0.971821
63998952	chr10:63998952:T:C	1.56023e-36	-6.21526e-10	-1.19735	1.51648e-06	-6.21526e-10	-1.46879	9.49168e-05	-6.21526e-10	-1.41339
63999180	chr10:63999180:G:A	1.68106e-36	-6.21526e-10	-1.12276	1.35289e-06	-6.21526e-10	-1.58294	8.28129e-05	-6.21526e-10	-1.5498
63999478	chr10:63999478:C:T	2.59621e-37	-1.63148	-1.35923	2.08262e-07	-1.78811	-1.66603	1.06557e-05	-1.96451	-1.63578
63999874	chr10:63999874:G:A	3.76751e-36	-6.21526e-10	-0.315766	9.34591e-06	-6.21526e-10	0.349755	0.000585347	-6.21526e-10	0.405817
64000074	chr10:64000074:A:G	2.62332e-37	-1.36199	-1.61833	5.59386e-07	-0.739667	-1.72643	2.61781e-05	-1.01778	-1.68368
64000386	chr10:64000386:A:G	9.09983e-37	-6.21526e-10	-1.73651	1.42533e-06	-6.21526e-10	-1.53078	8.93638e-05	-6.21526e-10	-1.47367
64000465	chr10:64000465:C:A	7.81965e-37	-6.21526e-10	-1.88813	1.00468e-06	-6.21526e-10	-1.88051	5.95764e-05	-6.21526e-10	-1.87913
64000663	chr10:64000663:T:G	2.4944e-37	-1.63095	-1.39976	2.03063e-07	-1.78899	-1.69044	1.03905e-05	-1.96358	-1.66192
64000951	chr10:64000951:C:T	3.07476e-37	-2.20853	-0.613009	1.87622e-07	-2.26847	-1.29004	1.09956e-05	-2.35776	-1.21113
64001067	chr10:64001067:T:C	2.61698e-37	-1.63291	-1.34983	2.09313e-07	-1.78919	-1.65991	1.07147e-05	-1.96551	-1.62926
64001074	chr10:64001074:A:G	8.78914e-37	-0.00163653	-1.76961	4.36034e-07	-0.8607	-1.85452	3.15509e-05	-0.670214	-1.84457
64001312	chr10:64001312:G:A	8.01934e-37	-6.21526e-10	-1.86291	1.08819e-06	-6.21526e-10	-1.80067	6.35667e-05	-6.21526e-10	-1.8143
64001442	chr10:64001442:C:T	2.89119e-37	-1.55659	-1.32651	2.2748e-07	-1.72126	-1.64461	1.15355e-05	-1.90797	-1.61299
64001673	chr10:64001673:C:A	6.87168e-36	-6.21526e-10	0.285228	2.33442e-06	-6.21526e-10	-1.03742	0.00015251	-6.21526e-10	-0.93916
64001691	chr10:64001691:A:G	7.84299e-38	-2.30125	-1.88648	1.05199e-07	-2.25419	-1.8829	5.74928e-06	-2.3332	-1.88412
64001877	chr10:64001877:A:C	2.59027e-37	-1.64053	-1.35247	2.07434e-07	-1.79649	-1.66164	1.06303e-05	-1.97159	-1.6311
64002015	chr10:64002015:A:G	2.44746e-36	-6.21526e-10	-0.747128	1.65978e-06	-6.21526e-10	-1.3785	0.000104947	-6.21526e-10	-1.31293
64002147	chr10:64002147:A:G	7.81342e-37	-6.21526e-10	-1.88892	1.04298e-06	-6.21526e-10	-1.8431	6.11743e-05	-6.21526e-10	-1.85266
64002199	chr10:64002199:G:A	9.22039e-38	-2.29993	-1.726	9.8372e-08	-2.34901	-1.85518	5.60008e-06	-2.40132	-1.84229
64002429	chr10:64002429:C:A	1.38828e-36	-6.21526e-10	-1.31411	1.3131e-06	-6.21526e-10	-1.61279	7.95978e-05	-6.21526e-10	-1.5894
64002458	chr10:64002458:A:T	2.58595e-37	-1.65822	-1.33645	2.06989e-07	-1.81135	-1.64892	1.06359e-05	-1.98416	-1.61799
64002555	chr10:64002555:C:T	7.96194e-38	-2.29015	-1.88253	1.07146e-07	-2.24077	-1.87798	5.83068e-06	-2.32377	-1.87949
64002580	chr10:64002580:G:A	8.8277e-37	-1.5713	-0.195568	3.81492e-07	-1.91481	-0.934039	2.18645e-05	-2.06163	-0.819891
64002745	chr10:64002745:A:G	2.33017e-37	-1.76968	-1.32915	4.74224e-07	-0.972515	-1.65875	2.75867e-05	-0.990501	-1.65855
64003085	chr10:64003085:A:G	1.00374e-36	-6.21526e-10	-1.63844	1.07141e-06	-6.21526e-10	-1.81621	6.42148e-05	-6.21526e-10	-1.80415
64003231	chr10:64003231:T:C	3.67597e-37	-2.23183	-0.411116	2.13582e-07	-2.28827	-1.14065	1.27328e-05	-2.36993	-1.05227
64003400	chr10:64003400:G:C	7.82916e-37	-6.21526e-10	-1.88691	1.00239e-06	-6.21526e-10	-1.8828	5.9433e-05	-6.21526e-10	-1.88154
64003631	chr10:64003631:A:G	2.5934e-37	-1.6487	-1.3431	2.0756e-07	-1.80309	-1.65443	1.06492e-05	-1.97725	-1.62365
64003929	chr10:64003929:A:G	2.52393e-37	-1.65541	-1.36354	2.03696e-07	-1.80853	-1.66777	1.04569e-05	-1.98127	-1.63785
64004320	chr10:64004320:TA:T	2.52519e-37	-1.66424	-1.35421	2.03815e-07	-1.81492	-1.6608	1.04732e-05	-1.98718	-1.63039
64004435	chr10:64004435:T:C	2.10408e-37	-1.7652	-1.43568	5.02337e-07	-0.859249	-1.71442	2.99552e-05	-0.853633	-1.71305
64004584	chr10:64004584:G:T	3.35224e-36	-6.21526e-10	-0.432553	1.96509e-06	-6.21526e-10	-1.20965	0.000125455	-6.21526e-10	-1.13444
64004650	chr10:64004650:C:T	2.66733e-37	-1.63171	-1.33198	2.12151e-07	-1.78811	-1.64754	1.08631e-05	-1.96452	-1.6165
64005065	chr10:64005065:T:C	2.71565e-37	-1.61852	-1.32721	2.15022e-07	-1.77916	-1.64304	1.09835e-05	-1.95896	-1.61104
64005170	chr10:64005170:T:G	8.51244e-37	-6.21526e-10	-1.80324	1.05394e-06	-6.21526e-10	-1.83265	6.29916e-05	-6.21526e-10	-1.82339
64005588	chr10:64005588:A:G	2.72723e-37	-1.59559	-1.34589	2.17294e-07	-1.75543	-1.65626	1.10701e-05	-1.93655	-1.62559
64005624	chr10:64005624:T:C	2.40087e-37	-1.66671	-1.40223	1.96618e-07	-1.81904	-1.69264	1.00882e-05	-1.99063	-1.66439
64005767	chr10:64005767:C:T	1.9526e-37	-2.01447	-1.26114	1.84541e-07	-2.03467	-1.5404	1.26461e-05	-1.92796	-1.50108
64006114	chr10:64006114:C:T	2.66965e-37	-1.64016	-1.32266	2.11915e-07	-1.79531	-1.64144	1.08719e-05	-1.97037	-1.60984
64006308	chr10:64006308:G:A	1.47745e-37	-1.87798	-1.67647	1.30065e-07	-2.21456	-1.71034	8.43477e-06	-2.12683	-1.7072
64006335	chr10:64006335:A:G	8.71297e-37	-6.21526e-10	-1.77995	1.03143e-06	-6.21526e-10	-1.85424	6.17934e-05	-6.21526e-10	-1.84259
64006528	chr10:64006528:G:A	7.99906e-37	-6.21526e-10	-1.86544	1.00531e-06	-6.21526e-10	-1.87989	5.97201e-05	-6.21526e-10	-1.87672
64006806	chr10:64006806:C:G	1.13966e-36	-6.21526e-10	-1.51145	1.21475e-06	-6.21526e-10	-1.69064	7.09023e-05	-6.21526e-10	-1.70509
64006878	chr10:64006878:G:A	9.44174e-38	-2.31579	-1.68642	9.9142e-08	-2.36047	-1.83591	5.70428e-06	-2.40514	-1.82003
64006983	chr10:64006983:G:A	2.59407e-37	-1.65512	-1.33641	2.07472e-07	-1.80821	-1.64974	1.06585e-05	-1.98135	-1.61869
64007014	chr10:64007014:G:A	4.9048e-36	-6.21526e-10	-0.0519657	6.02741e-06	-6.21526e-10	-0.0888661	0.000360107	-6.21526e-10	-0.0799878
64007056	chr10:64007056:G:A	2.63809e-37	-1.65082	-1.32389	2.0969e-07	-1.80554	-1.64177	1.07734e-05	-1.97911	-1.61019
64007070	chr10:64007070:G:T	4.55179e-36	-6.21526e-10	-0.12666	2.46755e-06	-6.21526e-10	-0.981959	0.0001539	-6.21526e-10	-0.930085
64007145	chr10:64007145:A:C	3.78169e-37	-2.22518	-0.389417	2.18995e-07	-2.28035	-1.12354	1.30216e-05	-2.36558	-1.0342
64007657	chr10:64007657:G:A	3.39122e-36	-6.21526e-10	-0.42099	8.27341e-06	-6.21526e-10	0.227862	0.0005161	-6.21526e-10	0.279912
64007774	chr10:64007774:C:T	2.67233e-37	-1.63533	-1.32649	2.12425e-07	-1.79086	-1.64349	1.08879e-05	-1.96672	-1.61202
64007775	chr10:64007775:A:T	2.61082e-37	-1.642	-1.3431	2.08935e-07	-1.79649	-1.65443	1.07136e-05	-1.97123	-1.62365
64007806	chr10:64007806:T:C	3.47502e-37	-2.22165	-0.477517	2.06154e-07	-2.27771	-1.1866	1.22028e-05	-2.36392	-1.1008
64008098	chr10:64008098:C:T	5.4187e-37	-2.26764	0.0127283	2.89606e-07	-2.31391	-0.810507	1.77279e-05	-2.38434	-0.706907
64008238	chr10:64008238:G:T	4.80366e-36	-6.21526e-10	-0.0728026	5.95198e-06	-6.21526e-10	-0.101459	0.000356167	-6.21526e-10	-0.0909893
64008251	chr10:64008251:A:T	1.51129e-37	-1.86357	-1.66823	1.32072e-07	-2.20587	-1.70372	8.57997e-06	-2.11638	-1.70058
64008689	chr10:64008689:A:G	1.05347e-36	-6.21526e-10	-1.59009	2.11559e-06	-6.21526e-10	-1.13585	0.000117951	-6.21526e-10	-1.19612
64008915	chr10:64008915:A:G	2.67404e-37	-1.61808	-1.3431	2.13224e-07	-1.77617	-1.65443	1.08959e-05	-1.95436	-1.62365
64008950	chr10:64008950:G:A	2.72652e-37	-1.6154	-1.32634	2.16091e-07	-1.77354	-1.6437	1.1047e-05	-1.95207	-1.61215
64009473	chr10:64009473:T:G	2.58333e-37	-1.62906	-1.36662	2.07854e-07	-1.78539	-1.67071	1.06278e-05	-1.96198	-1.64094
64009530	chr10:64009530:G:A	2.61052e-37	-1.64212	-1.3431	2.08744e-07	-1.7974	-1.65443	1.07013e-05	-1.97238	-1.62365
64009803	chr10:64009803:T:C	2.56883e-37	-1.64508	-1.35624	2.06414e-07	-1.80004	-1.66302	1.05782e-05	-1.9748	-1.63279
64010106	chr10:64010106:T:C	2.73415e-37	-1.62359	-1.31535	2.16273e-07	-1.78078	-1.63562	1.10802e-05	-1.95748	-1.60375
64010584	chr10:64010584:T:A	7.81064e-37	-6.21526e-10	-1.88928	1.00839e-06	-6.21526e-10	-1.87683	5.98168e-05	-6.21526e-10	-1.8751
64010603	chr10:64010603:T:G	8.13494e-37	-6.21526e-10	-1.8486	9.9791e-07	-6.21526e-10	-1.88728	5.91944e-05	-6.21526e-10	-1.88556
64010629	chr10:64010629:G:A	1.01958e-37	-2.30239	-1.62299	1.03566e-07	-2.35146	-1.80128	5.94766e-06	-2.40231	-1.78108
64011078	chr10:64011078:G:C	1.87433e-36	-6.21526e-10	-1.01393	1.29242e-06	-6.21526e-10	-1.62867	8.00069e-05	-6.21526e-10	-1.58428
64011133	chr10:64011133:G:A	1.90026e-37	-1.67948	-1.6233	1.70579e-07	-1.8297	-1.82404	8.65901e-06	-1.99942	-1.80837
64011242	chr10:64011242:G:A	1.27152e-37	-1.83431	-1.87025	1.65406e-07	-1.80868	-1.87585	1.15449e-05	-1.64782	-1.87233
64011562	chr10:64011562:A:G	1.98531e-37	-1.71856	-1.54043	1.67222e-07	-1.86253	-1.81109	8.56752e-06	-2.02534	-1.79307
64011692	chr10:64011692:T:G	2.15656e-37	-1.69808	-1.47817	1.75566e-07	-1.8447	-1.78022	8.99681e-06	-2.01039	-1.75913
64011783	chr10:64011783:A:T	4.6134e-36	-6.21526e-10	-0.113216	5.68356e-06	-6.21526e-10	-0.147606	0.000340067	-6.21526e-10	-0.137247
64011835	chr10:64011835:CA:C	1.98749e-37	-1.74752	-1.51037	1.65284e-07	-1.88832	-1.79696	8.51456e-06	-2.04721	-1.7774
64012137	chr10:64012137:C:T	1.83686e-36	-1.03412	-1.06993e-09	1.72547e-06	-1.33968	-1.06993e-09	0.000144161	-0.995459	-1.06993e-09
64012261	chr10:64012261:A:T	1.98895e-37	-1.71496	-1.5422	1.6736e-07	-1.86001	-1.81278	8.56816e-06	-2.02347	-1.79487
64012320	chr10:64012320:T:C	1.00374e-36	-1.63845	-1.06993e-09	8.39891e-07	-2.05967	-1.06993e-09	5.42202e-05	-1.97333	-1.06993e-09
64012388	chr10:64012388:A:G	3.5203e-37	-2.25009	-0.436125	2.07521e-07	-2.30248	-1.15523	1.24364e-05	-2.37806	-1.0677
64012556	chr10:64012556:A:G	2.57299e-36	-6.21526e-10	-0.697114	1.38882e-06	-6.21526e-10	-1.55673	8.38902e-05	-6.21526e-10	-1.53688
64012647	chr10:64012647:A:G	9.77256e-37	-6.21526e-10	-1.66519	1.06437e-06	-6.21526e-10	-1.8228	6.28394e-05	-6.21526e-10	-1.82581
64012693	chr10:64012693:G:A	1.95269e-37	-1.69579	-1.57977	1.64861e-07	-1.859	-1.82883	8.45104e-06	-2.0192	-1.8129
64012835	chr10:64012835:T:C	1.92229e-37	-1.73203	-1.55922	1.63506e-07	-1.87515	-1.82094	8.38619e-06	-2.03585	-1.80395
64012852	chr10:64012852:G:T	1.93096e-37	-1.73831	-1.54844	1.6348e-07	-1.88044	-1.81581	8.39635e-06	-2.04035	-1.79824
64012914	chr10:64012914:G:A	1.87572e-37	-1.753	-1.56278	1.60017e-07	-1.89408	-1.82357	8.23191e-06	-2.05146	-1.80691
64013130	chr10:64013130:T:A	7.80759e-37	-6.21526e-10	-1.88967	1.01049e-06	-6.21526e-10	-1.87475	5.99506e-05	-6.21526e-10	-1.87287
64013158	chr10:64013158:G:A	1.902e-37	-1.74819	-1.55366	1.6157e-07	-1.89023	-1.81777	8.30948e-06	-2.04848	-1.80051
64013452	chr10:64013452:G:A	1.84314e-37	-1.44371	-1.88959	1.47401e-07	-1.91428	-1.88551	1.02325e-05	-1.75636	-1.88445
64013776	chr10:64013776:G:A	2.63936e-36	-6.21526e-10	-0.671643	1.24336e-06	-6.21526e-10	-1.66737	7.50246e-05	-6.21526e-10	-1.64857
64014254	chr10:64014254:A:G	2.20472e-37	-2.10961	-1.04455	1.8539e-07	-2.24407	-1.32641	1.30761e-05	-2.11986	-1.27574
64015300	chr10:64015300:T:C	4.99783e-36	-6.21526e-10	-0.0331771	2.64283e-06	-6.21526e-10	-0.913333	0.000165048	-6.21526e-10	-0.860153
64015572	chr10:64015572:C:T	7.82193e-37	-6.21526e-10	-1.88783	1.00303e-06	-6.21526e-10	-1.88216	5.94738e-05	-6.21526e-10	-1.88085
64015613	chr10:64015613:A:G	8.42876e-37	-6.21526e-10	-1.81312	1.00489e-06	-6.21526e-10	-1.88031	5.93899e-05	-6.21526e-10	-1.88226
64015729	chr10:64015729:C:A	2.29892e-36	-6.21526e-10	-0.809739	5.25458e-06	-6.21526e-10	-0.226084	0.000353501	-6.21526e-10	-0.0985033
64015814	chr10:64015814:T:A	7.82917e-37	-6.21526e-10	-1.88691	1.01738e-06	-6.21526e-10	-1.86796	6.01477e-05	-6.21526e-10	-1.86959
64016058	chr10:64016058:T:C	5.30303e-37	-2.00595	-0.270533	4.38914e-07	-2.40432	-0.304311	2.75025e-05	-2.40272	-0.249395
64016168	chr10:64016168:C:A	1.76099e-37	-1.84953	-1.52936	1.53627e-07	-2.19939	-1.55902	1.00064e-05	-2.10897	-1.55419
64016303	chr10:64016303:G:A	1.5644e-37	-1.78062	-1.71664	1.47965e-07	-1.92146	-1.87451	7.58859e-06	-2.07379	-1.86595
64016619	chr10:64016619:A:G	1.7432e-36	0.737739	-1.82419	1.31503e-06	0.260947	-1.87227	5.00558e-05	-0.192047	-1.8612
64016699	chr10:64016699:G:A	4.40092e-37	-2.22864	-0.234307	2.54123e-07	-2.28627	-0.968847	1.50759e-05	-2.36979	-0.883498
64016793	chr10:64016793:C:G	3.15781e-36	-6.21526e-10	-0.492301	2.39977e-06	-6.21526e-10	-1.00981	0.000150563	-6.21526e-10	-0.952004
64016974	chr10:64016974:G:A	1.6808e-37	-1.59867	-1.82683	9.23177e-08	-2.40889	-1.85882	5.90133e-06	-2.3497	-1.84151
64017186	chr10:64017186:T:G	2.34616e-36	-6.21526e-10	-0.789399	1.29329e-06	-6.21526e-10	-1.62799	8.07172e-05	-6.21526e-10	-1.57544
64017547	chr10:64017547:C:T	1.02139e-36	0.143633	-1.76465	2.61836e-07	-1.35094	-1.87428	1.66147e-05	-1.2875	-1.8686
64017585	chr10:64017585:G:T	7.91e-37	-6.21526e-10	-1.87664	1.03225e-06	-6.21526e-10	-1.85345	6.07435e-05	-6.21526e-10	-1.85973
64017689	chr10:64017689:T:G	6.62632e-37	-0.469465	-1.58425	6.76059e-07	-0.613858	-1.6628	2.7053e-05	-1.06088	-1.60771
64017806	chr10:64017806:G:A	1.24901e-36	-6.21526e-10	-1.41983	1.1837e-06	-6.21526e-10	-1.71654	7.12002e-05	-6.21526e-10	-1.70089
64017861	chr10:64017861:A:G	2.31302e-37	-2.03032	-1.07589	1.92428e-07	-2.1832	-1.35001	1.38128e-05	-2.04028	-1.30051
64017924	chr10:64017924:A:G	7.80754e-37	-6.21526e-10	-1.88968	1.00793e-06	-6.21526e-10	-1.87728	6.03004e-05	-6.21526e-10	-1.86705
64017959	chr10:64017959:T:C	4.83927e-37	-2.368	-1.06993e-09	6.38187e-07	-2.33431	-1.06993e-09	3.91431e-05	-2.29916	-1.06993e-09
64017960	chr10:64017960:T:A	8.9437e-37	-6.21526e-10	-1.75382	1.43841e-06	-6.21526e-10	-1.52164	8.16417e-05	-6.21526e-10	-1.56405
64017965	chr10:64017965:C:T	5.08518e-37	-2.31843	-1.06993e-09	6.76543e-07	-2.27594	-1.06993e-09	4.19599e-05	-2.22967	-1.06993e-09
64018006	chr10:64018006:C:T	8.21492e-37	-0.160116	-1.6787	1.32253e-06	0.00271401	-1.60835	6.14073e-05	-0.201918	-1.64694
64018293	chr10:64018293:G:A	1.5531e-36	-1.20193	-1.06993e-09	8.97182e-07	-1.99368	-1.06993e-09	6.27524e-05	-1.82719	-1.06993e-09
64018967	chr10:64018967:G:C	1.07815e-36	-6.21526e-10	-1.56693	1.00735e-06	-6.21526e-10	-1.87786	6.01324e-05	-6.21526e-10	-1.86984
64019156	chr10:64019156:T:C	7.80663e-37	-6.21526e-10	-1.88979	1.0062e-06	-6.21526e-10	-1.879	5.95172e-05	-6.21526e-10	-1.88012
64019220	chr10:64019220:C:T	1.55675e-36	-1.19958	-1.06993e-09	8.98018e-07	-1.99275	-1.06993e-09	6.28273e-05	-1.826	-1.06993e-09
64019257	chr10:64019257:A:G	7.85697e-37	-6.21526e-10	-1.88336	1.03357e-06	-6.21526e-10	-1.85217	6.05796e-05	-6.21526e-10	-1.86243
64019265	chr10:64019265:G:A	8.61348e-37	-6.21526e-10	-1.79144	1.02317e-06	-6.21526e-10	-1.86227	6.12429e-05	-6.21526e-10	-1.85154
64019321	chr10:64019321:C:T	4.98359e-37	-2.26691	-0.0717049	2.7079e-07	-2.31405	-0.877544	1.65276e-05	-2.38451	-0.776844
64019382	chr10:64019382:G:T	7.81295e-37	-6.21526e-10	-1.88898	1.01248e-06	-6.21526e-10	-1.87278	6.06598e-05	-6.21526e-10	-1.86111
64019513	chr10:64019513:C:T	1.33602e-36	-6.21526e-10	-1.35248	1.82941e-06	-6.21526e-10	-1.28119	0.00010768	-6.21526e-10	-1.28722
64019815	chr10:64019815:C:T	1.78323e-37	-1.68832	-1.67802	1.73945e-07	-2.03608	-1.59812	1.23861e-05	-1.87937	-1.57044
64020061	chr10:64020061:G:T	3.06345e-36	-6.21526e-10	-0.52264	1.37873e-06	-6.21526e-10	-1.56402	8.34208e-05	-6.21526e-10	-1.54249
64020976	chr10:64020976:T:G	1.41418e-37	-1.90138	-1.69684	1.26277e-07	-2.22878	-1.72569	8.16713e-06	-2.14359	-1.72268
64021400	chr10:64021400:C:A	5.3179e-37	-0.752305	-1.52138	9.39357e-08	-2.40286	-1.84747	5.70906e-06	-2.37657	-1.84777
64021421	chr10:64021421:G:A	5.32493e-37	-0.734921	-1.53745	9.35533e-08	-2.40141	-1.85299	5.69499e-06	-2.37332	-1.85348
64021515	chr10:64021515:C:G	1.17377e-36	0.341403	-1.82336	2.95707e-07	-1.23422	-1.86935	1.84867e-05	-1.17759	-1.87175
64021526	chr10:64021526:T:C	2.54007e-36	-6.21526e-10	-0.709989	1.37898e-06	-6.21526e-10	-1.56384	8.32963e-05	-6.21526e-10	-1.54398
64021607	chr10:64021607:CATTT:C	1.16777e-36	-6.21526e-10	-1.48709	1.1819e-06	-6.21526e-10	-1.71806	7.12866e-05	-6.21526e-10	-1.69968
64021871	chr10:64021871:A:G	9.63126e-37	-1.67975	-1.06993e-09	8.17657e-07	-2.0865	-1.06993e-09	5.26457e-05	-2.0028	-1.06993e-09
64022126	chr10:64022126:C:T	6.60183e-37	-2.03265	-0.024766	5.56437e-07	-2.40317	-0.0682149	3.49578e-05	-2.40438	-0.00786967
64022353	chr10:64022353:T:C	7.8133e-37	-6.21526e-10	-1.88894	1.01271e-06	-6.21526e-10	-1.87256	6.06778e-05	-6.21526e-10	-1.86081
64022876	chr10:64022876:T:C	9.24862e-37	-6.21526e-10	-1.72029	1.07265e-06	-6.21526e-10	-1.81505	6.46561e-05	-6.21526e-10	-1.79731
64022931	chr10:64022931:A:G	2.33703e-36	0.868568	-1.66187	4.82834e-07	-0.903809	-1.70946	3.01478e-05	-0.845875	-1.7144
64023264	chr10:64023264:G:T	1.11762e-36	-6.21526e-10	-1.53098	1.12763e-06	-6.21526e-10	-1.76507	6.78757e-05	-6.21526e-10	-1.74871
64023396	chr10:64023396:G:A	8.96864e-38	-2.29825	-1.75536	1.38018e-07	-2.40679	-1.45876	9.7385e-06	-2.38225	-1.30805
64023464	chr10:64023464:A:G	1.42227e-37	-1.8624	-1.73011	1.41494e-07	-2.21983	-1.62085	9.05492e-06	-2.13495	-1.62813
64023676	chr10:64023676:GCAGT:G	1.44946e-37	-1.89407	-1.67951	1.28942e-07	-2.22417	-1.70941	8.34884e-06	-2.13799	-1.70627
64023733	chr10:64023733:A:G	8.05251e-37	-6.21526e-10	-1.85878	9.95669e-07	-6.21526e-10	-1.88952	5.89473e-05	-6.21526e-10	-1.88974
64023950	chr10:64023950:G:A	1.34873e-37	-1.75763	-1.88798	1.50834e-07	-1.88697	-1.88979	7.71174e-06	-2.03403	-1.88962
64023979	chr10:64023979:T:C	1.13913e-36	-6.21526e-10	-1.51192	1.02056e-06	-6.21526e-10	-1.86484	6.11041e-05	-6.21526e-10	-1.85381
64023998	chr10:64023998:C:T	7.80663e-37	-6.21526e-10	-1.88979	1.01265e-06	-6.21526e-10	-1.87262	6.00858e-05	-6.21526e-10	-1.87061
64024037	chr10:64024037:G:A	1.65656e-37	-1.73341	-1.70661	1.5396e-07	-1.87036	-1.88589	7.80909e-06	-2.03	-1.8811
64024092	chr10:64024092:C:T	9.42131e-37	-1.66141	-0.0403844	1.11247e-06	-2.09121	0.312614	7.21021e-05	-1.98711	0.298803
64024190	chr10:64024190:C:CATCA	8.01368e-37	-6.21526e-10	-1.86362	9.96462e-07	-6.21526e-10	-1.88873	5.89785e-05	-6.21526e-10	-1.88922
64024412	chr10:64024412:A:G	1.7352e-37	-1.70115	-1.69249	1.58729e-07	-1.84209	-1.88365	8.02251e-06	-2.00625	-1.87788
64024939	chr10:64024939:G:A	7.816e-37	-6.21526e-10	-1.88859	9.95396e-07	-6.21526e-10	-1.8898	5.89441e-05	-6.21526e-10	-1.8898
64025134	chr10:64025134:A:G	1.48583e-36	-6.21526e-10	-1.24621	2.04017e-06	-6.21526e-10	-1.17215	0.000119979	-6.21526e-10	-1.17907
64025185	chr10:64025185:T:C	1.67393e-37	-2.06551	-1.36408	1.29516e-07	-2.18841	-1.74073	7.26859e-06	-2.26521	-1.71762
64025403	chr10:64025403:A:G	2.17128e-36	-1.66923	0.802362	1.01662e-06	-2.00372	0.135017	7.5125e-05	-1.86075	0.213517
64025481	chr10:64025481:T:C	2.0102e-36	-6.21526e-10	-0.943944	1.27302e-06	-6.21526e-10	-1.64379	7.67546e-05	-6.21526e-10	-1.62577
64025720	chr10:64025720:C:T	9.48619e-38	-2.34735	-1.65016	9.91085e-08	-2.38383	-1.8129	5.83382e-06	-2.40897	-1.79375
64025779	chr10:64025779:T:TA	1.36514e-37	-1.87827	-1.75524	1.35582e-07	-2.22902	-1.65434	8.66272e-06	-2.1462	-1.66116
64025852	chr10:64025852:G:T	8.61778e-37	-6.21526e-10	-1.79094	1.02345e-06	-6.21526e-10	-1.862	6.1262e-05	-6.21526e-10	-1.85123
64025901	chr10:64025901:G:C	3.11472e-36	-6.21526e-10	-0.506041	3.60267e-06	-6.21526e-10	-0.603508	0.000217374	-6.21526e-10	-0.584771
64025916	chr10:64025916:T:G	9.98229e-37	-6.21526e-10	-1.64395	1.06931e-06	-6.21526e-10	-1.81817	6.40881e-05	-6.21526e-10	-1.80613
64026092	chr10:64026092:C:T	6.48668e-37	-2.07502	-1.06993e-09	6.22418e-07	-2.35933	-1.06993e-09	3.53398e-05	-2.40138	-1.06993e-09
64026155	chr10:64026155:A:C	8.21168e-37	-6.21526e-10	-1.83921	9.9627e-07	-6.21526e-10	-1.88892	5.90606e-05	-6.21526e-10	-1.88782
64026364	chr10:64026364:A:G	7.84058e-37	-6.21526e-10	-1.88545	1.02274e-06	-6.21526e-10	-1.8627	6.14327e-05	-6.21526e-10	-1.84845
64026669	chr10:64026669:G:A	5.70629e-37	-2.2032	-1.06993e-09	6.20823e-07	-2.36189	-1.06993e-09	3.88424e-05	-2.30687	-1.06993e-09
64027047	chr10:64027047:C:T	1.27836e-37	-1.81094	-1.88825	1.43982e-07	-1.93345	-1.8898	7.41027e-06	-2.07382	-1.8897
64027604	chr10:64027604:A:G	1.70089e-37	-2.32553	-1.08808	2.54598e-07	-2.34928	-0.903975	1.43449e-05	-2.39609	-0.906906
64027842	chr10:64027842:G:A	8.31566e-37	-6.21526e-10	-1.82662	1.24779e-06	-6.21526e-10	-1.66381	7.71517e-05	-6.21526e-10	-1.62062
64027963	chr10:64027963:G:A	3.08975e-36	-6.21526e-10	-0.514091	3.57344e-06	-6.21526e-10	-0.611656	0.00021563	-6.21526e-10	-0.592826
64028762	chr10:64028762:C:T	1.1849e-36	-6.21526e-10	-1.47252	1.03251e-06	-6.21526e-10	-1.85319	6.19311e-05	-6.21526e-10	-1.84037
64028910	chr10:64028910:C:T	1.47921e-36	-6.21526e-10	-1.25067	3.10662e-06	-6.21526e-10	-0.751649	0.000208137	-6.21526e-10	-0.628194
64028982	chr10:64028982:G:T	6.30479e-36	-6.21526e-10	0.199129	4.20417e-06	-6.21526e-10	-0.449108	0.000267843	-6.21526e-10	-0.375987
64029293	chr10:64029293:A:G	1.93949e-37	-2.28535	-0.996985	3.06094e-07	-2.27023	-0.798814	1.65046e-05	-2.36059	-0.802167
64029718	chr10:64029718:A:G	1.37882e-37	-2.3418	-1.28174	1.92939e-07	-2.36341	-1.16715	1.09353e-05	-2.40218	-1.17221
64030233	chr10:64030233:T:C	1.25334e-36	-6.21526e-10	-1.41637	1.18007e-06	-6.21526e-10	-1.71961	7.09167e-05	-6.21526e-10	-1.70488
64030304	chr10:64030304:A:G	7.80659e-37	-6.21526e-10	-1.8898	1.01839e-06	-6.21526e-10	-1.86696	6.02396e-05	-6.21526e-10	-1.86806
64030427	chr10:64030427:A:G	5.93645e-36	-6.21526e-10	0.13893	3.98625e-06	-6.21526e-10	-0.502333	0.000253682	-6.21526e-10	-0.430307
64030887	chr10:64030887:C:T	4.7463e-36	-6.21526e-10	-0.0848148	5.86396e-06	-6.21526e-10	-0.116359	0.000350877	-6.21526e-10	-0.105954
64031286	chr10:64031286:A:G	9.05108e-37	-6.21526e-10	-1.74188	1.24065e-06	-6.21526e-10	-1.66955	7.37418e-05	-6.21526e-10	-1.66582
64031582	chr10:64031582:C:T	7.53646e-38	-2.36381	-1.86379	9.43508e-08	-2.3845	-1.86142	5.41365e-06	-2.40877	-1.86869
64032030	chr10:64032030:AG:A	1.70216e-37	-1.68576	-1.72711	1.66479e-07	-1.84481	-1.83326	1.27872e-05	-1.59855	-1.81939
64032183	chr10:64032183:G:A	1.10611e-36	0.347298	-1.88863	2.00383e-06	0.697869	-1.88799	8.87754e-05	0.405115	-1.88539
64032478	chr10:64032478:G:A	6.80415e-37	-2.02723	-1.06993e-09	7.37388e-07	-2.18983	-1.06993e-09	4.06812e-05	-2.26062	-1.06993e-09
64032806	chr10:64032806:C:T	3.19904e-36	-6.21526e-10	-0.47933	4.43087e-06	-6.21526e-10	-0.396588	0.000285374	-6.21526e-10	-0.312588
64032884	chr10:64032884:G:A	7.83047e-37	-6.21526e-10	-1.88674	1.08565e-06	-6.21526e-10	-1.80301	6.46437e-05	-6.21526e-10	-1.7975
64033115	chr10:64033115:A:T	1.29685e-36	-6.21526e-10	-1.38225	1.35782e-06	-6.21526e-10	-1.57931	7.93443e-05	-6.21526e-10	-1.59259
64033316	chr10:64033316:A:G	2.47453e-37	-1.54859	-1.49013	1.90929e-07	-2.00118	-1.53986	1.28208e-05	-1.88293	-1.53239
64033733	chr10:64033733:A:G	2.24552e-36	-6.21526e-10	-0.833241	2.77117e-06	-6.21526e-10	-0.865916	0.000165378	-6.21526e-10	-0.858156
64033768	chr10:64033768:G:A	7.02956e-37	-1.87983	-0.114811	3.90625e-07	-2.04157	-0.783626	3.02404e-05	-1.85345	-0.70376
64034055	chr10:64034055:G:A	1.26311e-35	-6.21526e-10	0.893979	6.70919e-06	-6.21526e-10	0.0182935	0.000402017	-6.21526e-10	0.0301049
64034085	chr10:64034085:A:G	1.4156e-36	-6.21526e-10	-1.29463	1.77091e-06	-6.21526e-10	-1.31369	0.000104636	-6.21526e-10	-1.3159
64034110	chr10:64034110:G:T	1.91608e-36	-1.05849	0.0665887	1.03651e-06	-1.6653	-0.184033	6.38839e-05	-1.59829	-0.211036
64034234	chr10:64034234:C:T	1.62604e-37	-2.39655	-1.06207	2.34602e-07	-2.38164	-0.953407	1.41179e-05	-2.36895	-0.949993
64034354	chr10:64034354:G:C	1.30092e-37	-1.91717	-1.76452	1.14226e-07	-2.33137	-1.72339	6.75949e-06	-2.3574	-1.69804
64034470	chr10:64034470:A:C	1.63632e-36	-6.21526e-10	-1.14973	1.2821e-06	-6.21526e-10	-1.63668	7.85049e-05	-6.21526e-10	-1.60323
64034677	chr10:64034677:C:T	7.98252e-37	-6.21526e-10	-1.86751	1.06301e-06	-6.21526e-10	-1.82408	6.51717e-05	-6.21526e-10	-1.78936
64034694	chr10:64034694:C:T	1.18645e-36	-6.21526e-10	-1.47122	1.11373e-06	-6.21526e-10	-1.77747	6.73713e-05	-6.21526e-10	-1.75617
64034697	chr10:64034697:TAGA:T	9.40793e-35	2.90196	-1.06993e-09	9.17931e-05	2.63435	-1.06993e-09	0.00580195	2.69956	-1.06993e-09
64035267	chr10:64035267:A:G	8.29272e-37	-6.21526e-10	-1.82939	9.99162e-07	-6.21526e-10	-1.88602	5.93474e-05	-6.21526e-10	-1.88298
64035404	chr10:64035404:T:C	9.16389e-37	-1.7295	-1.06993e-09	7.33898e-07	-2.19457	-1.06993e-09	4.79289e-05	-2.09667	-1.06993e-09
64035566	chr10:64035566:A:G	8.59413e-38	-2.22375	-1.87252	1.11469e-07	-2.1915	-1.8877	6.21697e-06	-2.2524	-1.88671
64035882	chr10:64035882:G:A	7.84027e-37	-6.21526e-10	-1.88549	9.9559e-07	-6.21526e-10	-1.8896	5.90125e-05	-6.21526e-10	-1.88864
64036249	chr10:64036249:C:T	3.02992e-36	-1.52354	0.989895	3.48099e-06	-2.1073	1.46943	0.000218587	-2.09519	1.51598
64036271	chr10:64036271:G:A	1.1568e-37	-1.92247	-1.87664	1.04119e-07	-2.25794	-1.88947	6.01809e-06	-2.28259	-1.88902
64036433	chr10:64036433:C:T	2.44615e-36	-1.48557	0.737908	2.70584e-06	-2.08501	1.19524	0.000169437	-2.07265	1.23875
64036864	chr10:64036864:C:G	1.09346e-37	-1.96563	-1.8898	9.96868e-08	-2.34558	-1.84533	6.05714e-06	-2.31327	-1.85188
64037047	chr10:64037047:G:A	7.67887e-38	-2.40802	-1.80086	8.9724e-08	-2.40653	-1.88967	5.371e-06	-2.39566	-1.88971
64037554	chr10:64037554:A:G	1.64895e-36	-6.21526e-10	-1.14204	2.70141e-06	-6.21526e-10	-0.891409	0.000157233	-6.21526e-10	-0.908661
64037796	chr10:64037796:T:C	8.33816e-38	-2.36445	-1.76206	9.62611e-08	-2.37251	-1.85336	5.86028e-06	-2.36014	-1.83805
64037989	chr10:64037989:A:G	8.10383e-38	-2.36913	-1.78588	9.47341e-08	-2.37647	-1.86539	5.7533e-06	-2.36405	-1.85256
64038091	chr10:64038091:C:T	4.68256e-37	-2.40092	-1.06993e-09	7.73339e-07	-2.14222	-1.06993e-09	5.27022e-05	-2.00173	-1.06993e-09
64038318	chr10:64038318:C:T	7.60652e-38	-2.36791	-1.85043	9.37316e-08	-2.37103	-1.88148	5.63796e-06	-2.36204	-1.87482
64038572	chr10:64038572:A:G	7.41868e-38	-2.3937	-1.84965	9.12272e-08	-2.39192	-1.88767	5.50183e-06	-2.37229	-1.88902
64038636	chr10:64038636:G:A	2.12017e-36	-6.21526e-10	-0.890682	4.91119e-06	-6.21526e-10	-0.293668	0.000289597	-6.21526e-10	-0.297897
64039218	chr10:64039218:C:T	7.80669e-37	-6.21526e-10	-1.88979	9.97464e-07	-6.21526e-10	-1.88772	5.91619e-05	-6.21526e-10	-1.88611
64039231	chr10:64039231:C:T	1.21919e-37	-2.29593	-1.45065	1.26997e-07	-2.31965	-1.62913	7.7702e-06	-2.31329	-1.6028
64039457	chr10:64039457:G:A	7.67753e-38	-2.32335	-1.88571	9.43441e-08	-2.36321	-1.88278	5.59926e-06	-2.36037	-1.88339
64039458	chr10:64039458:C:T	2.60181e-36	-6.21526e-10	-0.685972	4.05967e-06	-6.21526e-10	-0.484082	0.000254521	-6.21526e-10	-0.427003
64039827	chr10:64039827:G:A	7.80775e-37	-6.21526e-10	-1.88965	1.05566e-06	-6.21526e-10	-1.83102	6.17636e-05	-6.21526e-10	-1.84307
64039993	chr10:64039993:A:G	8.01209e-38	-2.27789	-1.88851	1.00596e-07	-2.30018	-1.88164	6.04261e-06	-2.28128	-1.88627
64040396	chr10:64040396:G:T	8.65247e-37	-6.21526e-10	-1.78692	1.11379e-06	-6.21526e-10	-1.77742	6.85425e-05	-6.21526e-10	-1.73893
64040422	chr10:64040422:A:G	7.1673e-38	-2.40409	-1.87373	9.20066e-08	-2.40017	-1.87091	5.54297e-06	-2.38201	-1.87185
64041201	chr10:64041201:G:A	8.26901e-37	-6.21526e-10	-1.83225	1.22864e-06	-6.21526e-10	-1.67928	7.44097e-05	-6.21526e-10	-1.6568
64041294	chr10:64041294:C:G	7.82143e-37	-6.21526e-10	-1.8879	9.95655e-07	-6.21526e-10	-1.88954	5.89829e-05	-6.21526e-10	-1.88914
64041759	chr10:64041759:G:A	7.8323e-37	-6.21526e-10	-1.88651	9.96281e-07	-6.21526e-10	-1.88891	5.89536e-05	-6.21526e-10	-1.88964
64042259	chr10:64042259:G:A	1.51437e-37	-1.674	-1.85577	1.13597e-07	-2.17663	-1.88365	6.93406e-06	-2.14404	-1.8859
64042507	chr10:64042507:T:A	7.81372e-37	-6.21526e-10	-1.88888	1.00017e-06	-6.21526e-10	-1.88502	5.92866e-05	-6.21526e-10	-1.884
64043445	chr10:64043445:C:T	1.68627e-37	-1.78456	-1.63769	1.47703e-07	-2.2134	-1.58434	9.19008e-06	-2.18148	-1.56678
64043619	chr10:64043619:CAGGTGGCGGG:C	1.09356e-36	-1.55274	-1.06993e-09	2.5764e-06	-0.938792	-1.06993e-09	0.00014288	-1.00438	-1.06993e-09
64043824	chr10:64043824:A:G	1.87501e-36	-6.21526e-10	-1.01357	2.9892e-06	-6.21526e-10	-0.790179	0.000175242	-6.21526e-10	-0.80022
64043987	chr10:64043987:C:T	9.02971e-37	-6.21526e-10	-1.74425	1.08204e-06	-6.21526e-10	-1.80634	6.37089e-05	-6.21526e-10	-1.81206
64044086	chr10:64044086:C:T	1.25733e-36	-6.21526e-10	-1.41319	1.44501e-06	-6.21526e-10	-1.51707	7.70546e-05	-6.21526e-10	-1.62187
64044753	chr10:64044753:A:G	1.40345e-36	-6.21526e-10	-1.30325	1.70807e-06	-6.21526e-10	-1.34982	0.000103124	-6.21526e-10	-1.33046
64045112	chr10:64045112:C:T	1.74665e-36	-6.21526e-10	-1.08448	2.20752e-06	-6.21526e-10	-1.09331	0.000131857	-6.21526e-10	-1.08467
64045424	chr10:64045424:G:A	8.30672e-37	-6.21526e-10	-1.8277	1.09165e-06	-6.21526e-10	-1.7975	6.7144e-05	-6.21526e-10	-1.75955
64045837	chr10:64045837:C:T	7.81963e-37	-6.21526e-10	-1.88813	1.02978e-06	-6.21526e-10	-1.85584	6.03914e-05	-6.21526e-10	-1.86554
64046076	chr10:64046076:T:C	8.36974e-37	-6.21526e-10	-1.82014	1.10028e-06	-6.21526e-10	-1.78962	6.77794e-05	-6.21526e-10	-1.75013
64047146	chr10:64047146:T:C	1.04723e-36	-6.21526e-10	-1.59603	1.1203e-06	-6.21526e-10	-1.77158	6.73271e-05	-6.21526e-10	-1.75683
64047194	chr10:64047194:T:G	8.01721e-37	-6.21526e-10	-1.86318	9.95769e-07	-6.21526e-10	-1.88942	5.89442e-05	-6.21526e-10	-1.8898
64047530	chr10:64047530:C:G	6.84297e-37	-2.02154	-1.06993e-09	6.16791e-07	-2.36841	-1.06993e-09	4.13401e-05	-2.24456	-1.06993e-09
64047572	chr10:64047572:A:G	1.58942e-36	-6.21526e-10	-1.17881	1.93142e-06	-6.21526e-10	-1.22693	0.000115784	-6.21526e-10	-1.21466
64047649	chr10:64047649:G:A	1.42515e-37	-2.40184	-1.18866	2.07286e-07	-2.11701	-1.34183	1.26495e-05	-2.13391	-1.29486
64048739	chr10:64048739:G:A	1.02491e-36	-6.21526e-10	-1.61757	1.1066e-06	-6.21526e-10	-1.78389	6.6446e-05	-6.21526e-10	-1.77
64049278	chr10:64049278:T:C	7.88627e-37	-6.21526e-10	-1.87964	9.95414e-07	-6.21526e-10	-1.88978	5.8949e-05	-6.21526e-10	-1.88971
64049688	chr10:64049688:G:A	1.42318e-37	-2.38691	-1.20496	2.88747e-07	-1.77455	-1.35284	1.61954e-05	-1.87391	-1.30775
64050901	chr10:64050901:G:A	1.09221e-37	-2.27136	-1.5852	1.40896e-07	-2.118	-1.72691	8.36224e-06	-2.13428	-1.70838
64051077	chr10:64051077:G:T	7.69714e-38	-2.377	-1.8295	2.01675e-07	-1.72249	-1.76379	1.09242e-05	-1.82902	-1.74638
64051246	chr10:64051246:A:G	8.33706e-38	-2.38655	-1.74009	1.51651e-07	-2.07733	-1.69403	7.84008e-06	-2.19819	-1.70895
64051367	chr10:64051367:G:C	8.19163e-37	-6.21526e-10	-1.84165	1.07131e-06	-6.21526e-10	-1.8163	6.56859e-05	-6.21526e-10	-1.7815
64051403	chr10:64051403:A:G	7.82146e-37	-6.21526e-10	-1.88789	1.07236e-06	-6.21526e-10	-1.81533	6.26437e-05	-6.21526e-10	-1.82893
64051532	chr10:64051532:C:T	7.46461e-38	-2.40225	-1.83493	1.35319e-07	-2.1184	-1.7669	8.00947e-06	-2.13667	-1.74909
64051654	chr10:64051654:G:A	1.28886e-36	-6.21526e-10	-1.38842	1.58152e-06	-6.21526e-10	-1.4268	9.5358e-05	-6.21526e-10	-1.40875
64052879	chr10:64052879:TC:T	7.81642e-37	-6.21526e-10	-1.88854	1.00152e-06	-6.21526e-10	-1.88366	5.94257e-05	-6.21526e-10	-1.88166
64052919	chr10:64052919:G:T	2.4077e-36	-6.21526e-10	-0.76351	1.64482e-06	-6.21526e-10	-1.38756	9.78641e-05	-6.21526e-10	-1.38281
64053427	chr10:64053427:T:TG	1.0178e-36	-6.21526e-10	-1.62454	1.13478e-06	-6.21526e-10	-1.75875	6.77135e-05	-6.21526e-10	-1.7511
64053558	chr10:64053558:G:A	3.05569e-36	-6.21526e-10	-0.525175	4.49199e-06	-6.21526e-10	-0.382888	0.000261768	-6.21526e-10	-0.398931
64054052	chr10:64054052:C:T	1.29053e-36	-6.21526e-10	-1.38713	1.58266e-06	-6.21526e-10	-1.42608	9.53812e-05	-6.21526e-10	-1.40851
64054065	chr10:64054065:G:A	1.81599e-36	-6.21526e-10	-1.04555	4.04043e-06	-6.21526e-10	-0.488834	0.000237671	-6.21526e-10	-0.495502
64054119	chr10:64054119:G:A	4.67125e-37	-2.40334	-1.06993e-09	5.93044e-07	-2.40767	-1.06993e-09	3.52076e-05	-2.40513	-1.06993e-09
64054120	chr10:64054120:A:G	1.76653e-36	-6.21526e-10	-1.07316	3.90661e-06	-6.21526e-10	-0.522515	0.000229828	-6.21526e-10	-0.529055
64054872	chr10:64054872:T:C	8.00084e-38	-2.37513	-1.79268	1.36222e-07	-2.18708	-1.69158	7.9414e-06	-2.22437	-1.66993
64054880	chr10:64054880:T:C	8.14658e-37	-6.21526e-10	-1.84717	1.06347e-06	-6.21526e-10	-1.82365	6.5094e-05	-6.21526e-10	-1.79056
64055220	chr10:64055220:C:T	6.66166e-36	-6.21526e-10	0.254188	7.79756e-06	-6.21526e-10	0.168627	0.000468815	-6.21526e-10	0.183819
64055395	chr10:64055395:G:A	7.5356e-36	-6.21526e-10	0.377458	6.80185e-06	-6.21526e-10	0.0320099	0.000437709	-6.21526e-10	0.115165
64055817	chr10:64055817:A:G	7.03337e-38	-2.40876	-1.88792	9.44775e-08	-2.40836	-1.83622	5.63116e-06	-2.40027	-1.83781
64055942	chr10:64055942:G:A	1.33294e-36	-6.21526e-10	-1.35479	1.63273e-06	-6.21526e-10	-1.39493	9.84549e-05	-6.21526e-10	-1.37679
64056019	chr10:64056019:C:T	3.60382e-36	-6.21526e-10	-0.360185	5.45667e-06	-6.21526e-10	-0.188345	0.000318118	-6.21526e-10	-0.203965
64056165	chr10:64056165:A:G	1.1554e-37	-2.21435	-1.58597	1.15147e-07	-2.32357	-1.72315	6.66138e-06	-2.34229	-1.72777
64057307	chr10:64057307:T:A	9.84561e-37	-6.21526e-10	-1.65774	1.07667e-06	-6.21526e-10	-1.81131	6.43947e-05	-6.21526e-10	-1.80136
64057387	chr10:64057387:C:T	3.62178e-36	-6.21526e-10	-0.355215	5.48651e-06	-6.21526e-10	-0.182891	0.000319852	-6.21526e-10	-0.198529
64057595	chr10:64057595:A:G	1.04903e-37	-2.40649	-1.4904	1.12111e-07	-2.3502	-1.72325	6.62538e-06	-2.34591	-1.72957
64057715	chr10:64057715:A:G	7.34375e-38	-2.36669	-1.88681	1.06114e-07	-2.31837	-1.81005	5.91439e-06	-2.37298	-1.81602
64058032	chr10:64058032:C:T	1.30163e-37	-2.22711	-1.45404	1.28572e-07	-2.32517	-1.61128	7.4182e-06	-2.34521	-1.61724
64058085	chr10:64058085:C:T	7.1973e-38	-2.39954	-1.8741	9.24984e-08	-2.39901	-1.86674	5.5546e-06	-2.38315	-1.86861
64058097	chr10:64058097:C:T	7.52588e-38	-2.40113	-1.82787	1.38417e-07	-2.11166	-1.75101	8.20196e-06	-2.12944	-1.73258
64058287	chr10:64058287:G:A	8.27457e-37	-6.21526e-10	-1.83158	1.08361e-06	-6.21526e-10	-1.80489	6.65889e-05	-6.21526e-10	-1.76785
64058387	chr10:64058387:C:T	7.84258e-37	-6.21526e-10	-1.8852	1.08641e-06	-6.21526e-10	-1.8023	6.33846e-05	-6.21526e-10	-1.81717
64058699	chr10:64058699:A:G	9.05797e-38	-2.37686	-1.66684	1.16993e-07	-2.23131	-1.79952	6.90337e-06	-2.22868	-1.8057
64058802	chr10:64058802:A:G	7.39519e-38	-2.40842	-1.8381	1.22733e-07	-2.22169	-1.76124	7.29698e-06	-2.23407	-1.74486
64058868	chr10:64058868:C:A	1.11191e-36	-6.21526e-10	-1.5361	1.08877e-06	-6.21526e-10	-1.80013	6.44034e-05	-6.21526e-10	-1.80122
64059276	chr10:64059276:A:G	9.77734e-38	-2.20341	-1.76388	1.03593e-07	-2.31803	-1.83444	5.99388e-06	-2.33778	-1.83787
64059920	chr10:64059920:A:G	8.15862e-37	-6.21526e-10	-1.84569	1.07754e-06	-6.21526e-10	-1.81051	6.30721e-05	-6.21526e-10	-1.82211
64060067	chr10:64060067:C:A	1.47762e-36	-6.21526e-10	-1.25175	2.41855e-06	-6.21526e-10	-1.00202	0.00014112	-6.21526e-10	-1.01678
64060151	chr10:64060151:T:C	1.06379e-36	-6.21526e-10	-1.58035	1.15912e-06	-6.21526e-10	-1.73752	6.86169e-05	-6.21526e-10	-1.73785
64060332	chr10:64060332:A:G	5.38565e-36	-6.21526e-10	0.0415584	3.17847e-06	-6.21526e-10	-0.728784	0.000185647	-6.21526e-10	-0.742543
64060424	chr10:64060424:C:T	7.03626e-38	-2.40863	-1.88765	1.16049e-07	-2.17101	-1.86792	6.64905e-06	-2.20331	-1.8686
64060516	chr10:64060516:G:A	1.33824e-37	-2.05471	-1.59871	1.46041e-07	-2.36106	-1.44799	8.79943e-06	-2.35156	-1.44014
64060817	chr10:64060817:T:C	1.45298e-37	-2.40678	-1.16437	1.44932e-07	-2.34986	-1.46681	8.54732e-06	-2.34587	-1.4749
64061038	chr10:64061038:A:G	7.13802e-38	-2.40707	-1.87485	9.6889e-08	-2.34404	-1.87534	5.76501e-06	-2.33744	-1.87714
64061333	chr10:64061333:A:G	1.10483e-36	-6.21526e-10	-1.54249	1.36931e-06	-6.21526e-10	-1.57088	8.2378e-05	-6.21526e-10	-1.55507
64061464	chr10:64061464:G:A	7.84862e-37	-6.21526e-10	-1.88443	9.96308e-07	-6.21526e-10	-1.88888	5.90179e-05	-6.21526e-10	-1.88855
64061530	chr10:64061530:C:T	6.67092e-37	-2.34739	0.300377	4.24205e-07	-2.36218	-0.38054	2.61771e-05	-2.33838	-0.36312
64061636	chr10:64061636:A:G	4.56184e-37	-2.27848	-0.148559	4.23303e-07	-2.40847	-0.336379	2.62415e-05	-2.40496	-0.294083
64062100	chr10:64062100:A:G	1.02852e-36	-6.21526e-10	-1.61406	1.21105e-06	-6.21526e-10	-1.6937	7.27281e-05	-6.21526e-10	-1.67966
64062206	chr10:64062206:G:T	3.19353e-36	-6.21526e-10	-0.481055	8.95677e-06	-6.21526e-10	0.307226	0.000530432	-6.21526e-10	0.307304
64062207	chr10:64062207:C:T	3.19353e-36	-6.21526e-10	-0.481055	8.95677e-06	-6.21526e-10	0.307226	0.000530432	-6.21526e-10	0.307304
64062273	chr10:64062273:G:A	1.77918e-37	-2.40461	-0.964006	1.20093e-07	-2.40499	-1.59969	7.20948e-06	-2.39547	-1.59552
64062592	chr10:64062592:T:C	7.8559e-37	-6.21526e-10	-1.8835	1.01327e-06	-6.21526e-10	-1.872	5.97275e-05	-6.21526e-10	-1.8766
64062811	chr10:64062811:G:A	7.07352e-38	-2.40845	-1.88255	9.77307e-08	-2.33204	-1.87868	5.61959e-06	-2.35916	-1.88097
64063125	chr10:64063125:C:T	1.02351e-36	-6.21526e-10	-1.61895	1.4359e-06	-6.21526e-10	-1.52339	8.40643e-05	-6.21526e-10	-1.53481
64063220	chr10:64063220:T:C	1.31363e-36	-6.21526e-10	-1.36938	1.61661e-06	-6.21526e-10	-1.40485	9.75857e-05	-6.21526e-10	-1.38566
64063294	chr10:64063294:T:C	7.25826e-38	-2.38186	-1.88335	9.9705e-08	-2.31381	-1.87691	5.79098e-06	-2.33075	-1.87934
64063336	chr10:64063336:C:T	4.64586e-37	-2.40879	-1.06993e-09	7.2316e-07	-2.20931	-1.06993e-09	4.14222e-05	-2.24257	-1.06993e-09
64063544	chr10:64063544:A:G	8.21352e-37	-6.21526e-10	-1.83898	1.07208e-06	-6.21526e-10	-1.81558	6.57254e-05	-6.21526e-10	-1.7809
64063686	chr10:64063686:C:T	6.90364e-37	-2.34249	0.329777	6.75342e-07	-2.39967	0.121955	3.84455e-05	-2.40897	0.0918192
64064029	chr10:64064029:G:A	2.82466e-37	-2.30409	-0.60229	1.75696e-07	-2.23709	-1.3871	9.94268e-06	-2.28725	-1.3823
64064147	chr10:64064147:A:AGAATT	1.44735e-37	-2.0635	-1.51153	1.59697e-07	-2.36325	-1.35641	9.62693e-06	-2.35443	-1.34739
64064319	chr10:64064319:T:C	5.04063e-37	-2.36877	0.0415385	3.93476e-07	-2.3696	-0.448315	2.39916e-05	-2.38395	-0.404738
64064396	chr10:64064396:G:A	4.69256e-37	-2.39879	-1.06993e-09	6.89066e-07	-2.2576	-1.06993e-09	3.93738e-05	-2.29329	-1.06993e-09
64064427	chr10:64064427:T:C	2.50775e-37	-2.39727	-0.628113	1.39393e-07	-2.39666	-1.45898	8.3456e-06	-2.40301	-1.44164
64064550	chr10:64064550:A:C	3.23718e-36	-6.21526e-10	-0.467477	9.04558e-06	-6.21526e-10	0.317092	0.0005368	-6.21526e-10	0.319237
64064634	chr10:64064634:A:G	7.95737e-37	-6.21526e-10	-1.87067	9.96393e-07	-6.21526e-10	-1.8888	5.89673e-05	-6.21526e-10	-1.8894
64065154	chr10:64065154:C:T	5.61064e-37	-2.2201	-1.06993e-09	8.58158e-07	-2.03815	-1.06993e-09	5.56471e-05	-1.94736	-1.06993e-09
64065555	chr10:64065555:A:G	8.44609e-38	-2.30296	-1.81068	1.04352e-07	-2.30693	-1.83824	6.13819e-06	-2.31344	-1.83842
64065823	chr10:64065823:G:T	2.72417e-36	-6.21526e-10	-0.640017	4.23799e-06	-6.21526e-10	-0.441096	0.000265882	-6.21526e-10	-0.383335
64066106	chr10:64066106:A:G	7.9683e-38	-2.3431	-1.82878	1.05225e-07	-2.291	-1.84584	5.91146e-06	-2.34817	-1.84133
64066114	chr10:64066114:C:T	1.28473e-36	-2.31146	0.919824	1.13528e-06	-2.32371	0.565407	7.32039e-05	-2.32359	0.650448
64066334	chr10:64066334:G:T	7.84258e-37	-6.21526e-10	-1.8852	1.08641e-06	-6.21526e-10	-1.8023	6.33846e-05	-6.21526e-10	-1.81717
64066413	chr10:64066413:C:G	5.04687e-37	-2.326	-1.06993e-09	6.9683e-07	-2.2464	-1.06993e-09	3.78917e-05	-2.33166	-1.06993e-09
64066939	chr10:64066939:C:T	3.72083e-36	-2.40789	2.07965	3.75621e-06	-2.37335	1.81157	0.000219367	-2.39028	1.81463
64067005	chr10:64067005:C:T	7.82407e-37	-6.21526e-10	-1.88756	1.00109e-06	-6.21526e-10	-1.8841	5.95096e-05	-6.21526e-10	-1.88025
64067295	chr10:64067295:G:A	1.26633e-36	-6.21526e-10	-1.40606	1.91573e-06	-6.21526e-10	-1.23508	0.000111789	-6.21526e-10	-1.24977
64067399	chr10:64067399:T:C	7.1152e-37	-1.98253	-1.06993e-09	1.23357e-06	-1.67527	-1.06993e-09	7.23641e-05	-1.68468	-1.06993e-09
64067428	chr10:64067428:G:A	4.6823e-37	-2.40098	-1.06993e-09	6.95795e-07	-2.24788	-1.06993e-09	3.96675e-05	-2.28586	-1.06993e-09
64067544	chr10:64067544:G:A	4.64572e-37	-2.40882	-1.06993e-09	6.36274e-07	-2.33731	-1.06993e-09	3.65087e-05	-2.36884	-1.06993e-09
64067546	chr10:64067546:C:T	1.62047e-37	-2.36843	-1.09362	2.24216e-07	-2.36902	-1.01131	1.3211e-05	-2.38395	-1.00139
64067959	chr10:64067959:T:G	8.35034e-38	-2.28924	-1.83581	1.04958e-07	-2.30277	-1.83661	6.13914e-06	-2.31072	-1.84098
64068101	chr10:64068101:A:C	1.52744e-37	-2.36644	-1.15473	2.23739e-07	-2.36687	-1.01559	1.3149e-05	-2.38198	-1.00806
64068131	chr10:64068131:T:C	1.27926e-36	-6.21526e-10	-1.3959	1.92189e-06	-6.21526e-10	-1.23187	0.000112236	-6.21526e-10	-1.24578
64068238	chr10:64068238:T:G	1.12698e-36	-6.21526e-10	-1.52263	1.20875e-06	-6.21526e-10	-1.6956	7.15512e-05	-6.21526e-10	-1.69598
64068984	chr10:64068984:A:G	2.84933e-37	-2.23567	-0.662008	2.35707e-07	-2.40419	-0.926157	1.3765e-05	-2.40724	-0.93702
64069428	chr10:64069428:A:C	8.67333e-38	-2.24767	-1.83943	1.08659e-07	-2.26435	-1.84037	6.3474e-06	-2.27381	-1.84453
64070353	chr10:64070353:A:G	7.84258e-37	-6.21526e-10	-1.8852	1.08641e-06	-6.21526e-10	-1.8023	6.33846e-05	-6.21526e-10	-1.81717
64070549	chr10:64070549:C:T	7.87609e-37	-6.21526e-10	-1.88093	9.95795e-07	-6.21526e-10	-1.8894	5.89442e-05	-6.21526e-10	-1.8898
64070557	chr10:64070557:C:T	9.80997e-38	-2.37246	-1.59149	1.01908e-07	-2.38128	-1.78758	5.9824e-06	-2.39393	-1.78364
64070706	chr10:64070706:G:A	8.26314e-37	-6.21526e-10	-1.83296	9.97521e-07	-6.21526e-10	-1.88767	5.92466e-05	-6.21526e-10	-1.88468
64070947	chr10:64070947:G:C	8.12424e-37	-2.40642	0.556507	1.40858e-06	-2.36437	0.821769	7.89314e-05	-2.38421	0.786398
64071217	chr10:64071217:C:T	8.19259e-37	-6.21526e-10	-1.84154	1.22734e-06	-6.21526e-10	-1.68033	7.13068e-05	-6.21526e-10	-1.6994
64071742	chr10:64071742:G:A	1.04777e-37	-2.36913	-1.52898	1.05328e-07	-2.37883	-1.75703	6.18849e-06	-2.39197	-1.75173
64071926	chr10:64071926:T:C	3.48171e-36	-6.21526e-10	-0.394658	9.90916e-06	-6.21526e-10	0.408275	0.000587807	-6.21526e-10	0.41001
64072076	chr10:64072076:G:A	9.86689e-37	-6.21526e-10	-1.65558	1.22651e-06	-6.21526e-10	-1.68101	7.33679e-05	-6.21526e-10	-1.6709
64072097	chr10:64072097:T:A	2.3357e-36	-0.79387	-1.06993e-09	1.83642e-06	-1.27736	-1.06993e-09	9.67019e-05	-1.39476	-1.06993e-09
64072121	chr10:64072121:G:C	2.12334e-36	-6.21526e-10	-0.88919	1.54645e-06	-6.21526e-10	-1.44922	9.19188e-05	-6.21526e-10	-1.44548
64072271	chr10:64072271:T:C	2.61386e-37	-2.40867	-0.575264	3.35058e-07	-2.40869	-0.569942	2.0169e-05	-2.40628	-0.555964
64072356	chr10:64072356:T:C	1.82913e-36	-2.40886	1.37052	1.64178e-06	-2.38188	0.992474	9.65688e-05	-2.39667	1.00053
64072656	chr10:64072656:G:T	1.35065e-36	-6.21526e-10	-1.3416	1.69066e-06	-6.21526e-10	-1.36007	0.000102175	-6.21526e-10	-1.3397
64072700	chr10:64072700:A:G	1.0344e-37	-2.08967	-1.82128	1.02551e-07	-2.36787	-1.79471	6.0309e-06	-2.35269	-1.8168
64072755	chr10:64072755:C:A	4.71142e-36	-6.21526e-10	-0.0921902	2.82598e-06	-6.21526e-10	-0.846328	0.000171243	-6.21526e-10	-0.823307
64072776	chr10:64072776:G:T	1.37519e-37	-1.80605	-1.82013	1.66291e-07	-1.81384	-1.86535	9.49309e-06	-1.85627	-1.85956
64073027	chr10:64073027:C:T	4.6469e-37	-2.40856	-1.06993e-09	7.98781e-07	-2.10985	-1.06993e-09	5.36883e-05	-1.98319	-1.06993e-09
64073260	chr10:64073260:A:G	9.38913e-38	-2.21213	-1.79567	1.35813e-07	-2.01573	-1.86593	7.64727e-06	-2.07029	-1.86175
64073478	chr10:64073478:A:T	1.226e-36	-6.21526e-10	-1.43842	1.53618e-06	-6.21526e-10	-1.45588	9.27035e-05	-6.21526e-10	-1.43698
64073579	chr10:64073579:A:G	1.20536e-36	-6.21526e-10	-1.4554	1.51088e-06	-6.21526e-10	-1.47249	9.11439e-05	-6.21526e-10	-1.45395
64073842	chr10:64073842:A:T	8.11873e-37	-6.21526e-10	-1.85059	1.00366e-06	-6.21526e-10	-1.88153	5.96662e-05	-6.21526e-10	-1.87762
64073983	chr10:64073983:A:G	1.15064e-37	-2.37239	-1.43205	1.46329e-07	-2.37669	-1.43039	8.65955e-06	-2.38947	-1.41826
64074021	chr10:64074021:G:T	1.05835e-37	-2.37317	-1.51489	1.05957e-07	-2.3851	-1.74481	6.23704e-06	-2.39641	-1.73948
64074046	chr10:64074046:T:C	4.68079e-37	-2.4013	-1.06993e-09	1.6574e-06	-1.37993	-1.06993e-09	6.82051e-05	-1.74387	-1.06993e-09
64074225	chr10:64074225:G:A	3.56957e-37	-2.40787	-0.26445	4.55386e-07	-2.4082	-0.263592	2.73967e-05	-2.40892	-0.247044
64074405	chr10:64074405:G:A	1.1793e-37	-2.37481	-1.40504	1.49702e-07	-2.3788	-1.4055	8.86647e-06	-2.3911	-1.39301
64074896	chr10:64074896:G:C	1.65479e-37	-2.40821	-1.03288	2.08568e-07	-2.40794	-1.04473	1.24611e-05	-2.4048	-1.03897
64075023	chr10:64075023:A:G	2.63254e-36	-6.21526e-10	-0.674232	6.92395e-06	-6.21526e-10	0.049803	0.000410261	-6.21526e-10	0.0504062
64075357	chr10:64075357:C:T	8.24247e-36	-6.21526e-10	0.467119	7.39264e-06	-6.21526e-10	0.1153	0.000476269	-6.21526e-10	0.199595
64075489	chr10:64075489:A:G	1.14613e-37	-2.38174	-1.42664	1.45012e-07	-2.38586	-1.43026	8.60275e-06	-2.39637	-1.41793
64075623	chr10:64075623:G:A	1.12968e-37	-2.3692	-1.45364	1.43345e-07	-2.37424	-1.45344	8.4774e-06	-2.38741	-1.44158
64075688	chr10:64075688:A:T	1.1182e-37	-2.37056	-1.46248	1.41535e-07	-2.3754	-1.46499	8.37282e-06	-2.38823	-1.45317
64075873	chr10:64075873:A:G	1.14941e-36	-6.21526e-10	-1.50293	1.64441e-06	-6.21526e-10	-1.38781	9.60257e-05	-6.21526e-10	-1.40177
64076079	chr10:64076079:C:T	1.60428e-37	-2.40896	-1.06313	1.99989e-07	-2.40859	-1.08609	1.19275e-05	-2.40668	-1.08087
64076257	chr10:64076257:A:G	3.00695e-37	-2.20721	-0.636627	2.68146e-07	-2.39554	-0.80587	1.58345e-05	-2.40885	-0.795346
64076260	chr10:64076260:G:A	4.19601e-36	-2.34342	2.13537	5.79393e-06	-2.34145	2.21308	0.000376753	-2.34377	2.30897
64076393	chr10:64076393:C:T	1.12043e-37	-2.39112	-1.43993	1.4253e-07	-2.39313	-1.44025	8.45875e-06	-2.40248	-1.42871
64077039	chr10:64077039:A:G	9.27978e-37	-6.21526e-10	-1.71693	1.16663e-06	-6.21526e-10	-1.73107	6.94016e-05	-6.21526e-10	-1.72648
64077208	chr10:64077208:G:A	7.07449e-38	-2.40289	-1.88797	9.39849e-08	-2.40123	-1.84857	5.52233e-06	-2.4068	-1.85079
64077250	chr10:64077250:A:G	7.94023e-38	-2.39773	-1.77768	9.62003e-08	-2.36106	-1.86545	5.56542e-06	-2.38651	-1.86331
64077635	chr10:64077635:AAAAT:A	1.54115e-36	-6.21526e-10	-1.20965	1.89186e-06	-6.21526e-10	-1.24762	0.000114866	-6.21526e-10	-1.22262
64077895	chr10:64077895:G:A	6.80409e-37	-2.02724	-1.06993e-09	6.30115e-07	-2.34704	-1.06993e-09	3.71248e-05	-2.3521	-1.06993e-09
64077989	chr10:64077989:A:G	8.4021e-38	-2.28177	-1.8371	1.09956e-07	-2.20677	-1.88608	6.1795e-06	-2.25982	-1.88533
64078214	chr10:64078214:G:A	9.18484e-36	-2.30613	2.88151	2.01078e-05	-2.34303	3.45895	0.00127142	-2.33765	3.51914
64078384	chr10:64078384:C:T	1.74761e-35	-6.21526e-10	1.21865	4.81593e-05	-6.21526e-10	1.98933	0.00268742	-6.21526e-10	1.92995
64079200	chr10:64079200:C:T	1.58777e-37	-2.33749	-1.14495	3.12028e-07	-2.24326	-0.806589	1.80409e-05	-2.26995	-0.803799
64079586	chr10:64079586:C:T	7.86513e-37	-6.21526e-10	-1.88233	1.03117e-06	-6.21526e-10	-1.85449	6.10749e-05	-6.21526e-10	-1.85429
64079730	chr10:64079730:C:T	1.02969e-36	-6.21526e-10	-1.61293	1.02752e-06	-6.21526e-10	-1.85803	6.08646e-05	-6.21526e-10	-1.85774
64080315	chr10:64080315:G:A	3.75538e-36	-6.21526e-10	-0.318992	6.74777e-06	-6.21526e-10	0.0240284	0.000387534	-6.21526e-10	-0.006585
64080767	chr10:64080767:C:T	7.82541e-37	-6.21526e-10	-1.88739	1.03288e-06	-6.21526e-10	-1.85284	6.06102e-05	-6.21526e-10	-1.86193
64080826	chr10:64080826:ACTT:A	4.38165e-37	-2.34303	-0.124314	6.19956e-07	-2.11779	-0.245502	3.49522e-05	-2.16735	-0.245057
64080926	chr10:64080926:A:G	8.31282e-38	-2.40368	-1.72587	9.46908e-08	-2.38913	-1.8532	5.53751e-06	-2.4025	-1.85235
64081003	chr10:64081003:A:G	1.43318e-37	-2.24258	-1.34229	3.67014e-07	-2.03503	-0.852514	2.33416e-05	-1.94137	-0.87478
64081258	chr10:64081258:T:C	1.09625e-36	-6.21526e-10	-1.55029	1.22625e-06	-6.21526e-10	-1.68122	7.32305e-05	-6.21526e-10	-1.67278
64081353	chr10:64081353:C:A	7.81232e-37	-6.21526e-10	-1.88906	9.96984e-07	-6.21526e-10	-1.8882	5.90688e-05	-6.21526e-10	-1.88769
64081386	chr10:64081386:G:A	7.99565e-38	-2.332	-1.83645	1.32099e-07	-2.08581	-1.82358	7.42954e-06	-2.13102	-1.82991
```
