## Supplementary material for "Characterization of shared and ancestry-specific signals driving complex traits using multi-ancestry fine-mapping": susiex_nc3.cs80.summary

```
# chr10:62248714-64081505
CS_ID	CS_LENGTH	CS_PURITY	MAX_PIP_SNP	BP	REF_ALLELE	ALT_ALLELE	REF_FRQ	BETA	SE	-LOG10P	MAX_PIP	POST-HOC_PROB_POP1	POST-HOC_PROB_POP2
1	8	0.995423	chr10:63267850:A:T	63267850	T,T	A,A	1,1	-inf,-inf	inf,inf	27.7775,10.1313	0.162237	1	1
2	28	0.385133	chr10:62969977:C:T	62969977	T,T	C,C	1,1	-inf,-inf	inf,inf	4.7695,1.95607	0.140743	0.977645	0.322889
3	1794	0	chr10:63071239:G:T	63071239	NA,T	NA,G	NA,1	NA,-inf	NA,inf	NA,2.92564	0.0366749	0.38509	0.346375
```
