## Supplementary material for "Characterization of shared and ancestry-specific signals driving complex traits using multi-ancestry fine-mapping": susiex_nc3.cs80.snp

```
BP	SNP
68833646	chr10:68833646:T:C
68833807	chr10:68833807:T:C
68833851	chr10:68833851:C:T
68834101	chr10:68834101:T:C
68834651	chr10:68834651:A:G
68834774	chr10:68834774:G:A
68834786	chr10:68834786:G:A
68834789	chr10:68834789:A:G
68835532	chr10:68835532:C:A
68835754	chr10:68835754:A:G
68835943	chr10:68835943:C:A
68836062	chr10:68836062:G:A
68836153	chr10:68836153:A:G
68836161	chr10:68836161:C:T
68836377	chr10:68836377:T:G
68836449	chr10:68836449:T:G
68836905	chr10:68836905:C:T
68836999	chr10:68836999:G:T
68837608	chr10:68837608:C:T
68838015	chr10:68838015:T:C
68838115	chr10:68838115:G:A
68838147	chr10:68838147:G:A
68838325	chr10:68838325:C:T
68838621	chr10:68838621:G:A
68838900	chr10:68838900:ACT:A
68839370	chr10:68839370:G:A
68839465	chr10:68839465:C:T
68839497	chr10:68839497:G:GA
68840155	chr10:68840155:C:T
68840163	chr10:68840163:A:G
68841128	chr10:68841128:G:A
68841149	chr10:68841149:G:A
68841801	chr10:68841801:T:C
68841969	chr10:68841969:C:T
68842123	chr10:68842123:G:GA
68842634	chr10:68842634:G:A
68842745	chr10:68842745:C:T
68843100	chr10:68843100:G:A
68843146	chr10:68843146:C:T
68843444	chr10:68843444:A:C
68843590	chr10:68843590:G:C
68843604	chr10:68843604:G:A
68843805	chr10:68843805:C:T
68843947	chr10:68843947:G:A
68844037	chr10:68844037:A:G
68844048	chr10:68844048:T:C
68844053	chr10:68844053:G:A
68844454	chr10:68844454:A:G
68844556	chr10:68844556:C:T
68844564	chr10:68844564:A:G
68844792	chr10:68844792:T:C
68844898	chr10:68844898:G:A
68845400	chr10:68845400:A:G
68845403	chr10:68845403:A:G
68845520	chr10:68845520:T:C
68845525	chr10:68845525:C:T
68845564	chr10:68845564:G:A
68845746	chr10:68845746:C:T
68845749	chr10:68845749:A:C
68845920	chr10:68845920:G:C
68846401	chr10:68846401:C:T
68846451	chr10:68846451:G:A
68846452	chr10:68846452:A:G
68846600	chr10:68846600:T:C
68846820	chr10:68846820:G:A
68846848	chr10:68846848:G:C
68847483	chr10:68847483:C:T
68847610	chr10:68847610:A:G
68847704	chr10:68847704:C:T
68847802	chr10:68847802:A:G
68847810	chr10:68847810:A:C
68847824	chr10:68847824:T:C
68848076	chr10:68848076:T:C
68848105	chr10:68848105:T:C
68848156	chr10:68848156:G:C
68848172	chr10:68848172:AG:A
68848552	chr10:68848552:A:G
68848593	chr10:68848593:G:T
68848795	chr10:68848795:G:A
68848838	chr10:68848838:A:T
68848839	chr10:68848839:A:T
68848841	chr10:68848841:AAATT:A
68848856	chr10:68848856:G:A
68848959	chr10:68848959:C:T
68848960	chr10:68848960:G:A
68849155	chr10:68849155:A:T
68849311	chr10:68849311:A:G
68850163	chr10:68850163:C:T
68850288	chr10:68850288:A:G
68850636	chr10:68850636:T:C
68850673	chr10:68850673:G:A
68850958	chr10:68850958:C:T
68851141	chr10:68851141:C:T
68851254	chr10:68851254:C:G
68851280	chr10:68851280:G:A
68851445	chr10:68851445:T:C
68851648	chr10:68851648:C:T
68851869	chr10:68851869:C:T
68852026	chr10:68852026:T:C
68852117	chr10:68852117:G:T
68852154	chr10:68852154:T:A
68852847	chr10:68852847:GACTT:G
68853026	chr10:68853026:G:A
68853395	chr10:68853395:C:T
68853508	chr10:68853508:G:A
68853708	chr10:68853708:C:T
68853995	chr10:68853995:T:C
68854009	chr10:68854009:T:C
68854581	chr10:68854581:A:T
68854791	chr10:68854791:C:T
68855008	chr10:68855008:C:T
68855078	chr10:68855078:A:G
68855630	chr10:68855630:T:C
68855762	chr10:68855762:AAC:A
68855834	chr10:68855834:G:A
68855954	chr10:68855954:T:C
68855962	chr10:68855962:C:T
68856018	chr10:68856018:A:G
68856123	chr10:68856123:TCTC:T
68856165	chr10:68856165:C:T
68856172	chr10:68856172:C:T
68856443	chr10:68856443:G:A
68856761	chr10:68856761:G:T
68857217	chr10:68857217:T:G
68857302	chr10:68857302:A:G
68857618	chr10:68857618:C:T
68857661	chr10:68857661:C:G
68857856	chr10:68857856:G:A
68858189	chr10:68858189:C:G
68858314	chr10:68858314:A:G
68858588	chr10:68858588:G:A
68858624	chr10:68858624:C:G
68858755	chr10:68858755:C:T
68859520	chr10:68859520:G:A
68859988	chr10:68859988:C:T
68860072	chr10:68860072:A:G
68860119	chr10:68860119:A:C
68860176	chr10:68860176:A:G
68860299	chr10:68860299:T:C
68860610	chr10:68860610:T:C
68860673	chr10:68860673:T:C
68860931	chr10:68860931:G:A
68860935	chr10:68860935:G:A
68861162	chr10:68861162:G:A
68861283	chr10:68861283:A:T
68861406	chr10:68861406:T:C
68861415	chr10:68861415:A:G
68861566	chr10:68861566:G:C
68862334	chr10:68862334:A:T
68862341	chr10:68862341:A:G
68862365	chr10:68862365:C:T
68862754	chr10:68862754:T:G
68862763	chr10:68862763:A:G
68862787	chr10:68862787:A:G
68862910	chr10:68862910:C:T
68862970	chr10:68862970:A:T
68863008	chr10:68863008:G:T
68863148	chr10:68863148:G:A
68863349	chr10:68863349:C:T
68863579	chr10:68863579:T:G
68863913	chr10:68863913:TCTG:T
68863928	chr10:68863928:T:G
68863986	chr10:68863986:G:A
68864070	chr10:68864070:A:G
68864453	chr10:68864453:C:G
68865514	chr10:68865514:C:T
68865643	chr10:68865643:C:T
68865804	chr10:68865804:G:A
68865843	chr10:68865843:G:A
68865890	chr10:68865890:G:C
68866414	chr10:68866414:C:T
68866528	chr10:68866528:T:C
68866537	chr10:68866537:C:G
68866574	chr10:68866574:A:G
68866673	chr10:68866673:A:G
68866695	chr10:68866695:C:T
68866840	chr10:68866840:T:C
68867235	chr10:68867235:G:A
68867361	chr10:68867361:C:T
68867495	chr10:68867495:T:C
68867520	chr10:68867520:T:C
68867573	chr10:68867573:T:C
68867649	chr10:68867649:G:A
68867972	chr10:68867972:TA:T
68868061	chr10:68868061:G:A
68868075	chr10:68868075:G:A
68868085	chr10:68868085:C:T
68868631	chr10:68868631:C:T
68868721	chr10:68868721:A:G
68868826	chr10:68868826:C:T
68869064	chr10:68869064:C:T
68869478	chr10:68869478:A:G
68869641	chr10:68869641:C:T
68869949	chr10:68869949:G:A
68870132	chr10:68870132:T:C
68870178	chr10:68870178:A:G
68870252	chr10:68870252:T:G
68870443	chr10:68870443:A:G
68870494	chr10:68870494:C:T
68870718	chr10:68870718:TTGAAGA:T
68871550	chr10:68871550:G:A
68871564	chr10:68871564:T:C
68871873	chr10:68871873:T:G
68872285	chr10:68872285:C:T
68872347	chr10:68872347:T:C
68872415	chr10:68872415:G:A
68872460	chr10:68872460:T:C
68872974	chr10:68872974:AG:A
68873091	chr10:68873091:C:G
68873171	chr10:68873171:A:C
68873353	chr10:68873353:C:T
68873446	chr10:68873446:A:G
68874290	chr10:68874290:T:G
68874371	chr10:68874371:C:T
68874568	chr10:68874568:TAAAAACCCTTGCTTCCCGGGAGGCGGAGCTTGCAGTGAGTCGAGATCCCGCCACTGCACTCCAGCCTGGGCGACAGAGCGAGACTCCGTCTCAAAAAAAAAAAAAAAAAAAA:T
68874854	chr10:68874854:C:T
68874878	chr10:68874878:G:A
68875730	chr10:68875730:G:A
68875768	chr10:68875768:A:C
68876107	chr10:68876107:G:T
68876448	chr10:68876448:A:G
68876511	chr10:68876511:TA:T
68876516	chr10:68876516:TAAC:T
68876673	chr10:68876673:C:T
68876857	chr10:68876857:A:G
68876961	chr10:68876961:T:C
68877080	chr10:68877080:A:G
68877541	chr10:68877541:C:T
68877689	chr10:68877689:A:G
68877742	chr10:68877742:C:G
68878160	chr10:68878160:A:G
68878289	chr10:68878289:G:A
68878341	chr10:68878341:AG:A
68878752	chr10:68878752:A:G
68878895	chr10:68878895:C:T
68879165	chr10:68879165:A:G
68879443	chr10:68879443:C:T
68879743	chr10:68879743:G:A
68880521	chr10:68880521:A:G
68880754	chr10:68880754:G:A
68880929	chr10:68880929:G:A
68880985	chr10:68880985:C:T
68881639	chr10:68881639:AT:A
68881641	chr10:68881641:AG:A
68881744	chr10:68881744:AC:A
68882104	chr10:68882104:T:C
68882948	chr10:68882948:G:A
68882958	chr10:68882958:C:T
68883072	chr10:68883072:C:T
68883149	chr10:68883149:G:T
68883972	chr10:68883972:C:T
68884044	chr10:68884044:C:A
68884080	chr10:68884080:A:G
68884087	chr10:68884087:G:A
68884359	chr10:68884359:C:A
68884979	chr10:68884979:A:G
68885225	chr10:68885225:G:C
68885351	chr10:68885351:C:T
68885941	chr10:68885941:C:T
68886050	chr10:68886050:C:T
68886298	chr10:68886298:C:T
68886383	chr10:68886383:G:A
68886509	chr10:68886509:A:C
68886694	chr10:68886694:C:T
68886915	chr10:68886915:C:T
68886960	chr10:68886960:A:T
68887686	chr10:68887686:C:T
68888249	chr10:68888249:C:T
68888336	chr10:68888336:A:G
68889218	chr10:68889218:C:T
68889292	chr10:68889292:T:C
68889295	chr10:68889295:T:G
68889440	chr10:68889440:A:G
68889444	chr10:68889444:C:T
68889488	chr10:68889488:A:G
68889810	chr10:68889810:G:A
68890894	chr10:68890894:T:C
68891597	chr10:68891597:T:C
68891727	chr10:68891727:G:A
68891733	chr10:68891733:C:T
68892298	chr10:68892298:C:T
68892441	chr10:68892441:C:T
68892515	chr10:68892515:G:T
68892516	chr10:68892516:G:A
68892845	chr10:68892845:A:G
68893066	chr10:68893066:T:C
68893542	chr10:68893542:C:T
68893595	chr10:68893595:T:C
68894053	chr10:68894053:GTCTTT:G
68894713	chr10:68894713:G:A
68894794	chr10:68894794:C:T
68894812	chr10:68894812:A:T
68894963	chr10:68894963:A:G
68894998	chr10:68894998:A:G
68895601	chr10:68895601:G:A
68895696	chr10:68895696:A:T
68895946	chr10:68895946:C:A
68896085	chr10:68896085:T:C
68896331	chr10:68896331:C:T
68896358	chr10:68896358:T:G
68896546	chr10:68896546:CT:C
68896581	chr10:68896581:G:C
68896864	chr10:68896864:G:A
68896992	chr10:68896992:T:G
68897322	chr10:68897322:G:A
68897702	chr10:68897702:G:T
68898573	chr10:68898573:T:A
68898583	chr10:68898583:A:G
68898763	chr10:68898763:C:T
68898844	chr10:68898844:T:C
68899177	chr10:68899177:C:G
68899417	chr10:68899417:T:C
68899564	chr10:68899564:T:G
68899586	chr10:68899586:C:T
68899642	chr10:68899642:A:G
68899933	chr10:68899933:C:G
68900186	chr10:68900186:G:A
68900281	chr10:68900281:C:T
68900539	chr10:68900539:C:T
68901776	chr10:68901776:C:T
68901815	chr10:68901815:C:T
68901993	chr10:68901993:A:C
68902406	chr10:68902406:C:T
68902606	chr10:68902606:T:A
68902663	chr10:68902663:TC:T
68902712	chr10:68902712:C:T
68902726	chr10:68902726:TA:T
68902952	chr10:68902952:TC:T
68903104	chr10:68903104:A:G
68903253	chr10:68903253:C:T
68903280	chr10:68903280:C:T
68904039	chr10:68904039:G:T
68904171	chr10:68904171:C:T
68904255	chr10:68904255:G:C
68904444	chr10:68904444:C:T
68905158	chr10:68905158:C:T
68905661	chr10:68905661:C:G
68905678	chr10:68905678:G:A
68905701	chr10:68905701:C:G
68905740	chr10:68905740:C:T
68906657	chr10:68906657:G:T
68907036	chr10:68907036:CATT:C
68907073	chr10:68907073:A:G
68907160	chr10:68907160:C:A
68907258	chr10:68907258:G:A
68907325	chr10:68907325:T:TC
68907651	chr10:68907651:A:G
68907705	chr10:68907705:G:A
68907995	chr10:68907995:A:G
68908122	chr10:68908122:G:A
68908187	chr10:68908187:A:G
68908268	chr10:68908268:A:G
68910402	chr10:68910402:T:C
68910830	chr10:68910830:TAC:T
68910940	chr10:68910940:A:G
68911020	chr10:68911020:C:T
68911488	chr10:68911488:C:T
68912369	chr10:68912369:C:A
68912511	chr10:68912511:G:GC
68913048	chr10:68913048:C:T
68913294	chr10:68913294:T:A
68913674	chr10:68913674:G:A
68914045	chr10:68914045:T:C
68914411	chr10:68914411:T:C
68914422	chr10:68914422:A:G
68914440	chr10:68914440:G:C
68914743	chr10:68914743:T:G
68914759	chr10:68914759:C:T
68914895	chr10:68914895:C:T
68915057	chr10:68915057:A:G
68915149	chr10:68915149:T:C
68915337	chr10:68915337:C:T
68915446	chr10:68915446:G:A
68915673	chr10:68915673:G:A
68915687	chr10:68915687:G:A
68915878	chr10:68915878:G:A
68916127	chr10:68916127:G:A
68916137	chr10:68916137:C:T
68916302	chr10:68916302:T:C
68916418	chr10:68916418:C:T
68917141	chr10:68917141:T:C
68917438	chr10:68917438:A:G
68917622	chr10:68917622:T:C
68917635	chr10:68917635:C:T
68917638	chr10:68917638:T:C
68917655	chr10:68917655:C:T
68917751	chr10:68917751:C:T
68917964	chr10:68917964:G:T
68918019	chr10:68918019:G:C
68918027	chr10:68918027:C:T
68918050	chr10:68918050:G:C
68918225	chr10:68918225:A:G
68918275	chr10:68918275:A:G
68918520	chr10:68918520:T:C
68918830	chr10:68918830:C:T
68919363	chr10:68919363:C:A
68919798	chr10:68919798:G:A
68920392	chr10:68920392:G:T
68920466	chr10:68920466:T:G
68920806	chr10:68920806:G:A
68921011	chr10:68921011:A:G
68921207	chr10:68921207:A:T
68921357	chr10:68921357:A:T
68921377	chr10:68921377:C:T
68921779	chr10:68921779:C:T
68923145	chr10:68923145:G:A
68923695	chr10:68923695:C:T
68923705	chr10:68923705:G:A
68923791	chr10:68923791:G:A
68923801	chr10:68923801:C:T
68924605	chr10:68924605:C:T
68924871	chr10:68924871:A:G
68924955	chr10:68924955:A:G
68925003	chr10:68925003:T:G
68925130	chr10:68925130:T:C
68925196	chr10:68925196:C:T
68925260	chr10:68925260:T:C
68925357	chr10:68925357:G:A
68925401	chr10:68925401:C:T
68925485	chr10:68925485:T:G
68925977	chr10:68925977:G:A
68926001	chr10:68926001:A:G
68926190	chr10:68926190:T:A
68926283	chr10:68926283:G:A
68926363	chr10:68926363:G:A
68926671	chr10:68926671:G:A
68926860	chr10:68926860:T:TA
68927330	chr10:68927330:A:G
68927383	chr10:68927383:T:C
68927761	chr10:68927761:G:A
68927820	chr10:68927820:T:G
68927829	chr10:68927829:G:A
68928030	chr10:68928030:A:C
68928298	chr10:68928298:C:T
68928628	chr10:68928628:C:G
68928781	chr10:68928781:C:T
68928792	chr10:68928792:C:T
68928813	chr10:68928813:C:A
68928935	chr10:68928935:C:T
68929684	chr10:68929684:A:G
68929715	chr10:68929715:C:T
68929841	chr10:68929841:T:C
68930227	chr10:68930227:C:T
68930329	chr10:68930329:T:G
68930410	chr10:68930410:G:T
68930444	chr10:68930444:G:A
68930518	chr10:68930518:C:T
68930562	chr10:68930562:GTAGCCTC:G
68931183	chr10:68931183:G:T
68931310	chr10:68931310:A:C
68931586	chr10:68931586:G:A
68931887	chr10:68931887:G:A
68931952	chr10:68931952:T:C
68932765	chr10:68932765:C:T
68933068	chr10:68933068:TTTG:T
68933161	chr10:68933161:C:T
68933442	chr10:68933442:T:C
68933483	chr10:68933483:A:T
68933889	chr10:68933889:C:T
68934683	chr10:68934683:G:A
68934744	chr10:68934744:G:A
68935940	chr10:68935940:A:T
68936253	chr10:68936253:T:C
68936283	chr10:68936283:T:C
68936391	chr10:68936391:G:A
68936784	chr10:68936784:T:C
68936806	chr10:68936806:G:A
68936957	chr10:68936957:C:T
68937062	chr10:68937062:C:T
68937152	chr10:68937152:G:T
68937355	chr10:68937355:T:C
68937485	chr10:68937485:T:C
68937540	chr10:68937540:T:C
68938687	chr10:68938687:G:C
68938690	chr10:68938690:T:A
68938731	chr10:68938731:T:C
68938770	chr10:68938770:T:C
68938941	chr10:68938941:A:G
68938957	chr10:68938957:C:T
68939234	chr10:68939234:T:C
68939526	chr10:68939526:G:C
68939964	chr10:68939964:A:G
68940400	chr10:68940400:A:G
68941188	chr10:68941188:A:G
68941678	chr10:68941678:C:T
68941709	chr10:68941709:G:A
68941938	chr10:68941938:T:C
68942082	chr10:68942082:C:T
68942168	chr10:68942168:GTTT:G
68942229	chr10:68942229:T:C
68942256	chr10:68942256:CTG:C
68943007	chr10:68943007:C:A
68943647	chr10:68943647:G:A
68943752	chr10:68943752:T:A
68943791	chr10:68943791:G:A
68943872	chr10:68943872:C:T
68944140	chr10:68944140:C:T
68944374	chr10:68944374:G:C
68944787	chr10:68944787:C:T
68945509	chr10:68945509:G:A
68945751	chr10:68945751:T:G
68945955	chr10:68945955:TATTTA:T
68946014	chr10:68946014:TTTAGAATG:T
68946088	chr10:68946088:ATATT:A
68946118	chr10:68946118:G:T
68946261	chr10:68946261:T:C
68946323	chr10:68946323:T:C
68946391	chr10:68946391:G:A
68946721	chr10:68946721:G:T
68947610	chr10:68947610:C:T
68947767	chr10:68947767:G:C
68949128	chr10:68949128:AG:A
68949244	chr10:68949244:A:G
68949281	chr10:68949281:G:A
68949798	chr10:68949798:A:G
68949881	chr10:68949881:A:C
68949911	chr10:68949911:C:A
68949957	chr10:68949957:T:C
68949967	chr10:68949967:G:T
68950035	chr10:68950035:C:T
68950242	chr10:68950242:A:G
68950602	chr10:68950602:G:T
68951087	chr10:68951087:A:G
68951331	chr10:68951331:T:C
68951337	chr10:68951337:T:C
68951452	chr10:68951452:A:G
68951884	chr10:68951884:C:T
68952020	chr10:68952020:C:A
68952294	chr10:68952294:T:C
68952306	chr10:68952306:A:G
68952413	chr10:68952413:A:G
68952553	chr10:68952553:C:T
68952566	chr10:68952566:C:T
68952575	chr10:68952575:C:T
68952614	chr10:68952614:A:G
68953037	chr10:68953037:G:A
68953071	chr10:68953071:G:A
68953457	chr10:68953457:C:G
68953734	chr10:68953734:T:TA
68953866	chr10:68953866:C:T
68954197	chr10:68954197:G:A
68954837	chr10:68954837:T:G
68955064	chr10:68955064:G:A
68955601	chr10:68955601:C:A
68956270	chr10:68956270:C:T
68956305	chr10:68956305:C:T
68956350	chr10:68956350:A:G
68956496	chr10:68956496:G:A
68956539	chr10:68956539:T:A
68956917	chr10:68956917:C:G
68956972	chr10:68956972:G:T
68957052	chr10:68957052:A:G
68957338	chr10:68957338:TA:T
68957777	chr10:68957777:C:CT
68958379	chr10:68958379:C:T
68958403	chr10:68958403:G:A
68958555	chr10:68958555:G:A
68958771	chr10:68958771:C:T
68959367	chr10:68959367:G:A
68959445	chr10:68959445:A:G
68959493	chr10:68959493:A:G
68960464	chr10:68960464:ATTTTTTTATT:A
68960507	chr10:68960507:G:T
68960593	chr10:68960593:G:C
68960762	chr10:68960762:G:A
68961556	chr10:68961556:C:T
68961746	chr10:68961746:T:C
68962356	chr10:68962356:C:T
68962359	chr10:68962359:T:C
68962366	chr10:68962366:C:T
68962530	chr10:68962530:C:T
68962607	chr10:68962607:C:T
68962823	chr10:68962823:G:A
68963101	chr10:68963101:A:G
68963138	chr10:68963138:T:C
68963183	chr10:68963183:T:C
68963212	chr10:68963212:AGT:A
68963233	chr10:68963233:A:C
68963354	chr10:68963354:A:G
68964395	chr10:68964395:T:C
68964664	chr10:68964664:T:C
68964777	chr10:68964777:C:A
68964926	chr10:68964926:C:T
68965798	chr10:68965798:TC:T
68966068	chr10:68966068:G:A
68966115	chr10:68966115:TA:T
68966221	chr10:68966221:G:A
68966303	chr10:68966303:C:A
68966683	chr10:68966683:C:T
68966709	chr10:68966709:G:A
68966733	chr10:68966733:G:A
68966909	chr10:68966909:G:GTAGGTA
68967909	chr10:68967909:T:A
68967966	chr10:68967966:C:T
68968542	chr10:68968542:A:G
68969164	chr10:68969164:T:C
68969187	chr10:68969187:A:G
68969218	chr10:68969218:T:C
68969341	chr10:68969341:G:A
68969797	chr10:68969797:A:G
68970441	chr10:68970441:C:G
68971704	chr10:68971704:G:T
68972698	chr10:68972698:T:A
68972789	chr10:68972789:C:T
68973148	chr10:68973148:T:C
68973510	chr10:68973510:T:G
68973886	chr10:68973886:T:C
68974179	chr10:68974179:C:T
68974833	chr10:68974833:T:A
68974843	chr10:68974843:A:T
68975332	chr10:68975332:A:G
68975379	chr10:68975379:C:T
68975703	chr10:68975703:T:C
68975998	chr10:68975998:G:A
68976235	chr10:68976235:AAG:A
68977123	chr10:68977123:A:C
68977960	chr10:68977960:A:T
68978216	chr10:68978216:T:C
68978593	chr10:68978593:G:T
68979110	chr10:68979110:G:A
68979479	chr10:68979479:A:G
68979874	chr10:68979874:C:T
68980335	chr10:68980335:G:A
68980948	chr10:68980948:T:C
68980952	chr10:68980952:T:C
68981794	chr10:68981794:T:C
68981855	chr10:68981855:G:T
68981869	chr10:68981869:G:A
68982436	chr10:68982436:T:G
68983007	chr10:68983007:ACTT:A
68983175	chr10:68983175:A:G
68983666	chr10:68983666:G:A
68984165	chr10:68984165:T:C
68984923	chr10:68984923:A:G
68985189	chr10:68985189:G:A
68985287	chr10:68985287:C:T
68985605	chr10:68985605:T:C
68986068	chr10:68986068:C:T
68986157	chr10:68986157:T:C
68986366	chr10:68986366:C:T
68986498	chr10:68986498:T:C
68986511	chr10:68986511:G:A
68987296	chr10:68987296:T:G
68988039	chr10:68988039:A:G
68988176	chr10:68988176:T:C
68988264	chr10:68988264:A:C
68988416	chr10:68988416:C:T
68988793	chr10:68988793:G:A
68988900	chr10:68988900:A:G
68989888	chr10:68989888:G:A
68990113	chr10:68990113:A:G
68990209	chr10:68990209:T:G
68990459	chr10:68990459:T:C
68990868	chr10:68990868:G:A
68990980	chr10:68990980:T:C
68991189	chr10:68991189:C:A
68991237	chr10:68991237:A:G
68991268	chr10:68991268:G:A
68991371	chr10:68991371:G:A
68991588	chr10:68991588:A:G
68991731	chr10:68991731:T:C
68991825	chr10:68991825:A:T
68991917	chr10:68991917:T:C
68992036	chr10:68992036:C:A
68992484	chr10:68992484:C:T
68992943	chr10:68992943:C:T
68993366	chr10:68993366:T:G
68993403	chr10:68993403:C:G
68993612	chr10:68993612:A:T
68993819	chr10:68993819:G:C
68993945	chr10:68993945:A:C
68994315	chr10:68994315:G:A
68994360	chr10:68994360:A:AT
68994362	chr10:68994362:G:T
68994404	chr10:68994404:A:C
68994492	chr10:68994492:TCTC:T
68995087	chr10:68995087:C:T
68995175	chr10:68995175:C:T
68995289	chr10:68995289:C:T
68995491	chr10:68995491:ACTC:A
68996093	chr10:68996093:G:T
68996121	chr10:68996121:G:A
68996293	chr10:68996293:G:C
68996324	chr10:68996324:G:A
68996736	chr10:68996736:C:A
68996868	chr10:68996868:AT:A
68996873	chr10:68996873:A:G
68997410	chr10:68997410:G:A
68997427	chr10:68997427:T:C
68998191	chr10:68998191:C:T
68998780	chr10:68998780:T:A
68998944	chr10:68998944:T:G
68999001	chr10:68999001:G:A
68999415	chr10:68999415:A:T
68999424	chr10:68999424:T:G
68999533	chr10:68999533:C:A
68999587	chr10:68999587:G:A
68999751	chr10:68999751:G:A
69000156	chr10:69000156:C:T
69000211	chr10:69000211:G:A
69000610	chr10:69000610:G:A
69000952	chr10:69000952:G:A
69001338	chr10:69001338:AG:A
69001543	chr10:69001543:T:C
69002575	chr10:69002575:A:G
69002597	chr10:69002597:G:A
69002673	chr10:69002673:T:C
69002739	chr10:69002739:T:A
69002757	chr10:69002757:G:A
69002929	chr10:69002929:T:TG
69002976	chr10:69002976:G:A
69003156	chr10:69003156:G:A
69003173	chr10:69003173:G:A
69003662	chr10:69003662:A:G
69003793	chr10:69003793:A:C
69003954	chr10:69003954:C:T
69004042	chr10:69004042:A:C
69004129	chr10:69004129:T:A
69004352	chr10:69004352:G:A
69004362	chr10:69004362:C:T
69004630	chr10:69004630:A:G
69004688	chr10:69004688:A:G
69004782	chr10:69004782:T:C
69004797	chr10:69004797:G:A
69005336	chr10:69005336:G:T
69005494	chr10:69005494:G:A
69005600	chr10:69005600:C:T
69005955	chr10:69005955:G:A
69006180	chr10:69006180:G:A
69006268	chr10:69006268:C:T
69007057	chr10:69007057:C:T
69007399	chr10:69007399:T:A
69007646	chr10:69007646:A:G
69007672	chr10:69007672:G:A
69008125	chr10:69008125:T:G
69009048	chr10:69009048:T:G
69009827	chr10:69009827:G:A
69009858	chr10:69009858:C:T
69011455	chr10:69011455:G:A
69011460	chr10:69011460:C:A
69011462	chr10:69011462:TG:T
69012032	chr10:69012032:C:T
69012139	chr10:69012139:T:C
69012412	chr10:69012412:T:A
69012455	chr10:69012455:A:C
69012776	chr10:69012776:C:T
69012782	chr10:69012782:A:G
69013797	chr10:69013797:T:C
69013829	chr10:69013829:A:ATCC
69014283	chr10:69014283:A:T
69014391	chr10:69014391:A:G
69015166	chr10:69015166:T:C
69015168	chr10:69015168:C:T
69015245	chr10:69015245:T:C
69015325	chr10:69015325:T:C
69015573	chr10:69015573:G:A
69015939	chr10:69015939:A:C
69016203	chr10:69016203:C:T
69016831	chr10:69016831:C:T
69016838	chr10:69016838:A:C
69016994	chr10:69016994:T:TC
69017313	chr10:69017313:A:G
69017389	chr10:69017389:G:A
69017793	chr10:69017793:C:T
69017957	chr10:69017957:A:C
69018115	chr10:69018115:A:G
69018135	chr10:69018135:A:G
69018315	chr10:69018315:T:C
69018465	chr10:69018465:GC:G
69018667	chr10:69018667:T:C
69018731	chr10:69018731:C:T
69018742	chr10:69018742:T:C
69018810	chr10:69018810:A:G
69019030	chr10:69019030:TTATTTTA:T
69019033	chr10:69019033:TTTTA:T
69019192	chr10:69019192:A:T
69019208	chr10:69019208:C:T
69019432	chr10:69019432:G:A
69019492	chr10:69019492:G:C
69019507	chr10:69019507:T:A
69019680	chr10:69019680:C:T
69019701	chr10:69019701:G:T
69019930	chr10:69019930:A:G
69019966	chr10:69019966:T:C
69020048	chr10:69020048:G:A
69020063	chr10:69020063:G:A
69020296	chr10:69020296:AAC:A
69020488	chr10:69020488:T:C
69020502	chr10:69020502:A:T
69020627	chr10:69020627:C:T
69020741	chr10:69020741:G:C
69020953	chr10:69020953:C:T
69021048	chr10:69021048:A:G
69021147	chr10:69021147:G:A
69021172	chr10:69021172:G:A
69021221	chr10:69021221:A:G
69021277	chr10:69021277:G:A
69021384	chr10:69021384:G:A
69021436	chr10:69021436:G:A
69021484	chr10:69021484:A:G
69021510	chr10:69021510:G:A
69021592	chr10:69021592:G:A
69021653	chr10:69021653:A:G
69022370	chr10:69022370:C:A
69022398	chr10:69022398:C:T
69022425	chr10:69022425:G:A
69022567	chr10:69022567:A:G
69022800	chr10:69022800:A:T
69022836	chr10:69022836:A:G
69023275	chr10:69023275:A:G
69023319	chr10:69023319:T:C
69023372	chr10:69023372:C:A
69023766	chr10:69023766:T:C
69023824	chr10:69023824:A:G
69023835	chr10:69023835:A:G
69023892	chr10:69023892:C:T
69024042	chr10:69024042:C:T
69024342	chr10:69024342:C:T
69024366	chr10:69024366:T:A
69024552	chr10:69024552:A:T
69024813	chr10:69024813:C:T
69025129	chr10:69025129:C:T
69025280	chr10:69025280:A:T
69025367	chr10:69025367:C:A
69025734	chr10:69025734:T:G
69025798	chr10:69025798:A:G
69025911	chr10:69025911:G:A
69025959	chr10:69025959:G:A
69026177	chr10:69026177:C:T
69027884	chr10:69027884:G:C
69027885	chr10:69027885:G:C
69028038	chr10:69028038:C:A
69028061	chr10:69028061:A:G
69028098	chr10:69028098:GAT:G
69028103	chr10:69028103:TGC:T
69028268	chr10:69028268:T:C
69028662	chr10:69028662:T:C
69028711	chr10:69028711:A:G
69028772	chr10:69028772:T:C
69028796	chr10:69028796:A:G
69029035	chr10:69029035:G:A
69029128	chr10:69029128:A:G
69029129	chr10:69029129:AAAAAAAG:A
69029545	chr10:69029545:G:A
69029632	chr10:69029632:A:G
69029852	chr10:69029852:G:C
69029859	chr10:69029859:T:C
69030161	chr10:69030161:T:C
69030837	chr10:69030837:A:T
69030891	chr10:69030891:C:G
69031007	chr10:69031007:G:C
69031381	chr10:69031381:C:T
69031479	chr10:69031479:A:G
69031656	chr10:69031656:G:A
69031687	chr10:69031687:T:C
69031716	chr10:69031716:C:G
69031874	chr10:69031874:C:T
69031942	chr10:69031942:C:G
69032146	chr10:69032146:T:C
69032607	chr10:69032607:T:A
69032738	chr10:69032738:A:G
69033085	chr10:69033085:G:A
69033284	chr10:69033284:G:T
69033853	chr10:69033853:T:C
69033900	chr10:69033900:A:T
69033912	chr10:69033912:T:C
69034231	chr10:69034231:C:T
69034415	chr10:69034415:G:A
69034460	chr10:69034460:C:G
69034483	chr10:69034483:G:A
69034995	chr10:69034995:C:T
69035207	chr10:69035207:T:A
69035378	chr10:69035378:C:T
69035434	chr10:69035434:G:A
69035699	chr10:69035699:G:A
69035843	chr10:69035843:T:G
69036168	chr10:69036168:G:A
69036253	chr10:69036253:C:T
69036295	chr10:69036295:G:T
69036354	chr10:69036354:G:A
69037042	chr10:69037042:A:G
69037102	chr10:69037102:A:G
69037189	chr10:69037189:C:T
69037249	chr10:69037249:T:C
69037326	chr10:69037326:C:T
69037329	chr10:69037329:G:A
69037403	chr10:69037403:C:T
69038009	chr10:69038009:CT:C
69038215	chr10:69038215:C:T
69038240	chr10:69038240:G:A
69038671	chr10:69038671:T:C
69038869	chr10:69038869:C:T
69038963	chr10:69038963:C:T
69039182	chr10:69039182:G:A
69039345	chr10:69039345:T:C
69039414	chr10:69039414:C:T
69039540	chr10:69039540:ACT:A
69039665	chr10:69039665:G:A
69039673	chr10:69039673:C:T
69039730	chr10:69039730:G:A
69039830	chr10:69039830:T:C
69040014	chr10:69040014:G:T
69040411	chr10:69040411:C:T
69040669	chr10:69040669:G:A
69040712	chr10:69040712:G:A
69040767	chr10:69040767:G:T
69040867	chr10:69040867:A:G
69040887	chr10:69040887:G:A
69040936	chr10:69040936:C:T
69041063	chr10:69041063:A:G
69041716	chr10:69041716:C:T
69041843	chr10:69041843:G:T
69042032	chr10:69042032:A:G
69042140	chr10:69042140:A:G
69042245	chr10:69042245:C:T
69042553	chr10:69042553:A:G
69042731	chr10:69042731:T:A
69042762	chr10:69042762:G:A
69042923	chr10:69042923:G:T
69042942	chr10:69042942:A:T
69043276	chr10:69043276:G:A
69043290	chr10:69043290:G:A
69043421	chr10:69043421:G:C
69043515	chr10:69043515:A:G
69043538	chr10:69043538:G:A
69043602	chr10:69043602:G:A
69043684	chr10:69043684:G:A
69043685	chr10:69043685:T:C
69043769	chr10:69043769:G:A
69043915	chr10:69043915:A:G
69044029	chr10:69044029:T:C
69044063	chr10:69044063:C:G
69044079	chr10:69044079:A:G
69044517	chr10:69044517:C:T
69044582	chr10:69044582:T:G
69045617	chr10:69045617:C:T
69045625	chr10:69045625:G:A
69047000	chr10:69047000:A:T
69047203	chr10:69047203:G:A
69047639	chr10:69047639:T:C
69047730	chr10:69047730:C:T
69048036	chr10:69048036:G:A
69048417	chr10:69048417:C:T
69048728	chr10:69048728:A:G
69048763	chr10:69048763:C:T
69048882	chr10:69048882:C:T
69048935	chr10:69048935:C:G
69049484	chr10:69049484:C:T
69049572	chr10:69049572:A:C
69049639	chr10:69049639:T:C
69049687	chr10:69049687:A:T
69050071	chr10:69050071:C:T
69050315	chr10:69050315:G:A
69050329	chr10:69050329:C:CA
69050394	chr10:69050394:TGGG:T
69050398	chr10:69050398:A:C
69050402	chr10:69050402:C:T
69050407	chr10:69050407:C:T
69050528	chr10:69050528:T:C
69050585	chr10:69050585:G:A
69050593	chr10:69050593:G:A
69051227	chr10:69051227:G:C
69051479	chr10:69051479:A:G
69051798	chr10:69051798:T:C
69052023	chr10:69052023:C:T
69052096	chr10:69052096:G:A
69052212	chr10:69052212:G:A
69052283	chr10:69052283:T:C
69052372	chr10:69052372:T:G
69052652	chr10:69052652:C:T
69053123	chr10:69053123:G:A
69053266	chr10:69053266:A:G
69053482	chr10:69053482:C:T
69054046	chr10:69054046:G:A
69054285	chr10:69054285:TC:T
69055456	chr10:69055456:T:C
69055591	chr10:69055591:A:G
69055667	chr10:69055667:T:C
69056054	chr10:69056054:G:A
69056806	chr10:69056806:C:T
69057112	chr10:69057112:T:A
69057635	chr10:69057635:G:C
69058219	chr10:69058219:C:T
69058673	chr10:69058673:AC:A
69059010	chr10:69059010:A:G
69059755	chr10:69059755:G:T
69059950	chr10:69059950:C:T
69060232	chr10:69060232:G:A
69060333	chr10:69060333:AT:A
69061126	chr10:69061126:A:G
69061239	chr10:69061239:G:A
69061464	chr10:69061464:T:A
69061919	chr10:69061919:C:T
69061981	chr10:69061981:G:A
69062001	chr10:69062001:A:G
69062556	chr10:69062556:G:A
69062596	chr10:69062596:C:T
69062639	chr10:69062639:G:A
69062965	chr10:69062965:A:G
69063907	chr10:69063907:G:A
69064197	chr10:69064197:A:G
69064241	chr10:69064241:C:T
69064697	chr10:69064697:A:G
69065025	chr10:69065025:G:A
69065102	chr10:69065102:T:C
69065396	chr10:69065396:T:C
69065516	chr10:69065516:C:T
69065733	chr10:69065733:G:A
69065907	chr10:69065907:G:A
69066199	chr10:69066199:T:TC
69066423	chr10:69066423:C:A
69066518	chr10:69066518:G:T
69066912	chr10:69066912:T:C
69067333	chr10:69067333:A:G
69067485	chr10:69067485:G:A
69067525	chr10:69067525:T:C
69067676	chr10:69067676:C:G
69067710	chr10:69067710:A:G
69067793	chr10:69067793:C:T
69067826	chr10:69067826:C:T
69067960	chr10:69067960:T:A
69068026	chr10:69068026:G:A
69068176	chr10:69068176:G:A
69068799	chr10:69068799:G:A
69068974	chr10:69068974:G:A
69069097	chr10:69069097:C:T
69069194	chr10:69069194:A:C
69069327	chr10:69069327:C:G
69069520	chr10:69069520:G:A
69069797	chr10:69069797:C:T
69069957	chr10:69069957:G:A
69069969	chr10:69069969:C:T
69070623	chr10:69070623:G:A
69070674	chr10:69070674:G:A
69070712	chr10:69070712:G:A
69070714	chr10:69070714:A:C
69070770	chr10:69070770:T:C
69070810	chr10:69070810:A:G
69070993	chr10:69070993:C:T
69072289	chr10:69072289:C:T
69072470	chr10:69072470:G:A
69072552	chr10:69072552:A:G
69072572	chr10:69072572:A:G
69072713	chr10:69072713:A:G
69072799	chr10:69072799:T:A
69072990	chr10:69072990:G:A
69073437	chr10:69073437:T:C
69073515	chr10:69073515:G:A
69074174	chr10:69074174:G:A
69074207	chr10:69074207:G:A
69074461	chr10:69074461:G:A
69074913	chr10:69074913:TTAA:T
69075048	chr10:69075048:T:C
69075124	chr10:69075124:T:C
69075181	chr10:69075181:A:G
69075470	chr10:69075470:A:G
69075518	chr10:69075518:A:G
69075534	chr10:69075534:C:G
69075590	chr10:69075590:G:A
69075766	chr10:69075766:T:C
69075856	chr10:69075856:C:A
69076025	chr10:69076025:G:A
69076092	chr10:69076092:G:T
69076102	chr10:69076102:G:C
69076154	chr10:69076154:A:C
69076155	chr10:69076155:C:T
69076245	chr10:69076245:C:T
69076669	chr10:69076669:C:T
69077606	chr10:69077606:GGAGTGCA:G
69077815	chr10:69077815:C:T
69077831	chr10:69077831:A:C
69078141	chr10:69078141:T:C
69078142	chr10:69078142:G:A
69078191	chr10:69078191:C:T
69078224	chr10:69078224:T:C
69078542	chr10:69078542:C:G
69078713	chr10:69078713:T:A
69079414	chr10:69079414:G:A
69079717	chr10:69079717:C:T
69079917	chr10:69079917:C:T
69080956	chr10:69080956:C:T
69081011	chr10:69081011:T:C
69081577	chr10:69081577:G:A
69081707	chr10:69081707:T:C
69081876	chr10:69081876:T:C
69082119	chr10:69082119:C:T
69082497	chr10:69082497:C:G
69082930	chr10:69082930:A:G
69083266	chr10:69083266:C:T
69083302	chr10:69083302:G:A
69083538	chr10:69083538:G:C
69083673	chr10:69083673:A:G
69083762	chr10:69083762:T:A
69083933	chr10:69083933:C:T
69084135	chr10:69084135:G:A
69084216	chr10:69084216:A:G
69084718	chr10:69084718:G:C
69084726	chr10:69084726:T:G
69084768	chr10:69084768:T:C
69085161	chr10:69085161:T:C
69085425	chr10:69085425:A:G
69085635	chr10:69085635:C:A
69085709	chr10:69085709:G:A
69085885	chr10:69085885:A:G
69086060	chr10:69086060:A:G
69086289	chr10:69086289:C:T
69086502	chr10:69086502:A:G
69086622	chr10:69086622:C:T
69086685	chr10:69086685:G:A
69086759	chr10:69086759:C:T
69087018	chr10:69087018:T:C
69087286	chr10:69087286:T:G
69087328	chr10:69087328:T:C
69087359	chr10:69087359:C:T
69087861	chr10:69087861:A:G
69088523	chr10:69088523:A:T
69088858	chr10:69088858:C:T
69089015	chr10:69089015:C:T
69089146	chr10:69089146:G:A
69089341	chr10:69089341:C:T
69089493	chr10:69089493:T:C
69089548	chr10:69089548:T:C
69089639	chr10:69089639:T:A
69090078	chr10:69090078:C:T
69090136	chr10:69090136:G:A
69090177	chr10:69090177:G:A
69090203	chr10:69090203:G:A
69090292	chr10:69090292:T:C
69090382	chr10:69090382:G:A
69090439	chr10:69090439:C:G
69090524	chr10:69090524:C:T
69090920	chr10:69090920:A:G
69091035	chr10:69091035:C:T
69091332	chr10:69091332:C:T
69091350	chr10:69091350:G:A
69092117	chr10:69092117:T:C
69092462	chr10:69092462:G:A
69092500	chr10:69092500:A:G
69092661	chr10:69092661:G:A
69092742	chr10:69092742:T:C
69094625	chr10:69094625:C:T
69094654	chr10:69094654:G:A
69095025	chr10:69095025:C:T
69095187	chr10:69095187:C:A
69095772	chr10:69095772:C:T
69095890	chr10:69095890:C:T
69096136	chr10:69096136:C:T
69096216	chr10:69096216:A:T
69096699	chr10:69096699:G:A
69096717	chr10:69096717:T:C
69096754	chr10:69096754:C:T
69096834	chr10:69096834:A:G
69097096	chr10:69097096:G:A
69097459	chr10:69097459:G:C
69097465	chr10:69097465:C:T
69097522	chr10:69097522:G:A
69097940	chr10:69097940:CAG:C
69098043	chr10:69098043:A:G
69098306	chr10:69098306:T:C
69098321	chr10:69098321:C:T
69098385	chr10:69098385:A:C
69098443	chr10:69098443:C:T
69098953	chr10:69098953:T:C
69099401	chr10:69099401:A:G
69099535	chr10:69099535:A:G
69100302	chr10:69100302:G:A
69100572	chr10:69100572:C:T
69100765	chr10:69100765:T:C
69100843	chr10:69100843:A:G
69100989	chr10:69100989:T:C
69100999	chr10:69100999:T:G
69101092	chr10:69101092:C:T
69101142	chr10:69101142:T:C
69101444	chr10:69101444:C:T
69101486	chr10:69101486:A:C
69101759	chr10:69101759:C:T
69101806	chr10:69101806:G:A
69102031	chr10:69102031:A:T
69102103	chr10:69102103:T:C
69102181	chr10:69102181:G:A
69102220	chr10:69102220:A:G
69102509	chr10:69102509:G:A
69103428	chr10:69103428:A:G
69103547	chr10:69103547:A:C
69104309	chr10:69104309:T:C
69104479	chr10:69104479:C:T
69104531	chr10:69104531:A:C
69104641	chr10:69104641:G:T
69104753	chr10:69104753:A:T
69104940	chr10:69104940:A:T
69105467	chr10:69105467:C:T
69106012	chr10:69106012:A:C
69106422	chr10:69106422:C:T
69106970	chr10:69106970:C:T
69107323	chr10:69107323:G:A
69107327	chr10:69107327:T:C
69107417	chr10:69107417:G:A
69107551	chr10:69107551:G:A
69108042	chr10:69108042:A:G
69108298	chr10:69108298:C:T
69108379	chr10:69108379:G:A
69108418	chr10:69108418:T:C
69109152	chr10:69109152:G:A
69109791	chr10:69109791:C:T
69110086	chr10:69110086:G:A
69110139	chr10:69110139:G:A
69110525	chr10:69110525:G:T
69110607	chr10:69110607:T:C
69110624	chr10:69110624:C:T
69111326	chr10:69111326:A:G
69111659	chr10:69111659:A:C
69111842	chr10:69111842:C:T
69112207	chr10:69112207:C:T
69112425	chr10:69112425:G:A
69113399	chr10:69113399:A:G
69113610	chr10:69113610:C:G
69114494	chr10:69114494:T:G
69114569	chr10:69114569:A:G
69114904	chr10:69114904:T:C
69114985	chr10:69114985:A:C
69115173	chr10:69115173:G:A
69115259	chr10:69115259:A:G
69115392	chr10:69115392:A:G
69115467	chr10:69115467:C:T
69116006	chr10:69116006:C:A
69116264	chr10:69116264:C:A
69116409	chr10:69116409:G:A
69116673	chr10:69116673:T:C
69116781	chr10:69116781:G:A
69116864	chr10:69116864:CAG:C
69117018	chr10:69117018:T:C
69117322	chr10:69117322:T:C
69117436	chr10:69117436:C:T
69117444	chr10:69117444:T:A
69117446	chr10:69117446:G:T
69117595	chr10:69117595:A:C
69117596	chr10:69117596:G:A
69117757	chr10:69117757:A:C
69118248	chr10:69118248:C:T
69118309	chr10:69118309:G:A
69118358	chr10:69118358:A:G
69118496	chr10:69118496:A:G
69118526	chr10:69118526:G:A
69118591	chr10:69118591:G:A
69118668	chr10:69118668:TA:T
69118990	chr10:69118990:C:T
69119114	chr10:69119114:G:A
69119470	chr10:69119470:C:T
69119671	chr10:69119671:G:A
69119675	chr10:69119675:G:A
69119860	chr10:69119860:C:T
69120399	chr10:69120399:G:A
69120660	chr10:69120660:G:A
69121650	chr10:69121650:C:T
69121657	chr10:69121657:G:T
69122496	chr10:69122496:C:G
69122957	chr10:69122957:C:T
69122973	chr10:69122973:A:G
69123052	chr10:69123052:T:C
69123275	chr10:69123275:GT:G
69123284	chr10:69123284:A:C
69123459	chr10:69123459:G:C
69123489	chr10:69123489:T:G
69123568	chr10:69123568:G:A
69124193	chr10:69124193:A:G
69124438	chr10:69124438:G:C
69124819	chr10:69124819:G:A
69124842	chr10:69124842:G:C
69124931	chr10:69124931:G:T
69125564	chr10:69125564:AAACTT:A
69125797	chr10:69125797:C:G
69125800	chr10:69125800:A:G
69126119	chr10:69126119:G:A
69126328	chr10:69126328:C:T
69126341	chr10:69126341:G:T
69126579	chr10:69126579:A:G
69126843	chr10:69126843:C:T
69126869	chr10:69126869:CAGTT:C
69126970	chr10:69126970:A:T
69127199	chr10:69127199:T:G
69127334	chr10:69127334:A:T
69127694	chr10:69127694:C:T
69127869	chr10:69127869:T:A
69128725	chr10:69128725:T:A
69129080	chr10:69129080:G:A
69129112	chr10:69129112:C:G
69129297	chr10:69129297:A:G
69130052	chr10:69130052:G:A
69130190	chr10:69130190:T:C
69130344	chr10:69130344:T:C
69130529	chr10:69130529:G:A
69130726	chr10:69130726:C:T
69130747	chr10:69130747:T:G
69130785	chr10:69130785:T:C
69130846	chr10:69130846:T:C
69130869	chr10:69130869:A:G
69130874	chr10:69130874:A:G
69130918	chr10:69130918:C:T
69131001	chr10:69131001:C:T
69131134	chr10:69131134:C:A
69131173	chr10:69131173:C:T
69131469	chr10:69131469:T:C
69131470	chr10:69131470:C:T
69131945	chr10:69131945:TC:T
69132504	chr10:69132504:G:A
69132528	chr10:69132528:T:C
69132987	chr10:69132987:T:C
69133035	chr10:69133035:C:T
69133637	chr10:69133637:G:A
69133761	chr10:69133761:C:T
69133858	chr10:69133858:T:A
69134223	chr10:69134223:C:T
69134358	chr10:69134358:C:T
69134748	chr10:69134748:AT:A
69135079	chr10:69135079:T:C
69135387	chr10:69135387:G:T
69135529	chr10:69135529:G:T
69135566	chr10:69135566:G:T
69135575	chr10:69135575:T:G
69135662	chr10:69135662:G:T
69136351	chr10:69136351:G:A
69136413	chr10:69136413:C:T
69136459	chr10:69136459:C:T
69136657	chr10:69136657:C:T
69136710	chr10:69136710:A:C
69136759	chr10:69136759:T:C
69136811	chr10:69136811:A:G
69136916	chr10:69136916:C:T
69137032	chr10:69137032:C:T
69137077	chr10:69137077:A:G
69137168	chr10:69137168:T:A
69137172	chr10:69137172:A:G
69137569	chr10:69137569:C:T
69138240	chr10:69138240:T:C
69138254	chr10:69138254:G:A
69138766	chr10:69138766:T:A
69138770	chr10:69138770:C:G
69138935	chr10:69138935:A:C
69139001	chr10:69139001:G:A
69139063	chr10:69139063:A:G
69139359	chr10:69139359:G:A
69139442	chr10:69139442:T:C
69139953	chr10:69139953:A:G
69140192	chr10:69140192:C:T
69140431	chr10:69140431:G:A
69140435	chr10:69140435:C:T
69140674	chr10:69140674:T:C
69140775	chr10:69140775:A:G
69141336	chr10:69141336:T:A
69141467	chr10:69141467:C:T
69141667	chr10:69141667:C:T
69141727	chr10:69141727:A:C
69141756	chr10:69141756:G:A
69141881	chr10:69141881:C:T
69142019	chr10:69142019:G:A
69142841	chr10:69142841:G:C
69142960	chr10:69142960:G:A
69143248	chr10:69143248:C:G
69143410	chr10:69143410:A:C
69143727	chr10:69143727:A:T
69144076	chr10:69144076:T:C
69144307	chr10:69144307:C:T
69144634	chr10:69144634:C:CAT
69144642	chr10:69144642:A:G
69144790	chr10:69144790:T:A
69145042	chr10:69145042:A:T
69145168	chr10:69145168:T:TG
69145193	chr10:69145193:CCTGA:C
69145880	chr10:69145880:C:G
69145966	chr10:69145966:A:G
69147160	chr10:69147160:G:A
69147364	chr10:69147364:C:T
69147412	chr10:69147412:G:A
69147826	chr10:69147826:C:T
69147927	chr10:69147927:T:C
69148171	chr10:69148171:T:C
69148482	chr10:69148482:C:G
69148651	chr10:69148651:G:A
69148882	chr10:69148882:A:G
69149005	chr10:69149005:C:T
69149044	chr10:69149044:C:T
69149299	chr10:69149299:T:C
69150129	chr10:69150129:C:T
69150275	chr10:69150275:C:T
69150431	chr10:69150431:G:GTCTTGCTC
69150547	chr10:69150547:G:A
69150587	chr10:69150587:C:T
69150826	chr10:69150826:G:A
69150902	chr10:69150902:CTTGCAAGTTTT:C
69151059	chr10:69151059:A:T
69151093	chr10:69151093:G:A
69151133	chr10:69151133:C:T
69151149	chr10:69151149:C:T
69151852	chr10:69151852:G:C
69151875	chr10:69151875:A:G
69152018	chr10:69152018:A:T
69152146	chr10:69152146:C:T
69152190	chr10:69152190:C:G
69152296	chr10:69152296:A:G
69152340	chr10:69152340:A:G
69152751	chr10:69152751:C:T
69152843	chr10:69152843:G:A
69152864	chr10:69152864:G:A
69153360	chr10:69153360:C:T
69153487	chr10:69153487:G:A
69153539	chr10:69153539:G:A
69153594	chr10:69153594:C:G
69153743	chr10:69153743:G:A
69153763	chr10:69153763:G:C
69153773	chr10:69153773:C:T
69153985	chr10:69153985:T:C
69154015	chr10:69154015:T:C
69154726	chr10:69154726:T:C
69154884	chr10:69154884:C:T
69155055	chr10:69155055:G:A
69155303	chr10:69155303:A:G
69156791	chr10:69156791:A:AT
69156837	chr10:69156837:A:G
69156899	chr10:69156899:A:G
69157881	chr10:69157881:G:A
69158519	chr10:69158519:C:G
69158823	chr10:69158823:T:C
69158916	chr10:69158916:G:A
69158920	chr10:69158920:C:T
69159131	chr10:69159131:T:C
69159209	chr10:69159209:C:T
69159469	chr10:69159469:A:G
69159576	chr10:69159576:T:C
69159759	chr10:69159759:G:A
69159935	chr10:69159935:G:GTGCC
69159960	chr10:69159960:C:T
69160171	chr10:69160171:T:G
69160220	chr10:69160220:C:T
69160358	chr10:69160358:C:T
69160613	chr10:69160613:G:A
69160781	chr10:69160781:T:G
69161102	chr10:69161102:C:G
69161116	chr10:69161116:G:T
69161633	chr10:69161633:C:G
69162403	chr10:69162403:T:C
69162544	chr10:69162544:C:G
69162986	chr10:69162986:AAGC:A
69163029	chr10:69163029:G:A
69163035	chr10:69163035:G:A
69163425	chr10:69163425:C:T
69163591	chr10:69163591:G:T
69163673	chr10:69163673:A:T
69163851	chr10:69163851:C:T
69164019	chr10:69164019:A:G
69164056	chr10:69164056:C:T
69164351	chr10:69164351:G:A
69164701	chr10:69164701:T:C
69164947	chr10:69164947:G:C
69164954	chr10:69164954:C:T
69165821	chr10:69165821:G:A
69165940	chr10:69165940:C:T
69166216	chr10:69166216:A:AT
69166766	chr10:69166766:G:C
69166852	chr10:69166852:T:C
69167007	chr10:69167007:A:G
69167041	chr10:69167041:C:T
69167058	chr10:69167058:C:T
69167152	chr10:69167152:G:A
69167160	chr10:69167160:T:C
69167361	chr10:69167361:T:C
69167475	chr10:69167475:C:T
69167643	chr10:69167643:T:G
69167698	chr10:69167698:G:A
69168077	chr10:69168077:A:G
69168218	chr10:69168218:T:C
69168254	chr10:69168254:G:C
69168288	chr10:69168288:A:G
69168690	chr10:69168690:G:A
69168712	chr10:69168712:A:G
69168784	chr10:69168784:G:C
69169345	chr10:69169345:C:T
69169856	chr10:69169856:G:A
69169930	chr10:69169930:A:T
69170030	chr10:69170030:G:A
69170430	chr10:69170430:A:G
69170432	chr10:69170432:A:G
69170604	chr10:69170604:A:G
69171443	chr10:69171443:G:A
69171470	chr10:69171470:C:T
69171718	chr10:69171718:C:T
69171884	chr10:69171884:G:T
69172085	chr10:69172085:A:G
69172606	chr10:69172606:AACT:A
69172610	chr10:69172610:T:TGG
69172631	chr10:69172631:TACC:T
69172896	chr10:69172896:G:A
69173222	chr10:69173222:C:T
69173298	chr10:69173298:G:A
69173442	chr10:69173442:T:C
69173571	chr10:69173571:T:C
69173845	chr10:69173845:G:A
69173891	chr10:69173891:G:T
69173931	chr10:69173931:T:TTGTTGC
69173949	chr10:69173949:A:G
69174021	chr10:69174021:A:G
69174470	chr10:69174470:G:T
69174780	chr10:69174780:AAGTC:A
69174805	chr10:69174805:G:A
69174939	chr10:69174939:G:A
69175117	chr10:69175117:A:C
69175567	chr10:69175567:A:G
69175623	chr10:69175623:A:C
69175819	chr10:69175819:A:C
69175904	chr10:69175904:G:A
69175913	chr10:69175913:T:C
69176022	chr10:69176022:ATAACCT:A
69176095	chr10:69176095:C:G
69176096	chr10:69176096:T:A
69176381	chr10:69176381:G:A
69176449	chr10:69176449:CAAAAAACA:C
69176542	chr10:69176542:T:A
69176543	chr10:69176543:T:TCTC
69177133	chr10:69177133:T:G
69177416	chr10:69177416:A:G
69177491	chr10:69177491:C:T
69177501	chr10:69177501:T:C
69177799	chr10:69177799:A:C
69177810	chr10:69177810:G:A
69177928	chr10:69177928:C:T
69178201	chr10:69178201:A:G
69178265	chr10:69178265:G:A
69178690	chr10:69178690:C:T
69179308	chr10:69179308:C:T
69179554	chr10:69179554:C:T
69179786	chr10:69179786:T:C
69180226	chr10:69180226:A:G
69180310	chr10:69180310:C:T
69180435	chr10:69180435:C:T
69180558	chr10:69180558:C:T
69180981	chr10:69180981:C:T
69181357	chr10:69181357:G:A
69181944	chr10:69181944:A:G
69181973	chr10:69181973:G:A
69182017	chr10:69182017:C:G
69182062	chr10:69182062:A:G
69182330	chr10:69182330:G:A
69183153	chr10:69183153:C:T
69183914	chr10:69183914:A:AATCCAC
69184403	chr10:69184403:T:G
69184501	chr10:69184501:C:T
69184674	chr10:69184674:TATTTA:T
69184755	chr10:69184755:G:C
69184793	chr10:69184793:T:C
69185042	chr10:69185042:T:C
69185340	chr10:69185340:G:A
69185467	chr10:69185467:AAC:A
69185653	chr10:69185653:T:C
69186084	chr10:69186084:C:T
69186094	chr10:69186094:T:C
69186439	chr10:69186439:A:G
69186687	chr10:69186687:T:C
69187204	chr10:69187204:A:G
69187915	chr10:69187915:A:G
69188002	chr10:69188002:T:C
69188224	chr10:69188224:C:T
69188486	chr10:69188486:A:G
69188554	chr10:69188554:A:G
69188567	chr10:69188567:C:T
69188721	chr10:69188721:G:A
69188926	chr10:69188926:T:C
69189021	chr10:69189021:A:G
69189686	chr10:69189686:A:G
69189694	chr10:69189694:T:C
69189795	chr10:69189795:C:T
69189796	chr10:69189796:A:G
69189836	chr10:69189836:C:T
69189935	chr10:69189935:C:T
69190399	chr10:69190399:T:C
69190554	chr10:69190554:AC:A
69191000	chr10:69191000:CA:C
69191421	chr10:69191421:A:G
69191590	chr10:69191590:T:C
69191875	chr10:69191875:C:T
69192275	chr10:69192275:A:G
69192359	chr10:69192359:G:A
69192377	chr10:69192377:T:C
69192426	chr10:69192426:G:A
69193002	chr10:69193002:C:T
69193258	chr10:69193258:TAGGA:T
69193424	chr10:69193424:T:C
69193457	chr10:69193457:T:G
69193615	chr10:69193615:G:T
69193663	chr10:69193663:G:A
69193742	chr10:69193742:C:T
69193994	chr10:69193994:C:G
69194116	chr10:69194116:C:T
69194478	chr10:69194478:A:C
69194562	chr10:69194562:G:A
69194619	chr10:69194619:T:G
69194754	chr10:69194754:G:GACAGTGAGACACTGTTAGGAAGATCACTTTCAACCCAGGAGTTCAAGGCCATCCTGAACA
69194905	chr10:69194905:T:C
69195300	chr10:69195300:A:G
69195520	chr10:69195520:A:G
69195699	chr10:69195699:T:G
69195804	chr10:69195804:G:A
69196062	chr10:69196062:T:C
69196110	chr10:69196110:A:G
69196352	chr10:69196352:C:T
69197728	chr10:69197728:C:G
69197769	chr10:69197769:G:A
69198104	chr10:69198104:C:G
69198198	chr10:69198198:G:T
69198571	chr10:69198571:C:T
69199196	chr10:69199196:T:C
69199271	chr10:69199271:A:C
69199427	chr10:69199427:G:A
69199526	chr10:69199526:T:C
69199740	chr10:69199740:C:T
69199769	chr10:69199769:C:T
69199861	chr10:69199861:C:T
69199893	chr10:69199893:G:A
69199954	chr10:69199954:T:C
69200114	chr10:69200114:T:C
69200619	chr10:69200619:T:C
69200815	chr10:69200815:A:C
69201157	chr10:69201157:C:T
69201349	chr10:69201349:G:C
69201966	chr10:69201966:G:A
69201987	chr10:69201987:C:T
69202129	chr10:69202129:A:G
69202505	chr10:69202505:C:T
69202560	chr10:69202560:G:A
69202625	chr10:69202625:C:G
69202714	chr10:69202714:G:A
69203144	chr10:69203144:A:T
69203517	chr10:69203517:A:T
69203839	chr10:69203839:C:T
69204156	chr10:69204156:A:G
69204601	chr10:69204601:G:A
69204618	chr10:69204618:T:TA
69204677	chr10:69204677:T:C
69205241	chr10:69205241:G:A
69205301	chr10:69205301:A:G
69205607	chr10:69205607:C:T
69205641	chr10:69205641:C:T
69206319	chr10:69206319:C:T
69206403	chr10:69206403:G:A
69206810	chr10:69206810:C:T
69207001	chr10:69207001:C:T
69207256	chr10:69207256:C:T
69207325	chr10:69207325:T:C
69207375	chr10:69207375:C:T
69207401	chr10:69207401:C:T
69207476	chr10:69207476:A:G
69207501	chr10:69207501:G:A
69207595	chr10:69207595:C:T
69207642	chr10:69207642:A:T
69207951	chr10:69207951:T:G
69208443	chr10:69208443:G:T
69208483	chr10:69208483:A:G
69208749	chr10:69208749:C:T
69209305	chr10:69209305:T:C
69209402	chr10:69209402:A:G
69209474	chr10:69209474:G:A
69209846	chr10:69209846:A:G
69209851	chr10:69209851:A:G
69209967	chr10:69209967:T:G
69209987	chr10:69209987:C:T
69210312	chr10:69210312:ACT:A
69210339	chr10:69210339:A:C
69210340	chr10:69210340:A:T
69210430	chr10:69210430:C:G
69210484	chr10:69210484:T:G
69210878	chr10:69210878:T:C
69211546	chr10:69211546:G:T
69211569	chr10:69211569:C:T
69211584	chr10:69211584:G:A
69211728	chr10:69211728:TATTAGG:T
69211859	chr10:69211859:C:T
69211880	chr10:69211880:A:G
69212020	chr10:69212020:G:A
69212573	chr10:69212573:G:A
69212609	chr10:69212609:T:G
69212614	chr10:69212614:C:T
69213141	chr10:69213141:C:T
69213246	chr10:69213246:A:G
69213347	chr10:69213347:C:T
69213491	chr10:69213491:A:G
69213511	chr10:69213511:T:C
69213653	chr10:69213653:G:A
69214030	chr10:69214030:G:A
69214169	chr10:69214169:T:C
69214725	chr10:69214725:T:C
69214939	chr10:69214939:T:C
69214994	chr10:69214994:C:G
69215163	chr10:69215163:C:T
69215178	chr10:69215178:T:C
69215483	chr10:69215483:T:C
69215886	chr10:69215886:A:G
69216160	chr10:69216160:C:T
69216583	chr10:69216583:T:G
69216821	chr10:69216821:C:T
69217077	chr10:69217077:G:A
69217117	chr10:69217117:A:T
69217552	chr10:69217552:T:G
69217639	chr10:69217639:A:C
69217803	chr10:69217803:C:T
69217811	chr10:69217811:A:G
69217817	chr10:69217817:C:G
69218274	chr10:69218274:A:G
69218783	chr10:69218783:C:T
69219020	chr10:69219020:AC:A
69219248	chr10:69219248:T:C
69220136	chr10:69220136:C:G
69220168	chr10:69220168:A:T
69220901	chr10:69220901:G:A
69220978	chr10:69220978:C:T
69221106	chr10:69221106:C:T
69221797	chr10:69221797:G:T
69221876	chr10:69221876:A:G
69222043	chr10:69222043:G:A
69222150	chr10:69222150:C:A
69222380	chr10:69222380:T:TCA
69222386	chr10:69222386:C:A
69222573	chr10:69222573:C:T
69222776	chr10:69222776:G:A
69222974	chr10:69222974:C:T
69223185	chr10:69223185:C:T
69223403	chr10:69223403:A:G
69224069	chr10:69224069:A:G
69224126	chr10:69224126:G:T
69224180	chr10:69224180:G:C
69224264	chr10:69224264:G:T
69224407	chr10:69224407:C:T
69224562	chr10:69224562:C:T
69224770	chr10:69224770:T:C
69225089	chr10:69225089:T:C
69225894	chr10:69225894:G:A
69225907	chr10:69225907:G:A
69225920	chr10:69225920:C:T
69226158	chr10:69226158:G:A
69226429	chr10:69226429:T:C
69226821	chr10:69226821:T:G
69226854	chr10:69226854:G:A
69227010	chr10:69227010:G:A
69227268	chr10:69227268:G:A
69227340	chr10:69227340:C:T
69228182	chr10:69228182:C:T
69228425	chr10:69228425:G:T
69228758	chr10:69228758:C:T
69228778	chr10:69228778:A:C
69228781	chr10:69228781:A:G
69228879	chr10:69228879:A:G
69229392	chr10:69229392:T:C
69229454	chr10:69229454:C:T
69229514	chr10:69229514:G:A
69229518	chr10:69229518:T:C
69229993	chr10:69229993:G:A
69230145	chr10:69230145:G:T
69230162	chr10:69230162:C:T
69230771	chr10:69230771:G:A
69231048	chr10:69231048:A:G
69231068	chr10:69231068:C:T
69231111	chr10:69231111:G:A
69231437	chr10:69231437:T:C
69231440	chr10:69231440:G:T
69231448	chr10:69231448:T:C
69231453	chr10:69231453:C:T
69231742	chr10:69231742:A:C
69231778	chr10:69231778:T:A
69232032	chr10:69232032:G:A
69232091	chr10:69232091:T:C
69232095	chr10:69232095:G:A
69232290	chr10:69232290:G:A
69232385	chr10:69232385:C:T
69232402	chr10:69232402:C:A
69232494	chr10:69232494:C:T
69232657	chr10:69232657:G:A
69232878	chr10:69232878:C:T
69232879	chr10:69232879:G:A
69232908	chr10:69232908:C:T
69233156	chr10:69233156:A:T
69233189	chr10:69233189:C:T
69233193	chr10:69233193:T:A
69233214	chr10:69233214:G:A
69233295	chr10:69233295:T:G
69233429	chr10:69233429:A:G
69233553	chr10:69233553:A:C
69233935	chr10:69233935:G:C
69234317	chr10:69234317:C:T
69234544	chr10:69234544:T:C
69234953	chr10:69234953:A:G
69235362	chr10:69235362:T:TG
69235378	chr10:69235378:C:T
69235532	chr10:69235532:T:C
69235549	chr10:69235549:GTA:G
69236149	chr10:69236149:C:T
69236167	chr10:69236167:G:T
69236436	chr10:69236436:T:C
69236578	chr10:69236578:C:T
69236673	chr10:69236673:G:A
69236737	chr10:69236737:G:A
69236922	chr10:69236922:C:A
69237044	chr10:69237044:G:A
69237295	chr10:69237295:G:C
69237609	chr10:69237609:G:A
69237750	chr10:69237750:G:A
69237823	chr10:69237823:CT:C
69237840	chr10:69237840:A:G
69238132	chr10:69238132:C:T
69238245	chr10:69238245:G:A
69238947	chr10:69238947:G:A
69238982	chr10:69238982:G:A
69239285	chr10:69239285:A:G
69239388	chr10:69239388:C:T
69239671	chr10:69239671:G:A
69239673	chr10:69239673:C:A
69239686	chr10:69239686:T:A
69239736	chr10:69239736:C:T
69239749	chr10:69239749:T:C
69240671	chr10:69240671:T:C
69240784	chr10:69240784:G:A
69240785	chr10:69240785:G:T
69240941	chr10:69240941:C:G
69241000	chr10:69241000:G:C
69241247	chr10:69241247:G:C
69241306	chr10:69241306:G:A
69241354	chr10:69241354:C:G
69241554	chr10:69241554:G:A
69241808	chr10:69241808:A:T
69242248	chr10:69242248:C:T
69242881	chr10:69242881:T:C
69243654	chr10:69243654:T:G
69243753	chr10:69243753:T:C
69243856	chr10:69243856:A:G
69243902	chr10:69243902:A:G
69243940	chr10:69243940:C:T
69243997	chr10:69243997:C:A
69244203	chr10:69244203:T:C
69244729	chr10:69244729:G:A
69245313	chr10:69245313:G:A
69245824	chr10:69245824:A:G
69246375	chr10:69246375:G:T
69246894	chr10:69246894:G:A
69247095	chr10:69247095:C:T
69247104	chr10:69247104:G:C
69247921	chr10:69247921:C:T
69248011	chr10:69248011:G:C
69248170	chr10:69248170:A:G
69248349	chr10:69248349:T:C
69248900	chr10:69248900:A:G
69248949	chr10:69248949:G:A
69249478	chr10:69249478:G:T
69249525	chr10:69249525:T:C
69249745	chr10:69249745:T:C
69250137	chr10:69250137:G:A
69250619	chr10:69250619:C:T
69250664	chr10:69250664:C:T
69250882	chr10:69250882:T:C
69250979	chr10:69250979:A:T
69251179	chr10:69251179:C:T
69251391	chr10:69251391:C:T
69251611	chr10:69251611:T:C
69251821	chr10:69251821:G:A
69252104	chr10:69252104:A:G
69252260	chr10:69252260:C:G
69252451	chr10:69252451:C:T
69252654	chr10:69252654:A:C
69253028	chr10:69253028:AAAC:A
69253460	chr10:69253460:G:A
69253583	chr10:69253583:T:C
69253895	chr10:69253895:G:A
69254185	chr10:69254185:A:G
69254275	chr10:69254275:A:C
69254499	chr10:69254499:G:A
69254657	chr10:69254657:T:A
69255042	chr10:69255042:G:A
69255068	chr10:69255068:C:T
69255197	chr10:69255197:G:A
69255241	chr10:69255241:G:A
69255377	chr10:69255377:G:A
69255387	chr10:69255387:A:G
69255424	chr10:69255424:C:T
69255633	chr10:69255633:C:T
69255804	chr10:69255804:C:G
69255834	chr10:69255834:C:T
69256059	chr10:69256059:G:A
69256072	chr10:69256072:C:T
69256447	chr10:69256447:C:T
69256772	chr10:69256772:C:T
69256773	chr10:69256773:G:A
69256853	chr10:69256853:C:T
69257191	chr10:69257191:C:G
69257202	chr10:69257202:T:C
69257234	chr10:69257234:C:T
69257295	chr10:69257295:T:TG
69258218	chr10:69258218:C:T
69258521	chr10:69258521:C:G
69258717	chr10:69258717:A:G
69258753	chr10:69258753:G:A
69258904	chr10:69258904:T:C
69259114	chr10:69259114:C:G
69259118	chr10:69259118:T:G
69259780	chr10:69259780:A:G
69259924	chr10:69259924:G:A
69260128	chr10:69260128:C:T
69260581	chr10:69260581:A:T
69261090	chr10:69261090:T:C
69261348	chr10:69261348:C:T
69262099	chr10:69262099:T:C
69262410	chr10:69262410:A:G
69262987	chr10:69262987:T:C
69263005	chr10:69263005:C:T
69263160	chr10:69263160:G:A
69263248	chr10:69263248:A:G
69263451	chr10:69263451:A:G
69264073	chr10:69264073:G:A
69264351	chr10:69264351:T:C
69264688	chr10:69264688:T:C
69264987	chr10:69264987:AT:A
69265684	chr10:69265684:C:T
69265914	chr10:69265914:T:C
69265969	chr10:69265969:A:G
69266096	chr10:69266096:A:G
69266223	chr10:69266223:G:C
69266328	chr10:69266328:G:A
69266832	chr10:69266832:C:G
69267273	chr10:69267273:A:G
69267282	chr10:69267282:AC:A
69267475	chr10:69267475:G:C
69267619	chr10:69267619:A:T
69267633	chr10:69267633:G:A
69267789	chr10:69267789:T:C
69267835	chr10:69267835:C:T
69267892	chr10:69267892:A:T
69267974	chr10:69267974:C:T
69268083	chr10:69268083:T:C
69268294	chr10:69268294:A:T
69268404	chr10:69268404:C:A
69268453	chr10:69268453:A:G
69268556	chr10:69268556:G:T
69269035	chr10:69269035:C:T
69269139	chr10:69269139:C:T
69269371	chr10:69269371:T:C
69269546	chr10:69269546:T:G
69269650	chr10:69269650:G:A
69269792	chr10:69269792:G:T
69269979	chr10:69269979:G:A
69270016	chr10:69270016:T:C
69270351	chr10:69270351:TG:T
69270415	chr10:69270415:T:A
69270899	chr10:69270899:A:G
69271361	chr10:69271361:A:G
69271686	chr10:69271686:C:G
69271865	chr10:69271865:T:C
69272221	chr10:69272221:G:A
69272348	chr10:69272348:C:T
69272628	chr10:69272628:T:C
69272639	chr10:69272639:A:G
69272988	chr10:69272988:T:C
69273116	chr10:69273116:C:T
69273151	chr10:69273151:C:T
69273484	chr10:69273484:A:G
69273557	chr10:69273557:G:A
69273600	chr10:69273600:T:C
69273688	chr10:69273688:A:G
69273869	chr10:69273869:T:C
69273916	chr10:69273916:A:G
69273941	chr10:69273941:T:C
69273973	chr10:69273973:C:A
69274941	chr10:69274941:C:T
69275243	chr10:69275243:G:A
69275278	chr10:69275278:T:C
69275508	chr10:69275508:C:T
69275968	chr10:69275968:C:T
69276516	chr10:69276516:G:A
69276588	chr10:69276588:G:A
69276867	chr10:69276867:G:A
69276990	chr10:69276990:C:T
69277295	chr10:69277295:A:C
69277377	chr10:69277377:G:A
69277397	chr10:69277397:G:A
69277771	chr10:69277771:G:A
69277861	chr10:69277861:T:C
69278210	chr10:69278210:A:C
69278351	chr10:69278351:G:T
69278639	chr10:69278639:C:T
69278717	chr10:69278717:A:AT
69278961	chr10:69278961:G:A
69279287	chr10:69279287:G:A
69279551	chr10:69279551:C:T
69279750	chr10:69279750:A:G
69280350	chr10:69280350:T:C
69280529	chr10:69280529:G:A
69280740	chr10:69280740:C:G
69280863	chr10:69280863:G:A
69281139	chr10:69281139:A:G
69281220	chr10:69281220:G:A
69281442	chr10:69281442:C:G
69281510	chr10:69281510:C:A
69281571	chr10:69281571:ATGT:A
69282004	chr10:69282004:C:G
69282891	chr10:69282891:T:C
69283005	chr10:69283005:A:G
69283024	chr10:69283024:G:T
69283157	chr10:69283157:T:G
69283350	chr10:69283350:A:G
69283480	chr10:69283480:A:T
69283506	chr10:69283506:C:T
69284025	chr10:69284025:T:C
69284507	chr10:69284507:A:C
69284528	chr10:69284528:CT:C
69285197	chr10:69285197:G:C
69285205	chr10:69285205:T:C
69285250	chr10:69285250:T:C
69285261	chr10:69285261:G:A
69285296	chr10:69285296:C:T
69285344	chr10:69285344:C:A
69285568	chr10:69285568:A:G
69285590	chr10:69285590:G:A
69285689	chr10:69285689:C:T
69285698	chr10:69285698:C:T
69285794	chr10:69285794:A:G
69285943	chr10:69285943:A:C
69285957	chr10:69285957:A:G
69286324	chr10:69286324:C:T
69286329	chr10:69286329:C:T
69286470	chr10:69286470:G:A
69286940	chr10:69286940:T:C
69286944	chr10:69286944:G:A
69287106	chr10:69287106:A:G
69287399	chr10:69287399:A:G
69287527	chr10:69287527:A:G
69288022	chr10:69288022:C:A
69288074	chr10:69288074:A:G
69288136	chr10:69288136:G:A
69288485	chr10:69288485:T:G
69288595	chr10:69288595:C:G
69288679	chr10:69288679:G:A
69289300	chr10:69289300:T:A
69289301	chr10:69289301:C:A
69289342	chr10:69289342:T:C
69289578	chr10:69289578:TCTTGTGCCTC:T
69289596	chr10:69289596:CTAGT:C
69289620	chr10:69289620:C:T
69289805	chr10:69289805:G:C
69289928	chr10:69289928:C:T
69290251	chr10:69290251:T:C
69290263	chr10:69290263:CCCT:C
69290466	chr10:69290466:C:T
69290528	chr10:69290528:C:T
69290697	chr10:69290697:G:A
69290719	chr10:69290719:C:T
69291062	chr10:69291062:C:T
69291084	chr10:69291084:C:T
69291887	chr10:69291887:A:C
69291979	chr10:69291979:A:C
69292117	chr10:69292117:T:G
69292175	chr10:69292175:A:G
69292196	chr10:69292196:A:T
69292444	chr10:69292444:C:T
69292614	chr10:69292614:G:A
69292679	chr10:69292679:T:C
69292732	chr10:69292732:C:T
69292752	chr10:69292752:G:A
69293798	chr10:69293798:C:A
69293822	chr10:69293822:A:G
69293860	chr10:69293860:T:C
69293864	chr10:69293864:T:C
69293875	chr10:69293875:T:G
69293917	chr10:69293917:A:G
69294027	chr10:69294027:G:A
69294112	chr10:69294112:C:T
69294150	chr10:69294150:C:T
69294216	chr10:69294216:C:T
69294324	chr10:69294324:C:T
69294326	chr10:69294326:C:T
69294346	chr10:69294346:C:T
69294557	chr10:69294557:A:G
69294643	chr10:69294643:T:G
69294851	chr10:69294851:G:A
69294953	chr10:69294953:C:T
69295045	chr10:69295045:C:T
69295476	chr10:69295476:T:C
69295487	chr10:69295487:G:A
69296033	chr10:69296033:C:T
69296174	chr10:69296174:T:C
69296394	chr10:69296394:G:A
69296442	chr10:69296442:T:A
69296571	chr10:69296571:T:C
69296572	chr10:69296572:G:A
69296776	chr10:69296776:G:A
69296892	chr10:69296892:A:C
69296958	chr10:69296958:G:A
69296988	chr10:69296988:TG:T
69296991	chr10:69296991:G:C
69297176	chr10:69297176:A:T
69297254	chr10:69297254:G:A
69297533	chr10:69297533:T:C
69297737	chr10:69297737:A:C
69297780	chr10:69297780:C:T
69298258	chr10:69298258:C:T
69298259	chr10:69298259:G:A
69298461	chr10:69298461:A:T
69298690	chr10:69298690:T:C
69298708	chr10:69298708:C:A
69298947	chr10:69298947:T:TTTATTA
69299015	chr10:69299015:T:C
69299134	chr10:69299134:T:C
69299253	chr10:69299253:GC:G
69299489	chr10:69299489:C:T
69299683	chr10:69299683:A:C
69299724	chr10:69299724:C:T
69299852	chr10:69299852:A:G
69300036	chr10:69300036:G:A
69300222	chr10:69300222:T:G
69300439	chr10:69300439:A:C
69300482	chr10:69300482:T:C
69300523	chr10:69300523:T:C
69300581	chr10:69300581:A:G
69300676	chr10:69300676:C:T
69300768	chr10:69300768:G:A
69300774	chr10:69300774:T:C
69300806	chr10:69300806:A:C
69300854	chr10:69300854:A:G
69300865	chr10:69300865:C:T
69300878	chr10:69300878:G:A
69300951	chr10:69300951:T:A
69300983	chr10:69300983:G:A
69301024	chr10:69301024:C:T
69301081	chr10:69301081:A:G
69301149	chr10:69301149:G:A
69301194	chr10:69301194:G:A
69301213	chr10:69301213:C:A
69301232	chr10:69301232:A:G
69301741	chr10:69301741:C:G
69301887	chr10:69301887:G:T
69301953	chr10:69301953:T:C
69302071	chr10:69302071:C:T
69302139	chr10:69302139:T:C
69302188	chr10:69302188:G:A
69302235	chr10:69302235:A:G
69302302	chr10:69302302:A:G
69302359	chr10:69302359:C:G
69302543	chr10:69302543:G:A
69302692	chr10:69302692:G:T
69302740	chr10:69302740:T:A
69302936	chr10:69302936:GC:G
69303006	chr10:69303006:G:A
69303141	chr10:69303141:AC:A
69303560	chr10:69303560:G:A
69303705	chr10:69303705:G:A
69303884	chr10:69303884:A:G
69303989	chr10:69303989:A:G
69304160	chr10:69304160:T:C
69304372	chr10:69304372:G:A
69304500	chr10:69304500:G:A
69304555	chr10:69304555:G:A
69304563	chr10:69304563:C:T
69304575	chr10:69304575:T:C
69304756	chr10:69304756:T:G
69304844	chr10:69304844:A:G
69304876	chr10:69304876:A:G
69304928	chr10:69304928:G:T
69305033	chr10:69305033:A:G
69305059	chr10:69305059:A:G
69305091	chr10:69305091:G:A
69305193	chr10:69305193:G:A
69305241	chr10:69305241:A:T
69305267	chr10:69305267:T:C
69305345	chr10:69305345:T:G
69305527	chr10:69305527:AAAG:A
69305582	chr10:69305582:T:C
69305932	chr10:69305932:C:T
69306082	chr10:69306082:C:T
69306122	chr10:69306122:C:A
69306158	chr10:69306158:T:C
69306221	chr10:69306221:T:G
69306443	chr10:69306443:A:G
69306461	chr10:69306461:G:A
69306768	chr10:69306768:G:A
69306911	chr10:69306911:T:C
69306927	chr10:69306927:T:C
69307291	chr10:69307291:G:A
69307410	chr10:69307410:C:T
69307430	chr10:69307430:C:T
69307531	chr10:69307531:G:A
69307941	chr10:69307941:T:C
69307959	chr10:69307959:C:T
69308165	chr10:69308165:G:A
69308168	chr10:69308168:T:C
69308452	chr10:69308452:A:G
69308582	chr10:69308582:A:C
69308650	chr10:69308650:T:C
69308728	chr10:69308728:G:T
69309189	chr10:69309189:T:C
69309268	chr10:69309268:G:A
69309280	chr10:69309280:C:G
69309331	chr10:69309331:G:A
69309423	chr10:69309423:C:T
69309757	chr10:69309757:C:T
69309906	chr10:69309906:C:T
69310324	chr10:69310324:G:A
69311008	chr10:69311008:G:A
69311020	chr10:69311020:G:A
69311306	chr10:69311306:C:T
69311316	chr10:69311316:C:T
69311683	chr10:69311683:C:A
69311762	chr10:69311762:G:A
69311793	chr10:69311793:C:T
69312017	chr10:69312017:G:A
69312085	chr10:69312085:G:A
69312276	chr10:69312276:G:A
69312635	chr10:69312635:G:A
69313430	chr10:69313430:C:T
69313467	chr10:69313467:A:G
69313501	chr10:69313501:G:T
69313629	chr10:69313629:C:G
69313706	chr10:69313706:A:C
69313774	chr10:69313774:C:T
69313959	chr10:69313959:A:C
69314031	chr10:69314031:T:C
69314050	chr10:69314050:G:A
69314408	chr10:69314408:T:C
69314449	chr10:69314449:A:G
69314755	chr10:69314755:C:A
69315324	chr10:69315324:T:C
69315370	chr10:69315370:A:G
69315619	chr10:69315619:G:C
69315638	chr10:69315638:A:G
69316145	chr10:69316145:A:G
69316203	chr10:69316203:A:G
69316431	chr10:69316431:G:A
69316444	chr10:69316444:G:C
69316579	chr10:69316579:G:A
69316616	chr10:69316616:C:T
69317281	chr10:69317281:G:A
69317501	chr10:69317501:A:G
69317844	chr10:69317844:C:T
69317981	chr10:69317981:C:T
69318090	chr10:69318090:T:G
69318150	chr10:69318150:C:A
69318260	chr10:69318260:T:C
69318414	chr10:69318414:C:A
69319181	chr10:69319181:A:G
69319530	chr10:69319530:G:A
69319645	chr10:69319645:C:T
69319917	chr10:69319917:A:C
69320109	chr10:69320109:T:C
69320328	chr10:69320328:A:G
69320875	chr10:69320875:C:T
69321293	chr10:69321293:A:G
69321630	chr10:69321630:C:T
69321643	chr10:69321643:C:T
69321718	chr10:69321718:G:T
69321829	chr10:69321829:G:C
69322236	chr10:69322236:C:T
69322396	chr10:69322396:A:G
69322432	chr10:69322432:G:A
69322458	chr10:69322458:C:T
69322758	chr10:69322758:C:T
69322767	chr10:69322767:G:A
69322944	chr10:69322944:G:A
69322963	chr10:69322963:T:C
69323425	chr10:69323425:C:G
69323541	chr10:69323541:A:C
69323627	chr10:69323627:A:G
69323645	chr10:69323645:T:C
69324130	chr10:69324130:C:A
69324435	chr10:69324435:A:T
69324605	chr10:69324605:G:A
69324649	chr10:69324649:G:A
69325343	chr10:69325343:A:G
69325515	chr10:69325515:T:C
69325529	chr10:69325529:T:C
69325858	chr10:69325858:A:G
69325901	chr10:69325901:C:T
69326134	chr10:69326134:G:A
69326587	chr10:69326587:T:C
69327066	chr10:69327066:A:G
69327557	chr10:69327557:C:T
69327993	chr10:69327993:C:G
69328517	chr10:69328517:C:T
69328857	chr10:69328857:T:A
69328914	chr10:69328914:T:C
69328936	chr10:69328936:T:C
69329044	chr10:69329044:T:G
69329247	chr10:69329247:C:T
69329855	chr10:69329855:C:T
69329923	chr10:69329923:A:G
69330074	chr10:69330074:C:G
69330118	chr10:69330118:T:G
69330149	chr10:69330149:C:G
69330684	chr10:69330684:A:C
69331131	chr10:69331131:C:T
69331166	chr10:69331166:C:T
69331257	chr10:69331257:A:G
69331696	chr10:69331696:G:A
69331872	chr10:69331872:T:C
69331883	chr10:69331883:A:G
69331892	chr10:69331892:T:A
69332296	chr10:69332296:C:T
69332641	chr10:69332641:T:C
69333047	chr10:69333047:G:T
69333378	chr10:69333378:T:C
69333460	chr10:69333460:G:A
69333636	chr10:69333636:C:T
69333737	chr10:69333737:A:G
69333763	chr10:69333763:C:G
69333769	chr10:69333769:G:A
69334162	chr10:69334162:A:C
69334255	chr10:69334255:G:C
69334579	chr10:69334579:G:A
69334748	chr10:69334748:T:C
69334756	chr10:69334756:G:A
69335099	chr10:69335099:G:A
69335622	chr10:69335622:A:C
69335867	chr10:69335867:T:C
69336248	chr10:69336248:A:G
69336434	chr10:69336434:A:G
69336437	chr10:69336437:A:C
69336619	chr10:69336619:T:C
69336749	chr10:69336749:C:T
69336897	chr10:69336897:G:A
69337243	chr10:69337243:G:A
69337261	chr10:69337261:C:T
69337307	chr10:69337307:T:C
69337522	chr10:69337522:T:C
69337835	chr10:69337835:C:G
69337910	chr10:69337910:T:C
69337913	chr10:69337913:G:A
69338210	chr10:69338210:G:A
69338386	chr10:69338386:C:G
69338439	chr10:69338439:G:T
69338512	chr10:69338512:G:A
69338539	chr10:69338539:T:A
69338620	chr10:69338620:T:G
69338713	chr10:69338713:GTACT:G
69338778	chr10:69338778:T:A
69338829	chr10:69338829:A:C
69339147	chr10:69339147:G:GTC
69339263	chr10:69339263:A:G
69339353	chr10:69339353:A:G
69339439	chr10:69339439:G:A
69339616	chr10:69339616:A:G
69340008	chr10:69340008:G:A
69340132	chr10:69340132:G:A
69340157	chr10:69340157:T:C
69340230	chr10:69340230:A:G
69340283	chr10:69340283:A:G
69340501	chr10:69340501:C:T
69340546	chr10:69340546:G:A
69340615	chr10:69340615:A:G
69340722	chr10:69340722:G:A
69340967	chr10:69340967:C:T
69340970	chr10:69340970:A:G
69341026	chr10:69341026:T:C
69341179	chr10:69341179:G:T
69341194	chr10:69341194:G:C
69341215	chr10:69341215:A:G
69341251	chr10:69341251:T:TC
69341380	chr10:69341380:C:T
69341662	chr10:69341662:C:T
69341841	chr10:69341841:G:C
69341854	chr10:69341854:G:A
69341935	chr10:69341935:G:T
69342021	chr10:69342021:G:A
69342247	chr10:69342247:C:T
69342295	chr10:69342295:G:A
69342575	chr10:69342575:C:T
69342893	chr10:69342893:A:T
69342977	chr10:69342977:G:A
69342986	chr10:69342986:A:G
69342996	chr10:69342996:G:A
69343219	chr10:69343219:A:G
69343258	chr10:69343258:A:T
69343722	chr10:69343722:C:T
69343755	chr10:69343755:A:G
69344015	chr10:69344015:C:A
69344055	chr10:69344055:T:A
69344167	chr10:69344167:C:T
69344409	chr10:69344409:G:A
69344832	chr10:69344832:CCT:C
69345202	chr10:69345202:C:T
69345269	chr10:69345269:A:C
69345361	chr10:69345361:G:A
69345495	chr10:69345495:T:A
69345496	chr10:69345496:A:G
69345528	chr10:69345528:G:C
69345803	chr10:69345803:G:A
69346015	chr10:69346015:C:T
69346125	chr10:69346125:C:T
69346323	chr10:69346323:T:C
69346348	chr10:69346348:G:A
69346548	chr10:69346548:A:G
69346633	chr10:69346633:T:A
69346698	chr10:69346698:A:G
69347018	chr10:69347018:T:A
69347125	chr10:69347125:T:C
69347198	chr10:69347198:A:G
69347208	chr10:69347208:G:A
69347221	chr10:69347221:A:G
69347233	chr10:69347233:A:T
69347263	chr10:69347263:G:A
69347466	chr10:69347466:C:T
69347576	chr10:69347576:C:T
69347582	chr10:69347582:C:T
69347648	chr10:69347648:C:A
69347867	chr10:69347867:C:T
69348113	chr10:69348113:G:T
69348134	chr10:69348134:C:T
69348217	chr10:69348217:T:G
69348387	chr10:69348387:A:G
69348393	chr10:69348393:G:A
69348586	chr10:69348586:G:A
69348590	chr10:69348590:C:T
69348940	chr10:69348940:T:G
69349062	chr10:69349062:G:C
69349076	chr10:69349076:G:A
69349379	chr10:69349379:C:T
69349561	chr10:69349561:G:A
69349629	chr10:69349629:C:T
69349650	chr10:69349650:T:C
69349942	chr10:69349942:C:A
69350181	chr10:69350181:C:G
69350503	chr10:69350503:A:T
69350592	chr10:69350592:T:G
69350892	chr10:69350892:C:T
69350936	chr10:69350936:C:T
69350937	chr10:69350937:A:G
69350985	chr10:69350985:A:G
69351048	chr10:69351048:T:A
69351163	chr10:69351163:A:G
69351185	chr10:69351185:A:AAATG
69351250	chr10:69351250:A:G
69351313	chr10:69351313:A:G
69351336	chr10:69351336:C:T
69351381	chr10:69351381:T:C
69351596	chr10:69351596:G:A
69351621	chr10:69351621:GTCTC:G
69351638	chr10:69351638:A:G
69351689	chr10:69351689:T:G
69351705	chr10:69351705:C:T
69351720	chr10:69351720:C:T
69351746	chr10:69351746:G:A
69351806	chr10:69351806:C:A
69351910	chr10:69351910:T:C
69351951	chr10:69351951:C:T
69351959	chr10:69351959:T:C
69352138	chr10:69352138:A:G
69352355	chr10:69352355:G:T
69352414	chr10:69352414:A:G
69352625	chr10:69352625:C:T
69352638	chr10:69352638:A:G
69352886	chr10:69352886:ATC:A
69353760	chr10:69353760:C:T
69354210	chr10:69354210:C:G
69354215	chr10:69354215:T:TGTGTCTCACATGATGGCAG
69354232	chr10:69354232:C:T
69354435	chr10:69354435:G:A
69354793	chr10:69354793:C:T
69354940	chr10:69354940:A:G
69355664	chr10:69355664:C:T
69355665	chr10:69355665:G:A
69355732	chr10:69355732:C:T
69355740	chr10:69355740:C:T
69355741	chr10:69355741:G:A
69355891	chr10:69355891:C:T
69355901	chr10:69355901:A:G
69357605	chr10:69357605:A:G
69357651	chr10:69357651:C:T
69357706	chr10:69357706:G:T
69357718	chr10:69357718:G:T
69357753	chr10:69357753:A:G
69357765	chr10:69357765:C:CATTGATATG
69357934	chr10:69357934:T:C
69358331	chr10:69358331:G:A
69358601	chr10:69358601:C:T
69358632	chr10:69358632:C:T
69358829	chr10:69358829:T:C
69358918	chr10:69358918:C:T
69359132	chr10:69359132:A:G
69359255	chr10:69359255:T:C
69359452	chr10:69359452:T:C
69359721	chr10:69359721:A:G
69360411	chr10:69360411:CT:C
69360412	chr10:69360412:T:C
69360446	chr10:69360446:G:T
69360475	chr10:69360475:G:A
69360498	chr10:69360498:T:G
69360531	chr10:69360531:T:C
69360566	chr10:69360566:G:T
69360665	chr10:69360665:C:T
69360724	chr10:69360724:T:C
69361089	chr10:69361089:A:G
69361188	chr10:69361188:A:G
69361404	chr10:69361404:C:T
69361426	chr10:69361426:T:C
69361482	chr10:69361482:C:T
69361833	chr10:69361833:T:C
69361966	chr10:69361966:C:T
69361980	chr10:69361980:A:G
69362239	chr10:69362239:A:G
69362437	chr10:69362437:T:G
69362490	chr10:69362490:T:C
69362581	chr10:69362581:C:T
69362718	chr10:69362718:C:T
69362758	chr10:69362758:C:T
69362957	chr10:69362957:A:T
69363014	chr10:69363014:A:G
69363352	chr10:69363352:G:A
69363371	chr10:69363371:A:G
69363755	chr10:69363755:C:T
69363882	chr10:69363882:G:A
69364390	chr10:69364390:C:T
69364405	chr10:69364405:G:T
69364472	chr10:69364472:A:G
69364621	chr10:69364621:C:T
69364887	chr10:69364887:A:G
69365991	chr10:69365991:C:T
69366106	chr10:69366106:C:T
69366126	chr10:69366126:T:C
69366316	chr10:69366316:A:G
69366484	chr10:69366484:C:T
69366485	chr10:69366485:A:G
69366554	chr10:69366554:G:A
69367005	chr10:69367005:C:T
69367262	chr10:69367262:A:G
69367951	chr10:69367951:G:A
69368094	chr10:69368094:A:G
69368773	chr10:69368773:G:A
69368789	chr10:69368789:A:G
69368821	chr10:69368821:T:C
69368942	chr10:69368942:G:A
69369044	chr10:69369044:A:G
69369119	chr10:69369119:T:C
69369438	chr10:69369438:C:T
69370034	chr10:69370034:G:A
69370188	chr10:69370188:A:G
69370227	chr10:69370227:A:G
69370245	chr10:69370245:G:A
69370461	chr10:69370461:A:C
69370691	chr10:69370691:G:A
69370712	chr10:69370712:C:T
69371004	chr10:69371004:G:A
69371035	chr10:69371035:G:GAA
69371796	chr10:69371796:G:A
69371837	chr10:69371837:G:A
69371882	chr10:69371882:A:G
69371921	chr10:69371921:T:C
69372031	chr10:69372031:A:G
69372216	chr10:69372216:C:T
69372333	chr10:69372333:A:G
69372426	chr10:69372426:A:G
69372493	chr10:69372493:C:T
69372545	chr10:69372545:A:G
69372723	chr10:69372723:G:A
69373325	chr10:69373325:T:C
69373479	chr10:69373479:C:T
69373555	chr10:69373555:A:G
69374298	chr10:69374298:C:T
69374479	chr10:69374479:G:A
69374563	chr10:69374563:A:G
69374918	chr10:69374918:G:A
69375178	chr10:69375178:A:G
69375228	chr10:69375228:C:T
69376087	chr10:69376087:C:A
69376294	chr10:69376294:G:A
69376635	chr10:69376635:A:G
69376655	chr10:69376655:C:T
69377095	chr10:69377095:T:C
69377705	chr10:69377705:A:G
69378244	chr10:69378244:T:C
69378377	chr10:69378377:C:T
69378378	chr10:69378378:G:A
69378660	chr10:69378660:C:T
69378810	chr10:69378810:C:G
69379036	chr10:69379036:C:T
69379219	chr10:69379219:C:A
69379314	chr10:69379314:T:C
69379465	chr10:69379465:C:G
69380244	chr10:69380244:A:G
69381128	chr10:69381128:C:CA
69381352	chr10:69381352:T:C
69381388	chr10:69381388:A:T
69381430	chr10:69381430:C:A
69381545	chr10:69381545:C:T
69381658	chr10:69381658:A:G
69381997	chr10:69381997:G:A
69382664	chr10:69382664:G:A
69383041	chr10:69383041:C:T
69383276	chr10:69383276:C:T
69383683	chr10:69383683:C:T
69383865	chr10:69383865:T:C
69384059	chr10:69384059:A:T
69384195	chr10:69384195:T:C
69384500	chr10:69384500:A:G
69384507	chr10:69384507:G:A
69384664	chr10:69384664:A:G
69384946	chr10:69384946:G:A
69385021	chr10:69385021:T:G
69385057	chr10:69385057:A:G
69385239	chr10:69385239:CTT:C
69385291	chr10:69385291:C:T
69385479	chr10:69385479:A:G
69385528	chr10:69385528:G:A
69385730	chr10:69385730:A:G
69386024	chr10:69386024:G:C
69386108	chr10:69386108:A:ATT
69386138	chr10:69386138:A:G
69386589	chr10:69386589:C:T
69386636	chr10:69386636:G:A
69386779	chr10:69386779:T:A
69387118	chr10:69387118:C:T
69387246	chr10:69387246:A:G
69387361	chr10:69387361:T:C
69387543	chr10:69387543:T:TC
69387819	chr10:69387819:C:T
69388256	chr10:69388256:G:A
69388416	chr10:69388416:C:T
69388437	chr10:69388437:ACT:A
69388518	chr10:69388518:T:G
69388534	chr10:69388534:G:A
69388876	chr10:69388876:TA:T
69389340	chr10:69389340:G:A
69389563	chr10:69389563:A:C
69389650	chr10:69389650:G:A
69389789	chr10:69389789:C:T
69389855	chr10:69389855:T:G
69389954	chr10:69389954:C:T
69390076	chr10:69390076:T:C
69390306	chr10:69390306:T:G
69390376	chr10:69390376:TTTCATAGCTAC:T
69390564	chr10:69390564:CAAA:C
69390729	chr10:69390729:T:C
69390879	chr10:69390879:T:C
69391190	chr10:69391190:C:T
69391500	chr10:69391500:C:T
69391573	chr10:69391573:C:T
69391683	chr10:69391683:T:C
69391852	chr10:69391852:A:G
69391879	chr10:69391879:C:T
69392335	chr10:69392335:T:C
69392512	chr10:69392512:G:T
69392716	chr10:69392716:C:T
69392804	chr10:69392804:A:G
69393035	chr10:69393035:G:A
69393091	chr10:69393091:C:T
69393130	chr10:69393130:C:T
69393211	chr10:69393211:C:T
69393365	chr10:69393365:C:T
69393445	chr10:69393445:C:T
69393454	chr10:69393454:G:A
69393540	chr10:69393540:G:A
69393727	chr10:69393727:G:A
69393776	chr10:69393776:A:G
69393962	chr10:69393962:AG:A
69394126	chr10:69394126:C:T
69394252	chr10:69394252:G:A
69394532	chr10:69394532:G:A
69394612	chr10:69394612:AC:A
69395224	chr10:69395224:T:G
69395231	chr10:69395231:G:A
69395848	chr10:69395848:T:A
69395877	chr10:69395877:T:C
69395902	chr10:69395902:A:G
69395908	chr10:69395908:G:T
69396079	chr10:69396079:C:T
69396083	chr10:69396083:T:G
69396249	chr10:69396249:C:T
69396250	chr10:69396250:G:A
69396261	chr10:69396261:ACT:A
69396348	chr10:69396348:C:T
69396420	chr10:69396420:A:G
69396661	chr10:69396661:T:C
69396977	chr10:69396977:G:A
69397239	chr10:69397239:C:T
69397244	chr10:69397244:G:A
69397277	chr10:69397277:TG:T
69397933	chr10:69397933:T:TA
69398246	chr10:69398246:A:G
69398443	chr10:69398443:A:C
69398520	chr10:69398520:G:A
69398757	chr10:69398757:C:T
69398892	chr10:69398892:CAG:C
69398906	chr10:69398906:C:T
69399294	chr10:69399294:C:G
69399384	chr10:69399384:T:C
69399514	chr10:69399514:A:G
69399536	chr10:69399536:T:G
69399630	chr10:69399630:G:A
69399645	chr10:69399645:TG:T
69400026	chr10:69400026:A:G
69400171	chr10:69400171:A:G
69400433	chr10:69400433:C:T
69400455	chr10:69400455:T:TG
69400994	chr10:69400994:C:T
69401331	chr10:69401331:G:A
69401525	chr10:69401525:T:C
69401761	chr10:69401761:G:A
69402126	chr10:69402126:A:G
69402243	chr10:69402243:T:C
69402360	chr10:69402360:C:T
69402425	chr10:69402425:C:T
69402463	chr10:69402463:C:T
69402468	chr10:69402468:C:G
69402833	chr10:69402833:G:A
69402930	chr10:69402930:C:T
69403023	chr10:69403023:G:A
69403209	chr10:69403209:C:T
69403372	chr10:69403372:C:T
69403382	chr10:69403382:G:T
69403391	chr10:69403391:G:A
69403470	chr10:69403470:T:TCA
69403691	chr10:69403691:C:G
69403855	chr10:69403855:T:C
69404013	chr10:69404013:C:G
69404157	chr10:69404157:T:C
69404175	chr10:69404175:A:G
69404190	chr10:69404190:A:G
69404258	chr10:69404258:C:T
69404426	chr10:69404426:A:G
69404446	chr10:69404446:A:G
69404734	chr10:69404734:A:G
69404815	chr10:69404815:C:CCA
69404895	chr10:69404895:G:A
69404899	chr10:69404899:C:T
69404936	chr10:69404936:T:C
69405270	chr10:69405270:CAG:C
69405350	chr10:69405350:T:C
69405351	chr10:69405351:G:C
69405876	chr10:69405876:C:T
69406336	chr10:69406336:C:G
69406502	chr10:69406502:G:C
69406968	chr10:69406968:A:G
69407271	chr10:69407271:T:C
69407291	chr10:69407291:A:G
69407338	chr10:69407338:C:T
69407356	chr10:69407356:A:T
69407363	chr10:69407363:G:A
69407389	chr10:69407389:A:T
69407398	chr10:69407398:G:A
69407472	chr10:69407472:C:G
69407483	chr10:69407483:C:T
69407493	chr10:69407493:A:G
69407672	chr10:69407672:A:C
69407727	chr10:69407727:G:A
69407922	chr10:69407922:G:A
69407970	chr10:69407970:T:G
69408000	chr10:69408000:T:G
69408071	chr10:69408071:T:C
69408075	chr10:69408075:A:G
69408121	chr10:69408121:T:G
69408232	chr10:69408232:T:A
69408340	chr10:69408340:T:C
69408442	chr10:69408442:T:G
69408487	chr10:69408487:G:A
69408544	chr10:69408544:C:A
69408571	chr10:69408571:A:C
69408695	chr10:69408695:C:A
69408777	chr10:69408777:G:A
69409010	chr10:69409010:C:G
69409187	chr10:69409187:A:G
69409318	chr10:69409318:A:G
69409401	chr10:69409401:G:A
69409416	chr10:69409416:G:A
69409546	chr10:69409546:A:T
69409771	chr10:69409771:G:A
69409774	chr10:69409774:A:G
69410026	chr10:69410026:G:A
69410028	chr10:69410028:G:A
69410070	chr10:69410070:T:C
69410876	chr10:69410876:C:T
69411010	chr10:69411010:G:C
69411110	chr10:69411110:C:T
69411217	chr10:69411217:T:C
69411265	chr10:69411265:C:T
69411327	chr10:69411327:A:T
69411352	chr10:69411352:G:A
69411360	chr10:69411360:A:T
69411466	chr10:69411466:T:C
69411777	chr10:69411777:T:C
69411927	chr10:69411927:A:G
69411982	chr10:69411982:C:G
69411995	chr10:69411995:C:T
69412212	chr10:69412212:A:C
69412280	chr10:69412280:C:T
69412417	chr10:69412417:G:T
69412426	chr10:69412426:G:A
69412506	chr10:69412506:G:A
69413131	chr10:69413131:G:A
69413246	chr10:69413246:A:G
69413316	chr10:69413316:T:C
69413368	chr10:69413368:G:A
69413404	chr10:69413404:A:G
69413551	chr10:69413551:G:T
69413603	chr10:69413603:C:T
69413677	chr10:69413677:G:A
69413925	chr10:69413925:G:A
69413981	chr10:69413981:C:T
69414124	chr10:69414124:A:G
69414295	chr10:69414295:G:A
69414396	chr10:69414396:A:C
69414918	chr10:69414918:C:T
69415233	chr10:69415233:T:C
69415336	chr10:69415336:T:C
69415376	chr10:69415376:C:A
69415430	chr10:69415430:C:G
69415520	chr10:69415520:C:T
69415648	chr10:69415648:T:C
69415726	chr10:69415726:C:A
69415816	chr10:69415816:A:G
69415853	chr10:69415853:T:C
69416185	chr10:69416185:C:T
69416256	chr10:69416256:A:G
69416310	chr10:69416310:T:C
69416361	chr10:69416361:C:T
69416495	chr10:69416495:A:G
69416579	chr10:69416579:G:A
69416674	chr10:69416674:G:A
69416873	chr10:69416873:G:A
69416881	chr10:69416881:A:G
69416927	chr10:69416927:G:A
69416962	chr10:69416962:A:G
69417066	chr10:69417066:A:G
69417337	chr10:69417337:T:G
69417499	chr10:69417499:C:T
69418353	chr10:69418353:T:C
69418459	chr10:69418459:T:C
69418552	chr10:69418552:T:G
69418719	chr10:69418719:C:T
69418795	chr10:69418795:G:A
69418890	chr10:69418890:C:T
69418894	chr10:69418894:G:A
69418979	chr10:69418979:TG:T
69419088	chr10:69419088:A:G
69419093	chr10:69419093:C:G
69419140	chr10:69419140:C:T
69419157	chr10:69419157:A:G
69419354	chr10:69419354:A:G
69419426	chr10:69419426:A:T
69419572	chr10:69419572:G:A
69419584	chr10:69419584:G:A
69419746	chr10:69419746:G:A
69419790	chr10:69419790:A:G
69419858	chr10:69419858:T:C
69419893	chr10:69419893:C:T
69419930	chr10:69419930:C:T
69420113	chr10:69420113:C:T
69420114	chr10:69420114:G:A
69420535	chr10:69420535:T:A
69420577	chr10:69420577:C:T
69420776	chr10:69420776:T:C
69420921	chr10:69420921:A:G
69421131	chr10:69421131:G:A
69421226	chr10:69421226:A:G
69421238	chr10:69421238:T:C
69421698	chr10:69421698:T:C
69422014	chr10:69422014:C:T
69422020	chr10:69422020:C:T
69422114	chr10:69422114:T:C
69422247	chr10:69422247:AG:A
69422409	chr10:69422409:A:G
69422592	chr10:69422592:G:T
69422662	chr10:69422662:A:G
69422752	chr10:69422752:C:T
69422868	chr10:69422868:G:T
69422953	chr10:69422953:G:A
69423344	chr10:69423344:C:A
69423400	chr10:69423400:C:T
69423560	chr10:69423560:G:A
69424458	chr10:69424458:A:AC
69425214	chr10:69425214:TTGATGA:T
69425318	chr10:69425318:C:T
69425892	chr10:69425892:T:G
69426024	chr10:69426024:T:A
69426042	chr10:69426042:G:A
69426183	chr10:69426183:G:A
69426543	chr10:69426543:C:T
69426578	chr10:69426578:G:A
69426591	chr10:69426591:G:A
69426986	chr10:69426986:C:T
69427252	chr10:69427252:T:C
69427322	chr10:69427322:C:T
69427501	chr10:69427501:G:C
69427912	chr10:69427912:C:T
69428083	chr10:69428083:A:G
69428119	chr10:69428119:T:C
69428126	chr10:69428126:T:C
69428259	chr10:69428259:C:T
69428292	chr10:69428292:G:A
69428303	chr10:69428303:A:G
69428524	chr10:69428524:T:C
69428867	chr10:69428867:G:T
69428870	chr10:69428870:G:T
69429203	chr10:69429203:G:A
69429357	chr10:69429357:G:A
69429365	chr10:69429365:C:T
69429461	chr10:69429461:T:C
69429727	chr10:69429727:T:A
69429816	chr10:69429816:A:T
69430034	chr10:69430034:A:C
69430228	chr10:69430228:G:A
69430430	chr10:69430430:A:T
69430469	chr10:69430469:A:C
69430587	chr10:69430587:C:T
69430743	chr10:69430743:T:C
69431109	chr10:69431109:A:G
69431451	chr10:69431451:G:A
69431550	chr10:69431550:C:T
69431620	chr10:69431620:T:TA
69431732	chr10:69431732:C:T
69432144	chr10:69432144:A:G
69432191	chr10:69432191:A:G
69432717	chr10:69432717:G:T
69432775	chr10:69432775:G:A
69432978	chr10:69432978:G:A
69433096	chr10:69433096:A:G
69433125	chr10:69433125:G:A
69433228	chr10:69433228:C:T
69433446	chr10:69433446:A:G
69433707	chr10:69433707:C:G
69433827	chr10:69433827:T:C
69434250	chr10:69434250:G:A
69434505	chr10:69434505:G:A
69434537	chr10:69434537:A:G
69434723	chr10:69434723:C:T
69435852	chr10:69435852:C:T
69436008	chr10:69436008:G:A
69436047	chr10:69436047:C:T
69436097	chr10:69436097:A:G
69436141	chr10:69436141:C:G
69436280	chr10:69436280:C:T
69436349	chr10:69436349:G:A
69436359	chr10:69436359:C:T
69436428	chr10:69436428:C:T
69436460	chr10:69436460:T:C
69436540	chr10:69436540:C:T
69436811	chr10:69436811:G:GT
69436813	chr10:69436813:A:T
69436814	chr10:69436814:G:A
69436816	chr10:69436816:T:A
69436935	chr10:69436935:G:A
69436942	chr10:69436942:C:T
69436947	chr10:69436947:CT:C
69437219	chr10:69437219:G:A
69437379	chr10:69437379:G:A
69437555	chr10:69437555:T:C
69437607	chr10:69437607:G:A
69437905	chr10:69437905:T:G
69437966	chr10:69437966:A:C
69437968	chr10:69437968:TTTGA:T
69438007	chr10:69438007:G:A
69438086	chr10:69438086:A:G
69438211	chr10:69438211:G:T
69438355	chr10:69438355:A:G
69438678	chr10:69438678:T:A
69438720	chr10:69438720:G:T
69438728	chr10:69438728:G:A
69439091	chr10:69439091:A:G
69439138	chr10:69439138:T:G
69439255	chr10:69439255:A:T
69439356	chr10:69439356:G:A
69439539	chr10:69439539:G:C
69439559	chr10:69439559:G:C
69439729	chr10:69439729:T:G
69440016	chr10:69440016:T:C
69440487	chr10:69440487:T:G
69440893	chr10:69440893:T:TA
69441090	chr10:69441090:A:G
69441237	chr10:69441237:G:A
69441348	chr10:69441348:C:G
69441589	chr10:69441589:A:C
69441748	chr10:69441748:C:T
69441848	chr10:69441848:A:G
69441872	chr10:69441872:C:T
69441959	chr10:69441959:C:T
69441960	chr10:69441960:A:G
69442139	chr10:69442139:A:T
69442158	chr10:69442158:T:C
69442226	chr10:69442226:A:G
69442620	chr10:69442620:G:C
69443173	chr10:69443173:A:T
69443885	chr10:69443885:A:G
69444004	chr10:69444004:T:C
69444093	chr10:69444093:C:T
69444137	chr10:69444137:T:C
69444277	chr10:69444277:A:T
69444429	chr10:69444429:A:G
69444543	chr10:69444543:T:G
69444854	chr10:69444854:A:AC
69444875	chr10:69444875:C:T
69444879	chr10:69444879:G:T
69444881	chr10:69444881:G:A
69444998	chr10:69444998:C:T
69445717	chr10:69445717:T:C
69445748	chr10:69445748:G:A
69445788	chr10:69445788:T:C
69446174	chr10:69446174:G:A
69446264	chr10:69446264:T:C
69447472	chr10:69447472:A:G
69447633	chr10:69447633:TGAAGTGAAGTTGGTAACTTAAAATCA:T
69448328	chr10:69448328:G:A
69448771	chr10:69448771:T:TGGA
69448813	chr10:69448813:A:G
69448869	chr10:69448869:C:T
69449093	chr10:69449093:G:A
69449214	chr10:69449214:A:G
69449554	chr10:69449554:C:T
69449610	chr10:69449610:C:T
69449707	chr10:69449707:CT:C
69450012	chr10:69450012:T:C
69450450	chr10:69450450:G:C
69450733	chr10:69450733:A:AT
69451177	chr10:69451177:A:G
69451390	chr10:69451390:A:G
69451612	chr10:69451612:G:A
69451856	chr10:69451856:G:A
69451888	chr10:69451888:G:T
69451891	chr10:69451891:AGCCGGTTGTC:A
69451928	chr10:69451928:C:T
69451951	chr10:69451951:T:C
69451965	chr10:69451965:C:A
69451978	chr10:69451978:G:A
69452280	chr10:69452280:C:T
69452296	chr10:69452296:G:A
69452335	chr10:69452335:G:C
69452566	chr10:69452566:G:A
69452577	chr10:69452577:C:G
69452782	chr10:69452782:A:G
69452865	chr10:69452865:C:T
69453230	chr10:69453230:T:C
69453290	chr10:69453290:A:G
69453426	chr10:69453426:T:G
69453571	chr10:69453571:G:A
69453894	chr10:69453894:C:A
69454345	chr10:69454345:T:C
69454886	chr10:69454886:A:G
69454913	chr10:69454913:C:T
69454944	chr10:69454944:C:T
69454973	chr10:69454973:G:A
69455042	chr10:69455042:A:G
69455178	chr10:69455178:A:G
69455323	chr10:69455323:T:C
69455327	chr10:69455327:G:T
69455342	chr10:69455342:CA:C
69455469	chr10:69455469:T:G
69455727	chr10:69455727:T:C
69455822	chr10:69455822:A:T
69456043	chr10:69456043:C:T
69456378	chr10:69456378:T:C
69456512	chr10:69456512:A:G
69456554	chr10:69456554:G:A
69456589	chr10:69456589:G:A
69456795	chr10:69456795:C:T
69456813	chr10:69456813:G:A
69456922	chr10:69456922:T:G
69457004	chr10:69457004:G:A
69457123	chr10:69457123:C:T
69457124	chr10:69457124:A:G
69457309	chr10:69457309:G:T
69457334	chr10:69457334:C:T
69457375	chr10:69457375:G:A
69458028	chr10:69458028:C:T
69458303	chr10:69458303:C:A
69458338	chr10:69458338:T:C
69458632	chr10:69458632:C:G
69458934	chr10:69458934:C:T
69458963	chr10:69458963:G:A
69459133	chr10:69459133:A:G
69459170	chr10:69459170:T:C
69459192	chr10:69459192:TG:T
69459548	chr10:69459548:CAGAG:C
69459629	chr10:69459629:G:A
69459654	chr10:69459654:G:A
69459661	chr10:69459661:T:C
69459729	chr10:69459729:A:G
69459805	chr10:69459805:GCCT:G
69460012	chr10:69460012:T:C
69460293	chr10:69460293:G:A
69460343	chr10:69460343:G:A
69460676	chr10:69460676:T:C
69460781	chr10:69460781:G:A
69461025	chr10:69461025:G:A
69461076	chr10:69461076:G:T
69461093	chr10:69461093:G:A
69461109	chr10:69461109:G:A
69461291	chr10:69461291:A:C
69461361	chr10:69461361:G:T
69461372	chr10:69461372:A:C
69461742	chr10:69461742:A:C
69461761	chr10:69461761:GT:G
69461955	chr10:69461955:G:A
69462028	chr10:69462028:C:T
69462039	chr10:69462039:G:A
69462212	chr10:69462212:C:G
69462397	chr10:69462397:T:C
69462447	chr10:69462447:G:C
69462537	chr10:69462537:A:G
69462581	chr10:69462581:C:T
69462643	chr10:69462643:G:A
69462672	chr10:69462672:C:T
69462753	chr10:69462753:G:T
69462850	chr10:69462850:T:C
69463022	chr10:69463022:A:G
69463509	chr10:69463509:A:C
69463931	chr10:69463931:C:T
69463952	chr10:69463952:A:G
69464005	chr10:69464005:C:T
69464024	chr10:69464024:C:T
69464317	chr10:69464317:CAGGG:C
69464386	chr10:69464386:G:A
69464399	chr10:69464399:T:C
69464469	chr10:69464469:T:A
69464488	chr10:69464488:C:T
69464565	chr10:69464565:T:C
69464578	chr10:69464578:AAC:A
69464814	chr10:69464814:G:A
69465141	chr10:69465141:G:A
69465217	chr10:69465217:TCCCCTGGGG:T
69465228	chr10:69465228:TGG:T
69465230	chr10:69465230:G:T
69465271	chr10:69465271:C:T
69465514	chr10:69465514:G:A
69465569	chr10:69465569:A:G
69465778	chr10:69465778:T:C
69465828	chr10:69465828:C:A
69465837	chr10:69465837:G:A
69465859	chr10:69465859:TC:T
69465873	chr10:69465873:C:T
69466100	chr10:69466100:G:A
69466209	chr10:69466209:T:C
69466267	chr10:69466267:G:A
69466271	chr10:69466271:C:T
69466347	chr10:69466347:G:A
69466688	chr10:69466688:C:T
69467152	chr10:69467152:T:C
69467206	chr10:69467206:C:T
69467283	chr10:69467283:A:G
69467356	chr10:69467356:G:A
69467370	chr10:69467370:G:T
69467397	chr10:69467397:G:A
69467452	chr10:69467452:C:T
69467454	chr10:69467454:A:C
69467528	chr10:69467528:C:T
69467570	chr10:69467570:C:T
69467885	chr10:69467885:C:G
69467887	chr10:69467887:TA:T
69468146	chr10:69468146:G:T
69468298	chr10:69468298:G:T
69468364	chr10:69468364:A:G
69468366	chr10:69468366:T:C
69468411	chr10:69468411:G:A
69468424	chr10:69468424:T:C
69468684	chr10:69468684:G:A
69468999	chr10:69468999:G:A
69469102	chr10:69469102:C:G
69469330	chr10:69469330:C:A
69469352	chr10:69469352:G:A
69469353	chr10:69469353:C:T
69469716	chr10:69469716:C:T
69469783	chr10:69469783:A:G
69469826	chr10:69469826:A:G
69469948	chr10:69469948:G:A
69469973	chr10:69469973:A:G
69470087	chr10:69470087:G:C
69470356	chr10:69470356:A:G
69470490	chr10:69470490:C:T
69470537	chr10:69470537:A:C
69470578	chr10:69470578:C:G
69470595	chr10:69470595:C:T
69470702	chr10:69470702:C:T
69470758	chr10:69470758:A:G
69470816	chr10:69470816:C:T
69470868	chr10:69470868:T:C
69470908	chr10:69470908:G:C
69470933	chr10:69470933:A:G
69470965	chr10:69470965:C:T
69471031	chr10:69471031:C:T
69471032	chr10:69471032:G:A
69471036	chr10:69471036:C:T
69471196	chr10:69471196:G:A
69471274	chr10:69471274:T:C
69471312	chr10:69471312:C:T
69471429	chr10:69471429:C:T
69471446	chr10:69471446:A:G
69471738	chr10:69471738:C:T
69471812	chr10:69471812:C:T
69471813	chr10:69471813:A:G
69471839	chr10:69471839:A:C
69471940	chr10:69471940:C:T
69472091	chr10:69472091:A:C
69472184	chr10:69472184:C:T
69472196	chr10:69472196:C:T
69472197	chr10:69472197:A:G
69472419	chr10:69472419:A:G
69472551	chr10:69472551:G:A
69473167	chr10:69473167:G:A
69473349	chr10:69473349:A:G
69473501	chr10:69473501:CAG:C
69473573	chr10:69473573:A:G
69473752	chr10:69473752:T:G
69474062	chr10:69474062:T:C
69474107	chr10:69474107:C:T
69474129	chr10:69474129:C:T
69474535	chr10:69474535:T:C
69474543	chr10:69474543:T:G
69474937	chr10:69474937:C:T
69474949	chr10:69474949:G:A
69474964	chr10:69474964:T:C
69475020	chr10:69475020:C:T
69475034	chr10:69475034:T:C
69475237	chr10:69475237:G:T
69475267	chr10:69475267:A:G
69475832	chr10:69475832:T:C
69475854	chr10:69475854:A:G
69475909	chr10:69475909:C:A
69475990	chr10:69475990:C:A
69476388	chr10:69476388:C:T
69476389	chr10:69476389:G:A
69476592	chr10:69476592:C:T
69476639	chr10:69476639:G:C
69476739	chr10:69476739:C:T
69476816	chr10:69476816:C:T
69476982	chr10:69476982:T:G
69477174	chr10:69477174:C:T
69477237	chr10:69477237:T:C
69477287	chr10:69477287:A:T
69477292	chr10:69477292:A:G
69477376	chr10:69477376:A:G
69477489	chr10:69477489:T:C
69477586	chr10:69477586:C:G
69477678	chr10:69477678:G:T
69477682	chr10:69477682:C:T
69477780	chr10:69477780:C:A
69478147	chr10:69478147:GGTGGCAGTGTGCAGAGCA:G
69478211	chr10:69478211:T:C
69478308	chr10:69478308:T:G
69478398	chr10:69478398:A:G
69478493	chr10:69478493:C:T
69478816	chr10:69478816:G:T
69478862	chr10:69478862:G:A
69478925	chr10:69478925:C:T
69479114	chr10:69479114:C:T
69479173	chr10:69479173:G:A
69479425	chr10:69479425:T:C
69479495	chr10:69479495:T:C
69480284	chr10:69480284:A:G
69480434	chr10:69480434:G:A
69480601	chr10:69480601:C:T
69480818	chr10:69480818:T:C
69481156	chr10:69481156:A:G
69481399	chr10:69481399:A:G
69481587	chr10:69481587:A:G
69481653	chr10:69481653:C:T
69482211	chr10:69482211:C:G
69482223	chr10:69482223:G:A
69482262	chr10:69482262:C:A
69482640	chr10:69482640:G:A
69482673	chr10:69482673:A:T
69482692	chr10:69482692:AAC:A
69482705	chr10:69482705:A:G
69482911	chr10:69482911:T:G
69482978	chr10:69482978:G:T
69483136	chr10:69483136:C:T
69483276	chr10:69483276:C:T
69483278	chr10:69483278:G:A
69483293	chr10:69483293:G:C
69483351	chr10:69483351:TCA:T
69483873	chr10:69483873:A:T
69484314	chr10:69484314:G:A
69484472	chr10:69484472:G:A
69484595	chr10:69484595:G:A
69484717	chr10:69484717:G:C
69485031	chr10:69485031:C:T
69485076	chr10:69485076:C:A
69485106	chr10:69485106:C:T
69485542	chr10:69485542:A:G
69485779	chr10:69485779:G:A
69485861	chr10:69485861:A:G
69486146	chr10:69486146:C:T
69486162	chr10:69486162:T:C
69486186	chr10:69486186:G:T
69486501	chr10:69486501:CAGTCAT:C
69486548	chr10:69486548:C:T
69486664	chr10:69486664:T:C
69486676	chr10:69486676:C:T
69486685	chr10:69486685:C:T
69486824	chr10:69486824:A:G
69486879	chr10:69486879:G:A
69487168	chr10:69487168:C:G
69487293	chr10:69487293:A:G
69487307	chr10:69487307:C:T
69487528	chr10:69487528:G:A
69487653	chr10:69487653:T:C
69487803	chr10:69487803:T:A
69487958	chr10:69487958:C:T
69488164	chr10:69488164:G:A
69488292	chr10:69488292:G:A
69488472	chr10:69488472:G:A
69488488	chr10:69488488:A:C
69488491	chr10:69488491:G:A
69488493	chr10:69488493:C:G
69488625	chr10:69488625:C:T
69488638	chr10:69488638:G:A
69489068	chr10:69489068:A:G
69489137	chr10:69489137:G:A
69489198	chr10:69489198:C:T
69489297	chr10:69489297:G:A
69489569	chr10:69489569:G:C
69489741	chr10:69489741:G:A
69490282	chr10:69490282:C:T
69490401	chr10:69490401:T:G
69490402	chr10:69490402:G:A
69490523	chr10:69490523:A:C
69490563	chr10:69490563:A:G
69490587	chr10:69490587:A:G
69490942	chr10:69490942:T:C
69491051	chr10:69491051:G:A
69491237	chr10:69491237:G:C
69491473	chr10:69491473:C:G
69491505	chr10:69491505:G:A
69491628	chr10:69491628:A:G
69491716	chr10:69491716:C:T
69491851	chr10:69491851:C:T
69491889	chr10:69491889:TGGA:T
69492287	chr10:69492287:C:T
69492372	chr10:69492372:C:T
69492450	chr10:69492450:C:A
69492777	chr10:69492777:A:G
69492893	chr10:69492893:G:A
69492998	chr10:69492998:G:A
69493136	chr10:69493136:C:T
69493189	chr10:69493189:C:T
69493297	chr10:69493297:G:A
69493403	chr10:69493403:C:T
69493442	chr10:69493442:C:T
69493521	chr10:69493521:A:G
69493685	chr10:69493685:G:T
69493890	chr10:69493890:C:T
69494284	chr10:69494284:G:A
69494765	chr10:69494765:C:T
69495009	chr10:69495009:G:A
69495077	chr10:69495077:A:G
69495334	chr10:69495334:C:T
69495457	chr10:69495457:G:A
69495991	chr10:69495991:T:C
69496155	chr10:69496155:T:G
69496247	chr10:69496247:T:A
69496452	chr10:69496452:T:C
69496883	chr10:69496883:T:C
69496927	chr10:69496927:A:G
69497458	chr10:69497458:G:A
69497575	chr10:69497575:A:G
69498531	chr10:69498531:G:A
69498553	chr10:69498553:G:A
69498628	chr10:69498628:A:G
69498805	chr10:69498805:C:T
69498930	chr10:69498930:G:T
69499302	chr10:69499302:C:T
69499639	chr10:69499639:A:T
69499765	chr10:69499765:G:A
69499837	chr10:69499837:G:A
69499964	chr10:69499964:A:T
69500517	chr10:69500517:A:G
69500536	chr10:69500536:T:C
69500651	chr10:69500651:T:G
69501039	chr10:69501039:G:A
69501202	chr10:69501202:G:A
69501251	chr10:69501251:A:G
69501674	chr10:69501674:A:G
69501902	chr10:69501902:A:G
69502098	chr10:69502098:T:C
69502202	chr10:69502202:T:C
69502292	chr10:69502292:G:T
69503067	chr10:69503067:C:T
69503068	chr10:69503068:G:A
69503305	chr10:69503305:T:A
69503344	chr10:69503344:C:T
69503508	chr10:69503508:C:T
69503552	chr10:69503552:G:A
69503645	chr10:69503645:G:A
69503654	chr10:69503654:G:A
69503662	chr10:69503662:G:A
69503668	chr10:69503668:G:A
69503699	chr10:69503699:G:T
69503849	chr10:69503849:C:T
69503850	chr10:69503850:G:A
69503980	chr10:69503980:G:T
69503985	chr10:69503985:G:A
69504189	chr10:69504189:AG:A
69504235	chr10:69504235:G:GT
69504525	chr10:69504525:T:C
69504576	chr10:69504576:G:T
69504764	chr10:69504764:C:T
69504765	chr10:69504765:G:A
69504862	chr10:69504862:G:A
69505090	chr10:69505090:C:T
69505314	chr10:69505314:A:G
69505524	chr10:69505524:ACTTCTGGAAAATT:A
69505703	chr10:69505703:C:T
69505769	chr10:69505769:T:C
69505853	chr10:69505853:G:A
69505949	chr10:69505949:A:G
69506087	chr10:69506087:G:A
69506125	chr10:69506125:G:A
69506199	chr10:69506199:A:G
69507177	chr10:69507177:T:C
69507254	chr10:69507254:G:A
69507435	chr10:69507435:C:T
69507660	chr10:69507660:T:G
69507663	chr10:69507663:T:G
69507941	chr10:69507941:A:G
69507944	chr10:69507944:G:A
69508078	chr10:69508078:T:C
69508533	chr10:69508533:C:T
69508599	chr10:69508599:G:T
69508640	chr10:69508640:T:TAACAAACA
69508650	chr10:69508650:A:G
69508813	chr10:69508813:G:GA
69508937	chr10:69508937:A:T
69509082	chr10:69509082:GGA:G
69509127	chr10:69509127:G:A
69509238	chr10:69509238:C:T
69509247	chr10:69509247:C:T
69509254	chr10:69509254:GGCCAGC:G
69509305	chr10:69509305:G:T
69509384	chr10:69509384:G:A
69509741	chr10:69509741:A:C
69509751	chr10:69509751:A:C
69509927	chr10:69509927:T:C
69510503	chr10:69510503:C:T
69510542	chr10:69510542:G:C
69510934	chr10:69510934:C:T
69510961	chr10:69510961:G:A
69511024	chr10:69511024:G:A
69511352	chr10:69511352:G:GT
69511460	chr10:69511460:TTTCTC:T
69511631	chr10:69511631:T:C
69512262	chr10:69512262:C:T
69512378	chr10:69512378:A:G
69512472	chr10:69512472:G:A
69512760	chr10:69512760:C:T
69512994	chr10:69512994:T:G
69513101	chr10:69513101:T:G
69513195	chr10:69513195:C:T
69513236	chr10:69513236:G:A
69513477	chr10:69513477:G:A
69513497	chr10:69513497:G:A
69513500	chr10:69513500:C:T
69513601	chr10:69513601:G:A
69513606	chr10:69513606:G:GCTT
69513669	chr10:69513669:T:G
69513807	chr10:69513807:A:G
69513940	chr10:69513940:T:C
69514497	chr10:69514497:G:C
69514645	chr10:69514645:C:T
69514747	chr10:69514747:A:G
69514807	chr10:69514807:T:G
69514871	chr10:69514871:C:G
69515439	chr10:69515439:C:T
69515607	chr10:69515607:C:T
69515948	chr10:69515948:A:G
69516094	chr10:69516094:G:A
69516424	chr10:69516424:T:C
69516798	chr10:69516798:C:T
69516803	chr10:69516803:G:C
69516867	chr10:69516867:A:C
69516947	chr10:69516947:C:T
69516975	chr10:69516975:C:T
69517399	chr10:69517399:C:T
69517636	chr10:69517636:G:A
69517826	chr10:69517826:A:G
69517922	chr10:69517922:G:T
69517927	chr10:69517927:G:A
69518042	chr10:69518042:A:G
69518328	chr10:69518328:C:T
69518387	chr10:69518387:C:CAG
69518702	chr10:69518702:G:A
69518711	chr10:69518711:C:T
69518769	chr10:69518769:T:G
69518926	chr10:69518926:G:A
69519031	chr10:69519031:G:A
69519048	chr10:69519048:T:A
69519105	chr10:69519105:G:A
69519186	chr10:69519186:A:G
69519281	chr10:69519281:G:A
69519334	chr10:69519334:C:A
69519447	chr10:69519447:T:C
69519828	chr10:69519828:G:A
69519978	chr10:69519978:C:T
69520025	chr10:69520025:C:G
69520351	chr10:69520351:T:C
69520394	chr10:69520394:G:T
69520614	chr10:69520614:T:C
69520846	chr10:69520846:G:A
69520888	chr10:69520888:G:T
69520913	chr10:69520913:G:A
69521275	chr10:69521275:T:C
69521585	chr10:69521585:A:G
69522020	chr10:69522020:C:A
69522454	chr10:69522454:T:A
69522464	chr10:69522464:A:G
69522827	chr10:69522827:G:A
69522831	chr10:69522831:A:G
69522961	chr10:69522961:A:G
69523167	chr10:69523167:A:G
69523225	chr10:69523225:A:G
69523378	chr10:69523378:G:A
69523620	chr10:69523620:G:A
69523668	chr10:69523668:C:T
69523734	chr10:69523734:C:T
69524167	chr10:69524167:C:T
69524241	chr10:69524241:G:T
69524481	chr10:69524481:A:G
69524681	chr10:69524681:T:C
69524803	chr10:69524803:G:A
69525225	chr10:69525225:GT:G
69525233	chr10:69525233:A:G
69525289	chr10:69525289:A:T
69525532	chr10:69525532:T:A
69526057	chr10:69526057:G:A
69526060	chr10:69526060:C:T
69526591	chr10:69526591:C:T
69526631	chr10:69526631:A:C
69527317	chr10:69527317:C:T
69527661	chr10:69527661:T:C
69527697	chr10:69527697:G:C
69527960	chr10:69527960:G:A
69528033	chr10:69528033:G:A
69528062	chr10:69528062:A:G
69528088	chr10:69528088:A:G
69528097	chr10:69528097:C:G
69528131	chr10:69528131:A:G
69528134	chr10:69528134:C:T
69528177	chr10:69528177:C:T
69528204	chr10:69528204:G:C
69528342	chr10:69528342:G:A
69528417	chr10:69528417:G:T
69528554	chr10:69528554:G:A
69528586	chr10:69528586:C:G
69528661	chr10:69528661:T:C
69528826	chr10:69528826:C:T
69528845	chr10:69528845:A:G
69528858	chr10:69528858:G:A
69528943	chr10:69528943:G:A
69529325	chr10:69529325:C:T
69529745	chr10:69529745:G:A
69530233	chr10:69530233:T:C
69530548	chr10:69530548:G:A
69531588	chr10:69531588:GACTGTC:G
69532447	chr10:69532447:C:T
69532469	chr10:69532469:C:A
69532682	chr10:69532682:G:A
69532974	chr10:69532974:C:T
69533099	chr10:69533099:G:A
69533169	chr10:69533169:C:T
69533322	chr10:69533322:G:A
69533366	chr10:69533366:C:A
69533471	chr10:69533471:C:A
69533475	chr10:69533475:A:C
69533492	chr10:69533492:C:A
69533903	chr10:69533903:T:C
69533948	chr10:69533948:C:T
69534069	chr10:69534069:A:G
69534445	chr10:69534445:T:C
69535209	chr10:69535209:T:C
69535286	chr10:69535286:A:G
69535361	chr10:69535361:G:A
69535480	chr10:69535480:C:T
69535497	chr10:69535497:G:A
69535913	chr10:69535913:C:A
69536428	chr10:69536428:A:C
69536544	chr10:69536544:C:T
69536598	chr10:69536598:G:C
69536750	chr10:69536750:C:T
69536813	chr10:69536813:C:T
69536845	chr10:69536845:G:A
69536914	chr10:69536914:G:T
69537011	chr10:69537011:T:A
69537124	chr10:69537124:G:A
69537205	chr10:69537205:C:T
69537212	chr10:69537212:C:T
69537491	chr10:69537491:C:T
69537566	chr10:69537566:C:T
69537622	chr10:69537622:A:G
69537647	chr10:69537647:C:T
69537692	chr10:69537692:A:C
69538186	chr10:69538186:T:A
69538197	chr10:69538197:A:C
69538283	chr10:69538283:G:A
69538568	chr10:69538568:T:C
69538699	chr10:69538699:G:A
69538973	chr10:69538973:A:AG
69539181	chr10:69539181:T:C
69539281	chr10:69539281:C:T
69539324	chr10:69539324:C:T
69539886	chr10:69539886:T:C
69539932	chr10:69539932:T:C
69540189	chr10:69540189:G:A
69540335	chr10:69540335:C:G
69540397	chr10:69540397:A:C
69540494	chr10:69540494:A:G
69540546	chr10:69540546:G:A
69540578	chr10:69540578:A:C
69540877	chr10:69540877:G:A
69540894	chr10:69540894:C:T
69541154	chr10:69541154:T:C
69541379	chr10:69541379:A:AAC
69541382	chr10:69541382:CATTT:C
69541623	chr10:69541623:C:T
69541817	chr10:69541817:G:C
69541844	chr10:69541844:G:A
69541871	chr10:69541871:A:G
69542131	chr10:69542131:C:A
69542154	chr10:69542154:A:G
69542155	chr10:69542155:C:A
69542617	chr10:69542617:A:G
69542889	chr10:69542889:T:C
69542975	chr10:69542975:G:A
69542994	chr10:69542994:T:G
69543284	chr10:69543284:T:C
69543367	chr10:69543367:C:T
69543377	chr10:69543377:C:T
69543381	chr10:69543381:A:C
69543461	chr10:69543461:G:C
69543565	chr10:69543565:T:G
69543642	chr10:69543642:C:T
69543950	chr10:69543950:C:A
69544167	chr10:69544167:A:G
69544170	chr10:69544170:G:A
69544771	chr10:69544771:T:C
69545150	chr10:69545150:A:C
69545248	chr10:69545248:G:A
69545400	chr10:69545400:C:G
69545771	chr10:69545771:A:G
69545975	chr10:69545975:A:G
69546014	chr10:69546014:A:G
69546277	chr10:69546277:T:C
69546315	chr10:69546315:T:G
69546354	chr10:69546354:G:A
69546583	chr10:69546583:T:C
69546589	chr10:69546589:A:C
69546668	chr10:69546668:A:G
69547059	chr10:69547059:G:A
69547469	chr10:69547469:T:C
69547801	chr10:69547801:C:A
69548027	chr10:69548027:G:A
69548902	chr10:69548902:A:G
69549055	chr10:69549055:A:G
69549231	chr10:69549231:G:A
69549315	chr10:69549315:A:G
69550201	chr10:69550201:A:G
69550311	chr10:69550311:A:C
69550375	chr10:69550375:T:C
69550920	chr10:69550920:T:G
69550976	chr10:69550976:C:T
69551388	chr10:69551388:C:T
69551593	chr10:69551593:G:A
69551698	chr10:69551698:T:G
69551740	chr10:69551740:A:G
69552267	chr10:69552267:G:A
69552591	chr10:69552591:T:C
69552712	chr10:69552712:A:G
69552934	chr10:69552934:G:A
69553153	chr10:69553153:A:G
69553193	chr10:69553193:A:T
69553232	chr10:69553232:G:A
69553245	chr10:69553245:G:T
69553246	chr10:69553246:C:T
69553427	chr10:69553427:T:C
69553431	chr10:69553431:C:T
69553469	chr10:69553469:T:C
69553470	chr10:69553470:G:A
69553494	chr10:69553494:C:A
69553573	chr10:69553573:G:A
69553616	chr10:69553616:C:T
69553828	chr10:69553828:G:A
69553867	chr10:69553867:A:G
69553902	chr10:69553902:C:G
69553935	chr10:69553935:C:T
69554195	chr10:69554195:C:T
69554502	chr10:69554502:T:G
69554518	chr10:69554518:A:C
69554609	chr10:69554609:A:G
69554667	chr10:69554667:C:T
69554879	chr10:69554879:A:G
69554926	chr10:69554926:C:G
69555003	chr10:69555003:G:C
69555030	chr10:69555030:A:C
69555050	chr10:69555050:A:T
69555133	chr10:69555133:T:G
69555137	chr10:69555137:C:T
69555622	chr10:69555622:T:C
69555631	chr10:69555631:C:G
69555692	chr10:69555692:G:A
69555720	chr10:69555720:A:G
69555872	chr10:69555872:C:T
69556435	chr10:69556435:G:A
69557246	chr10:69557246:G:A
69557306	chr10:69557306:C:T
69557608	chr10:69557608:A:C
69557726	chr10:69557726:T:A
69557736	chr10:69557736:T:C
69558048	chr10:69558048:A:G
69558053	chr10:69558053:A:G
69558079	chr10:69558079:G:A
69558319	chr10:69558319:G:A
69558369	chr10:69558369:T:A
69558595	chr10:69558595:G:A
69558893	chr10:69558893:C:T
69559099	chr10:69559099:G:A
69559315	chr10:69559315:G:A
69559345	chr10:69559345:C:T
69559447	chr10:69559447:T:C
69559983	chr10:69559983:A:G
69559988	chr10:69559988:C:T
69560507	chr10:69560507:T:C
69560562	chr10:69560562:C:T
69560633	chr10:69560633:C:T
69560898	chr10:69560898:C:CT
69561418	chr10:69561418:G:A
69561523	chr10:69561523:A:G
69561659	chr10:69561659:G:A
69561952	chr10:69561952:A:G
69562237	chr10:69562237:G:A
69562245	chr10:69562245:G:A
69562505	chr10:69562505:A:G
69562648	chr10:69562648:T:C
69562756	chr10:69562756:C:T
69562916	chr10:69562916:G:T
69563715	chr10:69563715:T:A
69564386	chr10:69564386:A:G
69564794	chr10:69564794:G:A
69565128	chr10:69565128:G:A
69565175	chr10:69565175:C:T
69565186	chr10:69565186:T:C
69565188	chr10:69565188:C:T
69565854	chr10:69565854:A:G
69566592	chr10:69566592:C:T
69567014	chr10:69567014:T:TC
69567160	chr10:69567160:T:C
69567296	chr10:69567296:A:G
69567626	chr10:69567626:C:T
69567984	chr10:69567984:A:T
69568003	chr10:69568003:T:G
69568084	chr10:69568084:C:A
69568085	chr10:69568085:T:A
69568112	chr10:69568112:G:A
69568223	chr10:69568223:A:G
69568326	chr10:69568326:G:A
69568451	chr10:69568451:G:A
69570173	chr10:69570173:T:A
69570493	chr10:69570493:A:G
69571000	chr10:69571000:T:C
69571622	chr10:69571622:A:G
69571813	chr10:69571813:C:T
69571852	chr10:69571852:C:CA
69572166	chr10:69572166:C:T
69572395	chr10:69572395:C:T
69572448	chr10:69572448:A:G
69573086	chr10:69573086:CTG:C
69573350	chr10:69573350:G:C
69573614	chr10:69573614:CT:C
69573688	chr10:69573688:G:A
69573723	chr10:69573723:G:A
69574027	chr10:69574027:G:A
69574141	chr10:69574141:C:T
69574848	chr10:69574848:A:G
69574866	chr10:69574866:C:T
69575740	chr10:69575740:T:C
69576046	chr10:69576046:G:A
69576153	chr10:69576153:A:G
69576499	chr10:69576499:T:A
69578491	chr10:69578491:A:G
69578714	chr10:69578714:G:A
69579029	chr10:69579029:T:C
69579192	chr10:69579192:G:A
69579528	chr10:69579528:C:A
69579621	chr10:69579621:A:G
69579663	chr10:69579663:C:T
69579777	chr10:69579777:C:T
69579981	chr10:69579981:G:A
69580294	chr10:69580294:G:A
69580733	chr10:69580733:C:T
69580891	chr10:69580891:C:T
69581004	chr10:69581004:A:G
69581257	chr10:69581257:A:G
69581444	chr10:69581444:C:T
69581456	chr10:69581456:CA:C
69581678	chr10:69581678:C:T
69581711	chr10:69581711:T:G
69581826	chr10:69581826:C:T
69581959	chr10:69581959:G:A
69582524	chr10:69582524:T:A
69582950	chr10:69582950:G:C
69583369	chr10:69583369:T:C
69583626	chr10:69583626:C:T
69583644	chr10:69583644:C:T
69583706	chr10:69583706:T:C
69583716	chr10:69583716:C:T
69583932	chr10:69583932:T:C
69583974	chr10:69583974:A:G
69584270	chr10:69584270:CA:C
69584445	chr10:69584445:T:C
69584795	chr10:69584795:T:C
69584831	chr10:69584831:G:A
69585044	chr10:69585044:T:C
69585103	chr10:69585103:CAT:C
69585613	chr10:69585613:G:T
69585683	chr10:69585683:T:G
69586183	chr10:69586183:G:A
69586452	chr10:69586452:G:T
69586456	chr10:69586456:C:A
69586723	chr10:69586723:T:C
69586980	chr10:69586980:C:T
69587520	chr10:69587520:G:T
69588679	chr10:69588679:A:G
69588867	chr10:69588867:A:T
69588915	chr10:69588915:C:T
69589706	chr10:69589706:C:T
69589840	chr10:69589840:T:C
69590094	chr10:69590094:A:C
69590375	chr10:69590375:T:C
69590713	chr10:69590713:A:T
69590889	chr10:69590889:C:T
69590890	chr10:69590890:A:G
69591183	chr10:69591183:G:C
69591255	chr10:69591255:T:C
69591909	chr10:69591909:C:G
69591994	chr10:69591994:G:A
69592234	chr10:69592234:C:T
69592270	chr10:69592270:C:T
69592300	chr10:69592300:G:A
69592382	chr10:69592382:A:G
69592745	chr10:69592745:A:G
69593525	chr10:69593525:T:C
69593755	chr10:69593755:G:A
69594002	chr10:69594002:G:A
69594263	chr10:69594263:T:A
69594373	chr10:69594373:A:G
69594404	chr10:69594404:T:G
69594414	chr10:69594414:G:A
69594547	chr10:69594547:A:G
69594993	chr10:69594993:G:A
69595279	chr10:69595279:G:A
69595323	chr10:69595323:T:C
69595514	chr10:69595514:G:C
69595599	chr10:69595599:CTG:C
69595766	chr10:69595766:A:G
69596259	chr10:69596259:T:G
69597036	chr10:69597036:T:A
69597138	chr10:69597138:C:T
69597439	chr10:69597439:C:A
69597554	chr10:69597554:A:G
69597615	chr10:69597615:A:C
69597707	chr10:69597707:C:T
69597823	chr10:69597823:T:C
69597973	chr10:69597973:T:C
69598119	chr10:69598119:C:A
69598198	chr10:69598198:T:C
69598558	chr10:69598558:C:T
69598559	chr10:69598559:G:A
69598618	chr10:69598618:C:T
69598776	chr10:69598776:C:T
69599624	chr10:69599624:G:A
69599717	chr10:69599717:G:A
69600239	chr10:69600239:A:G
69600494	chr10:69600494:C:T
69600572	chr10:69600572:A:G
69600665	chr10:69600665:A:G
69600856	chr10:69600856:C:A
69601128	chr10:69601128:T:C
69601304	chr10:69601304:G:A
69601591	chr10:69601591:T:G
69601618	chr10:69601618:A:C
69601753	chr10:69601753:G:T
69601805	chr10:69601805:T:A
69601936	chr10:69601936:G:A
69602479	chr10:69602479:A:G
69602761	chr10:69602761:A:G
69602894	chr10:69602894:C:T
69603032	chr10:69603032:A:G
69603334	chr10:69603334:C:T
69603386	chr10:69603386:G:A
69603389	chr10:69603389:G:T
69603459	chr10:69603459:G:C
69603635	chr10:69603635:C:T
69603831	chr10:69603831:G:A
69603866	chr10:69603866:C:T
69604103	chr10:69604103:C:A
69604574	chr10:69604574:G:T
69604612	chr10:69604612:A:G
69604889	chr10:69604889:T:G
69605129	chr10:69605129:A:G
69605145	chr10:69605145:G:A
69605243	chr10:69605243:G:A
69605407	chr10:69605407:G:C
69605563	chr10:69605563:A:G
69605905	chr10:69605905:G:C
69606915	chr10:69606915:A:G
69606961	chr10:69606961:T:C
69607138	chr10:69607138:T:C
69607154	chr10:69607154:C:A
69607909	chr10:69607909:G:A
69607997	chr10:69607997:T:C
69608034	chr10:69608034:T:C
69608484	chr10:69608484:C:T
69608674	chr10:69608674:T:A
69608852	chr10:69608852:A:C
69608942	chr10:69608942:A:C
69609139	chr10:69609139:C:A
69609262	chr10:69609262:C:T
69609797	chr10:69609797:T:C
69609909	chr10:69609909:C:T
69610059	chr10:69610059:C:T
69610258	chr10:69610258:G:A
69610413	chr10:69610413:C:T
69610519	chr10:69610519:T:C
69610728	chr10:69610728:CA:C
69610782	chr10:69610782:A:G
69610884	chr10:69610884:C:T
69611373	chr10:69611373:A:G
69611861	chr10:69611861:C:T
69611879	chr10:69611879:T:C
69612000	chr10:69612000:T:A
69612081	chr10:69612081:T:A
69612351	chr10:69612351:G:A
69612463	chr10:69612463:A:C
69612834	chr10:69612834:G:A
69613007	chr10:69613007:T:C
69613665	chr10:69613665:C:T
69614011	chr10:69614011:G:A
69614110	chr10:69614110:T:A
69614330	chr10:69614330:C:T
69614432	chr10:69614432:A:G
69614492	chr10:69614492:A:G
69614592	chr10:69614592:T:C
69614621	chr10:69614621:C:T
69614710	chr10:69614710:T:C
69614768	chr10:69614768:G:C
69615499	chr10:69615499:A:G
69615568	chr10:69615568:T:C
69615801	chr10:69615801:C:A
69615823	chr10:69615823:G:A
69615826	chr10:69615826:T:A
69616143	chr10:69616143:C:T
69616149	chr10:69616149:G:A
69616216	chr10:69616216:C:G
69616277	chr10:69616277:C:T
69616320	chr10:69616320:C:T
69616340	chr10:69616340:C:T
69616373	chr10:69616373:CA:C
69616472	chr10:69616472:A:C
69616518	chr10:69616518:G:A
69616551	chr10:69616551:G:A
69616758	chr10:69616758:A:G
69616779	chr10:69616779:C:A
69616873	chr10:69616873:A:T
69616906	chr10:69616906:C:T
69617125	chr10:69617125:G:C
69617448	chr10:69617448:C:T
69617512	chr10:69617512:T:C
69617675	chr10:69617675:G:A
69617956	chr10:69617956:GGCGGCCTTCCCCT:G
69618201	chr10:69618201:G:A
69618302	chr10:69618302:A:G
69618303	chr10:69618303:C:A
69618516	chr10:69618516:C:T
69618835	chr10:69618835:A:G
69618891	chr10:69618891:C:T
69619012	chr10:69619012:T:C
69619050	chr10:69619050:T:A
69619403	chr10:69619403:C:T
69619740	chr10:69619740:T:C
69619884	chr10:69619884:C:T
69619949	chr10:69619949:T:C
69620337	chr10:69620337:A:G
69620410	chr10:69620410:C:A
69620433	chr10:69620433:G:C
69620465	chr10:69620465:C:T
69620564	chr10:69620564:A:G
69620800	chr10:69620800:T:C
69620909	chr10:69620909:C:T
69620920	chr10:69620920:G:A
69620977	chr10:69620977:A:C
69621078	chr10:69621078:T:G
69621202	chr10:69621202:C:G
69621233	chr10:69621233:A:G
69621822	chr10:69621822:AT:A
69621943	chr10:69621943:G:A
69622134	chr10:69622134:G:A
69622193	chr10:69622193:A:G
69622285	chr10:69622285:G:T
69622367	chr10:69622367:C:T
69622457	chr10:69622457:T:C
69622458	chr10:69622458:C:T
69622463	chr10:69622463:G:A
69623153	chr10:69623153:G:A
69623271	chr10:69623271:A:T
69623433	chr10:69623433:A:G
69623557	chr10:69623557:G:T
69623658	chr10:69623658:T:C
69623668	chr10:69623668:A:G
69623883	chr10:69623883:C:T
69624055	chr10:69624055:A:T
69624263	chr10:69624263:A:G
69624578	chr10:69624578:A:G
69625128	chr10:69625128:C:T
69625342	chr10:69625342:C:A
69625476	chr10:69625476:A:G
69625529	chr10:69625529:A:G
69625832	chr10:69625832:A:G
69625964	chr10:69625964:CAGCAGAATGGATA:C
69625981	chr10:69625981:T:TATG
69626048	chr10:69626048:A:C
69626077	chr10:69626077:G:A
69626095	chr10:69626095:G:A
69626259	chr10:69626259:A:C
69626268	chr10:69626268:A:C
69626314	chr10:69626314:T:C
69626339	chr10:69626339:G:A
69626715	chr10:69626715:G:A
69626879	chr10:69626879:C:T
69626913	chr10:69626913:C:T
69627388	chr10:69627388:GT:G
69627546	chr10:69627546:G:T
69627677	chr10:69627677:C:A
69627693	chr10:69627693:A:C
69627889	chr10:69627889:C:T
69627912	chr10:69627912:G:A
69628003	chr10:69628003:A:G
69628059	chr10:69628059:G:A
69628529	chr10:69628529:C:T
69628606	chr10:69628606:C:T
69628755	chr10:69628755:C:T
69628828	chr10:69628828:A:G
69628899	chr10:69628899:G:A
69629059	chr10:69629059:T:C
69629154	chr10:69629154:C:G
69629252	chr10:69629252:AC:A
69629762	chr10:69629762:C:T
69629831	chr10:69629831:C:T
69629846	chr10:69629846:T:C
69630110	chr10:69630110:C:T
69630134	chr10:69630134:C:A
69630354	chr10:69630354:A:C
69630529	chr10:69630529:A:G
69630637	chr10:69630637:A:G
69630926	chr10:69630926:A:G
69630992	chr10:69630992:TC:T
69631384	chr10:69631384:A:G
69631455	chr10:69631455:T:A
69631595	chr10:69631595:A:G
69631865	chr10:69631865:G:A
69631951	chr10:69631951:C:T
69632018	chr10:69632018:G:A
69632228	chr10:69632228:A:T
69632579	chr10:69632579:G:A
69632727	chr10:69632727:T:C
69632739	chr10:69632739:T:A
69632801	chr10:69632801:C:T
69632969	chr10:69632969:C:T
69633224	chr10:69633224:C:T
69633269	chr10:69633269:A:G
69633740	chr10:69633740:A:T
69634080	chr10:69634080:G:A
69634304	chr10:69634304:G:A
69634514	chr10:69634514:C:T
69634583	chr10:69634583:G:A
69634585	chr10:69634585:G:A
69634656	chr10:69634656:C:A
69635368	chr10:69635368:T:A
69635408	chr10:69635408:GC:G
69635533	chr10:69635533:C:T
69635535	chr10:69635535:G:A
69635723	chr10:69635723:C:T
69635879	chr10:69635879:T:C
69636257	chr10:69636257:G:A
69636263	chr10:69636263:AGG:A
69636335	chr10:69636335:C:A
69636513	chr10:69636513:C:A
69636679	chr10:69636679:G:T
69636703	chr10:69636703:C:T
69636939	chr10:69636939:T:A
69637939	chr10:69637939:G:A
69638468	chr10:69638468:C:T
69638818	chr10:69638818:C:T
69639019	chr10:69639019:A:T
69639084	chr10:69639084:A:G
69639188	chr10:69639188:A:G
69639270	chr10:69639270:A:G
69639376	chr10:69639376:T:C
69639760	chr10:69639760:C:T
69640032	chr10:69640032:A:G
69640100	chr10:69640100:C:T
69640233	chr10:69640233:G:T
69640547	chr10:69640547:C:CT
69640618	chr10:69640618:C:T
69640711	chr10:69640711:C:T
69640935	chr10:69640935:A:G
69641048	chr10:69641048:C:T
69641105	chr10:69641105:T:C
69641261	chr10:69641261:C:A
69641294	chr10:69641294:G:T
69641341	chr10:69641341:T:C
69641364	chr10:69641364:G:A
69641465	chr10:69641465:A:C
69641510	chr10:69641510:G:T
69641777	chr10:69641777:G:A
69641835	chr10:69641835:T:C
69641966	chr10:69641966:C:T
69642128	chr10:69642128:G:A
69642505	chr10:69642505:T:C
69642617	chr10:69642617:TC:T
69642853	chr10:69642853:G:A
69643057	chr10:69643057:T:C
69643146	chr10:69643146:G:A
69643358	chr10:69643358:G:A
69643513	chr10:69643513:G:A
69643704	chr10:69643704:C:T
69643756	chr10:69643756:AG:A
69643774	chr10:69643774:G:T
69643829	chr10:69643829:C:G
69643886	chr10:69643886:C:G
69643889	chr10:69643889:C:G
69644081	chr10:69644081:C:T
69644085	chr10:69644085:C:T
69644598	chr10:69644598:G:A
69644621	chr10:69644621:C:T
69644859	chr10:69644859:C:T
69645345	chr10:69645345:G:A
69645441	chr10:69645441:T:G
69645526	chr10:69645526:TCTTTA:T
69645533	chr10:69645533:T:G
69645704	chr10:69645704:G:A
69645987	chr10:69645987:A:T
69646631	chr10:69646631:G:C
69646723	chr10:69646723:T:C
69646788	chr10:69646788:T:G
69647430	chr10:69647430:G:A
69647689	chr10:69647689:C:T
69647935	chr10:69647935:G:A
69648165	chr10:69648165:C:T
69648200	chr10:69648200:G:C
69648251	chr10:69648251:A:G
69648274	chr10:69648274:T:A
69648323	chr10:69648323:T:C
69649170	chr10:69649170:A:G
69649460	chr10:69649460:G:A
69649863	chr10:69649863:C:T
69649996	chr10:69649996:C:T
69650049	chr10:69650049:C:T
69650087	chr10:69650087:A:G
69650558	chr10:69650558:A:G
69650680	chr10:69650680:G:A
69650850	chr10:69650850:G:A
69650856	chr10:69650856:G:A
69650977	chr10:69650977:G:A
69651070	chr10:69651070:C:T
69651622	chr10:69651622:G:A
69651681	chr10:69651681:C:T
69651814	chr10:69651814:C:T
69651815	chr10:69651815:G:A
69652145	chr10:69652145:G:A
69652227	chr10:69652227:G:A
69652329	chr10:69652329:G:C
69652400	chr10:69652400:G:A
69652534	chr10:69652534:C:T
69652535	chr10:69652535:G:A
69652583	chr10:69652583:A:G
69652716	chr10:69652716:C:A
69652990	chr10:69652990:G:T
69653059	chr10:69653059:G:A
69653204	chr10:69653204:A:G
69653342	chr10:69653342:G:A
69653352	chr10:69653352:C:T
69653602	chr10:69653602:T:A
69653816	chr10:69653816:A:T
69653820	chr10:69653820:C:T
69654066	chr10:69654066:T:C
69654518	chr10:69654518:G:A
69654819	chr10:69654819:T:C
69654918	chr10:69654918:C:T
69654928	chr10:69654928:G:T
69655297	chr10:69655297:G:A
69655350	chr10:69655350:G:A
69655482	chr10:69655482:G:A
69655485	chr10:69655485:A:C
69655577	chr10:69655577:G:A
69655596	chr10:69655596:C:T
69655605	chr10:69655605:C:T
69655695	chr10:69655695:C:G
69655786	chr10:69655786:G:C
69656240	chr10:69656240:G:A
69656396	chr10:69656396:G:T
69656681	chr10:69656681:T:A
69656731	chr10:69656731:A:G
69656736	chr10:69656736:G:A
69656769	chr10:69656769:A:G
69656957	chr10:69656957:C:T
69656973	chr10:69656973:G:A
69657404	chr10:69657404:G:C
69657649	chr10:69657649:G:A
69657743	chr10:69657743:T:C
69657773	chr10:69657773:C:T
69657874	chr10:69657874:G:A
69657879	chr10:69657879:T:C
69658216	chr10:69658216:C:T
69658302	chr10:69658302:C:T
69658879	chr10:69658879:A:G
69659001	chr10:69659001:G:A
69659064	chr10:69659064:G:A
69659864	chr10:69659864:G:A
69659867	chr10:69659867:C:T
69659920	chr10:69659920:T:G
69659946	chr10:69659946:A:G
69660103	chr10:69660103:A:G
69660278	chr10:69660278:C:T
69660416	chr10:69660416:A:C
69660554	chr10:69660554:A:G
69660628	chr10:69660628:C:T
69660632	chr10:69660632:G:A
69660729	chr10:69660729:C:T
69660734	chr10:69660734:G:T
69660849	chr10:69660849:A:G
69661141	chr10:69661141:G:A
69661460	chr10:69661460:A:G
69662076	chr10:69662076:G:C
69662116	chr10:69662116:A:G
69662224	chr10:69662224:C:T
69662294	chr10:69662294:C:T
69662352	chr10:69662352:C:T
69662450	chr10:69662450:G:A
69662687	chr10:69662687:T:C
69663011	chr10:69663011:G:A
69663045	chr10:69663045:A:T
69663221	chr10:69663221:C:T
69663316	chr10:69663316:C:T
69663352	chr10:69663352:C:G
69663422	chr10:69663422:A:G
69663469	chr10:69663469:A:C
69663490	chr10:69663490:G:A
69663625	chr10:69663625:G:A
69664212	chr10:69664212:G:C
69664220	chr10:69664220:T:C
69664354	chr10:69664354:C:T
69664738	chr10:69664738:C:T
69664866	chr10:69664866:G:A
69665189	chr10:69665189:C:T
69665190	chr10:69665190:C:T
69665292	chr10:69665292:C:T
69665353	chr10:69665353:C:T
69665493	chr10:69665493:G:A
69666224	chr10:69666224:C:T
69666435	chr10:69666435:C:T
69666645	chr10:69666645:G:T
69666807	chr10:69666807:G:T
69666939	chr10:69666939:C:G
69667028	chr10:69667028:C:A
69667143	chr10:69667143:T:A
69667221	chr10:69667221:T:C
69667566	chr10:69667566:A:G
69667775	chr10:69667775:T:C
69667895	chr10:69667895:A:G
69667934	chr10:69667934:C:T
69668118	chr10:69668118:G:A
69668757	chr10:69668757:T:G
69668796	chr10:69668796:T:C
69669066	chr10:69669066:G:A
69669240	chr10:69669240:G:C
69669282	chr10:69669282:C:T
69669320	chr10:69669320:C:T
69669427	chr10:69669427:T:C
69669590	chr10:69669590:C:T
69669747	chr10:69669747:G:A
69669948	chr10:69669948:G:A
69669983	chr10:69669983:G:A
69670381	chr10:69670381:A:G
69670498	chr10:69670498:T:A
69670522	chr10:69670522:A:G
69670671	chr10:69670671:T:C
69671183	chr10:69671183:C:A
69671372	chr10:69671372:A:T
69671776	chr10:69671776:T:C
69671799	chr10:69671799:C:T
69671896	chr10:69671896:A:C
69672321	chr10:69672321:G:A
69672390	chr10:69672390:A:C
69672523	chr10:69672523:T:C
69672577	chr10:69672577:C:T
69672784	chr10:69672784:C:T
69672792	chr10:69672792:A:G
69672795	chr10:69672795:T:C
69672841	chr10:69672841:C:G
69672999	chr10:69672999:T:C
69673044	chr10:69673044:G:A
69673354	chr10:69673354:A:G
69673375	chr10:69673375:A:C
69673426	chr10:69673426:A:G
69674024	chr10:69674024:T:C
69674301	chr10:69674301:C:T
69674416	chr10:69674416:G:C
69674481	chr10:69674481:C:T
69674499	chr10:69674499:G:A
69674511	chr10:69674511:C:T
69674813	chr10:69674813:T:C
69674907	chr10:69674907:G:A
69675580	chr10:69675580:T:C
69675607	chr10:69675607:A:G
69675689	chr10:69675689:A:T
69675853	chr10:69675853:A:G
69675876	chr10:69675876:C:T
69675949	chr10:69675949:C:T
69676156	chr10:69676156:T:C
69676406	chr10:69676406:T:C
69676458	chr10:69676458:C:T
69676693	chr10:69676693:A:G
69676760	chr10:69676760:T:C
69676829	chr10:69676829:C:T
69676901	chr10:69676901:G:A
69677029	chr10:69677029:C:T
69677078	chr10:69677078:C:G
69677103	chr10:69677103:A:G
69677130	chr10:69677130:A:T
69677271	chr10:69677271:C:T
69677276	chr10:69677276:C:T
69677311	chr10:69677311:T:C
69677481	chr10:69677481:T:C
69677517	chr10:69677517:A:C
69677535	chr10:69677535:G:A
69677693	chr10:69677693:C:A
69677811	chr10:69677811:T:C
69678126	chr10:69678126:C:T
69678223	chr10:69678223:C:T
69678702	chr10:69678702:G:A
69678791	chr10:69678791:C:T
69678836	chr10:69678836:G:C
69678849	chr10:69678849:C:T
69678879	chr10:69678879:C:G
69678945	chr10:69678945:G:T
69678998	chr10:69678998:C:T
69679033	chr10:69679033:C:T
69679034	chr10:69679034:A:G
69679038	chr10:69679038:G:A
69679273	chr10:69679273:C:T
69679339	chr10:69679339:G:C
69679801	chr10:69679801:C:G
69679882	chr10:69679882:C:T
69679915	chr10:69679915:A:AT
69680052	chr10:69680052:ACCATTG:A
69680206	chr10:69680206:T:C
69680289	chr10:69680289:A:G
69680454	chr10:69680454:G:A
69680691	chr10:69680691:C:T
69680745	chr10:69680745:G:C
69680861	chr10:69680861:G:A
69680921	chr10:69680921:A:G
69681058	chr10:69681058:T:C
69681117	chr10:69681117:G:A
69681151	chr10:69681151:C:T
69681156	chr10:69681156:G:A
69681226	chr10:69681226:T:A
69681238	chr10:69681238:C:T
69681422	chr10:69681422:T:C
69681541	chr10:69681541:C:T
69681889	chr10:69681889:A:T
69682021	chr10:69682021:G:A
69682108	chr10:69682108:T:C
69682208	chr10:69682208:G:A
69682378	chr10:69682378:A:G
69682459	chr10:69682459:C:T
69682604	chr10:69682604:T:C
69682685	chr10:69682685:G:T
69682904	chr10:69682904:T:C
69683131	chr10:69683131:G:A
69683319	chr10:69683319:C:T
69683394	chr10:69683394:G:C
69683428	chr10:69683428:G:A
69683582	chr10:69683582:C:T
69683927	chr10:69683927:A:C
69684036	chr10:69684036:C:T
69684227	chr10:69684227:G:A
69684320	chr10:69684320:C:T
69684349	chr10:69684349:T:TAA
69684556	chr10:69684556:C:T
69684636	chr10:69684636:T:G
69685272	chr10:69685272:G:A
69685393	chr10:69685393:A:T
69685401	chr10:69685401:T:C
69685487	chr10:69685487:G:A
69685562	chr10:69685562:A:C
69685599	chr10:69685599:C:T
69685600	chr10:69685600:G:A
69685658	chr10:69685658:A:T
69685665	chr10:69685665:A:T
69685705	chr10:69685705:A:G
69686055	chr10:69686055:G:C
69686089	chr10:69686089:A:T
69686475	chr10:69686475:T:A
69686702	chr10:69686702:A:C
69686791	chr10:69686791:T:C
69687060	chr10:69687060:C:T
69687190	chr10:69687190:G:T
69687650	chr10:69687650:T:C
69687746	chr10:69687746:G:A
69688035	chr10:69688035:A:G
69688070	chr10:69688070:G:A
69688188	chr10:69688188:G:A
69688275	chr10:69688275:T:A
69688644	chr10:69688644:G:A
69689144	chr10:69689144:A:G
69689291	chr10:69689291:T:C
69689390	chr10:69689390:T:C
69690011	chr10:69690011:G:A
69690502	chr10:69690502:G:A
69690631	chr10:69690631:A:G
69690730	chr10:69690730:G:A
69691140	chr10:69691140:A:G
69691403	chr10:69691403:A:G
69691418	chr10:69691418:G:A
69691427	chr10:69691427:C:T
69691483	chr10:69691483:G:A
69691620	chr10:69691620:C:T
69692063	chr10:69692063:A:G
69692116	chr10:69692116:C:T
69692135	chr10:69692135:G:A
69692529	chr10:69692529:T:C
69693012	chr10:69693012:A:T
69693343	chr10:69693343:T:C
69693377	chr10:69693377:A:G
69693392	chr10:69693392:A:C
69693527	chr10:69693527:A:C
69693528	chr10:69693528:G:A
69693726	chr10:69693726:T:A
69693886	chr10:69693886:G:A
69694100	chr10:69694100:C:G
69694129	chr10:69694129:G:A
69694156	chr10:69694156:T:A
69694167	chr10:69694167:G:A
69694179	chr10:69694179:C:T
69694343	chr10:69694343:G:A
69694539	chr10:69694539:G:A
69695129	chr10:69695129:C:T
69695131	chr10:69695131:G:T
69695389	chr10:69695389:C:CA
69695668	chr10:69695668:C:T
69695848	chr10:69695848:G:A
69695849	chr10:69695849:G:A
69696079	chr10:69696079:T:C
69696117	chr10:69696117:T:C
69696260	chr10:69696260:A:C
69696555	chr10:69696555:T:C
69696801	chr10:69696801:T:C
69696940	chr10:69696940:AAAT:A
69697060	chr10:69697060:C:A
69697184	chr10:69697184:C:G
69697339	chr10:69697339:A:G
69697810	chr10:69697810:C:G
69698277	chr10:69698277:A:T
69698386	chr10:69698386:G:A
69698981	chr10:69698981:A:G
69699002	chr10:69699002:A:G
69699038	chr10:69699038:C:A
69699554	chr10:69699554:A:G
69699723	chr10:69699723:G:A
69699945	chr10:69699945:T:G
69699961	chr10:69699961:C:T
69700085	chr10:69700085:A:T
69700127	chr10:69700127:TTAAA:T
69700268	chr10:69700268:GC:G
69700553	chr10:69700553:A:G
69700804	chr10:69700804:A:G
69700905	chr10:69700905:C:T
69701546	chr10:69701546:G:A
69702727	chr10:69702727:C:T
69702899	chr10:69702899:A:G
69703012	chr10:69703012:C:T
69703051	chr10:69703051:G:C
69703231	chr10:69703231:A:G
69703426	chr10:69703426:C:T
69703427	chr10:69703427:G:A
69703573	chr10:69703573:TG:T
69703707	chr10:69703707:G:A
69704115	chr10:69704115:C:T
69704286	chr10:69704286:A:G
69704422	chr10:69704422:C:T
69704430	chr10:69704430:C:T
69704602	chr10:69704602:CT:C
69705078	chr10:69705078:C:A
69705080	chr10:69705080:C:T
69705603	chr10:69705603:G:T
69705890	chr10:69705890:G:A
69706099	chr10:69706099:T:C
69706168	chr10:69706168:G:A
69706822	chr10:69706822:T:G
69706943	chr10:69706943:T:C
69707050	chr10:69707050:C:A
69707271	chr10:69707271:C:T
69707676	chr10:69707676:G:A
69708209	chr10:69708209:C:T
69708344	chr10:69708344:G:A
69708373	chr10:69708373:C:T
69708393	chr10:69708393:C:T
69708469	chr10:69708469:C:T
69708731	chr10:69708731:C:T
69708732	chr10:69708732:G:A
69709105	chr10:69709105:T:C
69709200	chr10:69709200:CAGA:C
69709381	chr10:69709381:T:C
69709641	chr10:69709641:T:C
69709662	chr10:69709662:C:T
69709751	chr10:69709751:C:T
69709752	chr10:69709752:G:A
69709758	chr10:69709758:G:A
69709908	chr10:69709908:G:A
69709922	chr10:69709922:G:C
69710213	chr10:69710213:G:T
69710584	chr10:69710584:C:A
69710634	chr10:69710634:T:C
69710773	chr10:69710773:C:A
69710898	chr10:69710898:G:A
69710918	chr10:69710918:A:G
69710969	chr10:69710969:C:T
69711069	chr10:69711069:C:T
69711302	chr10:69711302:C:G
69711341	chr10:69711341:T:C
69711389	chr10:69711389:A:G
69711390	chr10:69711390:C:T
69711419	chr10:69711419:T:C
69711527	chr10:69711527:T:C
69711719	chr10:69711719:T:C
69711776	chr10:69711776:C:T
69711999	chr10:69711999:C:T
69712055	chr10:69712055:T:A
69712421	chr10:69712421:G:A
69712524	chr10:69712524:A:G
69712626	chr10:69712626:G:A
69712784	chr10:69712784:TGGACCCTGCCA:T
69712880	chr10:69712880:A:G
69712945	chr10:69712945:G:A
69713002	chr10:69713002:C:T
69713040	chr10:69713040:G:A
69713194	chr10:69713194:A:G
69713779	chr10:69713779:T:C
69713835	chr10:69713835:G:A
69713867	chr10:69713867:CAGCACTTTGAG:C
69713972	chr10:69713972:C:T
69714112	chr10:69714112:G:A
69714133	chr10:69714133:C:A
69714414	chr10:69714414:G:T
69714511	chr10:69714511:C:T
69714570	chr10:69714570:G:T
69714608	chr10:69714608:C:T
69714736	chr10:69714736:C:T
69714737	chr10:69714737:G:A
69714998	chr10:69714998:C:A
69715003	chr10:69715003:C:A
69715107	chr10:69715107:C:T
69715313	chr10:69715313:A:C
69715511	chr10:69715511:T:A
69715726	chr10:69715726:G:A
69715875	chr10:69715875:T:A
69715958	chr10:69715958:T:G
69716293	chr10:69716293:G:T
69716456	chr10:69716456:C:T
69716500	chr10:69716500:G:A
69716669	chr10:69716669:A:G
69716801	chr10:69716801:T:C
69717388	chr10:69717388:A:G
69717422	chr10:69717422:A:G
69718241	chr10:69718241:C:T
69719065	chr10:69719065:A:G
69719169	chr10:69719169:T:A
69719584	chr10:69719584:A:G
69719663	chr10:69719663:G:C
69719678	chr10:69719678:A:G
69720158	chr10:69720158:A:G
69720374	chr10:69720374:A:T
69721134	chr10:69721134:A:G
69721151	chr10:69721151:A:G
69721506	chr10:69721506:T:G
69721602	chr10:69721602:G:A
69721645	chr10:69721645:A:G
69721747	chr10:69721747:G:A
69721819	chr10:69721819:G:GTT
69721987	chr10:69721987:C:T
69722160	chr10:69722160:G:A
69722232	chr10:69722232:C:T
69722543	chr10:69722543:A:G
69722775	chr10:69722775:C:A
69723285	chr10:69723285:C:A
69723585	chr10:69723585:G:A
69723751	chr10:69723751:T:C
69723760	chr10:69723760:G:A
69723823	chr10:69723823:C:T
69724305	chr10:69724305:G:A
69724451	chr10:69724451:C:A
69724530	chr10:69724530:C:T
69724732	chr10:69724732:T:C
69724947	chr10:69724947:T:C
69725025	chr10:69725025:A:G
69725034	chr10:69725034:A:G
69725072	chr10:69725072:C:T
69725098	chr10:69725098:G:A
69725243	chr10:69725243:G:T
69725607	chr10:69725607:C:T
69725702	chr10:69725702:G:A
69725846	chr10:69725846:C:T
69725872	chr10:69725872:C:T
69725926	chr10:69725926:A:G
69726131	chr10:69726131:T:A
69726365	chr10:69726365:G:A
69726428	chr10:69726428:T:C
69726433	chr10:69726433:C:T
69726660	chr10:69726660:C:T
69726865	chr10:69726865:T:C
69726951	chr10:69726951:T:C
69727049	chr10:69727049:T:C
69727288	chr10:69727288:G:A
69727290	chr10:69727290:TCTC:T
69727542	chr10:69727542:C:T
69727730	chr10:69727730:G:A
69727768	chr10:69727768:C:A
69727903	chr10:69727903:A:G
69728157	chr10:69728157:G:A
69728284	chr10:69728284:T:C
69728371	chr10:69728371:T:C
69728467	chr10:69728467:T:C
69728738	chr10:69728738:C:T
69728861	chr10:69728861:G:A
69728880	chr10:69728880:C:T
69729001	chr10:69729001:G:T
69729069	chr10:69729069:G:A
69729093	chr10:69729093:A:G
69729448	chr10:69729448:C:T
69729823	chr10:69729823:T:G
69730245	chr10:69730245:G:A
69730303	chr10:69730303:C:T
69730328	chr10:69730328:T:A
69730415	chr10:69730415:C:T
69731063	chr10:69731063:G:A
69731104	chr10:69731104:C:T
69731463	chr10:69731463:G:A
69731893	chr10:69731893:C:T
69731922	chr10:69731922:C:G
69732098	chr10:69732098:T:C
69732319	chr10:69732319:C:G
69732422	chr10:69732422:TC:T
69732448	chr10:69732448:A:G
69732787	chr10:69732787:A:G
69732879	chr10:69732879:C:G
69732939	chr10:69732939:C:G
69733016	chr10:69733016:G:A
69733220	chr10:69733220:G:T
69733454	chr10:69733454:A:G
69734133	chr10:69734133:C:G
69734425	chr10:69734425:G:A
69734520	chr10:69734520:ACACT:A
69734576	chr10:69734576:G:A
69735473	chr10:69735473:C:A
69735565	chr10:69735565:C:G
69735680	chr10:69735680:G:A
69735790	chr10:69735790:G:A
69735889	chr10:69735889:C:T
69735970	chr10:69735970:T:G
69736587	chr10:69736587:G:C
69736857	chr10:69736857:C:T
69737348	chr10:69737348:C:A
69737379	chr10:69737379:C:T
69737538	chr10:69737538:C:T
69737648	chr10:69737648:C:T
69738039	chr10:69738039:G:A
69738181	chr10:69738181:G:T
69738364	chr10:69738364:G:A
69739479	chr10:69739479:C:T
69739688	chr10:69739688:TG:T
69739820	chr10:69739820:T:C
69739987	chr10:69739987:T:C
69740750	chr10:69740750:GTTGGTGA:G
69740857	chr10:69740857:G:A
69741141	chr10:69741141:G:A
69741151	chr10:69741151:T:C
69741361	chr10:69741361:C:A
69741385	chr10:69741385:C:T
69741478	chr10:69741478:A:T
69741565	chr10:69741565:G:T
69741633	chr10:69741633:G:T
69741775	chr10:69741775:C:T
69741848	chr10:69741848:C:G
69742059	chr10:69742059:C:CTGT
69742218	chr10:69742218:C:T
69742436	chr10:69742436:T:C
69742448	chr10:69742448:T:C
69743013	chr10:69743013:T:C
69743042	chr10:69743042:G:T
69743430	chr10:69743430:C:T
69743519	chr10:69743519:G:A
69743656	chr10:69743656:C:T
69743939	chr10:69743939:G:A
69744176	chr10:69744176:G:C
69744571	chr10:69744571:A:T
69745124	chr10:69745124:A:G
69745453	chr10:69745453:T:C
69745459	chr10:69745459:G:C
69745506	chr10:69745506:G:A
69745695	chr10:69745695:T:C
69745756	chr10:69745756:C:T
69745822	chr10:69745822:C:T
69745967	chr10:69745967:AG:A
69745969	chr10:69745969:G:A
69745971	chr10:69745971:AGAG:A
69746067	chr10:69746067:A:G
69746207	chr10:69746207:G:A
69746537	chr10:69746537:G:A
69746564	chr10:69746564:A:G
69746569	chr10:69746569:C:T
69746734	chr10:69746734:T:C
69746825	chr10:69746825:A:G
69746877	chr10:69746877:A:T
69746916	chr10:69746916:T:C
69747030	chr10:69747030:T:C
69747189	chr10:69747189:A:C
69747287	chr10:69747287:A:G
69747317	chr10:69747317:A:G
69747869	chr10:69747869:A:C
69748156	chr10:69748156:A:T
69748182	chr10:69748182:G:C
69748207	chr10:69748207:T:C
69748384	chr10:69748384:A:C
69748668	chr10:69748668:C:A
69749134	chr10:69749134:G:A
69749203	chr10:69749203:A:G
69749336	chr10:69749336:T:C
69749377	chr10:69749377:C:T
69749416	chr10:69749416:C:T
69749518	chr10:69749518:A:G
69749528	chr10:69749528:C:T
69749677	chr10:69749677:T:C
69749803	chr10:69749803:C:T
69749922	chr10:69749922:T:C
69750002	chr10:69750002:G:A
69750010	chr10:69750010:A:G
69750102	chr10:69750102:T:C
69750256	chr10:69750256:C:T
69750283	chr10:69750283:A:G
69750297	chr10:69750297:G:A
69750361	chr10:69750361:T:A
69750446	chr10:69750446:G:A
69750569	chr10:69750569:A:T
69750671	chr10:69750671:A:G
69750698	chr10:69750698:C:A
69751217	chr10:69751217:AGGTGATAAT:A
69751325	chr10:69751325:G:A
69751377	chr10:69751377:C:T
69751383	chr10:69751383:G:A
69751492	chr10:69751492:T:C
69751508	chr10:69751508:C:T
69751574	chr10:69751574:T:G
69751580	chr10:69751580:C:G
69751642	chr10:69751642:T:C
69751817	chr10:69751817:C:T
69752007	chr10:69752007:C:T
69752039	chr10:69752039:ACGGGGTGTATC:A
69752111	chr10:69752111:G:T
69752123	chr10:69752123:C:T
69752412	chr10:69752412:G:A
69752479	chr10:69752479:A:T
69752715	chr10:69752715:C:T
69752882	chr10:69752882:G:C
69752921	chr10:69752921:G:A
69753229	chr10:69753229:A:G
69753532	chr10:69753532:T:C
69753579	chr10:69753579:A:C
69753801	chr10:69753801:G:C
69753891	chr10:69753891:A:G
69754183	chr10:69754183:T:C
69754190	chr10:69754190:T:C
69754213	chr10:69754213:G:C
69754365	chr10:69754365:C:A
69754403	chr10:69754403:G:A
69754872	chr10:69754872:A:G
69755329	chr10:69755329:G:A
69755387	chr10:69755387:T:C
69755536	chr10:69755536:C:T
69755685	chr10:69755685:T:A
69755699	chr10:69755699:A:G
69755974	chr10:69755974:C:T
69756206	chr10:69756206:C:T
69756250	chr10:69756250:G:A
69756659	chr10:69756659:CA:C
69757263	chr10:69757263:G:A
69757288	chr10:69757288:C:T
69757296	chr10:69757296:C:T
69757313	chr10:69757313:C:T
69757374	chr10:69757374:C:T
69757424	chr10:69757424:T:G
69758169	chr10:69758169:C:T
69758170	chr10:69758170:G:A
69758272	chr10:69758272:G:A
69758306	chr10:69758306:T:C
69758437	chr10:69758437:T:C
69758517	chr10:69758517:A:G
69758522	chr10:69758522:C:A
69758768	chr10:69758768:G:A
69758887	chr10:69758887:T:C
69759355	chr10:69759355:G:A
69759459	chr10:69759459:G:A
69759845	chr10:69759845:G:A
69760021	chr10:69760021:C:T
69760906	chr10:69760906:C:T
69761127	chr10:69761127:T:C
69761162	chr10:69761162:T:C
69761306	chr10:69761306:T:A
69761542	chr10:69761542:G:A
69761605	chr10:69761605:G:T
69761657	chr10:69761657:G:A
69761911	chr10:69761911:G:A
69761959	chr10:69761959:A:G
69762541	chr10:69762541:C:T
69762633	chr10:69762633:A:C
69762672	chr10:69762672:T:C
69762703	chr10:69762703:G:T
69762933	chr10:69762933:A:G
69762966	chr10:69762966:G:A
69763071	chr10:69763071:T:A
69763134	chr10:69763134:CT:C
69763460	chr10:69763460:C:T
69763734	chr10:69763734:C:A
69763761	chr10:69763761:G:A
69763980	chr10:69763980:G:A
69764034	chr10:69764034:G:T
69764255	chr10:69764255:C:T
69764685	chr10:69764685:T:A
69764729	chr10:69764729:T:C
69764874	chr10:69764874:C:T
69764878	chr10:69764878:C:A
69765055	chr10:69765055:C:A
69765328	chr10:69765328:A:T
69765584	chr10:69765584:G:A
69766059	chr10:69766059:C:T
69766299	chr10:69766299:T:C
69766338	chr10:69766338:T:C
69766682	chr10:69766682:C:T
69766684	chr10:69766684:A:G
69766807	chr10:69766807:G:A
69766935	chr10:69766935:A:G
69766937	chr10:69766937:G:A
69767345	chr10:69767345:C:A
69767563	chr10:69767563:A:T
69767713	chr10:69767713:A:G
69767853	chr10:69767853:A:T
69768093	chr10:69768093:G:A
69768274	chr10:69768274:A:G
69768637	chr10:69768637:T:C
69768899	chr10:69768899:G:A
69768968	chr10:69768968:A:G
69769068	chr10:69769068:C:T
69769090	chr10:69769090:T:C
69769328	chr10:69769328:T:C
69769389	chr10:69769389:TG:T
69769435	chr10:69769435:G:A
69769485	chr10:69769485:A:C
69769558	chr10:69769558:T:C
69769925	chr10:69769925:A:G
69770189	chr10:69770189:G:A
69770224	chr10:69770224:G:A
69770411	chr10:69770411:G:A
69770648	chr10:69770648:C:T
69770766	chr10:69770766:C:G
69770882	chr10:69770882:T:G
69770924	chr10:69770924:G:A
69770984	chr10:69770984:C:T
69771017	chr10:69771017:C:T
69771154	chr10:69771154:C:T
69771223	chr10:69771223:A:T
69771235	chr10:69771235:C:T
69771287	chr10:69771287:C:T
69771401	chr10:69771401:T:A
69771684	chr10:69771684:G:C
69771998	chr10:69771998:G:A
69772304	chr10:69772304:T:C
69772377	chr10:69772377:C:A
69772727	chr10:69772727:A:G
69772925	chr10:69772925:G:T
69773099	chr10:69773099:T:C
69773328	chr10:69773328:A:C
69773385	chr10:69773385:C:T
69773552	chr10:69773552:C:T
69773575	chr10:69773575:T:G
69773895	chr10:69773895:G:A
69773900	chr10:69773900:C:T
69774058	chr10:69774058:A:T
69774307	chr10:69774307:G:T
69774427	chr10:69774427:G:A
69774958	chr10:69774958:T:C
69775045	chr10:69775045:T:C
69775173	chr10:69775173:A:T
69775325	chr10:69775325:T:C
69775350	chr10:69775350:C:G
69775370	chr10:69775370:G:C
69775536	chr10:69775536:G:A
69776061	chr10:69776061:T:A
69776331	chr10:69776331:A:G
69776405	chr10:69776405:G:A
69776460	chr10:69776460:C:T
69776691	chr10:69776691:G:A
69776743	chr10:69776743:G:T
69776909	chr10:69776909:G:C
69776912	chr10:69776912:G:C
69776975	chr10:69776975:G:A
69777229	chr10:69777229:C:A
69777684	chr10:69777684:G:A
69777706	chr10:69777706:G:A
69777921	chr10:69777921:A:C
69777938	chr10:69777938:A:G
69778371	chr10:69778371:G:A
69778444	chr10:69778444:AG:A
69778536	chr10:69778536:C:T
69778594	chr10:69778594:G:A
69778670	chr10:69778670:T:C
69779104	chr10:69779104:G:A
69779246	chr10:69779246:A:G
69779465	chr10:69779465:T:C
69779623	chr10:69779623:T:C
69779721	chr10:69779721:G:GA
69779825	chr10:69779825:G:A
69780208	chr10:69780208:G:C
69780268	chr10:69780268:G:A
69780279	chr10:69780279:T:C
69780394	chr10:69780394:T:A
69780424	chr10:69780424:T:C
69780615	chr10:69780615:C:T
69780906	chr10:69780906:T:C
69781013	chr10:69781013:AATGAGGATGAAGACCTTT:A
69781237	chr10:69781237:GA:G
69781402	chr10:69781402:A:G
69781677	chr10:69781677:A:G
69781749	chr10:69781749:G:A
69781759	chr10:69781759:C:T
69782657	chr10:69782657:G:C
69782689	chr10:69782689:A:G
69782749	chr10:69782749:T:C
69782933	chr10:69782933:T:C
69782983	chr10:69782983:C:G
69783008	chr10:69783008:A:G
69783382	chr10:69783382:G:A
69783412	chr10:69783412:C:T
69783727	chr10:69783727:A:G
69783842	chr10:69783842:T:G
69783845	chr10:69783845:G:A
69783859	chr10:69783859:G:A
69783922	chr10:69783922:G:A
69783977	chr10:69783977:G:C
69784125	chr10:69784125:T:A
69784166	chr10:69784166:T:C
69784336	chr10:69784336:C:T
69784371	chr10:69784371:T:C
69784425	chr10:69784425:C:T
69784565	chr10:69784565:C:T
69784754	chr10:69784754:G:T
69784974	chr10:69784974:C:T
69784979	chr10:69784979:G:A
69785078	chr10:69785078:G:T
69785106	chr10:69785106:C:A
69785315	chr10:69785315:C:T
69785457	chr10:69785457:G:C
69785476	chr10:69785476:T:G
69785485	chr10:69785485:TA:T
69785520	chr10:69785520:G:A
69785750	chr10:69785750:C:T
69785843	chr10:69785843:T:C
69786313	chr10:69786313:A:G
69786384	chr10:69786384:C:T
69786747	chr10:69786747:G:A
69786817	chr10:69786817:A:G
69786962	chr10:69786962:T:A
69787042	chr10:69787042:G:A
69787403	chr10:69787403:T:C
69787434	chr10:69787434:T:C
69787658	chr10:69787658:TAA:T
69787740	chr10:69787740:G:A
69787787	chr10:69787787:G:T
69787968	chr10:69787968:C:T
69787984	chr10:69787984:A:T
69788416	chr10:69788416:C:T
69788429	chr10:69788429:G:A
69788695	chr10:69788695:A:G
69788829	chr10:69788829:C:A
69788832	chr10:69788832:C:T
69788994	chr10:69788994:C:T
69789115	chr10:69789115:A:T
69789412	chr10:69789412:G:A
69789807	chr10:69789807:A:G
69789847	chr10:69789847:A:G
69789858	chr10:69789858:G:A
69790045	chr10:69790045:T:C
69790137	chr10:69790137:G:C
69790273	chr10:69790273:T:C
69790610	chr10:69790610:A:T
69790647	chr10:69790647:C:T
69790657	chr10:69790657:G:A
69790666	chr10:69790666:C:T
69790706	chr10:69790706:C:T
69791371	chr10:69791371:A:G
69791976	chr10:69791976:ACCACCACCGTCACCACCATCT:A
69792215	chr10:69792215:T:C
69792295	chr10:69792295:T:G
69792372	chr10:69792372:C:T
69792525	chr10:69792525:C:T
69792660	chr10:69792660:T:C
69792707	chr10:69792707:A:G
69793106	chr10:69793106:A:G
69793120	chr10:69793120:A:C
69793163	chr10:69793163:C:T
69793220	chr10:69793220:T:C
69794040	chr10:69794040:T:C
69794718	chr10:69794718:C:T
69794929	chr10:69794929:C:A
69795249	chr10:69795249:G:C
69795318	chr10:69795318:A:G
69795969	chr10:69795969:T:C
69796554	chr10:69796554:C:T
69796615	chr10:69796615:C:T
69796843	chr10:69796843:C:T
69797096	chr10:69797096:G:A
69797338	chr10:69797338:A:G
69797578	chr10:69797578:A:G
69798188	chr10:69798188:G:A
69798474	chr10:69798474:A:G
69798552	chr10:69798552:A:C
69798636	chr10:69798636:C:T
69798638	chr10:69798638:C:T
69798760	chr10:69798760:G:A
69798941	chr10:69798941:C:A
69799321	chr10:69799321:T:G
69799967	chr10:69799967:C:T
69799992	chr10:69799992:C:A
69800022	chr10:69800022:G:A
69800385	chr10:69800385:C:G
69800550	chr10:69800550:C:A
69800561	chr10:69800561:A:G
69800611	chr10:69800611:T:C
69800640	chr10:69800640:C:A
69800898	chr10:69800898:G:C
69801200	chr10:69801200:C:A
69801243	chr10:69801243:G:A
69801352	chr10:69801352:G:A
69801690	chr10:69801690:A:C
69802014	chr10:69802014:G:A
69802180	chr10:69802180:C:A
69802204	chr10:69802204:C:T
69802338	chr10:69802338:C:T
69802681	chr10:69802681:G:A
69803199	chr10:69803199:C:T
69803397	chr10:69803397:C:T
69803518	chr10:69803518:TTGA:T
69803544	chr10:69803544:CA:C
69804147	chr10:69804147:A:G
69804729	chr10:69804729:G:A
69805087	chr10:69805087:C:T
69805134	chr10:69805134:C:T
69805465	chr10:69805465:A:G
69805663	chr10:69805663:A:G
69805693	chr10:69805693:T:C
69805700	chr10:69805700:G:C
69805791	chr10:69805791:G:C
69805988	chr10:69805988:G:A
69806159	chr10:69806159:C:T
69806233	chr10:69806233:C:T
69806304	chr10:69806304:G:A
69806701	chr10:69806701:G:A
69806733	chr10:69806733:G:A
69806751	chr10:69806751:A:G
69806870	chr10:69806870:T:C
69806878	chr10:69806878:G:T
69806948	chr10:69806948:A:G
69807210	chr10:69807210:C:T
69807332	chr10:69807332:A:T
69807541	chr10:69807541:A:C
69808209	chr10:69808209:C:T
69808465	chr10:69808465:G:A
69808579	chr10:69808579:G:A
69808585	chr10:69808585:G:A
69809064	chr10:69809064:C:G
69809213	chr10:69809213:C:T
69809839	chr10:69809839:C:A
69809878	chr10:69809878:G:A
69809944	chr10:69809944:T:C
69810086	chr10:69810086:G:C
69810420	chr10:69810420:A:G
69810514	chr10:69810514:C:G
69810607	chr10:69810607:G:A
69811134	chr10:69811134:C:T
69811242	chr10:69811242:A:C
69811425	chr10:69811425:G:A
69811453	chr10:69811453:A:C
69811839	chr10:69811839:G:A
69811996	chr10:69811996:C:T
69812013	chr10:69812013:T:C
69812036	chr10:69812036:C:T
69812058	chr10:69812058:T:C
69812071	chr10:69812071:C:A
69812106	chr10:69812106:T:C
69812107	chr10:69812107:G:A
69812165	chr10:69812165:T:C
69812270	chr10:69812270:T:C
69812304	chr10:69812304:TCAAGA:T
69812329	chr10:69812329:C:G
69812574	chr10:69812574:C:T
69812681	chr10:69812681:C:T
69812734	chr10:69812734:G:A
69812974	chr10:69812974:T:G
69813326	chr10:69813326:T:C
69813328	chr10:69813328:C:T
69813393	chr10:69813393:A:T
69813398	chr10:69813398:G:A
69813460	chr10:69813460:G:C
69813629	chr10:69813629:G:A
69813823	chr10:69813823:C:T
69813841	chr10:69813841:C:T
69813989	chr10:69813989:G:A
69814067	chr10:69814067:G:A
69814178	chr10:69814178:G:T
69814189	chr10:69814189:C:T
69814291	chr10:69814291:C:T
69814558	chr10:69814558:C:T
69814687	chr10:69814687:G:A
69815169	chr10:69815169:C:G
69815200	chr10:69815200:A:T
69815210	chr10:69815210:T:C
69815349	chr10:69815349:C:G
69815555	chr10:69815555:G:T
69815795	chr10:69815795:G:A
69815982	chr10:69815982:C:T
69816056	chr10:69816056:A:G
69816148	chr10:69816148:G:A
69816500	chr10:69816500:A:C
69816717	chr10:69816717:G:A
69817042	chr10:69817042:A:G
69817052	chr10:69817052:A:G
69817185	chr10:69817185:C:T
69817196	chr10:69817196:G:A
69817220	chr10:69817220:G:A
69817294	chr10:69817294:A:G
69817340	chr10:69817340:C:T
69817407	chr10:69817407:T:C
69817431	chr10:69817431:A:G
69817666	chr10:69817666:C:T
69817785	chr10:69817785:G:A
69818008	chr10:69818008:C:T
69818119	chr10:69818119:T:C
69818146	chr10:69818146:C:T
69818523	chr10:69818523:A:C
69818544	chr10:69818544:T:C
69818827	chr10:69818827:G:A
69819200	chr10:69819200:C:T
69819411	chr10:69819411:AG:A
69819530	chr10:69819530:T:C
69819591	chr10:69819591:C:A
69819759	chr10:69819759:G:A
69819925	chr10:69819925:G:A
69819942	chr10:69819942:A:G
69819999	chr10:69819999:A:G
69820221	chr10:69820221:A:G
69820364	chr10:69820364:T:C
69820436	chr10:69820436:T:C
69820589	chr10:69820589:A:C
69820733	chr10:69820733:C:T
69820812	chr10:69820812:A:C
69820978	chr10:69820978:C:T
69821106	chr10:69821106:C:G
69821375	chr10:69821375:C:T
69821482	chr10:69821482:G:A
69821575	chr10:69821575:T:C
69821790	chr10:69821790:C:T
69821797	chr10:69821797:C:T
69822027	chr10:69822027:A:G
69822070	chr10:69822070:A:G
69822165	chr10:69822165:A:AT
69822467	chr10:69822467:G:A
69822556	chr10:69822556:C:T
69822648	chr10:69822648:A:G
69823240	chr10:69823240:C:T
69823442	chr10:69823442:C:T
69823574	chr10:69823574:C:G
69823604	chr10:69823604:G:A
69823635	chr10:69823635:A:G
69823737	chr10:69823737:G:A
69824116	chr10:69824116:A:G
69824706	chr10:69824706:G:T
69824730	chr10:69824730:G:A
69824739	chr10:69824739:C:T
69824811	chr10:69824811:C:T
69825050	chr10:69825050:C:T
69825258	chr10:69825258:C:T
69826182	chr10:69826182:C:T
69826454	chr10:69826454:C:T
69826540	chr10:69826540:C:T
69826596	chr10:69826596:G:A
69826719	chr10:69826719:C:A
69827032	chr10:69827032:C:T
69827156	chr10:69827156:G:A
69827218	chr10:69827218:G:A
69827401	chr10:69827401:A:G
69827577	chr10:69827577:G:A
69827908	chr10:69827908:GC:G
69827926	chr10:69827926:CCTT:C
69828130	chr10:69828130:T:G
69828131	chr10:69828131:A:G
69828182	chr10:69828182:C:T
69828374	chr10:69828374:C:G
69828499	chr10:69828499:C:G
69828593	chr10:69828593:C:T
69828639	chr10:69828639:T:C
69828748	chr10:69828748:G:A
69828749	chr10:69828749:T:A
69828976	chr10:69828976:G:A
69829305	chr10:69829305:T:C
69829448	chr10:69829448:G:C
69829621	chr10:69829621:C:T
69829690	chr10:69829690:C:A
69829922	chr10:69829922:C:T
69830285	chr10:69830285:C:T
69830295	chr10:69830295:A:G
69830598	chr10:69830598:AAATG:A
69830688	chr10:69830688:T:A
69830843	chr10:69830843:C:T
69830967	chr10:69830967:A:G
69831131	chr10:69831131:A:G
69831278	chr10:69831278:G:A
69831353	chr10:69831353:C:T
69832418	chr10:69832418:G:C
69832672	chr10:69832672:T:C
69833169	chr10:69833169:T:C
69833384	chr10:69833384:C:T
```
