## Supplementary material for "Characterization of shared and ancestry-specific signals driving complex traits using multi-ancestry fine-mapping": orig_s1_snps

```
rs77713165
rs1274382
rs1274383
rs1341817
rs1274384
rs2252733
rs17521676
rs113153078
rs1274385
rs58653229
rs112429131
rs1274386
rs57541607
rs1418052
rs144764971
rs1274387
rs17443182
rs11186214
rs10881802
rs11186215
rs61858541
rs61858542
rs61858543
rs11186217
rs61858544
rs73322467
rs73322469
rs17521851
rs72807114
rs1938479
rs17443321
rs10458740
rs17096993
rs10458742
rs1892533
rs55850765
rs17443452
rs61859283
rs79447929
rs11816911
rs17443486
rs56166844
rs17097104
rs9651427
rs59076468
rs1938478
rs76814758
rs17522164
rs7094359
rs17097139
rs1938477
rs1938476
rs111357663
rs111241951
rs4933189
rs61859287
rs76165759
rs10466134
rs72807119
rs28811956
rs1938475
rs116994987
rs11528038
rs56195412
rs56349819
rs12258969
rs12780507
rs4933591
rs2154379
rs12412812
rs4598578
rs1316993
rs1316992
rs17097279
rs17443846
rs75881309
rs72807123
rs4933190
rs75711379
rs12415015
rs7087722
rs4933593
rs4534487
rs1954654
rs1938467
rs75394479
rs73324006
rs72807124
rs72807125
rs73324008
rs74863846
rs7091062
rs6583715
rs7073521
rs4933191
rs75597803
rs12414683
rs10881804
rs12414347
rs11186228
rs1938460
rs10881805
rs12413401
rs11186231
rs11595094
rs77727898
rs11498499
rs72807127
rs56172029
rs2901081
rs2901082
rs2901083
rs66665368
rs7895889
rs7899671
rs144211908
rs76228675
rs72807132
rs72807134
rs56354566
rs12253232
rs72807136
rs56130632
rs66513005
rs12268984
rs74806497
rs1892532
rs1892531
rs7089665
rs61859288
rs56057746
rs72807140
rs7090090
rs7090414
rs7090119
rs117549691
rs2420185
rs1892530
rs1892529
rs1892528
rs1892527
rs2901084
rs7099204
rs1938461
rs73324035
rs77377298
rs11186232
rs67010776
rs4933595
rs79570939
rs74643776
rs73324045
rs61859291
rs12248380
rs117883152
rs1807875
rs72807144
rs10047335
rs73324051
rs61859292
rs79109609
rs12243422
rs7903085
rs55983726
rs1274412
rs61859293
rs17522727
rs1113910
rs17097510
rs1274411
rs61859294
rs117839419
rs7098151
rs55661486
rs12764387
rs11186233
rs117263639
rs72807150
rs140212955
rs78659821
rs1274393
rs1274394
rs111879418
rs1274395
rs1290000
rs1274396
rs75666171
rs1274397
rs1274398
rs75482724
rs4390260
rs2490322
rs2490321
rs61859296
rs1343651
rs1274399
rs1274400
rs1274401
rs1274402
rs1274403
rs1274404
rs115189424
rs72807156
rs1274405
rs1274406
rs1274407
rs1274408
rs7899789
rs17097771
rs77338924
rs1274409
rs1299939
rs1779941
rs72807159
rs138792037
rs72807160
rs1274410
rs2710717
rs111889235
rs7900478
rs2800131
rs2710724
rs11816872
rs2710725
rs2710726
rs145646688
rs56190281
rs72807163
rs2105410
rs113726349
rs7898246
rs117713962
rs2096350
rs7094806
rs150355493
rs138313069
rs1573251
rs2710728
rs72807166
rs73308216
rs1419343
rs73308219
rs1547850
rs2800119
rs117641211
rs2255628
rs1573252
rs1547851
rs1972397
rs1547852
rs72807168
rs72807169
rs150740864
rs146717829
rs1936588
rs1936589
rs77653704
rs61859322
rs1936591
rs2032047
rs1936592
rs148004356
rs1857590
rs111441549
rs1419345
rs184271946
rs79769940
rs2710729
rs2251651
rs78610477
rs2710730
rs118014672
rs11813374
rs77947068
rs117727148
rs2710731
rs73308243
rs1936593
rs4933596
rs11186243
rs59828534
rs80166359
rs1936594
rs1936595
rs4587649
rs185101559
rs79596084
rs2800122
rs2800123
rs10748552
rs1936596
rs2800125
rs2800126
rs2800127
rs7917811
rs7094579
rs2800128
rs1419353
rs17451198
rs1419354
rs2051154
rs2051155
rs1936597
rs76960465
rs10509604
rs144058258
rs190357331
rs2710733
rs1954506
rs74415628
rs1936598
rs1936599
rs12243712
rs2186015
rs11186249
rs10881809
rs12266084
rs2420187
rs2420188
rs2465116
rs2710734
rs1936582
rs1936583
rs1936584
rs1936585
rs1936586
rs1936587
rs11186250
rs11186251
rs79561226
rs4933601
rs2710735
rs2489293
rs56300138
rs2465117
rs61859324
rs61859325
rs150197775
rs144018722
rs7478197
rs146404630
rs9731151
rs11186253
rs144323254
rs143641999
rs7475208
rs111438550
rs2800196
rs2710736
rs61859326
rs149725732
rs2952846
rs28783131
rs7903113
rs2710737
rs2800195
rs2800194
rs2710738
rs2800193
rs2710739
rs72807184
rs77559573
rs147132892
rs2800192
rs2800191
rs2800190
rs2800189
rs2465118
rs2800188
rs6583720
rs12244993
rs2420189
rs2420190
rs2420191
rs73308294
rs1936580
rs1936579
rs2800183
rs2800182
rs2096349
rs7476897
rs2186014
rs2710741
rs61857661
rs2096348
rs1592353
rs1936578
rs2800179
rs12413665
rs2710744
rs12413660
rs75827081
rs1857594
rs1857593
rs61857662
rs2800177
rs145868518
rs72807194
rs12411392
rs2800176
rs2800175
rs2420192
rs2263617
rs2800174
rs11498658
rs72807197
rs2263618
rs2211559
rs2263619
rs12258536
rs7903534
rs2710746
rs1936577
rs80242583
rs1936576
rs1936575
rs2420193
rs2420194
rs1936574
rs2263620
rs2105408
rs2226213
rs11186265
rs1936573
rs2800170
rs2800169
rs2800168
rs2710751
rs2800167
rs2800166
rs2710752
rs2253577
rs2253576
rs61857664
rs1419342
rs76127190
rs76431453
rs2710754
rs2710755
rs2710756
rs72809007
rs2800165
rs2710757
rs2800164
rs12252378
rs2710758
rs2710759
rs17524032
rs2489294
rs12416298
rs1936619
rs2800163
rs2253145
rs2253139
rs2253127
rs2253126
rs1936618
rs1936617
rs1936616
rs1936615
rs2710760
rs12266482
rs2800162
rs2710761
rs2710762
rs2710763
rs2800161
rs2800160
rs1419344
rs80267573
rs2710765
rs2710766
rs1892113
rs1892112
rs140874898
rs1539720
rs7076271
rs1539719
rs2710767
rs1936614
rs1936613
rs7097710
rs12416204
rs10509605
rs1936612
rs17524465
rs17098601
rs2710768
rs2465119
rs56275434
rs2800158
rs61857684
rs76851215
rs72809032
rs1892108
rs73310256
rs2800157
rs2096352
rs76811546
rs79523836
rs1936610
rs17452486
rs1936609
rs4933603
rs12246059
rs1936607
rs74411983
rs17098642
rs1419352
rs1419351
rs80254307
rs2800156
rs2800155
rs2710771
rs1419350
rs17098655
rs2901088
rs1419348
rs1419347
rs1892107
rs1892106
rs1892105
rs1936606
rs11812720
rs11814758
rs7901850
rs2800153
rs77108595
rs2800152
rs1936603
rs1936602
rs1936601
rs2420196
rs2901089
rs113610170
rs7914755
rs117735800
rs1936600
rs2096351
rs2105411
rs10881817
rs2800150
rs7923597
rs10881818
rs10509606
rs2105409
rs10881819
rs10881820
rs11186272
rs7896481
rs117607905
rs7913864
rs77619491
rs7913197
rs7913555
rs7913631
rs7913746
rs61611692
rs117714176
rs2489291
rs2710772
rs34899943
rs2710773
rs12248435
rs2800148
rs2420200
rs11528045
rs59886855
rs61048088
rs10881821
rs10881822
rs7899936
rs2800147
rs7916485
rs2800146
rs2800145
rs7900519
rs74148818
rs74148819
rs17525184
rs17098924
rs11186275
rs12256617
rs1892110
rs2000322
rs1936611
rs1892109
rs12265378
rs11186276
rs60940089
rs73310302
rs74719186
rs2710715
rs1857591
rs2800144
rs2800143
rs1857592
rs11186277
rs116910525
rs116873055
rs10881823
rs1936572
rs1936571
rs1936570
rs1936569
rs2800142
rs1936568
rs1936567
rs2710718
rs2800141
rs2710719
rs2800140
rs17453191
rs1857587
rs10881824
rs17099060
rs2800139
rs11186279
rs59257274
rs76733605
rs1936623
rs1936622
rs10881825
rs1857586
rs2154134
rs1936621
rs1936620
rs11186282
rs12259754
rs12244858
rs1419355
rs79972388
rs12570123
rs12570136
rs2800138
rs2710720
rs17525902
rs7906966
rs2710722
rs2800137
rs2800136
rs2800135
rs2710723
rs11186283
rs1274445
rs11186284
rs1274444
rs1274443
rs1274442
rs12775136
rs78358752
rs7478556
rs11186286
rs1274441
rs7071656
rs2795317
rs7072840
rs12763963
rs12768801
rs1779929
rs7095540
rs1539723
rs7098983
rs1857589
rs2800134
rs17099203
rs1539722
rs10881826
rs2185705
rs1274440
rs4933193
rs11186287
rs77105845
rs12416340
rs10881827
rs11186288
rs10785968
rs11186289
rs10785969
rs7896173
rs7913138
rs7071278
rs12571656
rs11186290
rs1274439
rs17099236
rs1573253
rs12412067
rs10881828
rs10785970
rs1954505
rs2710727
rs1857588
rs1296196
rs1274453
rs11186291
rs11186292
rs2465115
rs1299115
rs61857706
rs11593660
rs1274452
rs11186294
rs56972023
rs1274448
rs1274447
rs77198958
rs1539721
rs72809074
rs7917422
rs72809075
rs1298056
rs1107688
rs4284320
rs76021388
rs11817364
rs1274446
rs76623564
rs17526697
rs3740046
rs1418213
rs55802807
rs3740048
rs10509608
rs11186297
rs11812708
rs10509609
rs1935347
rs12220866
rs71479057
rs57768581
rs60844040
rs2420203
rs11592512
rs74545603
rs17454797
rs4933194
rs7099189
rs11186298
rs10881829
rs117926841
rs137957346
rs10881830
rs11186299
rs7916848
rs7900386
rs11186300
rs72809082
rs140697300
rs187101846
rs7903572
rs56662980
rs79871163
rs7912164
rs61160086
rs74701947
rs66845062
rs113831746
rs77975427
rs68093943
rs34479797
rs150692599
rs11817665
rs4113478
rs34301914
rs11498504
rs12256352
rs4262637
rs2420367
rs7907728
rs12762083
rs117309322
rs7072526
rs7912516
rs60226639
rs12768638
rs35956066
rs4933606
rs1418212
rs60873034
rs142906027
rs4471341
rs7086484
rs11599921
rs11591258
rs56030721
rs7091039
rs75461123
rs117453552
rs56132525
rs11186305
rs10881831
rs12416468
rs79778749
rs112653092
rs111950101
rs57822829
rs36101610
rs78472578
rs955064
rs11186306
rs7920627
rs144608315
rs7904560
rs66533440
rs4933607
rs117932094
rs12412496
rs12413941
rs55958759
rs7090415
rs76280214
rs10881832
rs35731058
rs4272713
rs7074548
rs10881833
rs17100178
rs17455083
rs118104266
rs7921267
rs118001098
rs11596518
rs117271748
rs75570896
rs77396179
rs77096624
rs111685246
rs112903433
rs34677183
rs68143152
rs4933608
rs7916403
rs12785051
rs12783703
rs12764938
rs35598406
rs11186309
rs1418214
rs12766851
rs79055969
rs7090941
rs7075333
rs11594548
rs118050958
rs12775181
rs1573935
rs1935351
rs11186314
rs4350278
rs4350279
rs2185708
rs2185707
rs58868307
rs57825126
rs60748043
rs112081741
rs60135579
rs61218433
rs111391725
rs59277098
rs12777727
rs12777881
rs117377859
10:92568344_G_A
10:92568344_G_C
rs11186315
rs12779377
rs12779610
rs12784621
rs12783410
rs12784014
rs12761148
rs11817810
rs138704692
rs138692846
rs71479059
rs11527868
rs112875067
rs111631884
rs4933613
rs7096934
rs7079426
rs146659870
rs11596739
rs11813240
rs77141476
rs58586220
rs58460916
rs35449520
rs61857734
rs4933195
rs71479062
rs113523053
rs28842222
rs112674986
rs72810808
rs12765470
rs142674965
rs58118540
rs12415970
rs56043086
rs11814840
rs111922060
rs11813096
rs11186320
rs35416754
rs7082401
rs140736804
rs7082558
rs35863839
rs12246189
rs79576879
rs11591238
rs79830668
rs7073423
rs75619303
rs1342085
rs11594126
rs74595112
rs12259060
rs1935350
rs12261011
rs78195524
rs10881834
rs10881835
rs117469106
rs72634995
rs66795651
rs7893260
rs7893391
rs11186323
rs140504789
rs116914622
rs10881836
rs11186324
rs117293027
rs75085478
rs74427060
rs11498506
rs7906960
rs11498507
rs11498662
rs114952271
rs73315609
rs117361120
rs72810814
rs7087400
rs6583735
rs1592143
rs113756497
rs116900143
rs58578719
rs7080463
rs9420571
rs9420572
rs76084743
rs7081448
rs12261786
rs10881838
rs12764332
rs149847153
rs7897751
rs113797987
rs143044209
rs35987367
rs34871116
rs111386413
rs117935713
rs66650915
rs12249377
rs6583736
rs75780197
rs10785972
rs12259401
rs35358531
rs1935349
rs2901127
rs1935348
rs12241061
rs77147377
rs7093602
rs67521227
rs2420368
rs79217455
rs10785973
rs11596991
rs11597471
rs11599902
rs9419730
rs12264160
rs2226116
rs56369629
rs2027505
rs12244538
rs10881839
rs12414389
rs4406742
rs4520504
rs4459202
rs77118857
rs78622249
rs2153779
rs2185706
rs76177431
rs7084468
rs11186333
rs7089533
rs73315628
rs74148885
rs79851038
rs75515964
rs4933196
rs61857738
rs7074715
rs141692126
rs12414726
rs12258938
rs12259062
rs76017080
rs112988876
rs61857739
rs11186336
rs142352334
rs116904701
rs12761105
rs11186338
rs79052885
rs7919103
rs2901026
rs11186339
rs150729685
rs3808932
rs1891311
rs1891312
rs7905446
rs78507336
rs12254390
rs113255276
rs6583737
rs12256605
rs1935346
rs11186341
rs10881840
rs75063692
rs7083729
rs7084125
rs7100129
rs117563914
rs7916720
rs10785974
rs4933616
rs137969153
rs10785975
rs149477471
rs11186342
rs4282910
rs4933199
rs11544145
rs61857742
rs4586057
rs7101168
rs12246757
rs143777724
rs61481895
rs144081222
rs10881841
rs11186343
rs76559746
rs12255018
rs12411309
rs11186344
rs11594649
rs10881842
rs7096568
rs11186346
rs4144423
rs12766523
rs36038131
rs76612768
rs10509612
rs4144422
rs10881843
rs4933617
rs74529341
rs10881844
rs10881845
rs10881846
rs12776459
rs11186350
rs117057210
rs11186351
rs7101301
rs7085559
rs7896973
rs7909232
rs11186352
rs4933618
rs11186353
rs10509613
rs10881847
rs10881848
rs7900048
rs79703029
rs59898454
rs77534855
rs4933620
rs7917835
rs75758748
rs7908380
rs150147803
rs4568910
rs7089472
rs11186356
rs117840137
rs7082814
rs17102188
rs41286918
rs76854523
rs4522081
rs148175022
rs11186358
rs77532055
rs11186359
rs61857745
rs11186360
rs7903584
rs4933621
rs11186361
rs79124448
rs79636051
rs10881849
rs10881850
rs140255938
rs66985412
rs17102330
rs3939
rs17102362
rs11186367
rs78861272
rs4933200
rs11186368
rs79885270
rs10881853
rs10047267
rs10509614
rs10881855
rs3824739
rs79109385
rs185488516
rs10748555
rs11186369
rs11815049
rs76762418
rs61570821
rs117883231
rs58671078
rs72810828
rs80190764
rs11594233
rs78980826
rs79442765
rs10785976
rs74786482
rs80315240
rs7905874
rs7905809
rs77310729
rs75505524
rs72810830
rs12358861
rs79695644
rs12247252
rs7909942
rs73317605
rs74888596
rs10881856
rs1539479
rs7914879
rs78002591
rs79608350
rs111426634
rs117721510
rs76862363
rs74787458
rs59529525
rs7895858
rs7896058
rs7896199
rs7084241
rs113673027
rs73317612
rs73317616
rs78255468
rs60570258
rs34646333
rs57383363
rs12770769
rs73317619
rs1977855
rs12785137
rs55801917
rs12766869
rs73317624
rs73317626
rs61857747
rs17535328
rs79695845
rs55971695
rs79950698
rs56294861
rs61857750
rs7068511
rs61857751
rs61857752
rs11186371
rs75255761
rs144832780
rs4933625
rs72810833
rs112099063
rs7917623
rs12265771
rs17456916
rs10881858
rs10881859
rs75204552
rs11186372
rs11186373
rs11186374
rs12573344
rs144100420
rs147315388
rs7906208
rs11186375
rs11186376
rs117304559
rs184360502
rs79777719
rs11186377
rs10881860
rs10881861
rs2420498
rs3981165
rs111783305
rs61859572
rs10881862
rs10785977
rs10881863
rs10785978
rs10736059
rs10881864
rs118106044
rs12776792
rs80250204
rs113473343
rs7897141
rs7913787
rs12765205
rs7897603
rs7897403
rs7897624
rs4335456
rs150014106
rs4439428
rs139428705
rs139546772
rs76718710
rs74956475
rs78292770
rs80111738
rs77431244
rs112245708
rs12778021
rs149960128
rs61859574
rs12779258
rs12779698
rs12780222
rs12779755
rs28849130
rs7079028
rs7095281
rs139526565
rs138341238
rs4933201
rs61859575
10:92712252_G_A
rs61859576
rs11528048
rs10881865
rs142888225
rs7070819
rs151034672
rs7071533
rs7071662
rs7071550
rs7075411
rs114535423
rs61859580
rs7093432
rs56075405
rs11596231
rs11186383
rs11186384
rs56201206
rs11186385
rs11812869
rs11814844
rs12772494
rs11596841
rs10881866
rs10881867
rs11594833
rs10881868
rs12219023
rs4639845
rs76701677
rs4639846
rs4553280
rs4411211
rs1122870
rs11186388
rs11186389
rs11186390
rs7909948
rs76982861
rs1001845
rs78496609
rs1001846
rs2178206
rs2141375
rs79367933
rs10881870
rs10785979
rs11593934
rs10785980
rs10748556
rs7094853
rs4933628
rs56226914
rs4933630
rs78125547
rs7099420
rs7099297
rs7099299
rs7099671
rs12781271
rs12780522
rs12761951
rs1334583
rs7895456
rs1334582
10:92720856_G_C
10:92720856_G_A
rs1334580
rs6583740
rs4465295
rs4515884
rs6583741
rs7071167
rs11598058
rs7071323
rs7083742
rs7067705
rs10785981
rs10881871
rs78822921
rs7088989
rs12570633
rs75997250
rs3885867
rs3885868
rs1418816
rs1919132
rs35874668
rs1072491
rs11186394
rs113741341
rs142279148
rs11186395
rs11186396
rs144536644
rs11186397
rs11186398
rs117844994
rs11186399
rs4397747
rs1544217
rs4423105
rs61859600
rs1418814
rs61859601
rs1418815
rs61859602
rs112262304
rs117730742
rs4933631
rs4933632
rs7096683
rs7079147
rs12774602
rs143197849
rs4933633
rs74441113
10:92729351_C_T
10:92729351_C_A
rs117553944
rs72810870
rs577076535
rs11597992
rs7088999
rs11186403
rs7916703
rs7916859
rs118138620
rs10881872
rs10881873
rs148915588
rs10785983
rs61859604
rs1334579
rs1439095
rs74472826
rs1439094
rs1439093
rs1439092
rs4933202
rs79656203
rs4933634
rs78943254
rs61859605
rs78797989
rs117246426
rs2118824
rs2118825
rs138582055
rs12218436
rs80137706
rs61859606
rs34306213
rs11186407
rs41461347
rs7099639
rs2901176
rs78385492
rs118086696
rs79090866
rs137960822
rs79951483
rs747334
rs747335
rs55863711
rs12217709
rs149749140
rs11186408
rs61859607
rs7080368
rs77833343
rs7081190
rs61859608
rs2027108
rs2027107
rs4933635
rs11186410
rs7914213
rs144639036
rs61859609
rs1561446
rs7083785
rs7083909
rs61859610
rs149535738
rs7912022
rs61859611
rs61859612
rs61859613
rs61859614
rs55886424
rs56285679
rs56242242
rs56342917
rs55699146
rs56954792
rs61859616
rs61859617
rs17535998
rs11186412
rs12248145
rs7917186
rs35930315
rs35945428
rs10881874
rs10881875
rs7074584
rs61859618
rs9325454
rs920337
rs1318550
rs11186413
rs61857869
rs56374954
rs4933636
rs61857871
rs74976776
rs12219041
rs80042573
rs75848191
rs77625718
rs79990312
rs11186414
rs17536094
rs117440180
rs9787512
rs2016612
rs7076190
rs117664139
rs7077120
rs7096430
rs11599817
rs9325455
rs11598281
rs6583744
rs113350718
rs7078333
rs934902
rs58760601
rs934901
rs934900
rs7087402
rs17103739
rs182350301
rs7897249
rs11596239
rs11596928
rs77333198
rs146471366
rs11593249
rs4933638
rs6583745
rs7910488
rs7079206
rs76860958
rs4933639
rs78423484
rs10785984
rs17103919
rs3864853
rs3852489
rs3895826
rs4933203
rs142187938
rs116858348
rs55846037
rs55801282
rs3852490
rs11186417
rs17536636
rs11186418
rs3852491
rs3910157
rs9787573
rs118143706
rs3864854
rs57629476
rs9651429
rs141365453
rs112070479
rs56393513
rs142259663
rs7072602
rs61857878
rs7082968
rs3910156
rs3843023
rs10509615
rs7907658
rs12415456
rs7092653
rs11186420
rs571719070
rs145092811
rs3852492
rs3843230
rs3892722
rs2002551
rs2002552
rs2420500
rs7893459
rs754313
rs11595356
rs7073260
rs1431856
rs9787602
rs9787603
rs7077356
rs17536955
rs10509616
rs7082870
rs7910943
rs7910606
rs61857881
rs1821131
rs6583747
rs17537234
rs11186422
rs61857882
rs17537269
rs117414562
rs11186423
rs61857883
rs10881877
rs10881878
rs10881879
rs78884236
rs77743937
rs10881880
rs10881881
rs61857884
rs11186424
rs17537304
rs11599926
rs7910329
rs59786904
rs7074441
rs6583748
rs17537374
rs3816564
rs2290715
rs2290716
rs17104426
rs76178235
rs2066426
rs139795803
rs2125080
rs61857898
rs9971054
rs7901100
rs7917748
rs3852493
rs146338305
rs7905276
rs7922060
rs12777523
rs3852494
rs3852495
rs3852496
rs3852497
rs11186425
rs7098592
rs11186426
rs11186427
rs7098902
rs3852498
rs3852499
rs4082005
rs3844361
rs7069689
rs12761305
rs17537959
rs12255204
rs12256792
rs12249935
rs12256798
rs7091868
rs7074242
rs12256930
rs12413153
rs74486510
rs147281471
rs7920516
rs7903984
rs7903987
rs7904316
rs7920625
rs11594712
rs7904337
rs7920758
rs7904243
rs76930866
rs7924108
rs11597263
rs61857899
rs11595274
rs7894018
rs11817603
rs7908840
rs11814249
rs11814238
rs117122196
rs11595896
rs68167224
rs11595953
rs116861073
rs7917503
rs17104639
rs3910584
rs7098423
rs7098959
rs7098967
rs3852500
rs117422007
rs78922698
rs12260337
rs3816565
rs76537702
rs79802990
rs10509617
rs10785985
rs12250178
rs3910154
rs7096477
rs7097056
rs17538821
rs12267119
rs11597557
rs11595303
rs17538926
rs10437464
rs17104808
rs11596461
rs11592176
rs11596562
rs74545594
rs11186433
rs142221191
rs111931794
rs17460439
rs17093770
rs17539030
rs58898101
rs17460578
rs3864855
rs17460620
rs61857900
rs3843024
rs4528226
rs6583750
rs7917568
rs11592066
rs11596419
rs11596850
rs17539231
rs11599319
rs11186435
rs34989031
rs79535329
rs116873408
rs7086130
rs76435839
rs10509622
rs61857902
rs74815661
rs7094504
rs17539363
rs3852501
rs3852502
rs75449186
rs17104915
rs12773836
rs17104921
rs75524400
rs6583751
rs76670191
rs7093559
rs76963599
rs11186437
rs11186438
rs3844363
rs79595377
rs79948520
rs1074511
rs4933642
rs10881883
rs61857906
rs12415601
rs77153441
rs76762061
rs12415617
rs1870189
rs1870190
rs2116418
rs7902674
rs17105176
rs1367900
rs12571323
rs79047104
rs10785986
rs72634996
rs10785987
rs12415944
rs2420502
rs2099671
rs75990311
rs56382839
rs1036129
rs148827146
rs143422639
rs7096893
rs72634997
rs78803403
rs76043516
rs2125081
rs114850571
rs7089897
rs75431484
rs117242074
rs2099268
rs117089085
rs2420846
rs2195786
rs12414197
rs34052775
rs12267148
rs12413558
rs893587
rs2082300
rs74383175
rs734627
rs111594188
rs893586
rs78785590
rs145021033
rs78804036
rs56248361
rs10785988
rs77739224
10:92865826_C_G
rs2420849
rs145066799
rs10881884
rs113169978
rs11816068
rs2163580
rs78041737
rs79982547
rs12572050
rs139220142
rs76851503
rs10509618
rs10509619
rs7070070
rs10785989
rs1431861
rs112121821
rs77209367
rs11186439
rs74567732
rs10509620
rs76751738
rs74334076
rs920333
rs920334
rs1431862
rs56320206
rs1431863
rs1431864
rs1835737
rs73323273
rs17105731
rs17461291
rs2163581
rs2163582
rs72635000
rs7077640
rs6583753
rs6583754
rs1431865
rs7099270
rs77179054
rs140284734
rs10881885
rs11591871
rs10881886
rs10881887
rs17105906
rs10881888
rs12098856
rs1560543
rs80328273
rs140810725
rs77974351
rs75919123
rs7898637
rs78596902
rs7078007
rs75326407
rs7083030
rs61857926
rs75380558
rs7087325
rs61857927
rs11186443
rs10881889
rs10785990
rs7916043
rs11186444
rs144357727
rs61857928
rs61857938
rs7085762
rs117705248
rs7068117
rs7067899
rs7086476
rs7068323
rs6583755
rs7099577
rs4933644
rs4933645
rs4933646
rs7915101
rs7915122
rs10881890
rs116956219
rs61857939
rs61857940
rs113158046
rs67739942
rs7089856
rs7072146
rs7075187
rs4933647
rs139900193
rs11186448
rs11186449
rs1992243
rs1992244
rs1992245
rs10881891
rs11186452
rs11186453
rs4933648
rs7090817
rs61857942
rs2420800
rs7074363
rs7074922
rs7078922
10:92904902_C_A
10:92904902_C_T
rs7088963
rs6583757
rs139218450
rs139926681
rs117044220
rs7098281
rs7098220
rs11186455
rs369003887
rs1982199
rs12242279
rs12767896
rs117593228
rs116846467
rs61857943
rs34998060
rs61857944
rs12266933
rs17553262
rs74501345
rs10881892
rs11186458
rs61857945
rs12218128
rs11186461
rs2420801
rs7901798
rs61857946
rs61857947
rs73325237
rs11186472
rs930399
rs11186475
rs74149061
rs147264369
rs140729002
rs7920232
rs56339184
rs11186477
rs61857950
rs10785991
rs61857951
rs11593954
rs61857952
rs59619411
rs12218813
rs12261600
rs11186478
rs10881893
rs10736060
rs61857953
rs10881894
rs10736061
rs11186480
rs12785109
rs2288
rs7899233
rs11596146
rs7904027
rs79117543
rs7908053
rs12781768
rs7908601
rs144980778
rs186198436
rs77345886
rs146804082
rs186393462
rs11186486
rs12772535
rs7097620
rs7081882
rs7098577
rs10881895
rs10881896
rs7921841
rs183426938
rs10785994
rs10881897
rs146830629
rs12416675
rs7069106
rs7087261
rs11186487
rs11186488
rs11186489
rs3962086
rs4300317
rs11594071
rs7096527
rs7920283
rs10881898
rs9663247
rs10736062
rs10785995
rs3980838
rs10437467
rs10437468
rs10437469
rs10437470
rs6583758
rs7902517
rs7902531
rs7902769
rs12244087
rs12244088
rs7906291
rs7082516
rs7100396
rs4933650
rs142309734
rs113640843
rs7911631
rs10881900
rs17106376
rs12768855
rs2901260
rs11186491
rs12416166
rs2421487
rs12416484
rs12416527
rs11186492
rs11186493
rs10785996
rs3858285
rs2420802
rs12778694
rs79316299
rs4933205
rs114529560
rs4933651
rs12218424
rs10881901
rs112574400
rs12773770
rs10881902
rs73310426
rs11186496
rs11186497
rs11186498
rs75240959
rs2421485
rs72815404
rs2901436
rs4297380
rs11186501
rs4443989
rs2421484
rs4933652
rs4933653
rs10785997
rs7894809
rs4462250
rs7894606
rs10748558
rs78228363
rs12220699
rs7899285
rs12257267
rs72815408
rs17106432
rs75963066
rs17106435
rs10509623
rs2421482
rs10881903
rs10881904
rs7907197
rs10881905
rs11186502
rs6583759
rs6583760
rs6583761
rs75636225
rs113878545
rs75754021
rs7894133
rs72815411
rs73310474
rs146237275
rs12768356
rs11186505
rs11186506
rs11186507
rs35984384
rs7071503
rs7080584
rs1057971
rs145206415
rs35832595
rs35112413
rs11186509
rs12266301
rs116997468
rs111787725
rs11186510
rs12774904
rs9651430
rs28661426
rs28459398
rs34328644
rs7917134
rs7098133
rs7099079
rs2421473
rs11186513
rs11186514
rs12253484
rs35818406
rs192946889
rs113557607
rs10881907
rs34663905
rs12241950
rs7082510
rs11186517
rs2450446
rs117102647
rs77566849
rs12241146
rs35720089
rs77033468
rs35843976
rs72815418
rs12267158
rs12267225
rs7068527
rs2450444
rs11186518
rs2648717
rs2648718
rs12242548
rs12264238
rs7915050
rs111397423
rs2936565
rs2454532
rs34771310
rs12775958
rs35848051
rs111683353
rs35552285
rs10881908
rs118016289
rs12268373
rs117906088
rs2648725
rs7897104
rs7900499
rs7900890
rs12251037
rs78883416
rs7905513
rs7085732
rs2254391
rs7085807
rs7070498
rs7090340
rs145919833
rs182405295
rs12253956
rs12244459
rs10509624
rs4278434
rs4451623
rs7921621
rs10047356
rs11186519
rs2648721
rs12263099
rs7903610
rs7920860
rs7084314
rs68172749
rs66538532
rs66518918
rs35222869
rs7912950
rs35609498
rs80136010
rs11186522
rs9651432
rs2631681
rs10881909
rs66464812
rs66727333
rs118081073
rs11186524
rs11186525
rs56018537
rs10160027
rs7896934
rs7912140
rs7911817
rs7915347
rs11186526
rs61279719
rs56693041
rs2631676
rs2631677
rs150475474
rs7919961
rs2450445
rs41286928
rs7074612
rs7075114
rs13675
rs14611
rs12764630
rs12763224
rs146237263
rs17555472
rs117762962
rs12785046
rs2631683
rs7090907
rs2648716
rs10509625
rs66530003
rs2631684
rs67319671
rs67769460
rs72815446
rs148109207
rs2648715
rs2248920
rs2421475
rs2248787
rs2631685
rs2631686
rs2648714
rs2248572
10:93055484_G_C
rs2248443
rs2648713
rs2631687
rs2245523
rs2245518
rs4573601
rs139849356
rs11595984
rs76906295
rs10430649
rs3890159
rs2245310
rs74150629
rs2245251
rs151197321
rs111805459
rs147568678
rs2450448
rs10881910
rs148351852
rs61875646
rs61875647
rs141374234
rs145217341
rs148090120
rs149486234
rs2936567
rs150806683
rs12770297
rs10881911
rs7097190
rs61875648
rs7097583
rs7097349
rs7097354
rs10785998
rs150124222
rs7068273
rs7474654
rs2648720
rs7898127
rs111424993
rs74150631
rs72815469
rs181374152
rs6583763
rs12780689
rs144555721
rs2648723
rs2648722
rs72815471
rs7071917
rs75347105
rs2255188
rs116888905
rs141109119
rs2255092
rs2421322
rs7101348
rs6583764
rs148186657
rs59544931
rs72815474
rs10748559
rs2421515
rs140257572
rs61875654
rs113889578
rs6583765
rs149381946
rs75884922
rs76991198
rs148909357
rs72815475
rs7073311
rs117247313
rs2421479
rs11186538
rs7923061
rs140678354
rs74575786
rs11186539
rs142692221
rs12357302
rs12255508
rs11186541
rs142874236
rs60853399
rs117727930
rs77581154
rs12251250
rs180899523
rs34029408
rs117862704
rs149558432
rs11186543
rs71479080
rs190757741
rs142091672
rs189685608
rs7083170
rs12250544
rs147042664
rs4536121
rs12264143
rs72815477
rs116997379
rs181456260
rs11498668
rs141143347
rs72815478
rs77716840
rs11186546
rs11186547
rs61877860
rs72815480
rs7076396
rs147688990
rs80302857
rs117534326
rs7073979
rs72815484
rs55973562
rs12241018
rs12248844
rs12248892
rs148342740
rs12241262
rs79474819
rs12250578
rs12242983
rs72815486
rs2631679
rs74150670
rs7894994
rs6583769
rs6583770
rs6583771
rs75100399
rs11186548
rs181566481
rs7903943
rs117834260
rs139372118
rs4586060
rs113111561
rs72815488
rs12241174
rs78345211
rs140040058
rs7907154
rs7910864
rs12776845
rs7911332
rs7091647
rs7905307
rs34085547
rs7920500
rs7920590
rs12242238
rs7893331
rs7893826
rs117471638
rs77138744
rs12248059
rs57996677
rs7077715
rs7906515
rs75210077
rs7910317
rs193140261
rs117026137
rs7901120
rs7901904
rs7081299
rs118048579
rs12247672
rs7915331
rs17106645
rs73316210
rs117732641
rs11186558
rs60640820
rs57033814
rs7081363
rs145070400
rs75727580
rs11186560
rs190273384
rs79870737
rs72819209
rs10786000
rs7904917
rs73316216
rs12355866
rs7898769
rs12218668
rs57281864
rs61346715
rs12253137
rs12268013
rs12240706
rs9651433
rs111692040
rs143873838
rs7916523
rs12242821
rs78769766
rs11186565
rs12249854
rs17106657
10:93188004_G_C
rs4537675
rs7919797
rs4415665
rs146618495
rs7906306
rs7077014
rs7076784
rs117261962
rs7342052
rs7081707
rs7910115
rs111631819
rs13376868
rs146628901
rs11186570
rs7908769
rs9804186
rs9804311
rs113933491
rs111889497
rs115358812
rs76070020
rs139542139
rs55718133
rs118182931
rs12257543
rs9943307
rs11186572
rs375885053
rs56097320
rs143598172
rs12269643
rs112254665
rs113791759
rs112725424
rs111866072
rs7895635
rs12242257
rs192402326
rs7899549
rs12263089
rs11186573
rs78316581
rs113150082
rs11492696
10:93214547_A_C
rs12247442
rs76727931
rs6583775
rs11186574
rs7071064
rs7087338
rs6583776
rs11186575
rs12775728
rs7920604
rs117679427
rs2421517
rs41286932
rs74650963
rs61579794
rs35403049
rs12266111
rs12266112
rs79909213
rs73316246
rs61877880
rs7075424
rs117144859
rs13376715
rs147979310
rs7895666
rs72819215
rs78002787
rs57159565
rs7908457
rs7894248
rs72819217
rs111475807
rs4376822
rs7898845
rs72819219
rs12242663
rs11186580
rs7072087
rs12359578
rs7914133
rs7914794
rs1329652
rs11186584
rs112753764
rs2068866
rs7919792
rs7900774
rs7085276
rs11186585
rs11186586
rs6583777
rs75191395
rs138831745
rs7100516
rs57988119
rs73316284
rs1360187
rs182968640
rs180682097
rs59758370
rs111583851
rs555337365
rs7075344
rs7478184
rs117761150
rs12244852
rs7920553
rs34718593
rs12245101
rs140079267
rs17106706
rs143944464
rs11186596
rs11186597
rs12258439
rs12262057
rs117786922
rs17472998
rs12259834
rs12357367
rs4933658
rs78870235
rs77516404
rs147027904
rs11186598
rs80115001
rs17106727
rs35770526
rs12253556
rs74516805
rs11186599
rs11186600
rs55663406
rs7076439
rs11186601
rs72819223
rs11186603
rs3904193
rs3904194
rs12259631
rs12261527
```
