## Supplementary material for "Characterization of shared and ancestry-specific signals driving complex traits using multi-ancestry fine-mapping": s1.afreq

```
#CHROM	ID	REF	ALT	ALT_FREQS	OBS_CT
10	rs77713165	A	C	0.0318091	1006
10	rs1274382	G	T	0.122266	1006
10	rs1274383	C	T	0.122266	1006
10	rs1341817	G	A	0.312127	1006
10	rs1274384	G	C	0.122266	1006
10	rs2252733	G	C	0.467197	1006
10	rs17521676	C	T	0.0178926	1006
10	rs113153078	G	A	0.312127	1006
10	rs1274385	A	G	0.122266	1006
10	rs58653229	A	G	0.34493	1006
10	rs112429131	C	T	0.0318091	1006
10	rs1274386	A	C	0.742545	1006
10	rs57541607	A	G	0.0318091	1006
10	rs1418052	A	G	0.106362	1006
10	rs144764971	A	G	0.0139165	1006
10	rs1274387	C	A	0.122266	1006
10	rs17443182	G	A	0.313121	1006
10	rs11186214	C	G	0.122266	1006
10	rs10881802	C	T	0.741551	1006
10	rs11186215	T	C	0.122266	1006
10	rs61858541	G	A	0.055666	1006
10	rs61858542	C	T	0.122266	1006
10	rs61858543	G	A	0.122266	1006
10	rs11186217	A	G	0.0497018	1006
10	rs61858544	G	A	0.122266	1006
10	rs73322467	G	T	0.0308151	1006
10	rs73322469	A	G	0.0308151	1006
10	rs17521851	T	C	0.122266	1006
10	rs72807114	A	T	0.313121	1006
10	rs1938479	T	C	0.343936	1006
10	rs17443321	C	T	0.340954	1006
10	rs10458740	C	T	0.465209	1006
10	rs17096993	G	C	0.027833	1006
10	rs10458742	C	G	0.696819	1006
10	rs1892533	G	A	0.465209	1006
10	rs55850765	G	A	0.184891	1006
10	rs17443452	T	C	0.469185	1006
10	rs61859283	T	C	0.122266	1006
10	rs79447929	G	A	0.027833	1006
10	rs11816911	G	A	0.122266	1006
10	rs17443486	A	G	0.208748	1006
10	rs56166844	T	A	0.799205	1006
10	rs17097104	G	T	0.026839	1006
10	rs9651427	T	C	0.452286	1006
10	rs59076468	G	A	0.141153	1006
10	rs1938478	A	G	0.800199	1006
10	rs76814758	G	T	0.308151	1006
10	rs17522164	A	G	0.308151	1006
10	rs7094359	A	C	0.451292	1006
10	rs17097139	A	G	0.028827	1006
10	rs1938477	A	G	0.449304	1006
10	rs1938476	C	A	0.691849	1006
10	rs111357663	C	A	0.117296	1006
10	rs111241951	C	A	0.308151	1006
10	rs4933189	T	C	0.800199	1006
10	rs61859287	T	C	0.141153	1006
10	rs76165759	G	A	0.028827	1006
10	rs10466134	C	G	0.449304	1006
10	rs72807119	C	T	0.308151	1006
10	rs28811956	C	T	0.311133	1006
10	rs1938475	G	T	0.311133	1006
10	rs116994987	T	C	0.0218688	1006
10	rs11528038	G	A	0.152087	1006
10	rs56195412	A	C	0.190855	1006
10	rs56349819	T	G	0.308151	1006
10	rs12258969	A	C	0.311133	1006
10	rs12780507	G	A	0.308151	1006
10	rs4933591	C	T	0.741551	1006
10	rs2154379	T	C	0.805169	1006
10	rs12412812	G	C	0.308151	1006
10	rs4598578	A	G	0.308151	1006
10	rs1316993	T	C	0.308151	1006
10	rs1316992	T	C	0.308151	1006
10	rs17097279	T	C	0.0934394	1006
10	rs17443846	A	G	0.0198807	1006
10	rs75881309	A	G	0.0218688	1006
10	rs72807123	G	A	0.308151	1006
10	rs4933190	A	G	0.308151	1006
10	rs75711379	A	G	0.0238569	1006
10	rs12415015	A	G	0.308151	1006
10	rs7087722	A	G	0.308151	1006
10	rs4933593	T	C	0.308151	1006
10	rs4534487	A	G	0.308151	1006
10	rs1954654	T	C	0.0934394	1006
10	rs1938467	T	C	0.311133	1006
10	rs75394479	G	A	0.308151	1006
10	rs73324006	A	G	0.311133	1006
10	rs72807124	G	A	0.147117	1006
10	rs72807125	T	C	0.308151	1006
10	rs73324008	A	G	0.140159	1006
10	rs7091062	T	C	0.308151	1006
10	rs6583715	G	A	0.311133	1006
10	rs7073521	A	G	0.308151	1006
10	rs4933191	C	A	0.307157	1006
10	rs75597803	T	C	0.0218688	1006
10	rs12414683	G	A	0.305169	1006
10	rs10881804	T	C	0.308151	1006
10	rs12414347	T	C	0.306163	1006
10	rs11186228	A	G	0.309145	1006
10	rs1938460	G	A	0.0924453	1006
10	rs10881805	T	C	0.309145	1006
10	rs12413401	G	A	0.306163	1006
10	rs11186231	C	A	0.152087	1006
10	rs11595094	G	T	0.027833	1006
10	rs77727898	C	T	0.0924453	1006
10	rs11498499	C	T	0.309145	1006
10	rs72807127	C	T	0.306163	1006
10	rs56172029	A	G	0.306163	1006
10	rs2901081	C	T	0.306163	1006
10	rs2901082	G	T	0.306163	1006
10	rs2901083	G	T	0.306163	1006
10	rs66665368	G	C	0.306163	1006
10	rs7895889	T	C	0.309145	1006
10	rs7899671	T	C	0.306163	1006
10	rs144211908	A	G	0.00994036	1006
10	rs76228675	C	T	0.0387674	1006
10	rs72807132	A	T	0.308151	1006
10	rs72807134	G	T	0.308151	1006
10	rs56354566	T	G	0.307157	1006
10	rs12253232	A	G	0.310139	1006
10	rs72807136	A	G	0.0228628	1006
10	rs56130632	A	G	0.307157	1006
10	rs66513005	A	G	0.308151	1006
10	rs12268984	T	C	0.454274	1006
10	rs74806497	T	G	0.307157	1006
10	rs1892532	T	G	0.307157	1006
10	rs1892531	A	T	0.307157	1006
10	rs7089665	C	T	0.307157	1006
10	rs61859288	T	C	0.144135	1006
10	rs56057746	A	G	0.144135	1006
10	rs72807140	A	G	0.083499	1006
10	rs7090090	C	G	0.307157	1006
10	rs7090414	G	T	0.307157	1006
10	rs7090119	A	G	0.310139	1006
10	rs117549691	C	A	0.0178926	1006
10	rs2420185	G	A	0.307157	1006
10	rs1892530	A	G	0.293241	1006
10	rs1892529	G	A	0.293241	1006
10	rs1892528	T	C	0.307157	1006
10	rs1892527	T	A	0.307157	1006
10	rs2901084	A	G	0.306163	1006
10	rs7099204	C	T	0.307157	1006
10	rs1938461	T	C	0.809145	1006
10	rs73324035	T	C	0.0467197	1006
10	rs77377298	A	G	0.0218688	1006
10	rs11186232	G	A	0.0308151	1006
10	rs67010776	A	C	0.307157	1006
10	rs4933595	C	G	0.310139	1006
10	rs79570939	A	G	0.0924453	1006
10	rs74643776	T	C	0.0934394	1006
10	rs73324045	G	A	0.0467197	1006
10	rs61859291	A	T	0.144135	1006
10	rs12248380	C	T	0.311133	1006
10	rs117883152	T	C	0.00695825	1006
10	rs1807875	A	T	0.311133	1006
10	rs72807144	T	A	0.308151	1006
10	rs10047335	A	G	0.311133	1006
10	rs73324051	C	A	0.0526839	1006
10	rs61859292	C	T	0.140159	1006
10	rs79109609	T	G	0.0924453	1006
10	rs12243422	C	T	0.308151	1006
10	rs7903085	G	T	0.311133	1006
10	rs55983726	C	A	0.177932	1006
10	rs1274412	A	C	0.297217	1006
10	rs61859293	T	C	0.142147	1006
10	rs17522727	T	C	0.0536779	1006
10	rs1113910	C	G	0.454274	1006
10	rs17097510	T	C	0.0526839	1006
10	rs1274411	T	C	0.152087	1006
10	rs61859294	A	G	0.143141	1006
10	rs117839419	T	G	0.0208748	1006
10	rs7098151	G	A	0.028827	1006
10	rs55661486	C	T	0.140159	1006
10	rs12764387	G	A	0.00596421	1006
10	rs11186233	T	A	0.323062	1006
10	rs117263639	T	C	0.100398	1006
10	rs72807150	C	T	0.0815109	1006
10	rs140212955	G	A	0.00894632	1006
10	rs78659821	A	C	0.027833	1006
10	rs1274393	G	A	0.151093	1006
10	rs1274394	T	C	0.569583	1006
10	rs111879418	A	G	0.0238569	1006
10	rs1274395	A	G	0.722664	1006
10	rs1290000	C	T	0.413519	1006
10	rs1274396	T	G	0.722664	1006
10	rs75666171	C	A	0.0934394	1006
10	rs1274397	A	G	0.724652	1006
10	rs1274398	C	A	0.416501	1006
10	rs75482724	C	T	0.0159046	1006
10	rs4390260	T	C	0.305169	1006
10	rs2490322	C	T	0.414513	1006
10	rs2490321	T	C	0.720676	1006
10	rs61859296	T	C	0.149105	1006
10	rs1343651	T	C	0.570577	1006
10	rs1274399	C	T	0.263419	1006
10	rs1274400	A	C	0.571571	1006
10	rs1274401	C	A	0.571571	1006
10	rs1274402	C	T	0.16501	1006
10	rs1274403	T	C	0.16501	1006
10	rs1274404	C	T	0.263419	1006
10	rs115189424	C	T	0.0188867	1006
10	rs72807156	T	C	0.305169	1006
10	rs1274405	G	T	0.264414	1006
10	rs1274406	G	A	0.264414	1006
10	rs1274407	G	A	0.264414	1006
10	rs1274408	T	G	0.264414	1006
10	rs7899789	T	A	0.028827	1006
10	rs17097771	C	A	0.0407555	1006
10	rs77338924	C	A	0.0407555	1006
10	rs1274409	C	T	0.263419	1006
10	rs1299939	C	T	0.571571	1006
10	rs1779941	C	T	0.571571	1006
10	rs72807159	T	G	0.305169	1006
10	rs138792037	C	T	0.0238569	1006
10	rs72807160	C	T	0.306163	1006
10	rs1274410	C	T	0.264414	1006
10	rs2710717	C	T	0.428429	1006
10	rs111889235	C	T	0.307157	1006
10	rs7900478	G	A	0.305169	1006
10	rs2800131	A	C	0.735586	1006
10	rs2710724	G	T	0.735586	1006
10	rs11816872	C	A	0.027833	1006
10	rs2710725	G	A	0.428429	1006
10	rs2710726	T	C	0.428429	1006
10	rs145646688	G	A	0.0407555	1006
10	rs56190281	C	T	0.305169	1006
10	rs72807163	G	A	0.305169	1006
10	rs2105410	G	A	0.027833	1006
10	rs113726349	C	A	0.0238569	1006
10	rs7898246	T	C	0.733598	1006
10	rs117713962	A	G	0.0407555	1006
10	rs2096350	C	T	0.305169	1006
10	rs7094806	C	G	0.305169	1006
10	rs150355493	A	G	0.0188867	1006
10	rs1573251	A	G	0.736581	1006
10	rs2710728	A	G	0.428429	1006
10	rs72807166	G	A	0.028827	1006
10	rs73308216	C	G	0.0576541	1006
10	rs1419343	T	C	0.736581	1006
10	rs73308219	A	G	0.05666	1006
10	rs1547850	C	A	0.304175	1006
10	rs2800119	T	C	0.776342	1006
10	rs117641211	A	G	0.0208748	1006
10	rs2255628	C	T	0.426441	1006
10	rs1573252	G	A	0.890656	1006
10	rs1547851	T	G	0.931412	1006
10	rs1972397	A	G	0.308151	1006
10	rs1547852	G	A	0.775348	1006
10	rs72807168	G	C	0.306163	1006
10	rs72807169	C	A	0.0159046	1006
10	rs150740864	A	G	0.0198807	1006
10	rs146717829	G	A	0.00994036	1006
10	rs1936588	G	A	0.775348	1006
10	rs1936589	T	C	0.775348	1006
10	rs77653704	A	G	0.0397614	1006
10	rs61859322	C	T	0.0715706	1006
10	rs1936591	T	C	0.775348	1006
10	rs2032047	A	T	0.0397614	1006
10	rs1936592	T	C	0.775348	1006
10	rs148004356	A	C	0.00994036	1006
10	rs1857590	G	A	0.775348	1006
10	rs111441549	G	A	0.00695825	1006
10	rs1419345	A	G	0.775348	1006
10	rs184271946	T	C	0.0248509	1006
10	rs79769940	G	T	0.0397614	1006
10	rs2710729	A	G	0.426441	1006
10	rs2251651	C	G	0.427435	1006
10	rs78610477	T	C	0.0397614	1006
10	rs2710730	T	C	0.426441	1006
10	rs118014672	G	A	0.0318091	1006
10	rs11813374	G	A	0.0397614	1006
10	rs77947068	C	T	0.0397614	1006
10	rs117727148	A	T	0.0208748	1006
10	rs2710731	G	C	0.833002	1006
10	rs73308243	A	G	0.0576541	1006
10	rs1936593	C	A	0.426441	1006
10	rs4933596	T	C	0.348907	1006
10	rs11186243	A	G	0.307157	1006
10	rs59828534	T	C	0.0576541	1006
10	rs80166359	A	T	0.0397614	1006
10	rs1936594	A	G	0.833002	1006
10	rs1936595	G	A	0.775348	1006
10	rs4587649	A	C	0.348907	1006
10	rs185101559	A	G	0.0178926	1006
10	rs79596084	C	G	0.0397614	1006
10	rs2800123	G	T	0.833002	1006
10	rs10748552	G	A	0.833002	1006
10	rs1936596	A	C	0.795229	1006
10	rs2800125	G	A	0.795229	1006
10	rs2800126	A	G	0.775348	1006
10	rs2800127	A	G	0.374751	1006
10	rs7917811	A	G	0.304175	1006
10	rs7094579	C	T	0.0586481	1006
10	rs2800128	A	G	0.428429	1006
10	rs1419353	C	T	0.832008	1006
10	rs17451198	T	C	0.304175	1006
10	rs1419354	A	T	0.832008	1006
10	rs2051154	G	A	0.427435	1006
10	rs2051155	T	G	0.427435	1006
10	rs1936597	C	T	0.305169	1006
10	rs76960465	T	C	0.0397614	1006
10	rs10509604	T	C	0.0586481	1006
10	rs144058258	A	T	0.0318091	1006
10	rs190357331	G	A	0.0248509	1006
10	rs2710733	T	C	0.732604	1006
10	rs1954506	G	A	0.422465	1006
10	rs74415628	T	C	0.0387674	1006
10	rs1936598	C	T	0.832008	1006
10	rs1936599	C	T	0.732604	1006
10	rs12243712	T	C	0.0586481	1006
10	rs2186015	G	A	0.305169	1006
10	rs11186249	G	A	0.0586481	1006
10	rs10881809	C	T	0.0576541	1006
10	rs12266084	T	C	0.0586481	1006
10	rs2420187	C	T	0.0576541	1006
10	rs2420188	T	C	0.0576541	1006
10	rs2465116	G	T	0.832008	1006
10	rs2710734	A	G	0.430417	1006
10	rs1936582	G	C	0.83499	1006
10	rs1936583	A	G	0.794235	1006
10	rs1936584	G	T	0.430417	1006
10	rs1936585	A	C	0.430417	1006
10	rs1936586	C	T	0.430417	1006
10	rs1936587	T	A	0.430417	1006
10	rs11186250	A	C	0.0576541	1006
10	rs11186251	A	C	0.0576541	1006
10	rs79561226	G	A	0.0407555	1006
10	rs4933601	G	A	0.0407555	1006
10	rs2710735	C	A	0.485089	1006
10	rs2489293	T	A	0.426441	1006
10	rs56300138	G	A	0.309145	1006
10	rs2465117	G	A	0.736581	1006
10	rs61859324	A	C	0.182903	1006
10	rs61859325	C	A	0.310139	1006
10	rs150197775	C	G	0.0407555	1006
10	rs144018722	C	A	0.309145	1006
10	rs7478197	C	T	0.426441	1006
10	rs146404630	T	C	0.0407555	1006
10	rs9731151	T	C	0.426441	1006
10	rs11186253	T	G	0.0576541	1006
10	rs144323254	G	A	0.027833	1006
10	rs143641999	C	A	0.223658	1006
10	rs7475208	A	G	0.426441	1006
10	rs111438550	G	T	0.055666	1006
10	rs2800196	T	A	0.426441	1006
10	rs2710736	G	T	0.426441	1006
10	rs61859326	C	T	0.310139	1006
10	rs149725732	G	A	0.0407555	1006
10	rs2952846	C	T	0.426441	1006
10	rs28783131	A	T	0.310139	1006
10	rs7903113	G	A	0.426441	1006
10	rs2710737	A	G	0.421471	1006
10	rs2800195	A	C	0.426441	1006
10	rs2800194	T	C	0.794235	1006
10	rs2710738	G	A	0.426441	1006
10	rs2800193	C	T	0.426441	1006
10	rs2710739	G	A	0.426441	1006
10	rs72807184	G	A	0.0715706	1006
10	rs77559573	G	A	0.0407555	1006
10	rs147132892	C	T	0.0198807	1006
10	rs2800192	G	A	0.426441	1006
10	rs2800191	A	G	0.426441	1006
10	rs2800190	T	C	0.426441	1006
10	rs2800189	T	A	0.426441	1006
10	rs2465118	G	A	0.428429	1006
10	rs2800188	G	A	0.794235	1006
10	rs6583720	G	A	0.026839	1006
10	rs12244993	G	T	0.0576541	1006
10	rs2420189	A	G	0.447316	1006
10	rs2420190	T	G	0.446322	1006
10	rs2420191	G	C	0.446322	1006
10	rs73308294	T	C	0.055666	1006
10	rs1936580	T	A	0.446322	1006
10	rs1936579	A	G	0.446322	1006
10	rs2800183	G	A	0.446322	1006
10	rs2800182	T	C	0.446322	1006
10	rs2096349	G	A	0.290258	1006
10	rs7476897	G	A	0.289264	1006
10	rs2186014	A	G	0.850895	1006
10	rs2710741	T	C	0.408549	1006
10	rs61857661	C	T	0.305169	1006
10	rs2096348	C	G	0.736581	1006
10	rs1592353	C	T	0.305169	1006
10	rs1936578	T	C	0.446322	1006
10	rs2800179	A	G	0.446322	1006
10	rs12413665	G	C	0.305169	1006
10	rs2710744	C	T	0.446322	1006
10	rs12413660	C	A	0.290258	1006
10	rs75827081	C	T	0.0407555	1006
10	rs1857594	C	G	0.446322	1006
10	rs1857593	G	A	0.446322	1006
10	rs61857662	A	G	0.305169	1006
10	rs2800177	T	C	0.446322	1006
10	rs145868518	A	G	0.0228628	1006
10	rs72807194	T	C	0.027833	1006
10	rs12411392	A	T	0.305169	1006
10	rs2800176	G	A	0.446322	1006
10	rs2800175	T	C	0.399602	1006
10	rs2420192	T	C	0.718688	1006
10	rs2263617	C	G	0.446322	1006
10	rs2800174	G	A	0.446322	1006
10	rs11498658	T	A	0.0576541	1006
10	rs72807197	T	C	0.147117	1006
10	rs2263618	C	A	0.446322	1006
10	rs2211559	T	C	0.752485	1006
10	rs2263619	A	G	0.446322	1006
10	rs12258536	T	C	0.0576541	1006
10	rs7903534	T	G	0.0457256	1006
10	rs2710746	A	G	0.850895	1006
10	rs1936577	A	G	0.446322	1006
10	rs80242583	A	G	0.0407555	1006
10	rs1936576	A	G	0.399602	1006
10	rs1936575	A	T	0.446322	1006
10	rs2420193	G	A	0.305169	1006
10	rs2420194	A	C	0.109344	1006
10	rs1936574	A	C	0.810139	1006
10	rs2263620	A	G	0.446322	1006
10	rs2105408	G	A	0.0576541	1006
10	rs2226213	G	A	0.446322	1006
10	rs11186265	T	G	0.0576541	1006
10	rs1936573	T	A	0.851889	1006
10	rs2800170	G	A	0.447316	1006
10	rs2800169	A	G	0.449304	1006
10	rs2800168	A	G	0.449304	1006
10	rs2710751	A	G	0.446322	1006
10	rs2800167	G	A	0.446322	1006
10	rs2800166	C	A	0.446322	1006
10	rs2710752	A	C	0.850895	1006
10	rs2253577	A	G	0.447316	1006
10	rs2253576	G	T	0.447316	1006
10	rs61857664	C	T	0.305169	1006
10	rs1419342	A	G	0.447316	1006
10	rs76127190	T	A	0.0407555	1006
10	rs76431453	A	T	0.0407555	1006
10	rs2710754	C	T	0.793241	1006
10	rs2710755	T	C	0.447316	1006
10	rs2710756	C	T	0.447316	1006
10	rs72809007	G	A	0.00795229	1006
10	rs2800165	C	G	0.447316	1006
10	rs2710757	A	T	0.851889	1006
10	rs12252378	A	G	0.0586481	1006
10	rs2710758	C	T	0.835984	1006
10	rs2710759	C	G	0.447316	1006
10	rs17524032	C	T	0.289264	1006
10	rs2489294	C	A	0.447316	1006
10	rs12416298	C	G	0.289264	1006
10	rs1936619	C	G	0.835984	1006
10	rs2800163	G	A	0.447316	1006
10	rs2253145	C	T	0.447316	1006
10	rs2253139	A	G	0.447316	1006
10	rs2253127	A	G	0.447316	1006
10	rs2253126	T	C	0.447316	1006
10	rs1936618	T	C	0.447316	1006
10	rs1936617	A	G	0.447316	1006
10	rs1936616	G	A	0.447316	1006
10	rs1936615	C	A	0.447316	1006
10	rs2710760	T	C	0.447316	1006
10	rs12266482	T	A	0.0576541	1006
10	rs2800162	C	A	0.447316	1006
10	rs2710761	C	T	0.447316	1006
10	rs2710762	C	T	0.447316	1006
10	rs2710763	C	T	0.447316	1006
10	rs2800161	C	G	0.447316	1006
10	rs2800160	G	A	0.447316	1006
10	rs1419344	G	A	0.447316	1006
10	rs80267573	A	T	0.0407555	1006
10	rs2710765	C	T	0.447316	1006
10	rs2710766	C	T	0.795229	1006
10	rs1892113	T	C	0.297217	1006
10	rs1892112	G	A	0.297217	1006
10	rs140874898	T	C	0.0139165	1006
10	rs1539720	G	A	0.837972	1006
10	rs7076271	T	C	0.308151	1006
10	rs1539719	T	C	0.126243	1006
10	rs2710767	C	A	0.370775	1006
10	rs1936614	G	A	0.126243	1006
10	rs1936613	T	G	0.055666	1006
10	rs7097710	G	C	0.308151	1006
10	rs12416204	G	T	0.308151	1006
10	rs10509605	A	G	0.0695825	1006
10	rs1936612	T	C	0.372763	1006
10	rs17524465	T	C	0.308151	1006
10	rs17098601	T	C	0.0467197	1006
10	rs2710768	A	C	0.372763	1006
10	rs2465119	C	T	0.838966	1006
10	rs56275434	A	G	0.434394	1006
10	rs2800158	T	C	0.838966	1006
10	rs61857684	C	T	0.308151	1006
10	rs76851215	C	T	0.0228628	1006
10	rs72809032	T	C	0.308151	1006
10	rs1892108	T	C	0.307157	1006
10	rs73310256	T	C	0.0805169	1006
10	rs2800157	T	C	0.822068	1006
10	rs2096352	T	G	0.403579	1006
10	rs76811546	A	G	0.0258449	1006
10	rs79523836	A	C	0.0596421	1006
10	rs1936610	A	T	0.276342	1006
10	rs17452486	C	T	0.0377734	1006
10	rs1936609	C	T	0.810139	1006
10	rs4933603	C	T	0.101392	1006
10	rs12246059	G	A	0.0656064	1006
10	rs1936607	A	T	0.782306	1006
10	rs74411983	A	G	0.0357853	1006
10	rs17098642	A	G	0.126243	1006
10	rs1419352	G	C	0.409543	1006
10	rs1419351	G	A	0.409543	1006
10	rs80254307	A	T	0.0357853	1006
10	rs2800156	A	C	0.407555	1006
10	rs2800155	C	G	0.407555	1006
10	rs2710771	G	T	0.7833	1006
10	rs1419350	T	G	0.782306	1006
10	rs17098655	A	G	0.055666	1006
10	rs2901088	C	T	0.370775	1006
10	rs1419348	A	C	0.812127	1006
10	rs1419347	A	G	0.811133	1006
10	rs1892107	A	G	0.43837	1006
10	rs1892106	G	A	0.809145	1006
10	rs1892105	G	A	0.808151	1006
10	rs1936606	C	T	0.370775	1006
10	rs11812720	C	T	0.223658	1006
10	rs11814758	T	A	0.248509	1006
10	rs7901850	G	A	0.281312	1006
10	rs2800153	A	G	0.403579	1006
10	rs77108595	G	A	0.0347913	1006
10	rs2800152	T	C	0.776342	1006
10	rs1936603	G	A	0.430417	1006
10	rs1936602	C	T	0.430417	1006
10	rs1936601	C	T	0.823062	1006
10	rs2420196	T	C	0.188867	1006
10	rs2901089	G	A	0.428429	1006
10	rs113610170	G	A	0.028827	1006
10	rs7914755	C	A	0.17992	1006
10	rs117735800	C	T	0.0208748	1006
10	rs1936600	T	G	0.829026	1006
10	rs2096351	G	A	0.297217	1006
10	rs2105411	C	T	0.294235	1006
10	rs10881817	C	G	0.11332	1006
10	rs2800150	T	C	0.826044	1006
10	rs7923597	G	A	0.180915	1006
10	rs10881818	G	A	0.294235	1006
10	rs10509606	C	T	0.11332	1006
10	rs2105409	C	G	0.294235	1006
10	rs10881819	A	G	0.11332	1006
10	rs10881820	T	C	0.294235	1006
10	rs11186272	C	T	0.180915	1006
10	rs7896481	A	C	0.294235	1006
10	rs117607905	G	C	0.0626243	1006
10	rs7913864	T	C	0.297217	1006
10	rs77619491	G	C	0.0775348	1006
10	rs7913197	A	C	0.180915	1006
10	rs7913555	G	A	0.17992	1006
10	rs7913631	A	G	0.180915	1006
10	rs7913746	A	G	0.294235	1006
10	rs61611692	G	A	0.11332	1006
10	rs117714176	C	T	0.0159046	1006
10	rs2489291	T	C	0.474155	1006
10	rs2710772	A	G	0.824056	1006
10	rs34899943	C	G	0.0109344	1006
10	rs2710773	G	T	0.826044	1006
10	rs12248435	T	G	0.17992	1006
10	rs2800148	C	T	0.826044	1006
10	rs2420200	T	C	0.055666	1006
10	rs11528045	C	A	0.11332	1006
10	rs59886855	A	C	0.17992	1006
10	rs61048088	A	G	0.180915	1006
10	rs10881821	A	G	0.11332	1006
10	rs10881822	C	T	0.055666	1006
10	rs7899936	G	A	0.180915	1006
10	rs2800147	C	T	0.474155	1006
10	rs7916485	T	C	0.17992	1006
10	rs2800146	C	T	0.476143	1006
10	rs2800145	T	C	0.474155	1006
10	rs7900519	G	A	0.180915	1006
10	rs74148818	C	G	0.180915	1006
10	rs74148819	G	A	0.180915	1006
10	rs17525184	C	T	0.17992	1006
10	rs17098924	G	A	0.180915	1006
10	rs11186275	G	T	0.180915	1006
10	rs12256617	T	G	0.180915	1006
10	rs1892110	G	A	0.235586	1006
10	rs2000322	G	A	0.295229	1006
10	rs1936611	T	C	0.11332	1006
10	rs1892109	T	C	0.826044	1006
10	rs12265378	A	C	0.17992	1006
10	rs11186276	T	G	0.180915	1006
10	rs60940089	G	C	0.11332	1006
10	rs73310302	T	A	0.11332	1006
10	rs74719186	G	A	0.083499	1006
10	rs2710715	G	C	0.809145	1006
10	rs1857591	A	T	0.809145	1006
10	rs2800144	T	C	0.503976	1006
10	rs2800143	T	C	0.873757	1006
10	rs1857592	A	G	0.115308	1006
10	rs11186277	C	G	0.0854871	1006
10	rs116910525	G	A	0.027833	1006
10	rs116873055	G	A	0.027833	1006
10	rs10881823	T	C	0.055666	1006
10	rs1936572	C	T	0.588469	1006
10	rs1936571	A	G	0.588469	1006
10	rs1936570	A	C	0.76839	1006
10	rs1936569	T	C	0.76839	1006
10	rs2800142	C	G	0.76839	1006
10	rs1936568	C	T	0.76839	1006
10	rs1936567	A	C	0.76839	1006
10	rs2710718	G	T	0.824056	1006
10	rs2800141	A	G	0.76839	1006
10	rs2710719	T	C	0.76839	1006
10	rs2800140	T	G	0.474155	1006
10	rs17453191	T	C	0.0735586	1006
10	rs1857587	G	A	0.76839	1006
10	rs10881824	C	T	0.055666	1006
10	rs17099060	G	C	0.028827	1006
10	rs2800139	C	G	0.76839	1006
10	rs11186279	T	G	0.055666	1006
10	rs59257274	G	C	0.084493	1006
10	rs76733605	T	C	0.0775348	1006
10	rs1936623	A	G	0.76839	1006
10	rs1936622	C	T	0.824056	1006
10	rs10881825	T	C	0.055666	1006
10	rs1857586	G	A	0.588469	1006
10	rs2154134	G	A	0.588469	1006
10	rs1936621	G	C	0.588469	1006
10	rs1936620	A	G	0.588469	1006
10	rs11186282	A	G	0.084493	1006
10	rs12259754	G	T	0.17992	1006
10	rs12244858	A	G	0.193837	1006
10	rs1419355	T	C	0.589463	1006
10	rs79972388	G	C	0.0765408	1006
10	rs12570123	A	G	0.054672	1006
10	rs12570136	A	G	0.054672	1006
10	rs2800138	A	T	0.769384	1006
10	rs2710720	G	A	0.769384	1006
10	rs17525902	G	A	0.0129225	1006
10	rs7906966	A	G	0.028827	1006
10	rs2710722	T	C	0.769384	1006
10	rs2800137	A	G	0.769384	1006
10	rs2800136	T	G	0.769384	1006
10	rs2800135	A	G	0.769384	1006
10	rs2710723	G	A	0.769384	1006
10	rs11186283	C	T	0.17992	1006
10	rs1274445	A	G	0.524851	1006
10	rs11186284	G	A	0.17992	1006
10	rs1274444	A	G	0.230616	1006
10	rs1274443	G	A	0.524851	1006
10	rs1274442	T	C	0.824056	1006
10	rs12775136	T	A	0.0109344	1006
10	rs78358752	T	G	0.0139165	1006
10	rs7478556	A	G	0.083499	1006
10	rs11186286	T	C	0.180915	1006
10	rs1274441	C	G	0.350895	1006
10	rs7071656	C	A	0.180915	1006
10	rs2795317	T	C	0.524851	1006
10	rs7072840	G	T	0.17992	1006
10	rs12763963	A	G	0.0616302	1006
10	rs12768801	A	G	0.0109344	1006
10	rs1779929	T	A	0.166998	1006
10	rs7095540	T	G	0.181909	1006
10	rs1539723	T	C	0.650099	1006
10	rs7098983	T	A	0.180915	1006
10	rs1857589	A	T	0.0258449	1006
10	rs2800134	T	C	0.587475	1006
10	rs17099203	G	T	0.028827	1006
10	rs1539722	A	G	0.168986	1006
10	rs10881826	A	C	0.0616302	1006
10	rs2185705	T	C	0.0616302	1006
10	rs1274440	T	C	0.912525	1006
10	rs4933193	G	A	0.028827	1006
10	rs11186287	C	T	0.0109344	1006
10	rs77105845	T	A	0.0139165	1006
10	rs12416340	C	T	0.0616302	1006
10	rs10881827	A	G	0.0616302	1006
10	rs11186288	T	C	0.0616302	1006
10	rs10785968	C	T	0.0616302	1006
10	rs11186289	G	A	0.0616302	1006
10	rs10785969	G	A	0.0616302	1006
10	rs7896173	A	G	0.115308	1006
10	rs7913138	T	C	0.028827	1006
10	rs7071278	A	T	0.180915	1006
10	rs12571656	A	G	0.0616302	1006
10	rs11186290	G	A	0.0616302	1006
10	rs1274439	T	C	0.227634	1006
10	rs17099236	G	A	0.0298211	1006
10	rs1573253	C	T	0.0864811	1006
10	rs12412067	C	T	0.0616302	1006
10	rs10881828	G	A	0.0616302	1006
10	rs10785970	C	T	0.0616302	1006
10	rs1954505	T	C	0.474155	1006
10	rs2710727	A	C	0.166998	1006
10	rs1857588	T	C	0.166998	1006
10	rs1296196	T	C	0.166998	1006
10	rs1274453	A	G	0.462227	1006
10	rs11186291	G	C	0.0616302	1006
10	rs11186292	T	G	0.0854871	1006
10	rs2465115	G	T	0.833002	1006
10	rs1299115	C	T	0.167992	1006
10	rs61857706	T	C	0.0795229	1006
10	rs11593660	C	T	0.0735586	1006
10	rs1274452	G	A	0.45328	1006
10	rs11186294	G	A	0.151093	1006
10	rs56972023	C	T	0.207753	1006
10	rs1274448	C	T	0.526839	1006
10	rs1274447	C	G	0.526839	1006
10	rs77198958	T	C	0.0765408	1006
10	rs1539721	T	C	0.0616302	1006
10	rs72809074	G	A	0.0119284	1006
10	rs7917422	G	C	0.151093	1006
10	rs72809075	G	C	0.00994036	1006
10	rs1298056	A	G	0.16501	1006
10	rs1107688	C	T	0.151093	1006
10	rs4284320	T	C	0.0874751	1006
10	rs76021388	T	C	0.0765408	1006
10	rs11817364	G	A	0.205765	1006
10	rs1274446	T	C	0.524851	1006
10	rs76623564	T	C	0.0864811	1006
10	rs17526697	G	A	0.0904573	1006
10	rs3740046	C	T	0.166998	1006
10	rs1418213	G	A	0.150099	1006
10	rs3740048	T	C	0.16501	1006
10	rs10509608	A	G	0.150099	1006
10	rs11186297	T	C	0.523857	1006
10	rs11812708	T	C	0.205765	1006
10	rs10509609	C	T	0.16501	1006
10	rs1935347	G	A	0.523857	1006
10	rs12220866	C	T	0.0864811	1006
10	rs71479057	C	G	0.0616302	1006
10	rs57768581	A	C	0.205765	1006
10	rs60844040	T	C	0.026839	1006
10	rs2420203	T	C	0.150099	1006
10	rs11592512	C	T	0.16501	1006
10	rs74545603	C	G	0.0298211	1006
10	rs17454797	G	A	0.027833	1006
10	rs4933194	T	C	0.524851	1006
10	rs7099189	G	A	0.316103	1006
10	rs10881829	C	A	0.0854871	1006
10	rs117926841	T	C	0.0188867	1006
10	rs137957346	A	C	0.027833	1006
10	rs10881830	T	G	0.0636183	1006
10	rs11186299	C	A	0.0854871	1006
10	rs7916848	T	A	0.523857	1006
10	rs7900386	C	A	0.523857	1006
10	rs11186300	A	C	0.523857	1006
10	rs72809082	A	G	0.16501	1006
10	rs140697300	A	C	0.027833	1006
10	rs187101846	G	C	0.00695825	1006
10	rs7903572	T	C	0.523857	1006
10	rs56662980	A	C	0.206759	1006
10	rs79871163	C	T	0.0646123	1006
10	rs7912164	T	C	0.206759	1006
10	rs61160086	T	G	0.028827	1006
10	rs74701947	T	C	0.206759	1006
10	rs66845062	G	C	0.16501	1006
10	rs113831746	T	A	0.0238569	1006
10	rs77975427	C	T	0.0616302	1006
10	rs68093943	C	T	0.16501	1006
10	rs34479797	T	C	0.0109344	1006
10	rs150692599	T	C	0.0149105	1006
10	rs11817665	T	C	0.207753	1006
10	rs4113478	G	T	0.524851	1006
10	rs34301914	A	G	0.0616302	1006
10	rs11498504	T	C	0.149105	1006
10	rs12256352	G	C	0.0636183	1006
10	rs4262637	T	C	0.206759	1006
10	rs2420367	C	A	0.523857	1006
10	rs7907728	A	T	0.206759	1006
10	rs12762083	T	C	0.0109344	1006
10	rs117309322	G	A	0.00695825	1006
10	rs7072526	T	C	0.207753	1006
10	rs7912516	C	T	0.149105	1006
10	rs60226639	A	G	0.209742	1006
10	rs12768638	C	A	0.0616302	1006
10	rs35956066	G	A	0.149105	1006
10	rs4933606	A	G	0.206759	1006
10	rs1418212	C	G	0.523857	1006
10	rs60873034	G	A	0.207753	1006
10	rs4471341	C	G	0.524851	1006
10	rs7086484	G	A	0.26839	1006
10	rs11599921	T	C	0.188867	1006
10	rs11591258	T	C	0.0735586	1006
10	rs56030721	A	G	0.190855	1006
10	rs7091039	A	T	0.206759	1006
10	rs75461123	G	A	0.0139165	1006
10	rs117453552	A	T	0.0248509	1006
10	rs56132525	G	C	0.166998	1006
10	rs11186305	G	A	0.0994036	1006
10	rs10881831	G	C	0.0854871	1006
10	rs12416468	G	A	0.0626243	1006
10	rs79778749	T	C	0.210736	1006
10	rs112653092	A	T	0.0516899	1006
10	rs111950101	G	T	0.0765408	1006
10	rs57822829	G	A	0.0298211	1006
10	rs36101610	C	A	0.218688	1006
10	rs78472578	T	C	0.22167	1006
10	rs955064	T	G	0.0506958	1006
10	rs11186306	C	T	0.0854871	1006
10	rs7920627	T	C	0.0506958	1006
10	rs144608315	A	G	0.00695825	1006
10	rs7904560	G	A	0.219682	1006
10	rs66533440	G	A	0.166998	1006
10	rs4933607	G	A	0.218688	1006
10	rs117932094	C	G	0.0168986	1006
10	rs12412496	G	A	0.218688	1006
10	rs12413941	T	C	0.22167	1006
10	rs55958759	T	C	0.190855	1006
10	rs7090415	G	A	0.220676	1006
10	rs76280214	G	A	0.0516899	1006
10	rs10881832	C	T	0.523857	1006
10	rs35731058	G	A	0.217694	1006
10	rs4272713	A	G	0.217694	1006
10	rs7074548	G	A	0.0516899	1006
10	rs10881833	A	T	0.0854871	1006
10	rs17100178	A	T	0.0298211	1006
10	rs17455083	G	A	0.0367793	1006
10	rs118104266	T	C	0.0208748	1006
10	rs7921267	A	G	0.683897	1006
10	rs118001098	T	C	0.0178926	1006
10	rs11596518	A	G	0.188867	1006
10	rs117271748	G	A	0.0576541	1006
10	rs77396179	G	A	0.00695825	1006
10	rs77096624	A	G	0.0516899	1006
10	rs111685246	C	T	0.0755467	1006
10	rs112903433	C	T	0.0506958	1006
10	rs34677183	T	G	0.0129225	1006
10	rs68143152	C	T	0.166004	1006
10	rs4933608	C	T	0.218688	1006
10	rs7916403	G	T	0.439364	1006
10	rs12785051	T	A	0.218688	1006
10	rs12783703	A	G	0.220676	1006
10	rs12764938	C	T	0.218688	1006
10	rs35598406	C	A	0.218688	1006
10	rs11186309	T	C	0.220676	1006
10	rs1418214	C	A	0.218688	1006
10	rs12766851	C	T	0.218688	1006
10	rs79055969	C	A	0.0387674	1006
10	rs7090941	C	T	0.220676	1006
10	rs7075333	T	C	0.218688	1006
10	rs11594548	G	A	0.218688	1006
10	rs118050958	C	T	0.0208748	1006
10	rs12775181	G	C	0.0397614	1006
10	rs1573935	A	G	0.463221	1006
10	rs1935351	C	T	0.218688	1006
10	rs11186314	G	C	0.0526839	1006
10	rs4350278	C	A	0.218688	1006
10	rs4350279	C	T	0.218688	1006
10	rs2185708	A	G	0.219682	1006
10	rs2185707	T	A	0.219682	1006
10	rs58868307	C	A	0.218688	1006
10	rs57825126	A	C	0.220676	1006
10	rs60748043	C	T	0.218688	1006
10	rs112081741	A	G	0.218688	1006
10	rs60135579	G	A	0.218688	1006
10	rs61218433	A	G	0.220676	1006
10	rs111391725	C	T	0.218688	1006
10	rs59277098	T	C	0.220676	1006
10	rs12777727	A	G	0.218688	1006
10	rs12777881	C	T	0.222664	1006
10	rs117377859	G	A	0.166004	1006
10	rs11186315	A	G	0.084493	1006
10	rs12779377	T	C	0.220676	1006
10	rs12779610	T	C	0.218688	1006
10	rs12784621	T	C	0.218688	1006
10	rs12783410	A	G	0.463221	1006
10	rs12784014	C	T	0.218688	1006
10	rs12761148	T	C	0.218688	1006
10	rs11817810	C	T	0.218688	1006
10	rs138704692	C	T	0.218688	1006
10	rs138692846	A	G	0.218688	1006
10	rs71479059	G	A	0.218688	1006
10	rs11527868	G	A	0.084493	1006
10	rs112875067	A	C	0.220676	1006
10	rs111631884	T	G	0.218688	1006
10	rs4933613	A	G	0.210736	1006
10	rs7096934	T	C	0.218688	1006
10	rs7079426	C	A	0.218688	1006
10	rs146659870	G	A	0.0755467	1006
10	rs11596739	C	T	0.166004	1006
10	rs11813240	A	G	0.218688	1006
10	rs77141476	A	G	0.0298211	1006
10	rs58586220	G	A	0.218688	1006
10	rs58460916	C	T	0.220676	1006
10	rs35449520	T	A	0.218688	1006
10	rs61857734	G	A	0.0576541	1006
10	rs4933195	T	A	0.218688	1006
10	rs71479062	C	T	0.219682	1006
10	rs113523053	C	T	0.166004	1006
10	rs28842222	G	A	0.219682	1006
10	rs112674986	T	G	0.0755467	1006
10	rs72810808	G	C	0.0109344	1006
10	rs12765470	G	A	0.0397614	1006
10	rs142674965	T	A	0.00695825	1006
10	rs58118540	T	C	0.028827	1006
10	rs12415970	G	A	0.218688	1006
10	rs56043086	C	T	0.166004	1006
10	rs11814840	A	G	0.218688	1006
10	rs111922060	C	T	0.0248509	1006
10	rs11813096	T	C	0.218688	1006
10	rs11186320	T	C	0.305169	1006
10	rs35416754	T	C	0.124254	1006
10	rs7082401	T	C	0.305169	1006
10	rs140736804	C	T	0.0139165	1006
10	rs7082558	T	C	0.54672	1006
10	rs35863839	T	C	0.219682	1006
10	rs12246189	T	C	0.0526839	1006
10	rs79576879	C	T	0.0755467	1006
10	rs11591238	G	C	0.143141	1006
10	rs79830668	C	T	0.0248509	1006
10	rs7073423	A	G	0.548708	1006
10	rs75619303	T	C	0.084493	1006
10	rs1342085	A	G	0.567594	1006
10	rs11594126	T	C	0.143141	1006
10	rs74595112	A	G	0.0168986	1006
10	rs12259060	A	G	0.304175	1006
10	rs1935350	A	G	0.143141	1006
10	rs12261011	A	G	0.163022	1006
10	rs78195524	G	A	0.0367793	1006
10	rs10881834	G	A	0.161034	1006
10	rs10881835	C	T	0.084493	1006
10	rs117469106	T	C	0.00695825	1006
10	rs72634995	T	C	0.188867	1006
10	rs66795651	T	C	0.171968	1006
10	rs7893260	G	T	0.0695825	1006
10	rs7893391	G	A	0.143141	1006
10	rs11186323	A	G	0.163022	1006
10	rs140504789	C	T	0.0218688	1006
10	rs116914622	C	G	0.0328032	1006
10	rs10881836	G	A	0.524851	1006
10	rs11186324	C	T	0.306163	1006
10	rs117293027	T	C	0.0308151	1006
10	rs75085478	A	C	0.0755467	1006
10	rs74427060	C	T	0.0506958	1006
10	rs7906960	A	G	0.306163	1006
10	rs11498507	T	G	0.084493	1006
10	rs11498662	G	T	0.163022	1006
10	rs114952271	T	C	0.0755467	1006
10	rs73315609	A	G	0.161034	1006
10	rs117361120	C	T	0.0367793	1006
10	rs72810814	C	A	0.0218688	1006
10	rs7087400	A	G	0.306163	1006
10	rs6583735	C	A	0.524851	1006
10	rs1592143	A	C	0.161034	1006
10	rs113756497	T	G	0.0755467	1006
10	rs116900143	T	C	0.028827	1006
10	rs58578719	G	A	0.16004	1006
10	rs7080463	T	A	0.305169	1006
10	rs9420571	G	A	0.524851	1006
10	rs9420572	A	G	0.548708	1006
10	rs76084743	T	C	0.00994036	1006
10	rs7081448	T	A	0.16501	1006
10	rs12261786	T	C	0.0536779	1006
10	rs10881838	A	G	0.306163	1006
10	rs12764332	C	T	0.143141	1006
10	rs149847153	G	A	0.0168986	1006
10	rs7897751	A	T	0.143141	1006
10	rs113797987	G	A	0.0755467	1006
10	rs143044209	G	A	0.083499	1006
10	rs35987367	C	T	0.304175	1006
10	rs34871116	A	G	0.22167	1006
10	rs111386413	A	G	0.0755467	1006
10	rs117935713	G	A	0.0337972	1006
10	rs66650915	T	C	0.306163	1006
10	rs12249377	C	A	0.161034	1006
10	rs6583736	G	A	0.548708	1006
10	rs75780197	C	T	0.0238569	1006
10	rs10785972	C	T	0.305169	1006
10	rs12259401	T	G	0.308151	1006
10	rs35358531	T	C	0.0407555	1006
10	rs1935349	C	T	0.143141	1006
10	rs2901127	C	T	0.0854871	1006
10	rs1935348	T	C	0.143141	1006
10	rs12241061	A	T	0.0536779	1006
10	rs77147377	A	T	0.0506958	1006
10	rs7093602	T	C	0.144135	1006
10	rs67521227	A	G	0.188867	1006
10	rs2420368	A	G	0.143141	1006
10	rs79217455	G	C	0.0536779	1006
10	rs10785973	C	A	0.304175	1006
10	rs11596991	C	T	0.0735586	1006
10	rs11597471	C	G	0.306163	1006
10	rs11599902	T	C	0.307157	1006
10	rs9419730	C	A	0.187873	1006
10	rs12264160	G	A	0.161034	1006
10	rs2226116	G	T	0.145129	1006
10	rs56369629	T	C	0.187873	1006
10	rs2027505	C	T	0.0536779	1006
10	rs12244538	T	A	0.0854871	1006
10	rs10881839	A	C	0.305169	1006
10	rs12414389	C	G	0.143141	1006
10	rs4406742	G	A	0.143141	1006
10	rs4520504	T	C	0.306163	1006
10	rs4459202	G	A	0.143141	1006
10	rs77118857	C	A	0.0755467	1006
10	rs78622249	C	G	0.0536779	1006
10	rs2153779	G	A	0.143141	1006
10	rs2185706	G	A	0.143141	1006
10	rs76177431	G	A	0.0198807	1006
10	rs7084468	G	A	0.195825	1006
10	rs11186333	G	A	0.084493	1006
10	rs7089533	C	T	0.145129	1006
10	rs73315628	T	C	0.0854871	1006
10	rs74148885	T	G	0.161034	1006
10	rs79851038	C	T	0.0318091	1006
10	rs75515964	A	G	0.0506958	1006
10	rs4933196	G	A	0.0298211	1006
10	rs61857738	G	A	0.145129	1006
10	rs7074715	G	A	0.144135	1006
10	rs141692126	A	G	0.0149105	1006
10	rs12414726	A	G	0.146123	1006
10	rs12258938	A	G	0.161034	1006
10	rs12259062	A	G	0.360835	1006
10	rs76017080	T	C	0.0755467	1006
10	rs112988876	C	T	0.0506958	1006
10	rs61857739	G	A	0.0377734	1006
10	rs11186336	G	C	0.214712	1006
10	rs142352334	A	G	0.0168986	1006
10	rs116904701	T	C	0.026839	1006
10	rs12761105	T	C	0.147117	1006
10	rs11186338	G	A	0.159046	1006
10	rs79052885	T	C	0.0367793	1006
10	rs7919103	T	C	0.545726	1006
10	rs2901026	A	C	0.16004	1006
10	rs11186339	T	C	0.083499	1006
10	rs150729685	G	C	0.0457256	1006
10	rs3808932	C	T	0.028827	1006
10	rs1891311	A	G	0.084493	1006
10	rs1891312	G	A	0.207753	1006
10	rs7905446	T	G	0.356859	1006
10	rs78507336	A	G	0.0238569	1006
10	rs12254390	G	C	0.356859	1006
10	rs113255276	C	T	0.0765408	1006
10	rs6583737	A	G	0.356859	1006
10	rs12256605	G	C	0.159046	1006
10	rs1935346	T	C	0.152087	1006
10	rs11186341	G	C	0.159046	1006
10	rs10881840	C	T	0.159046	1006
10	rs75063692	G	A	0.0248509	1006
10	rs7083729	T	C	0.356859	1006
10	rs7084125	T	G	0.147117	1006
10	rs7100129	C	T	0.0695825	1006
10	rs117563914	G	A	0.0357853	1006
10	rs7916720	T	C	0.207753	1006
10	rs10785974	T	C	0.356859	1006
10	rs4933616	G	A	0.027833	1006
10	rs137969153	C	A	0.0188867	1006
10	rs10785975	C	T	0.678926	1006
10	rs149477471	T	C	0.00695825	1006
10	rs11186342	T	C	0.545726	1006
10	rs4282910	G	A	0.16004	1006
10	rs4933199	T	C	0.147117	1006
10	rs11544145	G	A	0.0308151	1006
10	rs61857742	C	G	0.0168986	1006
10	rs4586057	T	G	0.205765	1006
10	rs7101168	T	C	0.457256	1006
10	rs12246757	A	G	0.354871	1006
10	rs143777724	T	C	0.0119284	1006
10	rs61481895	C	A	0.207753	1006
10	rs144081222	G	A	0.0139165	1006
10	rs10881841	G	A	0.157058	1006
10	rs11186343	T	C	0.082505	1006
10	rs76559746	T	C	0.028827	1006
10	rs12255018	A	G	0.207753	1006
10	rs12411309	C	T	0.147117	1006
10	rs11186344	A	G	0.082505	1006
10	rs11594649	T	G	0.147117	1006
10	rs10881842	T	A	0.0815109	1006
10	rs7096568	G	C	0.205765	1006
10	rs11186346	C	T	0.0815109	1006
10	rs4144423	T	G	0.147117	1006
10	rs12766523	G	A	0.147117	1006
10	rs36038131	C	T	0.0397614	1006
10	rs76612768	A	G	0.0457256	1006
10	rs10509612	G	A	0.147117	1006
10	rs4144422	A	G	0.205765	1006
10	rs10881843	A	G	0.205765	1006
10	rs4933617	G	T	0.50994	1006
10	rs74529341	G	T	0.200795	1006
10	rs10881844	T	C	0.354871	1006
10	rs10881845	T	C	0.157058	1006
10	rs10881846	G	T	0.205765	1006
10	rs12776459	G	A	0.0397614	1006
10	rs11186350	G	T	0.354871	1006
10	rs117057210	G	A	0.00695825	1006
10	rs11186351	T	C	0.354871	1006
10	rs7101301	G	A	0.354871	1006
10	rs7085559	T	C	0.157058	1006
10	rs7896973	A	G	0.354871	1006
10	rs7909232	G	A	0.354871	1006
10	rs11186352	G	C	0.157058	1006
10	rs4933618	C	T	0.353877	1006
10	rs11186353	G	A	0.0487078	1006
10	rs10509613	C	T	0.457256	1006
10	rs10881847	C	T	0.457256	1006
10	rs10881848	T	A	0.207753	1006
10	rs7900048	G	A	0.354871	1006
10	rs79703029	T	C	0.0745527	1006
10	rs59898454	A	G	0.028827	1006
10	rs77534855	T	C	0.0258449	1006
10	rs4933620	T	C	0.147117	1006
10	rs7917835	C	T	0.0298211	1006
10	rs75758748	A	G	0.0745527	1006
10	rs7908380	C	T	0.028827	1006
10	rs150147803	C	G	0.0129225	1006
10	rs4568910	A	G	0.354871	1006
10	rs7089472	C	T	0.354871	1006
10	rs11186356	T	G	0.0487078	1006
10	rs117840137	G	A	0.0149105	1006
10	rs7082814	T	A	0.156064	1006
10	rs17102188	T	C	0.0457256	1006
10	rs41286918	T	G	0.0745527	1006
10	rs76854523	T	C	0.0457256	1006
10	rs4522081	T	A	0.354871	1006
10	rs148175022	C	T	0.0139165	1006
10	rs11186358	T	C	0.205765	1006
10	rs77532055	C	G	0.0745527	1006
10	rs11186359	T	C	0.205765	1006
10	rs61857745	A	G	0.0298211	1006
10	rs11186360	C	A	0.157058	1006
10	rs7903584	C	T	0.205765	1006
10	rs4933621	A	G	0.147117	1006
10	rs11186361	G	T	0.205765	1006
10	rs79124448	T	G	0.0457256	1006
10	rs79636051	G	A	0.0745527	1006
10	rs10881849	T	C	0.457256	1006
10	rs140255938	C	T	0.0397614	1006
10	rs66985412	A	G	0.0248509	1006
10	rs17102330	C	T	0.0188867	1006
10	rs3939	T	C	0.457256	1006
10	rs17102362	T	G	0.205765	1006
10	rs11186367	T	C	0.205765	1006
10	rs78861272	A	G	0.0318091	1006
10	rs4933200	T	C	0.146123	1006
10	rs11186368	T	C	0.082505	1006
10	rs79885270	A	G	0.0119284	1006
10	rs10881853	A	G	0.762425	1006
10	rs10047267	G	C	0.512922	1006
10	rs10509614	C	A	0.0397614	1006
10	rs10881855	A	G	0.676938	1006
10	rs3824739	C	T	0.0675944	1006
10	rs79109385	A	G	0.0198807	1006
10	rs185488516	A	G	0.0149105	1006
10	rs10748555	C	A	0.470179	1006
10	rs11186369	C	G	0.469185	1006
10	rs11815049	A	G	0.109344	1006
10	rs76762418	G	T	0.0427435	1006
10	rs61570821	A	T	0.0745527	1006
10	rs117883231	C	G	0.0805169	1006
10	rs58671078	C	T	0.0745527	1006
10	rs72810828	G	A	0.11332	1006
10	rs80190764	A	G	0.109344	1006
10	rs11594233	T	G	0.0318091	1006
10	rs78980826	G	T	0.0646123	1006
10	rs79442765	G	C	0.0417495	1006
10	rs10785976	C	T	0.619284	1006
10	rs74786482	T	C	0.0775348	1006
10	rs80315240	A	G	0.0636183	1006
10	rs7905874	G	A	0.922465	1006
10	rs7905809	A	G	0.945328	1006
10	rs77310729	A	G	0.0735586	1006
10	rs75505524	C	G	0.0516899	1006
10	rs72810830	A	T	0.0695825	1006
10	rs12358861	A	T	0.348907	1006
10	rs79695644	A	G	0.026839	1006
10	rs12247252	C	T	0.152087	1006
10	rs7909942	C	G	0.558648	1006
10	rs73317605	G	A	0.026839	1006
10	rs74888596	C	A	0.0795229	1006
10	rs10881856	A	G	0.131213	1006
10	rs1539479	A	G	0.294235	1006
10	rs7914879	G	A	0.0437376	1006
10	rs78002591	T	C	0.141153	1006
10	rs79608350	C	T	0.271372	1006
10	rs111426634	G	A	0.0427435	1006
10	rs117721510	G	A	0.0298211	1006
10	rs76862363	C	T	0.142147	1006
10	rs74787458	A	C	0.128231	1006
10	rs59529525	G	A	0.027833	1006
10	rs7895858	G	C	0.16998	1006
10	rs7896058	C	G	0.300199	1006
10	rs7896199	A	C	0.590457	1006
10	rs7084241	G	A	0.027833	1006
10	rs113673027	C	T	0.142147	1006
10	rs73317612	G	A	0.027833	1006
10	rs73317616	G	A	0.027833	1006
10	rs78255468	G	C	0.027833	1006
10	rs60570258	A	G	0.027833	1006
10	rs34646333	A	G	0.0357853	1006
10	rs57383363	T	C	0.298211	1006
10	rs12770769	A	G	0.290258	1006
10	rs73317619	C	T	0.027833	1006
10	rs1977855	C	T	0.0506958	1006
10	rs12785137	G	A	0.290258	1006
10	rs55801917	A	C	0.028827	1006
10	rs12766869	A	G	0.290258	1006
10	rs73317624	G	A	0.027833	1006
10	rs73317626	G	A	0.027833	1006
10	rs61857747	G	A	0.16998	1006
10	rs17535328	A	C	0.143141	1006
10	rs79695845	T	C	0.170974	1006
10	rs55971695	T	C	0.16998	1006
10	rs79950698	C	T	0.0506958	1006
10	rs56294861	A	G	0.143141	1006
10	rs61857750	C	T	0.143141	1006
10	rs7068511	T	C	0.22167	1006
10	rs61857751	G	A	0.143141	1006
10	rs61857752	T	G	0.143141	1006
10	rs11186371	G	A	0.409543	1006
10	rs75255761	C	A	0.0666004	1006
10	rs144832780	C	T	0.0178926	1006
10	rs4933625	T	C	0.342942	1006
10	rs72810833	C	T	0.0914513	1006
10	rs112099063	C	G	0.0506958	1006
10	rs7917623	C	G	0.540755	1006
10	rs12265771	G	T	0.0248509	1006
10	rs17456916	T	C	0.152087	1006
10	rs10881858	T	C	0.54175	1006
10	rs10881859	A	G	0.54175	1006
10	rs75204552	G	A	0.0497018	1006
10	rs11186372	C	T	0.54175	1006
10	rs11186373	A	C	0.492048	1006
10	rs11186374	G	A	0.346918	1006
10	rs12573344	T	A	0.565606	1006
10	rs144100420	G	A	0.0745527	1006
10	rs147315388	G	C	0.0745527	1006
10	rs7906208	C	T	0.565606	1006
10	rs11186375	C	T	0.33996	1006
10	rs11186376	T	C	0.33996	1006
10	rs117304559	G	A	0.0208748	1006
10	rs184360502	A	G	0.0119284	1006
10	rs79777719	G	A	0.0417495	1006
10	rs11186377	G	A	0.333996	1006
10	rs10881860	G	C	0.491054	1006
10	rs10881861	T	G	0.565606	1006
10	rs2420498	C	T	0.565606	1006
10	rs3981165	C	T	0.565606	1006
10	rs111783305	A	G	0.0745527	1006
10	rs61859572	T	G	0.151093	1006
10	rs10881862	G	A	0.389662	1006
10	rs10785977	C	T	0.565606	1006
10	rs10881863	G	T	0.0765408	1006
10	rs10785978	C	T	0.564612	1006
10	rs10736059	C	A	0.564612	1006
10	rs10881864	G	A	0.564612	1006
10	rs118106044	C	T	0.0248509	1006
10	rs12776792	G	T	0.33996	1006
10	rs80250204	G	C	0.0497018	1006
10	rs113473343	C	T	0.0745527	1006
10	rs7897141	C	T	0.565606	1006
10	rs7913787	T	G	0.750497	1006
10	rs12765205	G	C	0.202783	1006
10	rs7897603	G	C	0.565606	1006
10	rs7897403	C	T	0.564612	1006
10	rs7897624	G	C	0.564612	1006
10	rs4335456	G	A	0.33996	1006
10	rs150014106	T	A	0.0248509	1006
10	rs4439428	C	T	0.564612	1006
10	rs139428705	T	C	0.33996	1006
10	rs139546772	T	A	0.33996	1006
10	rs76718710	A	G	0.564612	1006
10	rs74956475	A	G	0.33996	1006
10	rs78292770	C	T	0.564612	1006
10	rs80111738	A	G	0.33996	1006
10	rs77431244	G	A	0.564612	1006
10	rs112245708	G	C	0.0745527	1006
10	rs12778021	A	C	0.564612	1006
10	rs149960128	C	T	0.0248509	1006
10	rs61859574	T	G	0.150099	1006
10	rs12779258	C	T	0.564612	1006
10	rs12779698	A	G	0.414513	1006
10	rs12780222	G	A	0.564612	1006
10	rs12779755	A	T	0.564612	1006
10	rs28849130	C	T	0.564612	1006
10	rs7079028	T	C	0.564612	1006
10	rs7095281	G	A	0.565606	1006
10	rs139526565	T	A	0.150099	1006
10	rs138341238	A	G	0.0208748	1006
10	rs4933201	G	T	0.414513	1006
10	rs61859575	G	T	0.150099	1006
10	rs61859576	A	G	0.150099	1006
10	rs11528048	C	T	0.564612	1006
10	rs10881865	G	T	0.563618	1006
10	rs142888225	C	T	0.0765408	1006
10	rs7070819	A	G	0.0954274	1006
10	rs151034672	C	A	0.0248509	1006
10	rs7071533	A	G	0.564612	1006
10	rs7071662	C	G	0.564612	1006
10	rs7071550	A	G	0.564612	1006
10	rs7075411	G	C	0.564612	1006
10	rs114535423	G	A	0.0248509	1006
10	rs61859580	T	C	0.150099	1006
10	rs7093432	T	C	0.564612	1006
10	rs56075405	G	A	0.150099	1006
10	rs11596231	A	C	0.0497018	1006
10	rs11186383	G	A	0.564612	1006
10	rs11186384	C	G	0.564612	1006
10	rs56201206	C	T	0.0407555	1006
10	rs11186385	A	G	0.564612	1006
10	rs11812869	G	A	0.564612	1006
10	rs11814844	T	C	0.564612	1006
10	rs12772494	T	C	0.564612	1006
10	rs11596841	A	G	0.564612	1006
10	rs10881866	A	T	0.564612	1006
10	rs10881867	A	C	0.564612	1006
10	rs11594833	T	C	0.564612	1006
10	rs10881868	A	T	0.60338	1006
10	rs12219023	T	G	0.564612	1006
10	rs4639845	G	A	0.564612	1006
10	rs76701677	G	A	0.0745527	1006
10	rs4639846	G	A	0.564612	1006
10	rs4553280	T	C	0.564612	1006
10	rs4411211	C	T	0.564612	1006
10	rs1122870	C	T	0.564612	1006
10	rs11186388	A	G	0.33996	1006
10	rs11186389	C	T	0.5666	1006
10	rs11186390	C	T	0.5666	1006
10	rs7909948	C	A	0.33996	1006
10	rs76982861	T	A	0.0745527	1006
10	rs1001845	C	T	0.564612	1006
10	rs78496609	G	A	0.0497018	1006
10	rs1001846	G	A	0.564612	1006
10	rs2178206	T	G	0.33996	1006
10	rs2141375	C	T	0.564612	1006
10	rs79367933	A	T	0.150099	1006
10	rs10881870	G	T	0.564612	1006
10	rs10785979	T	A	0.564612	1006
10	rs11593934	G	C	0.0497018	1006
10	rs10785980	A	G	0.564612	1006
10	rs10748556	G	A	0.33996	1006
10	rs7094853	C	G	0.33996	1006
10	rs4933628	T	A	0.33996	1006
10	rs56226914	T	A	0.150099	1006
10	rs4933630	C	T	0.564612	1006
10	rs78125547	C	T	0.0497018	1006
10	rs7099420	G	A	0.564612	1006
10	rs7099297	C	T	0.564612	1006
10	rs7099299	C	T	0.33996	1006
10	rs7099671	G	A	0.564612	1006
10	rs12781271	T	C	0.33996	1006
10	rs12780522	A	G	0.564612	1006
10	rs12761951	C	G	0.33996	1006
10	rs1334583	A	G	0.33996	1006
10	rs7895456	A	T	0.564612	1006
10	rs1334582	C	T	0.565606	1006
10	rs1334580	C	T	0.564612	1006
10	rs6583740	A	C	0.564612	1006
10	rs4465295	G	A	0.564612	1006
10	rs4515884	A	G	0.33996	1006
10	rs6583741	G	A	0.564612	1006
10	rs7071167	A	T	0.564612	1006
10	rs11598058	T	C	0.224652	1006
10	rs7071323	C	G	0.564612	1006
10	rs7083742	G	T	0.33996	1006
10	rs7067705	T	G	0.564612	1006
10	rs10785981	A	G	0.564612	1006
10	rs10881871	G	A	0.564612	1006
10	rs78822921	G	A	0.224652	1006
10	rs7088989	G	A	0.33996	1006
10	rs12570633	C	T	0.564612	1006
10	rs75997250	C	T	0.0248509	1006
10	rs3885867	T	C	0.564612	1006
10	rs3885868	T	C	0.565606	1006
10	rs1418816	G	A	0.33996	1006
10	rs1919132	G	T	0.33996	1006
10	rs35874668	T	C	0.225646	1006
10	rs1072491	A	C	0.564612	1006
10	rs11186394	G	A	0.33996	1006
10	rs113741341	C	A	0.0745527	1006
10	rs142279148	G	A	0.0497018	1006
10	rs11186395	C	T	0.33996	1006
10	rs11186396	A	G	0.564612	1006
10	rs144536644	G	A	0.0228628	1006
10	rs11186397	A	G	0.33996	1006
10	rs11186398	A	G	0.564612	1006
10	rs117844994	G	T	0.0497018	1006
10	rs11186399	G	A	0.564612	1006
10	rs4397747	T	G	0.564612	1006
10	rs1544217	A	G	0.564612	1006
10	rs4423105	C	G	0.564612	1006
10	rs61859600	C	T	0.199801	1006
10	rs1418814	C	T	0.33996	1006
10	rs61859601	C	A	0.199801	1006
10	rs1418815	G	C	0.564612	1006
10	rs61859602	C	A	0.200795	1006
10	rs112262304	T	C	0.0497018	1006
10	rs117730742	C	T	0.0248509	1006
10	rs4933631	C	T	0.33996	1006
10	rs4933632	A	G	0.564612	1006
10	rs7096683	T	G	0.539761	1006
10	rs7079147	G	T	0.33996	1006
10	rs12774602	C	T	0.33996	1006
10	rs143197849	A	T	0.00596421	1006
10	rs4933633	G	A	0.33996	1006
10	rs74441113	A	G	0.152087	1006
10	rs117553944	G	A	0.0487078	1006
10	rs72810870	G	A	0.0188867	1006
10	rs577076535	T	A	0.0248509	1006
10	rs11597992	C	T	0.224652	1006
10	rs7088999	C	A	0.346918	1006
10	rs11186403	T	C	0.0248509	1006
10	rs7916703	C	T	0.343936	1006
10	rs7916859	C	T	0.591451	1006
10	rs118138620	T	C	0.0248509	1006
10	rs10881872	T	C	0.343936	1006
10	rs10881873	A	G	0.343936	1006
10	rs148915588	T	C	0.0248509	1006
10	rs10785983	T	A	0.343936	1006
10	rs61859604	G	C	0.153082	1006
10	rs1334579	C	T	0.594433	1006
10	rs1439095	T	C	0.343936	1006
10	rs74472826	T	C	0.0427435	1006
10	rs1439094	G	A	0.343936	1006
10	rs1439093	T	C	0.343936	1006
10	rs1439092	G	A	0.343936	1006
10	rs4933202	A	G	0.594433	1006
10	rs79656203	G	C	0.0725646	1006
10	rs4933634	A	T	0.368787	1006
10	rs78943254	G	A	0.0248509	1006
10	rs61859605	C	T	0.153082	1006
10	rs78797989	G	A	0.0248509	1006
10	rs117246426	G	A	0.0248509	1006
10	rs2118824	A	G	0.521869	1006
10	rs2118825	A	G	0.497018	1006
10	rs138582055	T	C	0.0248509	1006
10	rs12218436	T	C	0.0944334	1006
10	rs80137706	A	C	0.0248509	1006
10	rs61859606	C	T	0.153082	1006
10	rs34306213	G	A	0.0725646	1006
10	rs11186407	T	C	0.343936	1006
10	rs41461347	G	C	0.0248509	1006
10	rs7099639	C	T	0.634195	1006
10	rs2901176	G	A	0.594433	1006
10	rs78385492	T	C	0.0248509	1006
10	rs118086696	C	A	0.0139165	1006
10	rs79090866	T	C	0.0248509	1006
10	rs137960822	C	T	0.0139165	1006
10	rs79951483	C	T	0.0397614	1006
10	rs747334	A	G	0.521869	1006
10	rs747335	C	A	0.368787	1006
10	rs55863711	T	G	0.153082	1006
10	rs12217709	C	A	0.342942	1006
10	rs149749140	G	A	0.00894632	1006
10	rs11186408	A	G	0.496024	1006
10	rs61859607	A	T	0.153082	1006
10	rs7080368	C	A	0.342942	1006
10	rs77833343	A	C	0.0725646	1006
10	rs7081190	G	C	0.342942	1006
10	rs61859608	C	T	0.151093	1006
10	rs2027108	T	C	0.573559	1006
10	rs2027107	T	C	0.0725646	1006
10	rs4933635	C	T	0.421471	1006
10	rs11186410	C	G	0.237575	1006
10	rs7914213	G	C	0.152087	1006
10	rs144639036	G	T	0.0168986	1006
10	rs61859609	T	G	0.152087	1006
10	rs1561446	T	G	0.360835	1006
10	rs7083785	T	G	0.152087	1006
10	rs7083909	T	G	0.152087	1006
10	rs61859610	T	C	0.152087	1006
10	rs149535738	G	A	0.0248509	1006
10	rs7912022	T	C	0.152087	1006
10	rs61859611	T	C	0.152087	1006
10	rs61859612	C	T	0.224652	1006
10	rs61859613	G	A	0.225646	1006
10	rs61859614	G	A	0.225646	1006
10	rs55886424	A	G	0.225646	1006
10	rs56285679	A	G	0.224652	1006
10	rs56242242	C	T	0.225646	1006
10	rs56342917	C	T	0.225646	1006
10	rs56954792	G	A	0.225646	1006
10	rs61859616	G	A	0.225646	1006
10	rs61859617	G	T	0.225646	1006
10	rs17535998	A	G	0.152087	1006
10	rs11186412	G	C	0.33002	1006
10	rs12248145	T	C	0.104374	1006
10	rs7917186	C	T	0.963221	1006
10	rs35930315	G	A	0.0725646	1006
10	rs35945428	G	T	0.177932	1006
10	rs10881874	G	C	0.255467	1006
10	rs10881875	C	T	0.154076	1006
10	rs7074584	C	T	0.167992	1006
10	rs61859618	A	G	0.154076	1006
10	rs9325454	G	A	0.355865	1006
10	rs920337	G	A	0.0735586	1006
10	rs1318550	C	A	0.435388	1006
10	rs11186413	A	G	0.0168986	1006
10	rs61857869	A	T	0.140159	1006
10	rs56374954	G	A	0.140159	1006
10	rs4933636	A	G	0.631213	1006
10	rs61857871	A	G	0.139165	1006
10	rs74976776	T	C	0.0735586	1006
10	rs12219041	G	A	0.0506958	1006
10	rs80042573	C	A	0.0735586	1006
10	rs75848191	C	T	0.0218688	1006
10	rs77625718	T	C	0.0258449	1006
10	rs79990312	C	A	0.0735586	1006
10	rs11186414	G	C	0.0149105	1006
10	rs17536094	G	C	0.149105	1006
10	rs117440180	C	T	0.0218688	1006
10	rs9787512	C	T	0.026839	1006
10	rs2016612	C	T	0.591451	1006
10	rs7076190	T	G	0.587475	1006
10	rs117664139	A	T	0.027833	1006
10	rs7077120	T	C	0.515905	1006
10	rs7096430	A	G	0.589463	1006
10	rs11599817	A	G	0.0735586	1006
10	rs9325455	T	C	0.366799	1006
10	rs11598281	T	C	0.0735586	1006
10	rs6583744	G	A	0.0755467	1006
10	rs113350718	C	T	0.0198807	1006
10	rs7078333	C	T	0.513917	1006
10	rs934902	T	C	0.593439	1006
10	rs58760601	T	C	0.0815109	1006
10	rs934901	T	C	0.513917	1006
10	rs934900	C	T	0.513917	1006
10	rs7087402	A	T	0.513917	1006
10	rs17103739	T	C	0.0795229	1006
10	rs182350301	C	A	0.0795229	1006
10	rs7897249	C	T	0.636183	1006
10	rs11596239	C	A	0.0795229	1006
10	rs11596928	C	T	0.0795229	1006
10	rs77333198	G	A	0.148111	1006
10	rs146471366	G	A	0.00695825	1006
10	rs11593249	A	G	0.0795229	1006
10	rs4933638	T	C	0.106362	1006
10	rs6583745	C	T	0.0815109	1006
10	rs7910488	C	T	0.365805	1006
10	rs7079206	T	C	0.0815109	1006
10	rs76860958	C	A	0.0795229	1006
10	rs4933639	C	G	0.0815109	1006
10	rs78423484	G	A	0.0795229	1006
10	rs10785984	T	C	0.365805	1006
10	rs17103919	G	C	0.0795229	1006
10	rs3864853	A	G	0.0795229	1006
10	rs3852489	C	T	0.451292	1006
10	rs3895826	T	C	0.452286	1006
10	rs4933203	T	C	0.373757	1006
10	rs142187938	T	C	0.0188867	1006
10	rs116858348	T	G	0.0337972	1006
10	rs55846037	C	T	0.0854871	1006
10	rs55801282	C	T	0.157058	1006
10	rs3852490	A	T	0.614314	1006
10	rs11186417	T	C	0.0506958	1006
10	rs17536636	T	G	0.159046	1006
10	rs11186418	C	T	0.0506958	1006
10	rs3910157	G	A	0.082505	1006
10	rs9787573	A	G	0.617296	1006
10	rs118143706	C	T	0.0178926	1006
10	rs3864854	C	G	0.619284	1006
10	rs57629476	A	T	0.0815109	1006
10	rs9651429	G	T	0.0705765	1006
10	rs141365453	C	A	0.0159046	1006
10	rs112070479	G	A	0.0815109	1006
10	rs56393513	A	G	0.242545	1006
10	rs142259663	A	G	0.0149105	1006
10	rs7072602	T	C	0.120278	1006
10	rs61857878	A	T	0.239563	1006
10	rs7082968	T	C	0.0516899	1006
10	rs3910156	G	A	0.371769	1006
10	rs3843023	C	T	0.639165	1006
10	rs10509615	G	A	0.168986	1006
10	rs7907658	C	A	0.537773	1006
10	rs12415456	A	T	0.537773	1006
10	rs7092653	C	G	0.260437	1006
10	rs571719070	G	T	0.00596421	1006
10	rs145092811	A	C	0.0457256	1006
10	rs3852492	C	G	0.0874751	1006
10	rs3843230	T	C	0.622266	1006
10	rs3892722	A	G	0.190855	1006
10	rs2002551	C	A	0.32008	1006
10	rs2002552	T	C	0.628231	1006
10	rs2420500	T	C	0.0705765	1006
10	rs7893459	C	G	0.255467	1006
10	rs754313	T	C	0.687873	1006
10	rs11595356	G	A	0.0666004	1006
10	rs7073260	A	G	0.565606	1006
10	rs1431856	C	T	0.0178926	1006
10	rs9787602	G	A	0.5666	1006
10	rs9787603	G	A	0.565606	1006
10	rs7077356	A	G	0.565606	1006
10	rs17536955	G	A	0.185885	1006
10	rs10509616	G	C	0.185885	1006
10	rs7082870	G	A	0.378728	1006
10	rs7910943	G	A	0.379722	1006
10	rs7910606	A	C	0.565606	1006
10	rs61857881	T	G	0.181909	1006
10	rs1821131	A	G	0.379722	1006
10	rs6583747	A	G	0.56163	1006
10	rs17537234	C	G	0.181909	1006
10	rs11186422	G	A	0.119284	1006
10	rs61857882	A	G	0.181909	1006
10	rs17537269	G	C	0.184891	1006
10	rs117414562	G	A	0.0437376	1006
10	rs11186423	G	C	0.560636	1006
10	rs61857883	C	A	0.180915	1006
10	rs10881877	T	C	0.560636	1006
10	rs10881878	G	A	0.311133	1006
10	rs10881879	G	A	0.560636	1006
10	rs78884236	T	C	0.181909	1006
10	rs77743937	G	A	0.181909	1006
10	rs10881880	G	A	0.560636	1006
10	rs10881881	G	A	0.311133	1006
10	rs61857884	G	C	0.181909	1006
10	rs11186424	T	C	0.249503	1006
10	rs17537304	G	C	0.182903	1006
10	rs11599926	T	C	0.0666004	1006
10	rs7910329	G	A	0.183897	1006
10	rs59786904	A	G	0.183897	1006
10	rs7074441	T	A	0.183897	1006
10	rs6583748	T	G	0.184891	1006
10	rs17537374	T	C	0.0427435	1006
10	rs3816564	T	C	0.183897	1006
10	rs2290715	A	G	0.183897	1006
10	rs2290716	T	C	0.183897	1006
10	rs17104426	A	G	0.186879	1006
10	rs76178235	C	T	0.0666004	1006
10	rs2066426	T	C	0.182903	1006
10	rs139795803	G	A	0.0337972	1006
10	rs2125080	A	G	0.182903	1006
10	rs61857898	T	C	0.182903	1006
10	rs9971054	G	A	0.250497	1006
10	rs7901100	G	A	0.182903	1006
10	rs7917748	T	C	0.56163	1006
10	rs3852493	C	G	0.312127	1006
10	rs146338305	C	T	0.00795229	1006
10	rs7905276	C	T	0.0675944	1006
10	rs7922060	T	C	0.0675944	1006
10	rs12777523	A	G	0.312127	1006
10	rs3852494	G	A	0.0675944	1006
10	rs3852495	G	A	0.0675944	1006
10	rs3852496	C	T	0.0675944	1006
10	rs3852497	A	G	0.0666004	1006
10	rs11186425	C	A	0.0675944	1006
10	rs7098592	C	A	0.311133	1006
10	rs11186426	G	C	0.0675944	1006
10	rs11186427	T	C	0.0675944	1006
10	rs7098902	A	C	0.560636	1006
10	rs3852498	T	A	0.0675944	1006
10	rs3852499	A	G	0.0675944	1006
10	rs4082005	A	G	0.0675944	1006
10	rs3844361	A	G	0.806163	1006
10	rs7069689	C	T	0.0675944	1006
10	rs12761305	C	T	0.311133	1006
10	rs17537959	C	T	0.181909	1006
10	rs12255204	A	T	0.0675944	1006
10	rs12256792	A	C	0.0675944	1006
10	rs12249935	T	C	0.0675944	1006
10	rs12256798	A	C	0.0675944	1006
10	rs7091868	T	C	0.560636	1006
10	rs7074242	G	A	0.311133	1006
10	rs12256930	A	T	0.0675944	1006
10	rs12413153	T	G	0.120278	1006
10	rs74486510	G	A	0.0685885	1006
10	rs147281471	G	A	0.0119284	1006
10	rs7920516	T	A	0.0675944	1006
10	rs7903984	C	A	0.0675944	1006
10	rs7903987	A	G	0.0675944	1006
10	rs7904316	G	A	0.0675944	1006
10	rs7920625	T	G	0.0675944	1006
10	rs11594712	T	C	0.319085	1006
10	rs7904337	G	A	0.249503	1006
10	rs7920758	T	G	0.0675944	1006
10	rs7904243	C	G	0.0675944	1006
10	rs76930866	C	T	0.0457256	1006
10	rs7924108	T	A	0.0675944	1006
10	rs11597263	A	G	0.0666004	1006
10	rs61857899	T	C	0.181909	1006
10	rs11595274	T	A	0.0675944	1006
10	rs7894018	T	C	0.0675944	1006
10	rs11817603	A	G	0.0666004	1006
10	rs7908840	C	A	0.0675944	1006
10	rs11814249	G	A	0.0666004	1006
10	rs11814238	C	T	0.0666004	1006
10	rs117122196	C	T	0.0318091	1006
10	rs11595896	T	C	0.0675944	1006
10	rs68167224	G	A	0.436382	1006
10	rs11595953	T	C	0.0675944	1006
10	rs116861073	A	G	0.0298211	1006
10	rs7917503	A	G	0.248509	1006
10	rs17104639	G	T	0.622266	1006
10	rs3910584	T	A	0.0666004	1006
10	rs7098423	A	C	0.0656064	1006
10	rs7098959	C	T	0.0656064	1006
10	rs7098967	C	T	0.0656064	1006
10	rs3852500	G	A	0.0656064	1006
10	rs117422007	T	G	0.0337972	1006
10	rs78922698	G	A	0.0337972	1006
10	rs12260337	A	C	0.0666004	1006
10	rs3816565	G	C	0.964215	1006
10	rs76537702	G	A	0.0248509	1006
10	rs79802990	G	C	0.028827	1006
10	rs10509617	G	T	0.27336	1006
10	rs10785985	C	T	0.434394	1006
10	rs12250178	G	A	0.0685885	1006
10	rs3910154	C	G	0.689861	1006
10	rs7096477	A	G	0.0695825	1006
10	rs7097056	G	A	0.0675944	1006
10	rs17538821	G	A	0.183897	1006
10	rs12267119	A	T	0.0695825	1006
10	rs11597557	T	G	0.0685885	1006
10	rs11595303	G	A	0.0675944	1006
10	rs17538926	A	G	0.184891	1006
10	rs10437464	A	G	0.274354	1006
10	rs17104808	T	C	0.0685885	1006
10	rs11596461	C	T	0.0685885	1006
10	rs11592176	A	G	0.0685885	1006
10	rs11596562	G	T	0.0685885	1006
10	rs74545594	C	T	0.0685885	1006
10	rs11186433	G	A	0.252485	1006
10	rs142221191	C	G	0.0685885	1006
10	rs111931794	G	A	0.183897	1006
10	rs17460439	C	T	0.181909	1006
10	rs17093770	C	A	0.173956	1006
10	rs17539030	C	T	0.112326	1006
10	rs58898101	G	T	0.05666	1006
10	rs17460578	A	G	0.0308151	1006
10	rs3864855	G	A	0.333996	1006
10	rs17460620	T	C	0.0606362	1006
10	rs61857900	C	T	0.181909	1006
10	rs3843024	A	G	0.333996	1006
10	rs4528226	G	T	0.333996	1006
10	rs6583750	T	A	0.27336	1006
10	rs7917568	T	C	0.333996	1006
10	rs11592066	A	C	0.0606362	1006
10	rs11596419	G	A	0.0606362	1006
10	rs11596850	C	T	0.0606362	1006
10	rs17539231	A	G	0.180915	1006
10	rs11599319	T	C	0.0606362	1006
10	rs11186435	A	T	0.514911	1006
10	rs34989031	G	A	0.214712	1006
10	rs79535329	C	A	0.0606362	1006
10	rs116873408	A	G	0.0596421	1006
10	rs7086130	A	G	0.516899	1006
10	rs76435839	T	G	0.0606362	1006
10	rs10509622	G	A	0.181909	1006
10	rs61857902	G	A	0.0198807	1006
10	rs74815661	G	A	0.0347913	1006
10	rs7094504	C	G	0.275348	1006
10	rs17539363	T	C	0.0606362	1006
10	rs3852501	A	G	0.122266	1006
10	rs3852502	G	A	0.501988	1006
10	rs75449186	G	T	0.0666004	1006
10	rs17104915	C	G	0.0666004	1006
10	rs12773836	C	A	0.21173	1006
10	rs17104921	G	A	0.0666004	1006
10	rs75524400	A	G	0.0666004	1006
10	rs6583751	C	G	0.402584	1006
10	rs76670191	G	A	0.0357853	1006
10	rs7093559	T	A	0.335984	1006
10	rs76963599	A	T	0.121272	1006
10	rs11186437	A	G	0.402584	1006
10	rs11186438	G	T	0.207753	1006
10	rs3844363	T	A	0.523857	1006
10	rs79595377	T	C	0.0337972	1006
10	rs79948520	G	C	0.122266	1006
10	rs1074511	C	T	0.522863	1006
10	rs4933642	G	T	0.400596	1006
10	rs10881883	G	A	0.522863	1006
10	rs61857906	T	C	0.055666	1006
10	rs12415601	A	G	0.16004	1006
10	rs77153441	G	T	0.122266	1006
10	rs76762061	C	T	0.122266	1006
10	rs12415617	A	G	0.16004	1006
10	rs1870189	C	T	0.683897	1006
10	rs1870190	T	C	0.965209	1006
10	rs2116418	T	A	0.12326	1006
10	rs7902674	T	C	0.40159	1006
10	rs17105176	G	C	0.16004	1006
10	rs1367900	A	C	0.962227	1006
10	rs12571323	G	A	0.170974	1006
10	rs79047104	C	T	0.12326	1006
10	rs10785986	A	T	0.390656	1006
10	rs72634996	C	T	0.173956	1006
10	rs10785987	T	C	0.684891	1006
10	rs12415944	G	C	0.687873	1006
10	rs2420502	C	T	0.388668	1006
10	rs2099671	C	T	0.17495	1006
10	rs75990311	G	A	0.12326	1006
10	rs56382839	C	T	0.0168986	1006
10	rs1036129	A	C	0.686879	1006
10	rs148827146	A	G	0.0109344	1006
10	rs143422639	A	C	0.0258449	1006
10	rs7096893	A	G	0.388668	1006
10	rs72634997	C	G	0.17495	1006
10	rs76043516	G	C	0.12326	1006
10	rs2125081	C	T	0.12326	1006
10	rs114850571	T	C	0.17495	1006
10	rs7089897	T	C	0.392644	1006
10	rs75431484	T	C	0.0367793	1006
10	rs117242074	C	T	0.12326	1006
10	rs2099268	C	G	0.17495	1006
10	rs117089085	A	G	0.0318091	1006
10	rs2420846	A	G	0.686879	1006
10	rs2195786	A	C	0.687873	1006
10	rs12414197	T	A	0.17495	1006
10	rs34052775	T	A	0.0407555	1006
10	rs12267148	A	G	0.327038	1006
10	rs12413558	G	C	0.161034	1006
10	rs893587	A	G	0.687873	1006
10	rs2082300	C	A	0.0994036	1006
10	rs74383175	T	C	0.0347913	1006
10	rs734627	A	C	0.166998	1006
10	rs111594188	C	T	0.0248509	1006
10	rs893586	T	C	0.759443	1006
10	rs78785590	C	T	0.129225	1006
10	rs145021033	C	T	0.0139165	1006
10	rs78804036	C	G	0.127237	1006
10	rs56248361	G	A	0.817097	1006
10	rs10785988	A	G	0.818091	1006
10	rs77739224	C	T	0.127237	1006
10	rs2420849	G	C	0.945328	1006
10	rs145066799	C	T	0.0168986	1006
10	rs10881884	C	G	0.818091	1006
10	rs113169978	T	C	0.126243	1006
10	rs11816068	G	C	0.942346	1006
10	rs2163580	T	A	0.818091	1006
10	rs78041737	C	T	0.0208748	1006
10	rs79982547	T	G	0.127237	1006
10	rs12572050	C	T	0.157058	1006
10	rs139220142	T	G	0.127237	1006
10	rs76851503	G	C	0.100398	1006
10	rs10509618	G	C	0.101392	1006
10	rs10509619	T	C	0.100398	1006
10	rs7070070	T	C	0.945328	1006
10	rs10785989	A	G	0.946322	1006
10	rs1431861	A	G	0.100398	1006
10	rs112121821	T	C	0.0248509	1006
10	rs77209367	G	A	0.100398	1006
10	rs11186439	A	G	0.144135	1006
10	rs74567732	G	C	0.100398	1006
10	rs10509620	G	T	0.100398	1006
10	rs76751738	C	T	0.100398	1006
10	rs74334076	G	A	0.100398	1006
10	rs920333	G	T	0.720676	1006
10	rs920334	C	T	0.100398	1006
10	rs1431862	T	C	0.028827	1006
10	rs56320206	T	C	0.331014	1006
10	rs1431863	G	C	0.357853	1006
10	rs1431864	G	A	0.356859	1006
10	rs1835737	A	G	0.124254	1006
10	rs73323273	A	G	0.0725646	1006
10	rs17105731	G	A	0.0238569	1006
10	rs17461291	T	C	0.315109	1006
10	rs2163581	C	G	0.34493	1006
10	rs2163582	C	G	0.352883	1006
10	rs72635000	G	T	0.0457256	1006
10	rs7077640	T	A	0.575547	1006
10	rs6583753	A	G	0.575547	1006
10	rs6583754	G	A	0.572565	1006
10	rs1431865	A	C	0.578529	1006
10	rs7099270	G	T	0.565606	1006
10	rs77179054	T	C	0.0407555	1006
10	rs140284734	G	A	0.0109344	1006
10	rs10881885	C	T	0.568588	1006
10	rs11591871	C	T	0.522863	1006
10	rs10881886	A	G	0.528827	1006
10	rs10881887	C	T	0.575547	1006
10	rs17105906	C	T	0.0526839	1006
10	rs10881888	G	A	0.573559	1006
10	rs12098856	G	A	0.0387674	1006
10	rs1560543	C	T	0.573559	1006
10	rs80328273	T	C	0.0526839	1006
10	rs140810725	G	A	0.0129225	1006
10	rs77974351	T	C	0.0427435	1006
10	rs75919123	T	G	0.0427435	1006
10	rs7898637	C	T	0.573559	1006
10	rs78596902	C	T	0.0218688	1006
10	rs7078007	C	T	0.574553	1006
10	rs75326407	C	T	0.0149105	1006
10	rs7083030	C	T	0.616302	1006
10	rs61857926	G	T	0.0526839	1006
10	rs75380558	C	T	0.0506958	1006
10	rs7087325	C	T	0.61332	1006
10	rs61857927	G	T	0.0477137	1006
10	rs11186443	C	G	0.560636	1006
10	rs10881889	T	A	0.616302	1006
10	rs10785990	G	T	0.616302	1006
10	rs7916043	A	C	0.586481	1006
10	rs11186444	C	A	0.0168986	1006
10	rs144357727	A	G	0.0328032	1006
10	rs61857928	C	T	0.0506958	1006
10	rs61857938	C	T	0.0477137	1006
10	rs7085762	T	C	0.584493	1006
10	rs117705248	T	C	0.028827	1006
10	rs7068117	G	A	0.0367793	1006
10	rs7067899	A	G	0.584493	1006
10	rs7086476	T	C	0.584493	1006
10	rs7068323	A	G	0.584493	1006
10	rs6583755	T	A	0.586481	1006
10	rs7099577	T	G	0.584493	1006
10	rs4933644	T	A	0.584493	1006
10	rs4933645	T	C	0.584493	1006
10	rs4933646	T	C	0.533797	1006
10	rs7915101	C	T	0.530815	1006
10	rs7915122	C	A	0.581511	1006
10	rs10881890	C	T	0.582505	1006
10	rs116956219	G	A	0.0109344	1006
10	rs61857939	A	G	0.581511	1006
10	rs61857940	G	A	0.581511	1006
10	rs113158046	C	A	0.0417495	1006
10	rs67739942	T	G	0.586481	1006
10	rs7089856	T	C	0.586481	1006
10	rs7072146	G	T	0.586481	1006
10	rs7075187	A	T	0.586481	1006
10	rs4933647	C	T	0.586481	1006
10	rs139900193	G	A	0.0119284	1006
10	rs11186448	G	T	0.583499	1006
10	rs11186449	A	G	0.534791	1006
10	rs1992243	C	T	0.586481	1006
10	rs1992244	T	C	0.586481	1006
10	rs1992245	T	C	0.586481	1006
10	rs10881891	A	G	0.586481	1006
10	rs11186452	C	T	0.586481	1006
10	rs11186453	C	A	0.583499	1006
10	rs4933648	G	A	0.583499	1006
10	rs7090817	C	A	0.583499	1006
10	rs61857942	G	A	0.0506958	1006
10	rs2420800	A	G	0.583499	1006
10	rs7074363	A	C	0.533797	1006
10	rs7074922	C	T	0.584493	1006
10	rs7078922	C	A	0.220676	1006
10	rs7088963	G	A	0.479125	1006
10	rs6583757	C	T	0.513917	1006
10	rs139218450	G	A	0.00795229	1006
10	rs139926681	A	G	0.0318091	1006
10	rs117044220	C	G	0.0178926	1006
10	rs7098281	G	T	0.819085	1006
10	rs7098220	A	G	0.106362	1006
10	rs11186455	C	T	0.104374	1006
10	rs369003887	C	T	0.0487078	1006
10	rs1982199	C	T	0.898608	1006
10	rs12242279	G	A	0.241551	1006
10	rs12767896	G	C	0.0685885	1006
10	rs117593228	C	T	0.0357853	1006
10	rs116846467	C	T	0.0228628	1006
10	rs61857943	G	A	0.106362	1006
10	rs34998060	G	A	0.156064	1006
10	rs61857944	T	C	0.106362	1006
10	rs12266933	G	A	0.106362	1006
10	rs17553262	A	C	0.106362	1006
10	rs74501345	G	A	0.0119284	1006
10	rs10881892	T	C	0.142147	1006
10	rs11186458	C	T	0.240557	1006
10	rs61857945	T	C	0.10338	1006
10	rs12218128	T	C	0.0397614	1006
10	rs11186461	T	C	0.0357853	1006
10	rs2420801	T	C	0.667992	1006
10	rs7901798	C	G	0.405567	1006
10	rs61857946	T	C	0.10338	1006
10	rs61857947	C	G	0.10338	1006
10	rs73325237	T	C	0.119284	1006
10	rs11186472	G	A	0.119284	1006
10	rs930399	A	C	0.668986	1006
10	rs11186475	G	T	0.119284	1006
10	rs74149061	G	T	0.119284	1006
10	rs147264369	C	A	0.0238569	1006
10	rs140729002	C	T	0.0238569	1006
10	rs7920232	A	T	0.119284	1006
10	rs56339184	T	G	0.240557	1006
10	rs11186477	A	G	0.10835	1006
10	rs61857950	A	G	0.0994036	1006
10	rs10785991	C	G	0.90159	1006
10	rs61857951	G	A	0.0994036	1006
10	rs11593954	C	T	0.0308151	1006
10	rs61857952	T	C	0.0994036	1006
10	rs59619411	T	C	0.0407555	1006
10	rs12218813	C	T	0.0407555	1006
10	rs12261600	T	G	0.186879	1006
10	rs11186478	G	A	0.0705765	1006
10	rs10881893	A	G	0.186879	1006
10	rs10736060	C	A	0.667992	1006
10	rs61857953	C	T	0.0994036	1006
10	rs10881894	T	C	0.0407555	1006
10	rs10736061	G	A	0.666998	1006
10	rs11186480	G	A	0.297217	1006
10	rs12785109	C	T	0.417495	1006
10	rs2288	C	G	0.410537	1006
10	rs7899233	A	G	0.487078	1006
10	rs11596146	G	A	0.447316	1006
10	rs7904027	G	A	0.420477	1006
10	rs79117543	T	C	0.026839	1006
10	rs7908053	G	A	0.026839	1006
10	rs12781768	G	C	0.420477	1006
10	rs7908601	G	A	0.897614	1006
10	rs144980778	G	A	0.0308151	1006
10	rs186198436	G	A	0.0139165	1006
10	rs77345886	C	A	0.420477	1006
10	rs146804082	C	T	0.026839	1006
10	rs186393462	C	T	0.0218688	1006
10	rs11186486	G	A	0.420477	1006
10	rs12772535	G	A	0.157058	1006
10	rs7097620	A	G	0.447316	1006
10	rs7081882	T	C	0.447316	1006
10	rs7098577	G	A	0.420477	1006
10	rs10881895	C	T	0.410537	1006
10	rs10881896	A	G	0.410537	1006
10	rs7921841	C	G	0.026839	1006
10	rs183426938	C	G	0.00994036	1006
10	rs10785994	C	T	0.410537	1006
10	rs10881897	A	C	0.0397614	1006
10	rs146830629	T	A	0.0248509	1006
10	rs12416675	G	A	0.420477	1006
10	rs7069106	A	C	0.897614	1006
10	rs7087261	T	G	0.897614	1006
10	rs11186487	A	C	0.420477	1006
10	rs11186488	G	C	0.0397614	1006
10	rs11186489	A	T	0.420477	1006
10	rs3962086	G	A	0.420477	1006
10	rs4300317	C	G	0.420477	1006
10	rs11594071	T	G	0.420477	1006
10	rs7096527	T	C	0.0397614	1006
10	rs7920283	T	C	0.0397614	1006
10	rs10881898	A	C	0.420477	1006
10	rs9663247	T	C	0.897614	1006
10	rs10736062	A	G	0.897614	1006
10	rs10785995	G	A	0.166998	1006
10	rs3980838	A	G	0.673956	1006
10	rs10437467	A	G	0.16998	1006
10	rs10437468	C	T	0.16998	1006
10	rs10437469	G	A	0.16998	1006
10	rs10437470	G	A	0.16998	1006
10	rs6583758	T	C	0.90159	1006
10	rs7902517	G	A	0.16998	1006
10	rs7902531	G	A	0.16998	1006
10	rs7902769	G	A	0.16998	1006
10	rs12244087	G	C	0.16998	1006
10	rs12244088	G	T	0.16998	1006
10	rs7906291	G	A	0.183897	1006
10	rs7082516	G	T	0.897614	1006
10	rs7100396	T	C	0.16998	1006
10	rs4933650	G	A	0.897614	1006
10	rs142309734	A	G	0.0139165	1006
10	rs113640843	G	A	0.0228628	1006
10	rs7911631	G	A	0.16998	1006
10	rs10881900	T	G	0.485089	1006
10	rs17106376	C	T	0.0139165	1006
10	rs12768855	C	T	0.16998	1006
10	rs2901260	T	A	0.708748	1006
10	rs11186491	C	A	0.16998	1006
10	rs12416166	C	A	0.16998	1006
10	rs2421487	G	A	0.89662	1006
10	rs12416484	G	A	0.16998	1006
10	rs12416527	G	A	0.16998	1006
10	rs11186492	A	C	0.16998	1006
10	rs11186493	T	C	0.16998	1006
10	rs10785996	A	T	0.708748	1006
10	rs3858285	C	G	0.188867	1006
10	rs2420802	G	A	0.16998	1006
10	rs12778694	G	A	0.168986	1006
10	rs79316299	G	A	0.0139165	1006
10	rs4933205	G	A	0.89662	1006
10	rs114529560	A	G	0.0139165	1006
10	rs4933651	G	A	0.89662	1006
10	rs12218424	G	C	0.0298211	1006
10	rs10881901	G	T	0.864811	1006
10	rs112574400	C	G	0.0258449	1006
10	rs12773770	C	T	0.158052	1006
10	rs10881902	C	T	0.691849	1006
10	rs73310426	C	T	0.0129225	1006
10	rs11186496	C	T	0.691849	1006
10	rs11186497	G	A	0.870775	1006
10	rs11186498	A	G	0.693837	1006
10	rs75240959	T	G	0.00894632	1006
10	rs2421485	G	A	0.892644	1006
10	rs72815404	T	C	0.0516899	1006
10	rs2901436	C	T	0.89165	1006
10	rs4297380	T	C	0.879722	1006
10	rs11186501	C	T	0.189861	1006
10	rs4443989	T	A	0.879722	1006
10	rs2421484	G	C	0.89662	1006
10	rs4933652	T	C	0.689861	1006
10	rs4933653	C	T	0.305169	1006
10	rs10785997	G	T	0.879722	1006
10	rs7894809	G	C	0.879722	1006
10	rs4462250	G	A	0.892644	1006
10	rs7894606	A	G	0.879722	1006
10	rs10748558	G	A	0.689861	1006
10	rs78228363	T	G	0.0159046	1006
10	rs7899285	G	T	0.689861	1006
10	rs12257267	G	T	0.0119284	1006
10	rs72815408	G	T	0.00894632	1006
10	rs17106432	C	T	0.0119284	1006
10	rs75963066	G	T	0.0198807	1006
10	rs17106435	G	A	0.0129225	1006
10	rs10509623	C	T	0.0129225	1006
10	rs2421482	C	T	0.182903	1006
10	rs10881903	G	A	0.166998	1006
10	rs10881904	T	G	0.182903	1006
10	rs7907197	C	T	0.897614	1006
10	rs10881905	T	C	0.183897	1006
10	rs11186502	A	G	0.0188867	1006
10	rs6583759	A	C	0.055666	1006
10	rs6583760	C	T	0.0487078	1006
10	rs6583761	T	C	0.0487078	1006
10	rs75636225	A	C	0.0467197	1006
10	rs113878545	G	A	0.0218688	1006
10	rs75754021	G	C	0.0298211	1006
10	rs7894133	G	A	0.0497018	1006
10	rs72815411	G	C	0.0964215	1006
10	rs73310474	C	T	0.026839	1006
10	rs146237275	A	G	0.00994036	1006
10	rs12768356	G	A	0.0506958	1006
10	rs11186505	G	A	0.295229	1006
10	rs11186506	C	T	0.295229	1006
10	rs11186507	A	G	0.197813	1006
10	rs35984384	A	G	0.0506958	1006
10	rs7071503	G	A	0.0506958	1006
10	rs1057971	C	T	0.0506958	1006
10	rs145206415	A	G	0.0168986	1006
10	rs35832595	C	A	0.0506958	1006
10	rs35112413	A	G	0.0506958	1006
10	rs11186509	G	A	0.295229	1006
10	rs12266301	A	C	0.0506958	1006
10	rs116997468	C	G	0.105368	1006
10	rs111787725	A	C	0.00894632	1006
10	rs11186510	T	C	0.385686	1006
10	rs12774904	G	A	0.0477137	1006
10	rs9651430	A	G	0.0506958	1006
10	rs28661426	C	T	0.0506958	1006
10	rs28459398	C	T	0.0506958	1006
10	rs34328644	G	A	0.0487078	1006
10	rs7917134	C	G	0.0506958	1006
10	rs7098133	A	G	0.379722	1006
10	rs7099079	G	C	0.0506958	1006
10	rs2421473	C	T	0.0308151	1006
10	rs11186513	C	A	0.0506958	1006
10	rs11186514	G	A	0.0506958	1006
10	rs12253484	G	A	0.0506958	1006
10	rs35818406	C	G	0.0506958	1006
10	rs192946889	A	G	0.00894632	1006
10	rs113557607	G	C	0.0198807	1006
10	rs10881907	G	A	0.37674	1006
10	rs34663905	G	A	0.0506958	1006
10	rs12241950	A	G	0.0506958	1006
10	rs7082510	C	T	0.0506958	1006
10	rs11186517	A	G	0.0308151	1006
10	rs2450446	C	T	0.305169	1006
10	rs117102647	G	A	0.00795229	1006
10	rs77566849	G	A	0.0139165	1006
10	rs12241146	T	A	0.0506958	1006
10	rs35720089	A	G	0.0347913	1006
10	rs77033468	G	C	0.0129225	1006
10	rs35843976	T	C	0.0506958	1006
10	rs72815418	G	A	0.0367793	1006
10	rs12267158	G	T	0.0506958	1006
10	rs12267225	G	A	0.0506958	1006
10	rs7068527	C	T	0.0506958	1006
10	rs2450444	G	A	0.360835	1006
10	rs11186518	A	G	0.0506958	1006
10	rs2648717	G	C	0.191849	1006
10	rs2648718	A	C	0.289264	1006
10	rs12242548	T	C	0.0506958	1006
10	rs12264238	C	T	0.0506958	1006
10	rs7915050	C	G	0.0506958	1006
10	rs111397423	C	T	0.00894632	1006
10	rs2936565	G	T	0.769384	1006
10	rs2454532	G	A	0.395626	1006
10	rs34771310	G	T	0.0506958	1006
10	rs12775958	T	C	0.0506958	1006
10	rs35848051	G	A	0.0526839	1006
10	rs111683353	G	A	0.0218688	1006
10	rs35552285	G	T	0.0487078	1006
10	rs10881908	G	A	0.0367793	1006
10	rs118016289	C	T	0.0248509	1006
10	rs12268373	C	A	0.0516899	1006
10	rs117906088	G	A	0.0139165	1006
10	rs2648725	T	A	0.210736	1006
10	rs7897104	C	T	0.0506958	1006
10	rs7900499	C	A	0.0506958	1006
10	rs7900890	G	A	0.0506958	1006
10	rs12251037	T	G	0.0506958	1006
10	rs78883416	G	C	0.343936	1006
10	rs7905513	G	A	0.0506958	1006
10	rs7085732	G	C	0.0506958	1006
10	rs2254391	A	C	0.37674	1006
10	rs7085807	A	G	0.0506958	1006
10	rs7070498	T	C	0.0506958	1006
10	rs7090340	C	T	0.0506958	1006
10	rs145919833	A	G	0.028827	1006
10	rs182405295	C	T	0.0119284	1006
10	rs12253956	G	A	0.0506958	1006
10	rs12244459	G	A	0.0506958	1006
10	rs10509624	T	C	0.0506958	1006
10	rs4278434	G	T	0.0506958	1006
10	rs4451623	A	G	0.0506958	1006
10	rs7921621	G	C	0.0506958	1006
10	rs10047356	T	C	0.0506958	1006
10	rs2648721	T	G	0.308151	1006
10	rs12263099	T	G	0.0506958	1006
10	rs7903610	G	A	0.0506958	1006
10	rs7920860	T	G	0.0506958	1006
10	rs7084314	C	T	0.0506958	1006
10	rs68172749	G	A	0.0477137	1006
10	rs66538532	C	T	0.0487078	1006
10	rs66518918	G	A	0.0487078	1006
10	rs35222869	A	C	0.0487078	1006
10	rs7912950	A	G	0.0506958	1006
10	rs35609498	G	A	0.0487078	1006
10	rs80136010	C	A	0.00894632	1006
10	rs11186522	T	A	0.0506958	1006
10	rs9651432	G	A	0.0506958	1006
10	rs2631681	C	T	0.33996	1006
10	rs10881909	A	G	0.0367793	1006
10	rs66464812	T	C	0.0487078	1006
10	rs66727333	T	C	0.0477137	1006
10	rs118081073	A	G	0.0149105	1006
10	rs11186524	G	A	0.0506958	1006
10	rs11186525	A	G	0.0506958	1006
10	rs56018537	G	A	0.0248509	1006
10	rs10160027	G	A	0.0506958	1006
10	rs7896934	T	G	0.0506958	1006
10	rs7912140	G	C	0.0506958	1006
10	rs7911817	A	C	0.0506958	1006
10	rs7915347	A	T	0.0506958	1006
10	rs11186526	C	T	0.0506958	1006
10	rs61279719	A	G	0.0506958	1006
10	rs56693041	A	G	0.0506958	1006
10	rs2631676	A	G	0.191849	1006
10	rs2631677	A	G	0.289264	1006
10	rs150475474	G	A	0.00994036	1006
10	rs7919961	C	T	0.0506958	1006
10	rs2450445	G	A	0.33996	1006
10	rs41286928	G	A	0.0298211	1006
10	rs7074612	T	C	0.0487078	1006
10	rs7075114	T	G	0.0506958	1006
10	rs13675	T	C	0.210736	1006
10	rs14611	A	T	0.0506958	1006
10	rs12764630	T	C	0.0506958	1006
10	rs12763224	A	G	0.0497018	1006
10	rs146237263	C	T	0.026839	1006
10	rs17555472	C	G	0.00894632	1006
10	rs117762962	G	A	0.00894632	1006
10	rs12785046	C	A	0.0536779	1006
10	rs2631683	A	T	0.316103	1006
10	rs7090907	C	G	0.0506958	1006
10	rs2648716	A	G	0.353877	1006
10	rs10509625	G	A	0.0367793	1006
10	rs66530003	T	C	0.0536779	1006
10	rs2631684	T	A	0.343936	1006
10	rs67319671	A	G	0.0536779	1006
10	rs67769460	G	A	0.0536779	1006
10	rs72815446	T	C	0.0318091	1006
10	rs148109207	T	C	0.0129225	1006
10	rs2648715	T	C	0.335984	1006
10	rs2248920	T	C	0.285288	1006
10	rs2421475	G	A	0.0506958	1006
10	rs2248787	C	G	0.335984	1006
10	rs2631685	A	G	0.389662	1006
10	rs2631686	T	C	0.389662	1006
10	rs2648714	A	G	0.389662	1006
10	rs2248572	C	T	0.285288	1006
10	rs2248443	A	G	0.393638	1006
10	rs2648713	G	T	0.28827	1006
10	rs2631687	C	A	0.0347913	1006
10	rs2245523	A	G	0.76839	1006
10	rs2245518	A	C	0.729622	1006
10	rs4573601	G	A	0.084493	1006
10	rs139849356	T	G	0.0159046	1006
10	rs11595984	T	C	0.321074	1006
10	rs76906295	A	G	0.0238569	1006
10	rs10430649	G	A	0.0745527	1006
10	rs3890159	C	T	0.321074	1006
10	rs2245310	G	A	0.322068	1006
10	rs2245251	C	T	0.672962	1006
10	rs151197321	G	A	0.0218688	1006
10	rs111805459	T	C	0.66501	1006
10	rs147568678	T	C	0.232604	1006
10	rs2450448	A	T	0.322068	1006
10	rs10881910	G	A	0.0805169	1006
10	rs148351852	G	A	0.027833	1006
10	rs61875646	T	C	0.342942	1006
10	rs61875647	G	A	0.370775	1006
10	rs141374234	A	C	0.027833	1006
10	rs145217341	T	C	0.027833	1006
10	rs148090120	G	C	0.027833	1006
10	rs149486234	G	A	0.027833	1006
10	rs2936567	A	G	0.352883	1006
10	rs150806683	C	T	0.028827	1006
10	rs12770297	C	A	0.323062	1006
10	rs10881911	G	A	0.323062	1006
10	rs7097190	C	T	0.322068	1006
10	rs61875648	G	A	0.284294	1006
10	rs7097583	G	A	0.323062	1006
10	rs7097349	A	G	0.323062	1006
10	rs7097354	A	G	0.323062	1006
10	rs10785998	T	C	0.323062	1006
10	rs150124222	G	A	0.0238569	1006
10	rs7068273	G	T	0.322068	1006
10	rs7474654	C	A	0.0725646	1006
10	rs7898127	A	G	0.027833	1006
10	rs111424993	G	A	0.00894632	1006
10	rs74150631	A	C	0.027833	1006
10	rs72815469	T	C	0.0675944	1006
10	rs181374152	A	G	0.00795229	1006
10	rs6583763	T	C	0.257455	1006
10	rs12780689	G	A	0.0506958	1006
10	rs144555721	A	C	0.028827	1006
10	rs2648723	G	A	0.32008	1006
10	rs2648722	A	G	0.577535	1006
10	rs72815471	G	A	0.0506958	1006
10	rs7071917	T	C	0.257455	1006
10	rs75347105	T	C	0.00894632	1006
10	rs2255188	T	C	0.578529	1006
10	rs116888905	T	C	0.00795229	1006
10	rs141109119	C	T	0.0168986	1006
10	rs2255092	A	G	0.577535	1006
10	rs2421322	G	A	0.258449	1006
10	rs7101348	C	T	0.258449	1006
10	rs6583764	T	G	0.258449	1006
10	rs148186657	G	A	0.0149105	1006
10	rs59544931	C	A	0.0616302	1006
10	rs72815474	G	T	0.0168986	1006
10	rs10748559	T	C	0.423459	1006
10	rs2421515	A	G	0.0228628	1006
10	rs140257572	C	T	0.0536779	1006
10	rs61875654	A	G	0.0447316	1006
10	rs113889578	C	T	0.0168986	1006
10	rs6583765	A	G	0.0208748	1006
10	rs149381946	G	A	0.0377734	1006
10	rs75884922	T	C	0.0178926	1006
10	rs76991198	G	A	0.0646123	1006
10	rs148909357	A	C	0.0318091	1006
10	rs72815475	C	T	0.0168986	1006
10	rs7073311	C	T	0.0168986	1006
10	rs117247313	C	A	0.0258449	1006
10	rs2421479	T	C	0.0208748	1006
10	rs11186538	A	G	0.0159046	1006
10	rs7923061	C	A	0.0208748	1006
10	rs140678354	G	A	0.0238569	1006
10	rs74575786	C	T	0.0168986	1006
10	rs11186539	G	A	0.0705765	1006
10	rs142692221	C	T	0.0198807	1006
10	rs12357302	A	G	0.0715706	1006
10	rs12255508	A	C	0.0178926	1006
10	rs11186541	T	G	0.0805169	1006
10	rs142874236	G	A	0.00894632	1006
10	rs60853399	G	A	0.0208748	1006
10	rs117727930	T	C	0.0168986	1006
10	rs77581154	T	C	0.00695825	1006
10	rs12251250	A	T	0.0854871	1006
10	rs180899523	A	C	0.0159046	1006
10	rs34029408	G	T	0.0258449	1006
10	rs117862704	T	C	0.0367793	1006
10	rs149558432	A	T	0.0228628	1006
10	rs11186543	C	T	0.0715706	1006
10	rs71479080	T	C	0.0258449	1006
10	rs190757741	A	C	0.0208748	1006
10	rs142091672	C	T	0.0119284	1006
10	rs189685608	T	A	0.0139165	1006
10	rs7083170	G	A	0.0347913	1006
10	rs12250544	G	A	0.0347913	1006
10	rs147042664	A	T	0.0258449	1006
10	rs4536121	A	G	0.0208748	1006
10	rs12264143	T	C	0.0357853	1006
10	rs72815477	C	A	0.0357853	1006
10	rs116997379	G	A	0.0168986	1006
10	rs181456260	C	G	0.00894632	1006
10	rs11498668	G	A	0.0347913	1006
10	rs141143347	G	T	0.0725646	1006
10	rs72815478	A	G	0.0347913	1006
10	rs77716840	G	A	0.0347913	1006
10	rs11186546	T	C	0.0347913	1006
10	rs11186547	C	A	0.0347913	1006
10	rs61877860	A	T	0.0417495	1006
10	rs72815480	T	C	0.0417495	1006
10	rs7076396	A	T	0.0347913	1006
10	rs147688990	C	T	0.0129225	1006
10	rs80302857	A	G	0.0387674	1006
10	rs117534326	A	G	0.0198807	1006
10	rs7073979	T	C	0.0397614	1006
10	rs72815484	A	G	0.0357853	1006
10	rs55973562	T	C	0.0357853	1006
10	rs12241018	C	A	0.0357853	1006
10	rs12248844	T	C	0.0357853	1006
10	rs12248892	T	A	0.0397614	1006
10	rs148342740	C	T	0.0347913	1006
10	rs12241262	C	G	0.0347913	1006
10	rs79474819	T	C	0.028827	1006
10	rs12250578	T	C	0.0347913	1006
10	rs12242983	G	A	0.0347913	1006
10	rs72815486	C	T	0.0178926	1006
10	rs2631679	T	G	0.918489	1006
10	rs74150670	G	A	0.0457256	1006
10	rs7894994	A	G	0.0228628	1006
10	rs6583769	A	G	0.0725646	1006
10	rs6583770	T	C	0.0497018	1006
10	rs6583771	T	G	0.0228628	1006
10	rs75100399	G	A	0.0228628	1006
10	rs11186548	C	T	0.0228628	1006
10	rs181566481	C	G	0.00795229	1006
10	rs7903943	A	G	0.027833	1006
10	rs117834260	A	G	0.0347913	1006
10	rs139372118	C	T	0.0149105	1006
10	rs4586060	G	A	0.0457256	1006
10	rs113111561	T	G	0.0149105	1006
10	rs72815488	A	T	0.027833	1006
10	rs12241174	T	A	0.0467197	1006
10	rs78345211	G	T	0.0457256	1006
10	rs140040058	T	C	0.0198807	1006
10	rs7907154	G	A	0.0447316	1006
10	rs7910864	C	A	0.0447316	1006
10	rs12776845	A	G	0.0377734	1006
10	rs7911332	A	G	0.0178926	1006
10	rs7091647	A	G	0.0467197	1006
10	rs7905307	T	A	0.0467197	1006
10	rs34085547	C	T	0.054672	1006
10	rs7920500	G	C	0.0467197	1006
10	rs7920590	G	A	0.0228628	1006
10	rs12242238	G	A	0.0467197	1006
10	rs7893331	G	C	0.0467197	1006
10	rs7893826	A	G	0.0467197	1006
10	rs117471638	G	A	0.0238569	1006
10	rs77138744	A	G	0.0218688	1006
10	rs12248059	C	T	0.0218688	1006
10	rs57996677	C	G	0.0168986	1006
10	rs7077715	A	C	0.0467197	1006
10	rs7906515	G	T	0.0467197	1006
10	rs75210077	C	T	0.0159046	1006
10	rs7910317	A	G	0.0218688	1006
10	rs193140261	C	T	0.0178926	1006
10	rs117026137	A	G	0.0238569	1006
10	rs7901120	A	G	0.0467197	1006
10	rs7901904	A	G	0.0159046	1006
10	rs7081299	C	A	0.0218688	1006
10	rs118048579	G	A	0.0258449	1006
10	rs12247672	G	A	0.0467197	1006
10	rs7915331	A	T	0.0467197	1006
10	rs17106645	G	A	0.0457256	1006
10	rs73316210	T	C	0.0178926	1006
10	rs117732641	G	A	0.00695825	1006
10	rs11186558	G	A	0.0457256	1006
10	rs60640820	A	G	0.0467197	1006
10	rs57033814	C	T	0.0467197	1006
10	rs7081363	G	A	0.0477137	1006
10	rs145070400	C	A	0.0178926	1006
10	rs75727580	G	A	0.0308151	1006
10	rs11186560	C	T	0.0487078	1006
10	rs190273384	T	A	0.054672	1006
10	rs79870737	G	C	0.0218688	1006
10	rs72819209	A	G	0.0228628	1006
10	rs10786000	C	G	0.988072	1006
10	rs7904917	C	T	0.0477137	1006
10	rs73316216	C	T	0.0477137	1006
10	rs12355866	A	G	0.0705765	1006
10	rs7898769	T	A	0.0477137	1006
10	rs12218668	A	G	0.499006	1006
10	rs57281864	C	A	0.0477137	1006
10	rs61346715	A	G	0.0168986	1006
10	rs12253137	A	G	0.0477137	1006
10	rs12268013	G	A	0.0477137	1006
10	rs12240706	G	C	0.0168986	1006
10	rs9651433	A	G	0.0477137	1006
10	rs111692040	G	C	0.0218688	1006
10	rs143873838	C	G	0.0387674	1006
10	rs7916523	T	G	0.0477137	1006
10	rs12242821	G	A	0.0168986	1006
10	rs78769766	T	G	0.0218688	1006
10	rs11186565	C	T	0.0477137	1006
10	rs12249854	T	A	0.0477137	1006
10	rs17106657	T	G	0.0487078	1006
10	rs4537675	G	A	0.0447316	1006
10	rs7919797	C	G	0.0477137	1006
10	rs4415665	G	A	0.0467197	1006
10	rs146618495	G	A	0.0457256	1006
10	rs7906306	T	C	0.0477137	1006
10	rs7077014	G	C	0.0477137	1006
10	rs7076784	A	G	0.0477137	1006
10	rs117261962	T	C	0.027833	1006
10	rs7342052	A	G	0.0477137	1006
10	rs7081707	G	A	0.0218688	1006
10	rs7910115	G	A	0.0168986	1006
10	rs111631819	C	T	0.0218688	1006
10	rs13376868	G	A	0.0477137	1006
10	rs146628901	T	A	0.0218688	1006
10	rs11186570	G	A	0.0477137	1006
10	rs7908769	T	C	0.0477137	1006
10	rs9804186	A	G	0.0477137	1006
10	rs9804311	C	T	0.0477137	1006
10	rs113933491	G	A	0.0477137	1006
10	rs111889497	A	G	0.0218688	1006
10	rs115358812	C	G	0.0477137	1006
10	rs76070020	T	C	0.0159046	1006
10	rs139542139	A	C	0.0248509	1006
10	rs55718133	C	T	0.0477137	1006
10	rs118182931	A	G	0.0168986	1006
10	rs12257543	C	T	0.0218688	1006
10	rs9943307	A	G	0.0477137	1006
10	rs11186572	C	T	0.132207	1006
10	rs56097320	A	G	0.0477137	1006
10	rs143598172	C	T	0.0198807	1006
10	rs12269643	G	A	0.0258449	1006
10	rs112254665	C	G	0.0477137	1006
10	rs113791759	A	G	0.0477137	1006
10	rs112725424	C	T	0.0218688	1006
10	rs111866072	C	T	0.0258449	1006
10	rs7895635	C	A	0.0218688	1006
10	rs12242257	C	A	0.0159046	1006
10	rs192402326	C	T	0.0178926	1006
10	rs7899549	G	A	0.0228628	1006
10	rs12263089	C	T	0.0477137	1006
10	rs11186573	G	C	0.0477137	1006
10	rs78316581	C	T	0.0506958	1006
10	rs113150082	A	G	0.0218688	1006
10	rs11492696	G	T	0.132207	1006
10	rs12247442	T	C	0.0477137	1006
10	rs76727931	C	T	0.0168986	1006
10	rs6583775	T	C	0.0477137	1006
10	rs11186574	A	G	0.0159046	1006
10	rs7071064	T	A	0.0218688	1006
10	rs7087338	G	C	0.0218688	1006
10	rs6583776	C	T	0.0477137	1006
10	rs11186575	C	T	0.0168986	1006
10	rs12775728	A	G	0.027833	1006
10	rs7920604	G	A	0.0487078	1006
10	rs117679427	T	G	0.0238569	1006
10	rs2421517	C	A	0.0258449	1006
10	rs41286932	C	G	0.0149105	1006
10	rs74650963	A	G	0.0218688	1006
10	rs61579794	C	A	0.0159046	1006
10	rs35403049	C	T	0.0377734	1006
10	rs12266111	A	G	0.0218688	1006
10	rs12266112	A	G	0.0168986	1006
10	rs79909213	T	A	0.0656064	1006
10	rs73316246	A	G	0.0168986	1006
10	rs61877880	C	T	0.0367793	1006
10	rs7075424	A	G	0.0477137	1006
10	rs117144859	C	G	0.0447316	1006
10	rs13376715	T	A	0.0258449	1006
10	rs147979310	A	G	0.0109344	1006
10	rs7895666	T	C	0.0477137	1006
10	rs72819215	T	A	0.0228628	1006
10	rs78002787	G	A	0.0159046	1006
10	rs57159565	T	C	0.0168986	1006
10	rs7908457	A	G	0.0477137	1006
10	rs7894248	T	C	0.0477137	1006
10	rs72819217	C	T	0.0228628	1006
10	rs111475807	G	T	0.0139165	1006
10	rs4376822	A	G	0.0397614	1006
10	rs7898845	A	T	0.0477137	1006
10	rs72819219	T	C	0.0248509	1006
10	rs12242663	C	T	0.0258449	1006
10	rs11186580	T	C	0.0477137	1006
10	rs7072087	T	G	0.0477137	1006
10	rs12359578	C	T	0.0656064	1006
10	rs7914133	T	C	0.0487078	1006
10	rs7914794	T	C	0.0487078	1006
10	rs1329652	G	A	0.0487078	1006
10	rs11186584	A	G	0.0487078	1006
10	rs112753764	G	A	0.0178926	1006
10	rs2068866	A	G	0.0397614	1006
10	rs7919792	C	T	0.0357853	1006
10	rs7900774	G	A	0.219682	1006
10	rs7085276	A	T	0.0437376	1006
10	rs11186585	A	G	0.0487078	1006
10	rs11186586	A	G	0.0487078	1006
10	rs6583777	T	C	0.0487078	1006
10	rs75191395	C	T	0.0675944	1006
10	rs138831745	A	G	0.00994036	1006
10	rs7100516	C	A	0.0159046	1006
10	rs57988119	G	C	0.0487078	1006
10	rs73316284	G	A	0.0159046	1006
10	rs1360187	A	G	0.0487078	1006
10	rs182968640	G	A	0.00795229	1006
10	rs180682097	C	A	0.0159046	1006
10	rs59758370	C	T	0.0168986	1006
10	rs111583851	G	A	0.0168986	1006
10	rs555337365	T	A	0.0159046	1006
10	rs7075344	A	G	0.0477137	1006
10	rs7478184	T	C	0.0487078	1006
10	rs117761150	G	A	0.0308151	1006
10	rs12244852	T	C	0.0228628	1006
10	rs7920553	C	T	0.0258449	1006
10	rs34718593	G	A	0.0367793	1006
10	rs12245101	T	A	0.0159046	1006
10	rs140079267	T	G	0.0198807	1006
10	rs17106706	T	G	0.0228628	1006
10	rs143944464	A	G	0.00795229	1006
10	rs11186596	T	G	0.0477137	1006
10	rs11186597	A	G	0.0477137	1006
10	rs12258439	A	T	0.0168986	1006
10	rs12262057	A	G	0.0159046	1006
10	rs117786922	G	A	0.0308151	1006
10	rs17472998	A	C	0.0675944	1006
10	rs12259834	T	C	0.0477137	1006
10	rs12357367	G	A	0.0646123	1006
10	rs4933658	A	T	0.260437	1006
10	rs78870235	C	T	0.0218688	1006
10	rs77516404	G	T	0.0258449	1006
10	rs147027904	A	C	0.026839	1006
10	rs11186598	G	A	0.0218688	1006
10	rs80115001	G	A	0.0159046	1006
10	rs17106727	T	C	0.0248509	1006
10	rs35770526	T	A	0.0367793	1006
10	rs12253556	G	A	0.0168986	1006
10	rs74516805	G	A	0.0218688	1006
10	rs11186599	T	C	0.0248509	1006
10	rs11186600	T	C	0.0248509	1006
10	rs55663406	G	A	0.0427435	1006
10	rs7076439	G	A	0.0248509	1006
10	rs11186601	T	C	0.0248509	1006
10	rs72819223	C	T	0.0387674	1006
10	rs11186603	T	C	0.0248509	1006
10	rs3904193	G	T	0.0506958	1006
10	rs3904194	T	C	0.0506958	1006
10	rs12259631	C	G	0.0477137	1006
10	rs12261527	G	C	0.0168986	1006
```
