## Supplementary material for "Characterization of shared and ancestry-specific signals driving complex traits using multi-ancestry fine-mapping": s2.afreq

```
#CHROM	ID	REF	ALT	ALT_FREQS	OBS_CT
10	rs1274382	G	T	0.166667	1008
10	rs1274383	C	T	0.166667	1008
10	rs1274384	G	C	0.167659	1008
10	rs2252733	G	C	0.171627	1008
10	rs1274385	A	G	0.164683	1008
10	rs1274386	A	C	0.405754	1008
10	rs1274387	C	A	0.15873	1008
10	rs11186214	C	G	0.159722	1008
10	rs10881802	C	T	0.404762	1008
10	rs11186215	T	C	0.159722	1008
10	rs61858541	G	A	0.014881	1008
10	rs61858542	C	T	0.15873	1008
10	rs61858543	G	A	0.15873	1008
10	rs61858544	G	A	0.15873	1008
10	rs17521851	T	C	0.15873	1008
10	rs78704282	G	T	0.0198413	1008
10	rs10458740	C	T	0.162698	1008
10	rs10881803	T	G	0.125992	1008
10	rs10458742	C	G	0.404762	1008
10	rs1892533	G	A	0.162698	1008
10	rs76306887	G	A	0.102183	1008
10	rs17443452	T	C	0.162698	1008
10	rs61859283	T	C	0.15873	1008
10	rs11816911	G	A	0.15873	1008
10	rs17443486	A	G	0.159722	1008
10	rs56166844	T	A	0.605159	1008
10	rs17097104	G	T	0.185516	1008
10	rs9651427	T	C	0.046627	1008
10	rs59076468	G	A	0.0436508	1008
10	rs1938478	A	G	0.545635	1008
10	rs7094359	A	C	0.046627	1008
10	rs17097139	A	G	0.198413	1008
10	rs1938477	A	G	0.0456349	1008
10	rs117006437	G	A	0.014881	1008
10	rs1938476	C	A	0.344246	1008
10	rs4933189	T	C	0.546627	1008
10	rs61859287	T	C	0.0446429	1008
10	rs10466134	C	G	0.0456349	1008
10	rs148001939	C	T	0.0545635	1008
10	rs117950616	G	A	0.0376984	1008
10	rs11528038	G	A	0.0535714	1008
10	rs139164078	G	T	0.014881	1008
10	rs4933591	C	T	0.344246	1008
10	rs2154379	T	C	0.545635	1008
10	rs17097279	T	C	0.24504	1008
10	rs1954654	T	C	0.244048	1008
10	rs73324008	A	G	0.244048	1008
10	rs11186227	A	G	0.111111	1008
10	rs1938460	G	A	0.24504	1008
10	rs11186231	C	A	0.0535714	1008
10	rs77727898	C	T	0.244048	1008
10	rs117684443	C	G	0.111111	1008
10	rs142816519	T	C	0.0178571	1008
10	rs12268984	T	C	0.046627	1008
10	rs61859288	T	C	0.0436508	1008
10	rs56057746	A	G	0.0436508	1008
10	rs1938461	T	C	0.548611	1008
10	rs11186232	G	A	0.202381	1008
10	rs79570939	A	G	0.244048	1008
10	rs74643776	T	C	0.24504	1008
10	rs61859291	A	T	0.0436508	1008
10	rs75651706	G	A	0.0535714	1008
10	rs12572878	A	G	0.031746	1008
10	rs150513097	C	G	0.0178571	1008
10	rs61859292	C	T	0.0436508	1008
10	rs79109609	T	G	0.266865	1008
10	rs117935198	A	G	0.0426587	1008
10	rs1274412	A	C	0.320437	1008
10	rs61859293	T	C	0.0436508	1008
10	rs1113910	C	G	0.046627	1008
10	rs1274411	T	C	0.0535714	1008
10	rs61859294	A	G	0.0436508	1008
10	rs1419346	A	G	0.0337302	1008
10	rs7098151	G	A	0.200397	1008
10	rs55661486	C	T	0.0436508	1008
10	rs117263639	T	C	0.243056	1008
10	rs78659821	A	C	0.208333	1008
10	rs1274393	G	A	0.0674603	1008
10	rs117537435	C	A	0.0228175	1008
10	rs1274394	T	C	0.276786	1008
10	rs1274395	A	G	0.305556	1008
10	rs1290000	C	T	0.300595	1008
10	rs1274396	T	G	0.303571	1008
10	rs1274397	A	G	0.303571	1008
10	rs1274398	C	A	0.300595	1008
10	rs2490322	C	T	0.300595	1008
10	rs2490321	T	C	0.303571	1008
10	rs61859296	T	C	0.0267857	1008
10	rs1343651	T	C	0.276786	1008
10	rs1274399	C	T	0.27381	1008
10	rs1274400	A	C	0.276786	1008
10	rs1274401	C	A	0.276786	1008
10	rs1274402	C	T	0.0674603	1008
10	rs1274403	T	C	0.0674603	1008
10	rs1274404	C	T	0.258929	1008
10	rs1274405	G	T	0.259921	1008
10	rs1274406	G	A	0.259921	1008
10	rs1274407	G	A	0.259921	1008
10	rs1274408	T	G	0.259921	1008
10	rs7899789	T	A	0.208333	1008
10	rs17097771	C	A	0.191468	1008
10	rs77338924	C	A	0.191468	1008
10	rs1274409	C	T	0.258929	1008
10	rs1299939	C	T	0.261905	1008
10	rs1779941	C	T	0.261905	1008
10	rs142797339	G	A	0.0208333	1008
10	rs1274410	C	T	0.259921	1008
10	rs2710717	C	T	0.738095	1008
10	rs2800131	A	C	0.740079	1008
10	rs2710724	G	T	0.740079	1008
10	rs11816872	C	A	0.208333	1008
10	rs2710725	G	A	0.738095	1008
10	rs2710726	T	C	0.738095	1008
10	rs145646688	G	A	0.191468	1008
10	rs2105410	G	A	0.208333	1008
10	rs142738942	G	A	0.0119048	1008
10	rs7898246	T	C	0.740079	1008
10	rs117713962	A	G	0.191468	1008
10	rs144982258	A	G	0.0238095	1008
10	rs144943781	C	G	0.0238095	1008
10	rs1573251	A	G	0.741071	1008
10	rs2710728	A	G	0.738095	1008
10	rs1419343	T	C	0.742063	1008
10	rs2800119	T	C	0.931548	1008
10	rs2255628	C	T	0.739087	1008
10	rs1573252	G	A	0.954365	1008
10	rs1547852	G	A	0.93254	1008
10	rs1936588	G	A	0.93254	1008
10	rs1936589	T	C	0.93254	1008
10	rs77653704	A	G	0.190476	1008
10	rs142592295	T	G	0.00595238	1008
10	rs1936591	T	C	0.93254	1008
10	rs2032047	A	T	0.189484	1008
10	rs1936592	T	C	0.93254	1008
10	rs1857590	G	A	0.93254	1008
10	rs1419345	A	G	0.93254	1008
10	rs79769940	G	T	0.190476	1008
10	rs2710729	A	G	0.739087	1008
10	rs2251651	C	G	0.739087	1008
10	rs78610477	T	C	0.190476	1008
10	rs2710730	T	C	0.739087	1008
10	rs11813374	G	A	0.190476	1008
10	rs77947068	C	T	0.191468	1008
10	rs2710731	G	C	0.933532	1008
10	rs1936593	C	A	0.739087	1008
10	rs4933596	T	C	0.193452	1008
10	rs80166359	A	T	0.191468	1008
10	rs1936594	A	G	0.93254	1008
10	rs1936595	G	A	0.93254	1008
10	rs4587649	A	C	0.194444	1008
10	rs79596084	C	G	0.190476	1008
10	rs2800123	G	T	0.93254	1008
10	rs10748552	G	A	0.93254	1008
10	rs1936596	A	C	0.74504	1008
10	rs2800125	G	A	0.74504	1008
10	rs2800126	A	G	0.933532	1008
10	rs2800127	A	G	0.530754	1008
10	rs2800128	A	G	0.740079	1008
10	rs1419353	C	T	0.933532	1008
10	rs1419354	A	T	0.933532	1008
10	rs2051154	G	A	0.740079	1008
10	rs2051155	T	G	0.740079	1008
10	rs76960465	T	C	0.190476	1008
10	rs2710733	T	C	0.742063	1008
10	rs1954506	G	A	0.740079	1008
10	rs74415628	T	C	0.190476	1008
10	rs1936598	C	T	0.933532	1008
10	rs1936599	C	T	0.742063	1008
10	rs2465116	G	T	0.933532	1008
10	rs2710734	A	G	0.738095	1008
10	rs1936582	G	C	0.933532	1008
10	rs1936583	A	G	0.742063	1008
10	rs1936584	G	T	0.738095	1008
10	rs1936585	A	C	0.739087	1008
10	rs1936586	C	T	0.739087	1008
10	rs1936587	T	A	0.738095	1008
10	rs79561226	G	A	0.191468	1008
10	rs4933601	G	A	0.186508	1008
10	rs2710735	C	A	0.744048	1008
10	rs2489293	T	A	0.743056	1008
10	rs2465117	G	A	0.747024	1008
10	rs150197775	C	G	0.186508	1008
10	rs7478197	C	T	0.743056	1008
10	rs146404630	T	C	0.186508	1008
10	rs9731151	T	C	0.743056	1008
10	rs143641999	C	A	0.482143	1008
10	rs7475208	A	G	0.743056	1008
10	rs2800196	T	A	0.743056	1008
10	rs2710736	G	T	0.743056	1008
10	rs149725732	G	A	0.186508	1008
10	rs2952846	C	T	0.743056	1008
10	rs7903113	G	A	0.743056	1008
10	rs2710737	A	G	0.743056	1008
10	rs2800195	A	C	0.743056	1008
10	rs2800194	T	C	0.747024	1008
10	rs2710738	G	A	0.743056	1008
10	rs2800193	C	T	0.743056	1008
10	rs2710739	G	A	0.743056	1008
10	rs72807184	G	A	0.00198413	1008
10	rs77559573	G	A	0.185516	1008
10	rs2800192	G	A	0.743056	1008
10	rs2800191	A	G	0.742063	1008
10	rs2800190	T	C	0.744048	1008
10	rs2800189	T	A	0.743056	1008
10	rs116973154	G	A	0.031746	1008
10	rs2465118	G	A	0.743056	1008
10	rs2800188	G	A	0.747024	1008
10	rs6583720	G	A	0.214286	1008
10	rs2420189	A	G	0.743056	1008
10	rs2420190	T	G	0.743056	1008
10	rs2420191	G	C	0.743056	1008
10	rs1936580	T	A	0.743056	1008
10	rs1936579	A	G	0.743056	1008
10	rs11186257	G	T	0.130952	1008
10	rs2800183	G	A	0.743056	1008
10	rs2800182	T	C	0.743056	1008
10	rs2186014	A	G	0.933532	1008
10	rs2710741	T	C	0.52877	1008
10	rs2096348	C	G	0.747024	1008
10	rs1936578	T	C	0.743056	1008
10	rs2800179	A	G	0.743056	1008
10	rs2710744	C	T	0.743056	1008
10	rs75827081	C	T	0.186508	1008
10	rs1857594	C	G	0.743056	1008
10	rs1857593	G	A	0.743056	1008
10	rs2800177	T	C	0.743056	1008
10	rs2800176	G	A	0.743056	1008
10	rs2800175	T	C	0.52877	1008
10	rs2420192	T	C	0.747024	1008
10	rs2263617	C	G	0.743056	1008
10	rs2800174	G	A	0.746032	1008
10	rs72807197	T	C	0.0436508	1008
10	rs2263618	C	A	0.743056	1008
10	rs2211559	T	C	0.747024	1008
10	rs2263619	A	G	0.743056	1008
10	rs7903534	T	G	0.214286	1008
10	rs2710746	A	G	0.93254	1008
10	rs1936577	A	G	0.742063	1008
10	rs80242583	A	G	0.186508	1008
10	rs1936576	A	G	0.526786	1008
10	rs1936575	A	T	0.742063	1008
10	rs1936574	A	C	0.746032	1008
10	rs2263620	A	G	0.742063	1008
10	rs2226213	G	A	0.742063	1008
10	rs1936573	T	A	0.93254	1008
10	rs2800170	G	A	0.742063	1008
10	rs2800169	A	G	0.743056	1008
10	rs2800168	A	G	0.743056	1008
10	rs2710751	A	G	0.742063	1008
10	rs2800167	G	A	0.741071	1008
10	rs2800166	C	A	0.742063	1008
10	rs2710752	A	C	0.93254	1008
10	rs2253577	A	G	0.743056	1008
10	rs2253576	G	T	0.743056	1008
10	rs1419342	A	G	0.743056	1008
10	rs76127190	T	A	0.185516	1008
10	rs76431453	A	T	0.185516	1008
10	rs2710754	C	T	0.931548	1008
10	rs2710755	T	C	0.743056	1008
10	rs2710756	C	T	0.743056	1008
10	rs2800165	C	G	0.743056	1008
10	rs2710757	A	T	0.93254	1008
10	rs2710758	C	T	0.93254	1008
10	rs2710759	C	G	0.743056	1008
10	rs2489294	C	A	0.743056	1008
10	rs1936619	C	G	0.93254	1008
10	rs2800163	G	A	0.743056	1008
10	rs2253145	C	T	0.725198	1008
10	rs2253139	A	G	0.743056	1008
10	rs2253127	A	G	0.743056	1008
10	rs2253126	T	C	0.725198	1008
10	rs1936618	T	C	0.725198	1008
10	rs1936617	A	G	0.743056	1008
10	rs1936616	G	A	0.725198	1008
10	rs1936615	C	A	0.725198	1008
10	rs2710760	T	C	0.725198	1008
10	rs2800162	C	A	0.725198	1008
10	rs2710761	C	T	0.725198	1008
10	rs2710762	C	T	0.725198	1008
10	rs2710763	C	T	0.725198	1008
10	rs2800161	C	G	0.725198	1008
10	rs2800160	G	A	0.725198	1008
10	rs1419344	G	A	0.725198	1008
10	rs80267573	A	T	0.185516	1008
10	rs2710765	C	T	0.724206	1008
10	rs2710766	C	T	0.72619	1008
10	rs1539720	G	A	0.93254	1008
10	rs1539719	T	C	0.201389	1008
10	rs2710767	C	A	0.542659	1008
10	rs1936614	G	A	0.201389	1008
10	rs10509605	A	G	0.201389	1008
10	rs1936612	T	C	0.53373	1008
10	rs17098601	T	C	0.200397	1008
10	rs2710768	A	C	0.550595	1008
10	rs2465119	C	T	0.915675	1008
10	rs56275434	A	G	0.204365	1008
10	rs2800158	T	C	0.924603	1008
10	rs2800157	T	C	0.940476	1008
10	rs2096352	T	G	0.556548	1008
10	rs1936610	A	T	0.232143	1008
10	rs1936609	C	T	0.947421	1008
10	rs192238701	C	A	0.0128968	1008
10	rs12246059	G	A	0.225198	1008
10	rs1936607	A	T	0.722222	1008
10	rs17098642	A	G	0.230159	1008
10	rs1419352	G	C	0.234127	1008
10	rs1419351	G	A	0.234127	1008
10	rs74148812	C	T	0.015873	1008
10	rs2800156	A	C	0.479167	1008
10	rs2800155	C	G	0.479167	1008
10	rs2710771	G	T	0.72619	1008
10	rs1419350	T	G	0.728175	1008
10	rs2901088	C	T	0.233135	1008
10	rs1419348	A	C	0.952381	1008
10	rs1419347	A	G	0.936508	1008
10	rs143790822	G	A	0.015873	1008
10	rs190942136	A	G	0.015873	1008
10	rs1892107	A	G	0.703373	1008
10	rs1892106	G	A	0.936508	1008
10	rs1892105	G	A	0.936508	1008
10	rs1936606	C	T	0.233135	1008
10	rs117696629	C	T	0.015873	1008
10	rs11812720	C	T	0.00297619	1008
10	rs11814758	T	A	0.00297619	1008
10	rs74390293	G	C	0.014881	1008
10	rs7901850	G	A	0.00396825	1008
10	rs2800153	A	G	0.693452	1008
10	rs2800152	T	C	0.766865	1008
10	rs1936603	G	A	0.409722	1008
10	rs1936602	C	T	0.405754	1008
10	rs1936601	C	T	0.864087	1008
10	rs2420196	T	C	0.404762	1008
10	rs2901089	G	A	0.383929	1008
10	rs117752683	A	G	0.0218254	1008
10	rs1936600	T	G	0.787698	1008
10	rs2096351	G	A	0.302579	1008
10	rs2105411	C	T	0.302579	1008
10	rs10881817	C	G	0.302579	1008
10	rs146386485	G	C	0.0178571	1008
10	rs2800150	T	C	0.781746	1008
10	rs10881818	G	A	0.302579	1008
10	rs10509606	C	T	0.302579	1008
10	rs2105409	C	G	0.302579	1008
10	rs10881819	A	G	0.302579	1008
10	rs10881820	T	C	0.302579	1008
10	rs7896481	A	C	0.302579	1008
10	rs117964125	T	C	0.0456349	1008
10	rs7913864	T	C	0.302579	1008
10	rs1936581	G	A	0.0505952	1008
10	rs7913746	A	G	0.302579	1008
10	rs61611692	G	A	0.303571	1008
10	rs2489291	T	C	0.316468	1008
10	rs2710772	A	G	0.789683	1008
10	rs34899943	C	G	0.168651	1008
10	rs2710773	G	T	0.790675	1008
10	rs2800148	C	T	0.790675	1008
10	rs2420200	T	C	0.170635	1008
10	rs11528045	C	A	0.301587	1008
10	rs10881821	A	G	0.302579	1008
10	rs10881822	C	T	0.170635	1008
10	rs2800147	C	T	0.316468	1008
10	rs2800146	C	T	0.316468	1008
10	rs2800145	T	C	0.316468	1008
10	rs1892110	G	A	0.170635	1008
10	rs2000322	G	A	0.302579	1008
10	rs1936611	T	C	0.302579	1008
10	rs1892109	T	C	0.790675	1008
10	rs60940089	G	C	0.302579	1008
10	rs73310302	T	A	0.302579	1008
10	rs74719186	G	A	0.164683	1008
10	rs2710715	G	C	0.762897	1008
10	rs1857591	A	T	0.762897	1008
10	rs2800144	T	C	0.391865	1008
10	rs2800143	T	C	0.62996	1008
10	rs1857592	A	G	0.37004	1008
10	rs76155785	T	C	0.0843254	1008
10	rs11186277	C	G	0.206349	1008
10	rs10881823	T	C	0.170635	1008
10	rs1936572	C	T	0.619048	1008
10	rs1936571	A	G	0.619048	1008
10	rs1936570	A	C	0.619048	1008
10	rs1936569	T	C	0.619048	1008
10	rs2800142	C	G	0.619048	1008
10	rs1936568	C	T	0.619048	1008
10	rs1936567	A	C	0.619048	1008
10	rs74797415	A	G	0.0803571	1008
10	rs2710718	G	T	0.789683	1008
10	rs2800141	A	G	0.619048	1008
10	rs2710719	T	C	0.619048	1008
10	rs2800140	T	G	0.316468	1008
10	rs1857587	G	A	0.619048	1008
10	rs10881824	C	T	0.170635	1008
10	rs17099060	G	C	0.137897	1008
10	rs2800139	C	G	0.619048	1008
10	rs11186279	T	G	0.170635	1008
10	rs59257274	G	C	0.164683	1008
10	rs1936623	A	G	0.619048	1008
10	rs1936622	C	T	0.789683	1008
10	rs10881825	T	C	0.170635	1008
10	rs1857586	G	A	0.619048	1008
10	rs2154134	G	A	0.619048	1008
10	rs1936621	G	C	0.619048	1008
10	rs139953033	C	A	0.00892857	1008
10	rs1936620	A	G	0.619048	1008
10	rs11186282	A	G	0.164683	1008
10	rs1419355	T	C	0.623016	1008
10	rs12570123	A	G	0.167659	1008
10	rs12570136	A	G	0.167659	1008
10	rs2800138	A	T	0.624008	1008
10	rs2710720	G	A	0.624008	1008
10	rs7906966	A	G	0.137897	1008
10	rs2710722	T	C	0.626984	1008
10	rs2800137	A	G	0.626984	1008
10	rs2800136	T	G	0.625992	1008
10	rs2800135	A	G	0.623016	1008
10	rs2710723	G	A	0.623016	1008
10	rs1274445	A	G	0.680556	1008
10	rs1274444	A	G	0.376984	1008
10	rs1274443	G	A	0.680556	1008
10	rs1274442	T	C	0.794643	1008
10	rs12775136	T	A	0.169643	1008
10	rs150902478	A	C	0.0287698	1008
10	rs139730577	C	T	0.0277778	1008
10	rs7478556	A	G	0.164683	1008
10	rs144351501	A	G	0.0168651	1008
10	rs1274441	C	G	0.205357	1008
10	rs149671981	T	A	0.0208333	1008
10	rs2795317	T	C	0.678571	1008
10	rs12763963	A	G	0.171627	1008
10	rs12768801	A	G	0.169643	1008
10	rs1779929	T	A	0.204365	1008
10	rs1539723	T	C	0.794643	1008
10	rs2800134	T	C	0.623016	1008
10	rs17099203	G	T	0.137897	1008
10	rs1539722	A	G	0.205357	1008
10	rs142180520	G	A	0.0257937	1008
10	rs10881826	A	C	0.173611	1008
10	rs2185705	T	C	0.172619	1008
10	rs4933193	G	A	0.141865	1008
10	rs11186287	C	T	0.170635	1008
10	rs12416340	C	T	0.172619	1008
10	rs10881827	A	G	0.172619	1008
10	rs11186288	T	C	0.172619	1008
10	rs10785968	C	T	0.172619	1008
10	rs11186289	G	A	0.172619	1008
10	rs10785969	G	A	0.172619	1008
10	rs117415659	C	T	0.015873	1008
10	rs76102629	C	T	0.0426587	1008
10	rs7896173	A	G	0.301587	1008
10	rs7913138	T	C	0.140873	1008
10	rs12571656	A	G	0.172619	1008
10	rs11186290	G	A	0.172619	1008
10	rs1274439	T	C	0.375992	1008
10	rs17099236	G	A	0.140873	1008
10	rs1573253	C	T	0.160714	1008
10	rs12412067	C	T	0.172619	1008
10	rs10881828	G	A	0.172619	1008
10	rs10785970	C	T	0.172619	1008
10	rs1954505	T	C	0.322421	1008
10	rs117992021	T	C	0.0297619	1008
10	rs2710727	A	C	0.205357	1008
10	rs1857588	T	C	0.205357	1008
10	rs1296196	T	C	0.205357	1008
10	rs78621745	T	G	0.0257937	1008
10	rs1274453	A	G	0.505952	1008
10	rs11186291	G	C	0.171627	1008
10	rs11186292	T	G	0.159722	1008
10	rs2465115	G	T	0.794643	1008
10	rs1299115	C	T	0.205357	1008
10	rs76963187	G	A	0.0674603	1008
10	rs1274452	G	A	0.505952	1008
10	rs11186294	G	A	0.332341	1008
10	rs56972023	C	T	0.140873	1008
10	rs1274448	C	T	0.678571	1008
10	rs1274447	C	G	0.677579	1008
10	rs1539721	T	C	0.171627	1008
10	rs7917422	G	C	0.337302	1008
10	rs1298056	A	G	0.203373	1008
10	rs1107688	C	T	0.332341	1008
10	rs4284320	T	C	0.160714	1008
10	rs76082959	C	G	0.0367063	1008
10	rs145187069	A	T	0.0238095	1008
10	rs11817364	G	A	0.140873	1008
10	rs1274446	T	C	0.678571	1008
10	rs76623564	T	C	0.172619	1008
10	rs3740046	C	T	0.202381	1008
10	rs1418213	G	A	0.331349	1008
10	rs3740048	T	C	0.203373	1008
10	rs10509608	A	G	0.332341	1008
10	rs11186297	T	C	0.678571	1008
10	rs11812708	T	C	0.142857	1008
10	rs10509609	C	T	0.203373	1008
10	rs1935347	G	A	0.678571	1008
10	rs12220866	C	T	0.160714	1008
10	rs71479057	C	G	0.170635	1008
10	rs57768581	A	C	0.142857	1008
10	rs60844040	T	C	0.142857	1008
10	rs2420203	T	C	0.328373	1008
10	rs11592512	C	T	0.203373	1008
10	rs4933194	T	C	0.627976	1008
10	rs7099189	G	A	0.488095	1008
10	rs10881829	C	A	0.160714	1008
10	rs17099478	A	G	0.0287698	1008
10	rs10881830	T	G	0.124008	1008
10	rs11186299	C	A	0.160714	1008
10	rs7916848	T	A	0.631944	1008
10	rs7900386	C	A	0.631944	1008
10	rs11186300	A	C	0.631944	1008
10	rs72809082	A	G	0.203373	1008
10	rs149514630	C	T	0.030754	1008
10	rs7903572	T	C	0.631944	1008
10	rs56662980	A	C	0.142857	1008
10	rs7912164	T	C	0.142857	1008
10	rs183812878	C	T	0.0138889	1008
10	rs74701947	T	C	0.142857	1008
10	rs66845062	G	C	0.203373	1008
10	rs77975427	C	T	0.124008	1008
10	rs68093943	C	T	0.203373	1008
10	rs34479797	T	C	0.122024	1008
10	rs11817665	T	C	0.142857	1008
10	rs4113478	G	T	0.631944	1008
10	rs34301914	A	G	0.124008	1008
10	rs11498504	T	C	0.284722	1008
10	rs12256352	G	C	0.124008	1008
10	rs4262637	T	C	0.142857	1008
10	rs2420367	C	A	0.631944	1008
10	rs7907728	A	T	0.142857	1008
10	rs12762083	T	C	0.122024	1008
10	rs7072526	T	C	0.142857	1008
10	rs7912516	C	T	0.284722	1008
10	rs60226639	A	G	0.143849	1008
10	rs12768638	C	A	0.124008	1008
10	rs35956066	G	A	0.284722	1008
10	rs4933606	A	G	0.142857	1008
10	rs1418212	C	G	0.631944	1008
10	rs60873034	G	A	0.141865	1008
10	rs117793043	G	A	0.0327381	1008
10	rs4471341	C	G	0.634921	1008
10	rs7086484	G	A	0.265873	1008
10	rs11599921	T	C	0.202381	1008
10	rs56030721	A	G	0.202381	1008
10	rs7091039	A	T	0.143849	1008
10	rs77974554	G	T	0.0277778	1008
10	rs56132525	G	C	0.202381	1008
10	rs11186305	G	A	0.161706	1008
10	rs10881831	G	C	0.161706	1008
10	rs12416468	G	A	0.124008	1008
10	rs79778749	T	C	0.143849	1008
10	rs57822829	G	A	0.137897	1008
10	rs36101610	C	A	0.260913	1008
10	rs117415998	A	G	0.0208333	1008
10	rs78472578	T	C	0.261905	1008
10	rs11186306	C	T	0.161706	1008
10	rs7904560	G	A	0.200397	1008
10	rs66533440	G	A	0.198413	1008
10	rs4933607	G	A	0.260913	1008
10	rs12412496	G	A	0.260913	1008
10	rs12219236	T	C	0.0525794	1008
10	rs12413941	T	C	0.260913	1008
10	rs55958759	T	C	0.199405	1008
10	rs7090415	G	A	0.259921	1008
10	rs10881832	C	T	0.624008	1008
10	rs35731058	G	A	0.260913	1008
10	rs4272713	A	G	0.259921	1008
10	rs10881833	A	T	0.161706	1008
10	rs17100178	A	T	0.139881	1008
10	rs147729986	A	G	0.0357143	1008
10	rs7921267	A	G	0.696429	1008
10	rs11596518	A	G	0.199405	1008
10	rs142697352	G	C	0.0208333	1008
10	rs75346593	G	A	0.0376984	1008
10	rs77975638	A	C	0.0694444	1008
10	rs68143152	C	T	0.198413	1008
10	rs4933608	C	T	0.259921	1008
10	rs7916403	G	T	0.46131	1008
10	rs12785051	T	A	0.259921	1008
10	rs12783703	A	G	0.259921	1008
10	rs78194737	C	T	0.0367063	1008
10	rs12764938	C	T	0.259921	1008
10	rs35598406	C	A	0.259921	1008
10	rs11186309	T	C	0.259921	1008
10	rs1418214	C	A	0.259921	1008
10	rs78907404	T	C	0.0188492	1008
10	rs12766851	C	T	0.259921	1008
10	rs7090941	C	T	0.260913	1008
10	rs7075333	T	C	0.259921	1008
10	rs75868876	G	A	0.0267857	1008
10	rs11594548	G	A	0.259921	1008
10	rs12775181	G	C	0.12004	1008
10	rs1573935	A	G	0.462302	1008
10	rs1935351	C	T	0.259921	1008
10	rs4350278	C	A	0.259921	1008
10	rs4350279	C	T	0.259921	1008
10	rs2185708	A	G	0.259921	1008
10	rs2185707	T	A	0.259921	1008
10	rs58868307	C	A	0.259921	1008
10	rs57825126	A	C	0.259921	1008
10	rs60748043	C	T	0.259921	1008
10	rs112081741	A	G	0.259921	1008
10	rs60135579	G	A	0.259921	1008
10	rs61218433	A	G	0.259921	1008
10	rs111391725	C	T	0.259921	1008
10	rs59277098	T	C	0.259921	1008
10	rs12777727	A	G	0.259921	1008
10	rs12777881	C	T	0.259921	1008
10	rs117377859	G	A	0.199405	1008
10	rs11186315	A	G	0.162698	1008
10	rs12779377	T	C	0.259921	1008
10	rs12779610	T	C	0.259921	1008
10	rs12784621	T	C	0.259921	1008
10	rs12783410	A	G	0.448413	1008
10	rs12784014	C	T	0.259921	1008
10	rs12761148	T	C	0.259921	1008
10	rs11817810	C	T	0.260913	1008
10	rs138704692	C	T	0.259921	1008
10	rs146134208	C	T	0.0515873	1008
10	rs138692846	A	G	0.259921	1008
10	rs71479059	G	A	0.259921	1008
10	rs11527868	G	A	0.162698	1008
10	rs112875067	A	C	0.259921	1008
10	rs111631884	T	G	0.259921	1008
10	rs4933613	A	G	0.259921	1008
10	rs199919554	G	A	0.015873	1008
10	rs7096934	T	C	0.259921	1008
10	rs7079426	C	A	0.259921	1008
10	rs11596739	C	T	0.199405	1008
10	rs141672103	A	C	0.0218254	1008
10	rs11813240	A	G	0.259921	1008
10	rs77141476	A	G	0.139881	1008
10	rs58586220	G	A	0.259921	1008
10	rs58460916	C	T	0.259921	1008
10	rs35449520	T	A	0.259921	1008
10	rs4933195	T	A	0.259921	1008
10	rs71479062	C	T	0.258929	1008
10	rs113523053	C	T	0.199405	1008
10	rs28842222	G	A	0.258929	1008
10	rs12765470	G	A	0.12004	1008
10	rs58118540	T	C	0.139881	1008
10	rs12415970	G	A	0.259921	1008
10	rs56043086	C	T	0.199405	1008
10	rs11814840	A	G	0.259921	1008
10	rs11813096	T	C	0.259921	1008
10	rs11186320	T	C	0.422619	1008
10	rs77843021	T	C	0.0357143	1008
10	rs77908881	T	C	0.00992063	1008
10	rs35416754	T	C	0.282738	1008
10	rs7082401	T	C	0.421627	1008
10	rs7082558	T	C	0.624008	1008
10	rs35863839	T	C	0.259921	1008
10	rs11591238	G	C	0.259921	1008
10	rs7073423	A	G	0.624008	1008
10	rs75619303	T	C	0.162698	1008
10	rs1342085	A	G	0.625	1008
10	rs11594126	T	C	0.259921	1008
10	rs12259060	A	G	0.423611	1008
10	rs1935350	A	G	0.259921	1008
10	rs12261011	A	G	0.162698	1008
10	rs10881834	G	A	0.162698	1008
10	rs10881835	C	T	0.161706	1008
10	rs72634995	T	C	0.198413	1008
10	rs66795651	T	C	0.198413	1008
10	rs7893260	G	T	0.259921	1008
10	rs7893391	G	A	0.259921	1008
10	rs11186323	A	G	0.162698	1008
10	rs10881836	G	A	0.624008	1008
10	rs11186324	C	T	0.422619	1008
10	rs7906960	A	G	0.422619	1008
10	rs11498507	T	G	0.162698	1008
10	rs11498662	G	T	0.162698	1008
10	rs73315609	A	G	0.162698	1008
10	rs7087400	A	G	0.422619	1008
10	rs11528046	G	A	0.0515873	1008
10	rs6583735	C	A	0.624008	1008
10	rs1592143	A	C	0.162698	1008
10	rs58578719	G	A	0.161706	1008
10	rs7080463	T	A	0.421627	1008
10	rs9420571	G	A	0.624008	1008
10	rs9420572	A	G	0.624008	1008
10	rs7081448	T	A	0.198413	1008
10	rs10881838	A	G	0.422619	1008
10	rs12764332	C	T	0.259921	1008
10	rs7897751	A	T	0.259921	1008
10	rs35987367	C	T	0.423611	1008
10	rs34871116	A	G	0.259921	1008
10	rs117960205	G	A	0.0228175	1008
10	rs66650915	T	C	0.422619	1008
10	rs80288294	C	T	0.031746	1008
10	rs12249377	C	A	0.162698	1008
10	rs142515882	G	T	0.0525794	1008
10	rs6583736	G	A	0.624008	1008
10	rs185169511	G	A	0.0277778	1008
10	rs10785972	C	T	0.422619	1008
10	rs12259401	T	G	0.422619	1008
10	rs35358531	T	C	0.121032	1008
10	rs1935349	C	T	0.259921	1008
10	rs2901127	C	T	0.162698	1008
10	rs79846185	C	T	0.0446429	1008
10	rs1935348	T	C	0.259921	1008
10	rs7093602	T	C	0.259921	1008
10	rs67521227	A	G	0.198413	1008
10	rs2420368	A	G	0.259921	1008
10	rs10785973	C	A	0.303571	1008
10	rs11597471	C	G	0.421627	1008
10	rs11599902	T	C	0.422619	1008
10	rs9419730	C	A	0.203373	1008
10	rs12264160	G	A	0.160714	1008
10	rs56369629	T	C	0.203373	1008
10	rs12244538	T	A	0.160714	1008
10	rs10881839	A	C	0.422619	1008
10	rs76851833	G	A	0.0436508	1008
10	rs12414389	C	G	0.261905	1008
10	rs4406742	G	A	0.261905	1008
10	rs4520504	T	C	0.422619	1008
10	rs4459202	G	A	0.261905	1008
10	rs2153779	G	A	0.263889	1008
10	rs2185706	G	A	0.261905	1008
10	rs11186331	G	A	0.0277778	1008
10	rs7084468	G	A	0.264881	1008
10	rs11186333	G	A	0.161706	1008
10	rs7089533	C	T	0.261905	1008
10	rs73315628	T	C	0.161706	1008
10	rs74148885	T	G	0.161706	1008
10	rs4933196	G	A	0.140873	1008
10	rs7074715	G	A	0.261905	1008
10	rs12414726	A	G	0.261905	1008
10	rs12258938	A	G	0.161706	1008
10	rs12259062	A	G	0.426587	1008
10	rs11186336	G	C	0.16369	1008
10	rs77758115	C	T	0.0138889	1008
10	rs12761105	T	C	0.256944	1008
10	rs117458340	T	A	0.0376984	1008
10	rs116965591	G	A	0.0337302	1008
10	rs11186338	G	A	0.16369	1008
10	rs7919103	T	C	0.627976	1008
10	rs2901026	A	C	0.16369	1008
10	rs11186339	T	C	0.16369	1008
10	rs3808932	C	T	0.137897	1008
10	rs1891311	A	G	0.16369	1008
10	rs1891312	G	A	0.166667	1008
10	rs7905446	T	G	0.423611	1008
10	rs12254390	G	C	0.423611	1008
10	rs6583737	A	G	0.423611	1008
10	rs12256605	G	C	0.16369	1008
10	rs1935346	T	C	0.256944	1008
10	rs11186341	G	C	0.16369	1008
10	rs10881840	C	T	0.16369	1008
10	rs147414991	C	T	0.0178571	1008
10	rs7083729	T	C	0.423611	1008
10	rs7084125	T	G	0.256944	1008
10	rs7100129	C	T	0.256944	1008
10	rs7916597	T	A	0.0337302	1008
10	rs7916720	T	C	0.166667	1008
10	rs10785974	T	C	0.423611	1008
10	rs4933616	G	A	0.136905	1008
10	rs140530474	A	G	0.0277778	1008
10	rs10785975	C	T	0.698413	1008
10	rs117913344	A	T	0.0337302	1008
10	rs11186342	T	C	0.627976	1008
10	rs4282910	G	A	0.16369	1008
10	rs4933199	T	C	0.256944	1008
10	rs148457850	A	C	0.0248016	1008
10	rs4586057	T	G	0.166667	1008
10	rs7101168	T	C	0.375	1008
10	rs12246757	A	G	0.422619	1008
10	rs61481895	C	A	0.166667	1008
10	rs10881841	G	A	0.16369	1008
10	rs11186343	T	C	0.16369	1008
10	rs12255018	A	G	0.166667	1008
10	rs12411309	C	T	0.255952	1008
10	rs11186344	A	G	0.162698	1008
10	rs11594649	T	G	0.255952	1008
10	rs10881842	T	A	0.175595	1008
10	rs7096568	G	C	0.166667	1008
10	rs11186346	C	T	0.16369	1008
10	rs4144423	T	G	0.262897	1008
10	rs12766523	G	A	0.255952	1008
10	rs36038131	C	T	0.119048	1008
10	rs10509612	G	A	0.25496	1008
10	rs4144422	A	G	0.166667	1008
10	rs10881843	A	G	0.166667	1008
10	rs4933617	G	T	0.441468	1008
10	rs74529341	G	T	0.167659	1008
10	rs10881844	T	C	0.428571	1008
10	rs10881845	T	C	0.16369	1008
10	rs10881846	G	T	0.166667	1008
10	rs12776459	G	A	0.119048	1008
10	rs11186350	G	T	0.422619	1008
10	rs11186351	T	C	0.429563	1008
10	rs7101301	G	A	0.422619	1008
10	rs7085559	T	C	0.16369	1008
10	rs35494783	A	G	0.0456349	1008
10	rs7896973	A	G	0.429563	1008
10	rs7909232	G	A	0.422619	1008
10	rs11186352	G	C	0.162698	1008
10	rs76060029	A	G	0.0297619	1008
10	rs4933618	C	T	0.421627	1008
10	rs147522711	C	A	0.0198413	1008
10	rs10509613	C	T	0.367063	1008
10	rs10881847	C	T	0.365079	1008
10	rs10881848	T	A	0.166667	1008
10	rs7900048	G	A	0.422619	1008
10	rs4933620	T	C	0.262897	1008
10	rs7917835	C	T	0.136905	1008
10	rs7908380	C	T	0.136905	1008
10	rs4568910	A	G	0.429563	1008
10	rs7089472	C	T	0.428571	1008
10	rs146467760	A	G	0.0456349	1008
10	rs7082814	T	A	0.161706	1008
10	rs78655026	G	A	0.0744048	1008
10	rs4522081	T	A	0.422619	1008
10	rs11186358	T	C	0.166667	1008
10	rs11186359	T	C	0.166667	1008
10	rs11186360	C	A	0.16369	1008
10	rs7903584	C	T	0.166667	1008
10	rs4933621	A	G	0.261905	1008
10	rs11186361	G	T	0.166667	1008
10	rs10881849	T	C	0.373016	1008
10	rs3939	T	C	0.373016	1008
10	rs17102362	T	G	0.166667	1008
10	rs11186367	T	C	0.166667	1008
10	rs4933200	T	C	0.25496	1008
10	rs11186368	T	C	0.16369	1008
10	rs10881853	A	G	0.791667	1008
10	rs79793575	G	A	0.0595238	1008
10	rs10047267	G	C	0.496032	1008
10	rs10881855	A	G	0.655754	1008
10	rs3824739	C	T	0.151786	1008
10	rs118133241	G	A	0.0218254	1008
10	rs10748555	C	A	0.331349	1008
10	rs11186369	C	G	0.331349	1008
10	rs11815049	A	G	0.155754	1008
10	rs76762418	G	T	0.0138889	1008
10	rs80190764	A	G	0.157738	1008
10	rs117380705	T	C	0.0912698	1008
10	rs79442765	G	C	0.0138889	1008
10	rs10785976	C	T	0.477183	1008
10	rs7905809	A	G	0.843254	1008
10	rs75505524	C	G	0.00198413	1008
10	rs72810830	A	T	0.00198413	1008
10	rs12358861	A	T	0.145833	1008
10	rs12247252	C	T	0.284722	1008
10	rs7909942	C	G	0.876984	1008
10	rs74888596	C	A	0.166667	1008
10	rs10881856	A	G	0.166667	1008
10	rs1539479	A	G	0.707341	1008
10	rs10458744	G	A	0.030754	1008
10	rs78002591	T	C	0.00297619	1008
10	rs79608350	C	T	0.164683	1008
10	rs76862363	C	T	0.00297619	1008
10	rs74787458	A	C	0.165675	1008
10	rs7895858	G	C	0.00297619	1008
10	rs7896058	C	G	0.316468	1008
10	rs7896199	A	C	0.874008	1008
10	rs113673027	C	T	0.00297619	1008
10	rs57383363	T	C	0.310516	1008
10	rs12770769	A	G	0.565476	1008
10	rs117798311	T	C	0.0238095	1008
10	rs12785137	G	A	0.563492	1008
10	rs12766869	A	G	0.564484	1008
10	rs79695845	T	C	0.0327381	1008
10	rs4933624	C	T	0.0902778	1008
10	rs55971695	T	C	0.0327381	1008
10	rs79608042	G	C	0.0327381	1008
10	rs61857750	C	T	0.0327381	1008
10	rs7068511	T	C	0.0327381	1008
10	rs61857751	G	A	0.0337302	1008
10	rs61857752	T	G	0.0337302	1008
10	rs11186371	G	A	0.93254	1008
10	rs75255761	C	A	0.280754	1008
10	rs4933625	T	C	0.772817	1008
10	rs7917623	C	G	0.816468	1008
10	rs12265771	G	T	0.0555556	1008
10	rs10881858	T	C	0.816468	1008
10	rs10881859	A	G	0.816468	1008
10	rs11186372	C	T	0.816468	1008
10	rs185366864	A	G	0.00297619	1008
10	rs11186373	A	C	0.816468	1008
10	rs11186374	G	A	0.772817	1008
10	rs12573344	T	A	0.819444	1008
10	rs7906208	C	T	0.819444	1008
10	rs11186375	C	T	0.775794	1008
10	rs11186376	T	C	0.774802	1008
10	rs79777719	G	A	0.289683	1008
10	rs11186377	G	A	0.772817	1008
10	rs10881860	G	C	0.819444	1008
10	rs10881861	T	G	0.819444	1008
10	rs2420498	C	T	0.819444	1008
10	rs3981165	C	T	0.819444	1008
10	rs61859572	T	G	0.0436508	1008
10	rs10881862	G	A	0.775794	1008
10	rs78160334	A	T	0.0228175	1008
10	rs10785977	C	T	0.819444	1008
10	rs10881863	G	T	0.266865	1008
10	rs10785978	C	T	0.819444	1008
10	rs10736059	C	A	0.819444	1008
10	rs10881864	G	A	0.819444	1008
10	rs12776792	G	T	0.767857	1008
10	rs4933626	C	A	0.0902778	1008
10	rs7897141	C	T	0.819444	1008
10	rs7913787	T	G	0.972222	1008
10	rs12765205	G	C	0.21131	1008
10	rs7897603	G	C	0.819444	1008
10	rs7897403	C	T	0.819444	1008
10	rs7897624	G	C	0.819444	1008
10	rs4335456	G	A	0.768849	1008
10	rs4439428	C	T	0.819444	1008
10	rs139428705	T	C	0.767857	1008
10	rs139546772	T	A	0.767857	1008
10	rs76718710	A	G	0.81746	1008
10	rs74956475	A	G	0.767857	1008
10	rs148143894	T	C	0.0446429	1008
10	rs78292770	C	T	0.819444	1008
10	rs80111738	A	G	0.767857	1008
10	rs77431244	G	A	0.819444	1008
10	rs12778021	A	C	0.819444	1008
10	rs192486909	C	T	0.0446429	1008
10	rs61859574	T	G	0.0515873	1008
10	rs12779258	C	T	0.819444	1008
10	rs12220004	A	G	0.0337302	1008
10	rs12779698	A	G	0.767857	1008
10	rs12780222	G	A	0.819444	1008
10	rs12779755	A	T	0.819444	1008
10	rs147878866	A	G	0.0248016	1008
10	rs28849130	C	T	0.819444	1008
10	rs7079028	T	C	0.819444	1008
10	rs7095281	G	A	0.819444	1008
10	rs139526565	T	A	0.0515873	1008
10	rs4933201	G	T	0.767857	1008
10	rs61859575	G	T	0.0515873	1008
10	rs61859576	A	G	0.0515873	1008
10	rs11528048	C	T	0.819444	1008
10	rs185014690	C	A	0.0376984	1008
10	rs10881865	G	T	0.819444	1008
10	rs7070819	A	G	0.267857	1008
10	rs117405058	C	T	0.0922619	1008
10	rs7071533	A	G	0.819444	1008
10	rs7071662	C	G	0.819444	1008
10	rs7071550	A	G	0.819444	1008
10	rs7075411	G	C	0.819444	1008
10	rs61859580	T	C	0.0515873	1008
10	rs7093432	T	C	0.819444	1008
10	rs11186383	G	A	0.819444	1008
10	rs11186384	C	G	0.819444	1008
10	rs11186385	A	G	0.819444	1008
10	rs11812869	G	A	0.819444	1008
10	rs11814844	T	C	0.819444	1008
10	rs12772494	T	C	0.819444	1008
10	rs11596841	A	G	0.819444	1008
10	rs10881866	A	T	0.819444	1008
10	rs10881867	A	C	0.819444	1008
10	rs11594833	T	C	0.819444	1008
10	rs10881868	A	T	0.875	1008
10	rs12219023	T	G	0.819444	1008
10	rs4639845	G	A	0.819444	1008
10	rs4639846	G	A	0.819444	1008
10	rs4553280	T	C	0.819444	1008
10	rs4411211	C	T	0.819444	1008
10	rs1122870	C	T	0.819444	1008
10	rs11186388	A	G	0.767857	1008
10	rs11186389	C	T	0.819444	1008
10	rs11186390	C	T	0.819444	1008
10	rs7909948	C	A	0.767857	1008
10	rs1001845	C	T	0.819444	1008
10	rs1001846	G	A	0.819444	1008
10	rs2178206	T	G	0.767857	1008
10	rs2141375	C	T	0.819444	1008
10	rs79367933	A	T	0.0515873	1008
10	rs10881870	G	T	0.819444	1008
10	rs10785979	T	A	0.819444	1008
10	rs10785980	A	G	0.819444	1008
10	rs10748556	G	A	0.767857	1008
10	rs7094853	C	G	0.767857	1008
10	rs4933628	T	A	0.767857	1008
10	rs56226914	T	A	0.0515873	1008
10	rs4933630	C	T	0.819444	1008
10	rs11186392	C	T	0.0198413	1008
10	rs7099420	G	A	0.819444	1008
10	rs7099297	C	T	0.819444	1008
10	rs7099299	C	T	0.767857	1008
10	rs7099671	G	A	0.819444	1008
10	rs12781271	T	C	0.767857	1008
10	rs117150722	A	G	0.119048	1008
10	rs12780522	A	G	0.819444	1008
10	rs12761951	C	G	0.767857	1008
10	rs1334583	A	G	0.768849	1008
10	rs7895456	A	T	0.819444	1008
10	rs1334582	C	T	0.819444	1008
10	rs1334580	C	T	0.819444	1008
10	rs76267709	G	C	0.0922619	1008
10	rs6583740	A	C	0.819444	1008
10	rs4465295	G	A	0.819444	1008
10	rs4515884	A	G	0.767857	1008
10	rs6583741	G	A	0.819444	1008
10	rs7071167	A	T	0.819444	1008
10	rs11598058	T	C	0.0515873	1008
10	rs7071323	C	G	0.819444	1008
10	rs7083742	G	T	0.767857	1008
10	rs7067705	T	G	0.819444	1008
10	rs10785981	A	G	0.819444	1008
10	rs10881871	G	A	0.820437	1008
10	rs78822921	G	A	0.0515873	1008
10	rs7088989	G	A	0.767857	1008
10	rs12570633	C	T	0.820437	1008
10	rs3885867	T	C	0.819444	1008
10	rs3885868	T	C	0.819444	1008
10	rs1418816	G	A	0.767857	1008
10	rs1919132	G	T	0.767857	1008
10	rs35874668	T	C	0.0515873	1008
10	rs1072491	A	C	0.819444	1008
10	rs11186394	G	A	0.767857	1008
10	rs11186395	C	T	0.767857	1008
10	rs11186396	A	G	0.819444	1008
10	rs11186397	A	G	0.766865	1008
10	rs11186398	A	G	0.819444	1008
10	rs12250934	G	A	0.0922619	1008
10	rs11186399	G	A	0.819444	1008
10	rs4397747	T	G	0.819444	1008
10	rs1544217	A	G	0.819444	1008
10	rs4423105	C	G	0.819444	1008
10	rs79272929	T	C	0.0684524	1008
10	rs61859600	C	T	0.0525794	1008
10	rs1418814	C	T	0.766865	1008
10	rs61859601	C	A	0.0525794	1008
10	rs117705805	A	T	0.0714286	1008
10	rs79417625	C	T	0.0922619	1008
10	rs1418815	G	C	0.819444	1008
10	rs61859602	C	A	0.0525794	1008
10	rs4933631	C	T	0.766865	1008
10	rs4933632	A	G	0.819444	1008
10	rs7096683	T	G	0.819444	1008
10	rs7079147	G	T	0.766865	1008
10	rs12774602	C	T	0.766865	1008
10	rs76751936	C	T	0.0168651	1008
10	rs4933633	G	A	0.767857	1008
10	rs74441113	A	G	0.0525794	1008
10	rs11597992	C	T	0.0505952	1008
10	rs7088999	C	A	0.767857	1008
10	rs11186403	T	C	0.0565476	1008
10	rs7916703	C	T	0.767857	1008
10	rs7916859	C	T	0.81746	1008
10	rs10881872	T	C	0.768849	1008
10	rs10881873	A	G	0.769841	1008
10	rs10785983	T	A	0.770833	1008
10	rs61859604	G	C	0.0486111	1008
10	rs1334579	C	T	0.819444	1008
10	rs1439095	T	C	0.770833	1008
10	rs184261573	G	A	0.00992063	1008
10	rs7906444	G	A	0.031746	1008
10	rs1439094	G	A	0.770833	1008
10	rs1439093	T	C	0.770833	1008
10	rs1439092	G	A	0.770833	1008
10	rs4933202	A	G	0.819444	1008
10	rs4933634	A	T	0.769841	1008
10	rs61859605	C	T	0.0525794	1008
10	rs2118824	A	G	0.823413	1008
10	rs2118825	A	G	0.823413	1008
10	rs117048245	T	C	0.0595238	1008
10	rs12218436	T	C	0.276786	1008
10	rs11186407	T	C	0.767857	1008
10	rs7099639	C	T	0.876984	1008
10	rs2901176	G	A	0.821429	1008
10	rs79951483	C	T	0.0664683	1008
10	rs747334	A	G	0.821429	1008
10	rs747335	C	A	0.767857	1008
10	rs55863711	T	G	0.0535714	1008
10	rs12217709	C	A	0.767857	1008
10	rs11186408	A	G	0.821429	1008
10	rs61859607	A	T	0.0535714	1008
10	rs7080368	C	A	0.766865	1008
10	rs7081190	G	C	0.767857	1008
10	rs61859608	C	T	0.0535714	1008
10	rs2027108	T	C	0.799603	1008
10	rs142325034	T	C	0.0267857	1008
10	rs4933635	C	T	0.768849	1008
10	rs11186410	C	G	0.541667	1008
10	rs78295510	A	G	0.0892857	1008
10	rs7914213	G	C	0.0525794	1008
10	rs79265515	A	G	0.0873016	1008
10	rs61859609	T	G	0.0535714	1008
10	rs1561446	T	G	0.766865	1008
10	rs7083785	T	G	0.0545635	1008
10	rs7083909	T	G	0.0545635	1008
10	rs61859610	T	C	0.0545635	1008
10	rs7912022	T	C	0.0545635	1008
10	rs61859611	T	C	0.0545635	1008
10	rs61859612	C	T	0.0545635	1008
10	rs61859613	G	A	0.0545635	1008
10	rs61859614	G	A	0.0545635	1008
10	rs55886424	A	G	0.0545635	1008
10	rs56285679	A	G	0.0545635	1008
10	rs56242242	C	T	0.0545635	1008
10	rs56342917	C	T	0.0545635	1008
10	rs56954792	G	A	0.0545635	1008
10	rs61859616	G	A	0.0545635	1008
10	rs61859617	G	T	0.0545635	1008
10	rs17535998	A	G	0.0545635	1008
10	rs11186412	G	C	0.27381	1008
10	rs12248145	T	C	0.218254	1008
10	rs35945428	G	T	0.190476	1008
10	rs10881874	G	C	0.548611	1008
10	rs10881875	C	T	0.545635	1008
10	rs7074584	C	T	0.200397	1008
10	rs61859618	A	G	0.0555556	1008
10	rs9325454	G	A	0.77877	1008
10	rs1318550	C	A	0.776786	1008
10	rs11186413	A	G	0.0396825	1008
10	rs61857869	A	T	0.0565476	1008
10	rs56374954	G	A	0.0565476	1008
10	rs4933636	A	G	0.969246	1008
10	rs116998413	G	A	0.0396825	1008
10	rs117648959	G	C	0.0287698	1008
10	rs12219041	G	A	0.319444	1008
10	rs80042573	C	A	0.0565476	1008
10	rs11186414	G	C	0.0367063	1008
10	rs117709615	G	C	0.0565476	1008
10	rs9787512	C	T	0.0892857	1008
10	rs2016612	C	T	0.838294	1008
10	rs7076190	T	G	0.834325	1008
10	rs7077120	T	C	0.77877	1008
10	rs7096430	A	G	0.838294	1008
10	rs116944834	T	C	0.0555556	1008
10	rs76561200	G	A	0.0555556	1008
10	rs9325455	T	C	0.77877	1008
10	rs79077649	T	A	0.0575397	1008
10	rs7078333	C	T	0.77877	1008
10	rs144328228	G	C	0.0595238	1008
10	rs934902	T	C	0.927579	1008
10	rs58760601	T	C	0.146825	1008
10	rs934901	T	C	0.780754	1008
10	rs934900	C	T	0.780754	1008
10	rs4933637	A	C	0.0853175	1008
10	rs7087402	A	T	0.780754	1008
10	rs28662270	C	T	0.0853175	1008
10	rs75814387	A	G	0.0575397	1008
10	rs117019023	C	T	0.0575397	1008
10	rs7897249	C	T	0.969246	1008
10	rs17103770	G	T	0.0853175	1008
10	rs17103779	T	A	0.0585317	1008
10	rs12259812	C	T	0.0863095	1008
10	rs12259967	G	A	0.0853175	1008
10	rs11186416	G	A	0.0853175	1008
10	rs7906136	C	G	0.0575397	1008
10	rs4933638	T	C	0.206349	1008
10	rs6583745	C	T	0.146825	1008
10	rs7910488	C	T	0.780754	1008
10	rs59534805	T	C	0.0853175	1008
10	rs77581922	T	C	0.0575397	1008
10	rs7079206	T	C	0.142857	1008
10	rs4933639	C	G	0.146825	1008
10	rs10785984	T	C	0.780754	1008
10	rs4933640	T	C	0.0853175	1008
10	rs146457088	C	T	0.0565476	1008
10	rs78944451	C	G	0.0565476	1008
10	rs3852489	C	T	0.87996	1008
10	rs3895826	T	C	0.884921	1008
10	rs4933203	T	C	0.824405	1008
10	rs55846037	C	T	0.0634921	1008
10	rs17103986	A	T	0.0525794	1008
10	rs55801282	C	T	0.0565476	1008
10	rs11815426	T	A	0.0634921	1008
10	rs3852490	A	T	0.957341	1008
10	rs17536636	T	G	0.0515873	1008
10	rs3910159	A	G	0.0654762	1008
10	rs3910158	G	A	0.0654762	1008
10	rs3910157	G	A	0.0664683	1008
10	rs9787573	A	G	0.953373	1008
10	rs7899452	G	T	0.0654762	1008
10	rs3864854	C	G	0.953373	1008
10	rs57629476	A	T	0.0654762	1008
10	rs9651429	G	T	0.157738	1008
10	rs143028233	G	A	0.0654762	1008
10	rs144241105	C	G	0.0654762	1008
10	rs56393513	A	G	0.121032	1008
10	rs140711609	T	A	0.0654762	1008
10	rs7072602	T	C	0.430556	1008
10	rs140912439	C	T	0.0654762	1008
10	rs9663622	G	A	0.0654762	1008
10	rs9664318	T	A	0.0654762	1008
10	rs9663623	C	T	0.0654762	1008
10	rs370821475	A	G	0.0525794	1008
10	rs9664551	T	A	0.0654762	1008
10	rs138787829	C	T	0.0555556	1008
10	rs57283884	C	G	0.0654762	1008
10	rs61857878	A	T	0.0555556	1008
10	rs79777605	A	G	0.0654762	1008
10	rs77662872	G	A	0.0654762	1008
10	rs79494835	C	T	0.0654762	1008
10	rs7082968	T	C	0.422619	1008
10	rs74148985	A	G	0.0654762	1008
10	rs12269550	A	T	0.0644841	1008
10	rs74148986	C	T	0.0615079	1008
10	rs3910156	G	A	0.793651	1008
10	rs3843023	C	T	0.85119	1008
10	rs10509615	G	A	0.0515873	1008
10	rs7907658	C	A	0.468254	1008
10	rs12415456	A	T	0.488095	1008
10	rs17104234	T	A	0.172619	1008
10	rs7092653	C	G	0.62004	1008
10	rs145092811	A	C	0.00694444	1008
10	rs11186421	A	G	0.0535714	1008
10	rs3843230	T	C	0.906746	1008
10	rs3892722	A	G	0.093254	1008
10	rs2002551	C	A	0.642857	1008
10	rs2002552	T	C	0.909722	1008
10	rs2420500	T	C	0.00595238	1008
10	rs7893459	C	G	0.132937	1008
10	rs117010524	G	A	0.115079	1008
10	rs754313	T	C	0.848214	1008
10	rs78162044	G	A	0.118056	1008
10	rs150880957	C	T	0.0168651	1008
10	rs7073260	A	G	0.635913	1008
10	rs9787602	G	A	0.631944	1008
10	rs9787603	G	A	0.635913	1008
10	rs7077356	A	G	0.635913	1008
10	rs17536955	G	A	0.119048	1008
10	rs10509616	G	C	0.119048	1008
10	rs7082870	G	A	0.512897	1008
10	rs7910943	G	A	0.513889	1008
10	rs7910606	A	C	0.636905	1008
10	rs17104329	C	T	0.118056	1008
10	rs61857881	T	G	0.119048	1008
10	rs1821131	A	G	0.512897	1008
10	rs6583747	A	G	0.641865	1008
10	rs17537234	C	G	0.119048	1008
10	rs61857882	A	G	0.119048	1008
10	rs11186423	G	C	0.641865	1008
10	rs10881877	T	C	0.641865	1008
10	rs10881878	G	A	0.514881	1008
10	rs10881879	G	A	0.641865	1008
10	rs78884236	T	C	0.121032	1008
10	rs77743937	G	A	0.121032	1008
10	rs10881880	G	A	0.641865	1008
10	rs10881881	G	A	0.510913	1008
10	rs61857884	G	C	0.121032	1008
10	rs11186424	T	C	0.130952	1008
10	rs17537304	G	C	0.121032	1008
10	rs7910329	G	A	0.128968	1008
10	rs59786904	A	G	0.121032	1008
10	rs7074441	T	A	0.121032	1008
10	rs6583748	T	G	0.128968	1008
10	rs3816564	T	C	0.128968	1008
10	rs2290715	A	G	0.128968	1008
10	rs2290716	T	C	0.128968	1008
10	rs17104426	A	G	0.128968	1008
10	rs2066426	T	C	0.128968	1008
10	rs2125080	A	G	0.128968	1008
10	rs61857898	T	C	0.121032	1008
10	rs9971054	G	A	0.130952	1008
10	rs7901100	G	A	0.126984	1008
10	rs7917748	T	C	0.643849	1008
10	rs3852493	C	G	0.512897	1008
10	rs12777523	A	G	0.512897	1008
10	rs7098592	C	A	0.512897	1008
10	rs7098902	A	C	0.643849	1008
10	rs3844361	A	G	0.909722	1008
10	rs12761305	C	T	0.512897	1008
10	rs17537959	C	T	0.123016	1008
10	rs7091868	T	C	0.643849	1008
10	rs7074242	G	A	0.512897	1008
10	rs12413153	T	G	0.265873	1008
10	rs11594712	T	C	0.0902778	1008
10	rs7904337	G	A	0.130952	1008
10	rs61857899	T	C	0.123016	1008
10	rs68167224	G	A	0.353175	1008
10	rs7917503	A	G	0.130952	1008
10	rs17104639	G	T	0.477183	1008
10	rs3816565	G	C	0.659722	1008
10	rs10509617	G	T	0.0892857	1008
10	rs3844362	G	A	0.118056	1008
10	rs10785985	C	T	0.357143	1008
10	rs3910154	C	G	0.488095	1008
10	rs17538821	G	A	0.125	1008
10	rs17538926	A	G	0.125	1008
10	rs10437464	A	G	0.168651	1008
10	rs143642876	A	C	0.0168651	1008
10	rs11186433	G	A	0.12996	1008
10	rs111931794	G	A	0.124008	1008
10	rs138581502	G	A	0.118056	1008
10	rs17460439	C	T	0.125	1008
10	rs17093770	C	A	0.130952	1008
10	rs17539030	C	T	0.121032	1008
10	rs58898101	G	T	0.00793651	1008
10	rs3864855	G	A	0.19246	1008
10	rs61857900	C	T	0.126984	1008
10	rs76548764	C	G	0.122024	1008
10	rs3843024	A	G	0.191468	1008
10	rs4528226	G	T	0.191468	1008
10	rs6583750	T	A	0.185516	1008
10	rs7917568	T	C	0.191468	1008
10	rs11186435	A	T	0.318452	1008
10	rs34989031	G	A	0.179563	1008
10	rs7086130	A	G	0.320437	1008
10	rs10509622	G	A	0.126984	1008
10	rs7094504	C	G	0.183532	1008
10	rs3852501	A	G	0.125992	1008
10	rs3852502	G	A	0.319444	1008
10	rs12773836	C	A	0.175595	1008
10	rs6583751	C	G	0.179563	1008
10	rs59598717	A	T	0.0287698	1008
10	rs7093559	T	A	0.177579	1008
10	rs76963599	A	T	0.132937	1008
10	rs11186436	A	T	0.0863095	1008
10	rs11186437	A	G	0.179563	1008
10	rs117977448	C	T	0.0674603	1008
10	rs11186438	G	T	0.168651	1008
10	rs3844363	T	A	0.31746	1008
10	rs79948520	G	C	0.125	1008
10	rs1074511	C	T	0.310516	1008
10	rs4933642	G	T	0.180556	1008
10	rs10881883	G	A	0.315476	1008
10	rs77583169	C	G	0.124008	1008
10	rs12415601	A	G	0.233135	1008
10	rs77153441	G	T	0.125	1008
10	rs76762061	C	T	0.125	1008
10	rs12415617	A	G	0.233135	1008
10	rs1870189	C	T	0.542659	1008
10	rs1870190	T	C	0.633929	1008
10	rs2116418	T	A	0.128968	1008
10	rs7902674	T	C	0.180556	1008
10	rs117460970	C	T	0.0426587	1008
10	rs181697006	A	G	0.0128968	1008
10	rs17105176	G	C	0.233135	1008
10	rs1367900	A	C	0.634921	1008
10	rs12571323	G	A	0.233135	1008
10	rs79047104	C	T	0.131944	1008
10	rs10785986	A	T	0.180556	1008
10	rs72634996	C	T	0.233135	1008
10	rs10785987	T	C	0.550595	1008
10	rs12415944	G	C	0.550595	1008
10	rs2420502	C	T	0.180556	1008
10	rs2099671	C	T	0.233135	1008
10	rs75990311	G	A	0.132937	1008
10	rs1036129	A	C	0.550595	1008
10	rs7096893	A	G	0.180556	1008
10	rs72634997	C	G	0.227183	1008
10	rs117835780	A	C	0.015873	1008
10	rs76043516	G	C	0.133929	1008
10	rs2125081	C	T	0.133929	1008
10	rs114850571	T	C	0.232143	1008
10	rs7089897	T	C	0.180556	1008
10	rs117242074	C	T	0.137897	1008
10	rs2099268	C	G	0.232143	1008
10	rs2420846	A	G	0.550595	1008
10	rs2195786	A	C	0.550595	1008
10	rs181467393	C	T	0.030754	1008
10	rs12414197	T	A	0.227183	1008
10	rs34052775	T	A	0.00892857	1008
10	rs12267148	A	G	0.175595	1008
10	rs12413558	G	C	0.225198	1008
10	rs893587	A	G	0.550595	1008
10	rs2082300	C	A	0.133929	1008
10	rs891738	G	A	0.132937	1008
10	rs117769250	T	A	0.0238095	1008
10	rs734627	A	C	0.237103	1008
10	rs893586	T	C	0.560516	1008
10	rs78785590	C	T	0.136905	1008
10	rs78804036	C	G	0.132937	1008
10	rs75332478	G	T	0.030754	1008
10	rs56248361	G	A	0.464286	1008
10	rs117098022	G	A	0.0168651	1008
10	rs10785988	A	G	0.46627	1008
10	rs77739224	C	T	0.135913	1008
10	rs2420849	G	C	0.602183	1008
10	rs10881884	C	G	0.467262	1008
10	rs113169978	T	C	0.144841	1008
10	rs11816068	G	C	0.60119	1008
10	rs2163580	T	A	0.46627	1008
10	rs79982547	T	G	0.144841	1008
10	rs12572050	C	T	0.110119	1008
10	rs139220142	T	G	0.144841	1008
10	rs76851503	G	C	0.144841	1008
10	rs76381243	T	C	0.0406746	1008
10	rs10509618	G	C	0.144841	1008
10	rs10509619	T	C	0.144841	1008
10	rs7070070	T	C	0.605159	1008
10	rs78598968	G	A	0.130952	1008
10	rs10785989	A	G	0.605159	1008
10	rs1431861	A	G	0.144841	1008
10	rs77209367	G	A	0.135913	1008
10	rs11186439	A	G	0.0882937	1008
10	rs74567732	G	C	0.143849	1008
10	rs10509620	G	T	0.133929	1008
10	rs76751738	C	T	0.134921	1008
10	rs74334076	G	A	0.134921	1008
10	rs920333	G	T	0.44246	1008
10	rs920334	C	T	0.135913	1008
10	rs1431862	T	C	0.133929	1008
10	rs56320206	T	C	0.195437	1008
10	rs1431863	G	C	0.329365	1008
10	rs1431864	G	A	0.322421	1008
10	rs73323273	A	G	0.193452	1008
10	rs17105731	G	A	0.112103	1008
10	rs17461291	T	C	0.00198413	1008
10	rs2163581	C	G	0.272817	1008
10	rs2163582	C	G	0.359127	1008
10	rs73323275	G	A	0.015873	1008
10	rs185064879	T	C	0.0416667	1008
10	rs72635000	G	T	0.183532	1008
10	rs7077640	T	A	0.831349	1008
10	rs6583753	A	G	0.832341	1008
10	rs6583754	G	A	0.824405	1008
10	rs10509621	T	A	0.180556	1008
10	rs1431865	A	C	0.833333	1008
10	rs7099270	G	T	0.825397	1008
10	rs78896632	A	G	0.0248016	1008
10	rs10881885	C	T	0.822421	1008
10	rs11591871	C	T	0.712302	1008
10	rs10881886	A	G	0.72123	1008
10	rs10881887	C	T	0.833333	1008
10	rs17105906	C	T	0.114087	1008
10	rs10881888	G	A	0.832341	1008
10	rs1560542	A	C	0.114087	1008
10	rs1560543	C	T	0.832341	1008
10	rs80328273	T	C	0.115079	1008
10	rs140810725	G	A	0.00992063	1008
10	rs7898637	C	T	0.831349	1008
10	rs7078007	C	T	0.831349	1008
10	rs7083030	C	T	0.829365	1008
10	rs61857926	G	T	0.114087	1008
10	rs75380558	C	T	0.115079	1008
10	rs7087325	C	T	0.827381	1008
10	rs11186443	C	G	0.713294	1008
10	rs10881889	T	A	0.828373	1008
10	rs10785990	G	T	0.828373	1008
10	rs7916043	A	C	0.828373	1008
10	rs61857928	C	T	0.114087	1008
10	rs7085762	T	C	0.831349	1008
10	rs7068117	G	A	0.0406746	1008
10	rs7067899	A	G	0.831349	1008
10	rs7086476	T	C	0.831349	1008
10	rs7068323	A	G	0.831349	1008
10	rs6583755	T	A	0.831349	1008
10	rs7099577	T	G	0.831349	1008
10	rs4933644	T	A	0.828373	1008
10	rs4933645	T	C	0.828373	1008
10	rs4933646	T	C	0.713294	1008
10	rs7915101	C	T	0.712302	1008
10	rs7915122	C	A	0.827381	1008
10	rs10881890	C	T	0.827381	1008
10	rs77437487	C	G	0.0178571	1008
10	rs11186447	C	T	0.0277778	1008
10	rs61857939	A	G	0.827381	1008
10	rs61857940	G	A	0.827381	1008
10	rs67739942	T	G	0.822421	1008
10	rs7089856	T	C	0.821429	1008
10	rs7072146	G	T	0.822421	1008
10	rs7075187	A	T	0.822421	1008
10	rs4933647	C	T	0.822421	1008
10	rs11186448	G	T	0.822421	1008
10	rs11186449	A	G	0.712302	1008
10	rs1992243	C	T	0.822421	1008
10	rs1992244	T	C	0.822421	1008
10	rs1992245	T	C	0.822421	1008
10	rs74853563	T	C	0.110119	1008
10	rs10881891	A	G	0.822421	1008
10	rs11186452	C	T	0.822421	1008
10	rs11186453	C	A	0.822421	1008
10	rs117890817	C	T	0.0188492	1008
10	rs140303547	A	G	0.0396825	1008
10	rs4933648	G	A	0.822421	1008
10	rs7090817	C	A	0.822421	1008
10	rs61857942	G	A	0.111111	1008
10	rs2420800	A	G	0.822421	1008
10	rs7074363	A	C	0.71131	1008
10	rs7074922	C	T	0.822421	1008
10	rs7078922	C	A	0.138889	1008
10	rs77166649	A	C	0.111111	1008
10	rs7088963	G	A	0.691468	1008
10	rs6583757	C	T	0.294643	1008
10	rs118186543	C	T	0.0644841	1008
10	rs7098281	G	T	0.769841	1008
10	rs7098220	A	G	0.0833333	1008
10	rs11186455	C	T	0.0277778	1008
10	rs369003887	C	T	0.00892857	1008
10	rs1982199	C	T	0.978175	1008
10	rs12242279	G	A	0.0982143	1008
10	rs12767896	G	C	0.205357	1008
10	rs3740298	T	C	0.0813492	1008
10	rs61857943	G	A	0.0833333	1008
10	rs34998060	G	A	0.344246	1008
10	rs61857944	T	C	0.0833333	1008
10	rs78985163	T	C	0.0813492	1008
10	rs12266933	G	A	0.0843254	1008
10	rs17553262	A	C	0.0823413	1008
10	rs10881892	T	C	0.128968	1008
10	rs11186458	C	T	0.10119	1008
10	rs61857945	T	C	0.0833333	1008
10	rs12218128	T	C	0.191468	1008
10	rs2420801	T	C	0.85119	1008
10	rs7901798	C	G	0.462302	1008
10	rs61857946	T	C	0.0813492	1008
10	rs61857947	C	G	0.0813492	1008
10	rs73325237	T	C	0.12004	1008
10	rs11186472	G	A	0.12004	1008
10	rs79454630	G	T	0.0813492	1008
10	rs930399	A	C	0.852183	1008
10	rs76292651	T	C	0.0813492	1008
10	rs11186475	G	T	0.12004	1008
10	rs74149061	G	T	0.12004	1008
10	rs7920232	A	T	0.12004	1008
10	rs190831680	T	C	0.030754	1008
10	rs56339184	T	G	0.105159	1008
10	rs11186477	A	G	0.0386905	1008
10	rs10785991	C	G	0.979167	1008
10	rs59619411	T	C	0.1875	1008
10	rs12218813	C	T	0.186508	1008
10	rs12261600	T	G	0.195437	1008
10	rs11186478	G	A	0.0228175	1008
10	rs10881893	A	G	0.194444	1008
10	rs10736060	C	A	0.850198	1008
10	rs10881894	T	C	0.19246	1008
10	rs117454128	A	G	0.0267857	1008
10	rs10736061	G	A	0.850198	1008
10	rs78554770	C	T	0.0386905	1008
10	rs11186480	G	A	0.116071	1008
10	rs12785109	C	T	0.505952	1008
10	rs2288	C	G	0.122024	1008
10	rs7899233	A	G	0.810516	1008
10	rs57588243	G	T	0.0228175	1008
10	rs11596146	G	A	0.613095	1008
10	rs73325270	A	G	0.0228175	1008
10	rs7904027	G	A	0.511905	1008
10	rs12781768	G	C	0.511905	1008
10	rs7908601	G	A	0.935516	1008
10	rs59147432	G	T	0.0218254	1008
10	rs77345886	C	A	0.512897	1008
10	rs11186486	G	A	0.510913	1008
10	rs28398010	G	A	0.0218254	1008
10	rs12772535	G	A	0.402778	1008
10	rs7097620	A	G	0.515873	1008
10	rs148354935	G	A	0.078373	1008
10	rs7081882	T	C	0.593254	1008
10	rs7098577	G	A	0.513889	1008
10	rs10881895	C	T	0.137897	1008
10	rs10881896	A	G	0.122024	1008
10	rs10785994	C	T	0.122024	1008
10	rs10881897	A	C	0.199405	1008
10	rs12416675	G	A	0.511905	1008
10	rs7069106	A	C	0.936508	1008
10	rs7087261	T	G	0.936508	1008
10	rs11186487	A	C	0.511905	1008
10	rs17106346	C	G	0.077381	1008
10	rs11186488	G	C	0.201389	1008
10	rs11186489	A	T	0.555556	1008
10	rs3962086	G	A	0.511905	1008
10	rs59837538	T	C	0.0218254	1008
10	rs111945122	T	C	0.077381	1008
10	rs4300317	C	G	0.513889	1008
10	rs11594071	T	G	0.513889	1008
10	rs150798272	G	A	0.0218254	1008
10	rs7096527	T	C	0.197421	1008
10	rs7920283	T	C	0.197421	1008
10	rs10881898	A	C	0.59127	1008
10	rs9663247	T	C	0.935516	1008
10	rs118000158	G	A	0.0644841	1008
10	rs60438346	G	T	0.0218254	1008
10	rs142643165	G	A	0.0436508	1008
10	rs10736062	A	G	0.935516	1008
10	rs141697254	C	T	0.0168651	1008
10	rs10785995	G	A	0.546627	1008
10	rs3980838	A	G	0.231151	1008
10	rs10437467	A	G	0.482143	1008
10	rs10437468	C	T	0.482143	1008
10	rs10437469	G	A	0.482143	1008
10	rs10437470	G	A	0.482143	1008
10	rs7902517	G	A	0.482143	1008
10	rs7902531	G	A	0.482143	1008
10	rs7902769	G	A	0.482143	1008
10	rs12244087	G	C	0.482143	1008
10	rs12244088	G	T	0.482143	1008
10	rs7906291	G	A	0.484127	1008
10	rs7082516	G	T	0.934524	1008
10	rs7100396	T	C	0.482143	1008
10	rs4933650	G	A	0.934524	1008
10	rs113233061	C	T	0.0218254	1008
10	rs113640843	G	A	0.00297619	1008
10	rs7911631	G	A	0.480159	1008
10	rs10881900	T	G	0.780754	1008
10	rs12768855	C	T	0.482143	1008
10	rs2901260	T	A	0.232143	1008
10	rs11186491	C	A	0.483135	1008
10	rs73310412	G	A	0.0218254	1008
10	rs12416166	C	A	0.483135	1008
10	rs57152340	T	G	0.196429	1008
10	rs2421487	G	A	0.935516	1008
10	rs12416484	G	A	0.483135	1008
10	rs58364744	A	G	0.0218254	1008
10	rs12416527	G	A	0.483135	1008
10	rs80275462	C	T	0.0803571	1008
10	rs11186492	A	C	0.483135	1008
10	rs11186493	T	C	0.483135	1008
10	rs10785996	A	T	0.232143	1008
10	rs3858285	C	G	0.681548	1008
10	rs2420802	G	A	0.483135	1008
10	rs7919504	G	A	0.0218254	1008
10	rs57318884	G	A	0.0218254	1008
10	rs12778694	G	A	0.483135	1008
10	rs4933205	G	A	0.934524	1008
10	rs4933651	G	A	0.935516	1008
10	rs12218424	G	C	0.194444	1008
10	rs10881901	G	T	0.740079	1008
10	rs12773770	C	T	0.410714	1008
10	rs10881902	C	T	0.247024	1008
10	rs11186496	C	T	0.247024	1008
10	rs11186497	G	A	0.91369	1008
10	rs11186498	A	G	0.246032	1008
10	rs2421485	G	A	0.941468	1008
10	rs11186500	A	G	0.0228175	1008
10	rs2901436	C	T	0.941468	1008
10	rs4297380	T	C	0.939484	1008
10	rs11186501	C	T	0.693452	1008
10	rs4443989	T	A	0.939484	1008
10	rs4933652	T	C	0.246032	1008
10	rs4933653	C	T	0.194444	1008
10	rs10785997	G	T	0.939484	1008
10	rs112985660	A	G	0.0267857	1008
10	rs7894809	G	C	0.940476	1008
10	rs4462250	G	A	0.941468	1008
10	rs7894925	G	A	0.0267857	1008
10	rs7894606	A	G	0.940476	1008
10	rs10748558	G	A	0.246032	1008
10	rs7899285	G	T	0.246032	1008
10	rs141268334	A	T	0.0168651	1008
10	rs117927248	C	T	0.0267857	1008
10	rs2421482	C	T	0.666667	1008
10	rs10881903	G	A	0.667659	1008
10	rs10881904	T	G	0.667659	1008
10	rs10881905	T	C	0.668651	1008
10	rs6583759	A	C	0.00496032	1008
10	rs73310474	C	T	0.373016	1008
10	rs75713540	A	G	0.0178571	1008
10	rs11186505	G	A	0.0734127	1008
10	rs11186506	C	T	0.0734127	1008
10	rs11186507	A	G	0.0744048	1008
10	rs149467686	T	C	0.0257937	1008
10	rs76157711	T	G	0.047619	1008
10	rs11186509	G	A	0.0734127	1008
10	rs11186510	T	C	0.094246	1008
10	rs116973187	C	T	0.0416667	1008
10	rs7098133	A	G	0.0863095	1008
10	rs2421473	C	T	0.363095	1008
10	rs118156402	A	G	0.0277778	1008
10	rs77570369	C	A	0.0555556	1008
10	rs10881907	G	A	0.443452	1008
10	rs11186517	A	G	0.369048	1008
10	rs2450446	C	T	0.0714286	1008
10	rs72815418	G	A	0.371032	1008
10	rs80006613	G	A	0.0277778	1008
10	rs2450444	G	A	0.0704365	1008
10	rs2648717	G	C	0.0664683	1008
10	rs2648718	A	C	0.0664683	1008
10	rs2936565	G	T	0.509921	1008
10	rs2454532	G	A	0.441468	1008
10	rs10881908	G	A	0.37004	1008
10	rs2648725	T	A	0.0664683	1008
10	rs78883416	G	C	0.0674603	1008
10	rs2254391	A	C	0.456349	1008
10	rs2648721	T	G	0.0664683	1008
10	rs181100369	G	A	0.015873	1008
10	rs2631681	C	T	0.0704365	1008
10	rs10881909	A	G	0.385913	1008
10	rs145837383	A	G	0.0198413	1008
10	rs2631676	A	G	0.0664683	1008
10	rs2631677	A	G	0.0664683	1008
10	rs2450445	G	A	0.0704365	1008
10	rs13675	T	C	0.0664683	1008
10	rs117827122	T	G	0.0486111	1008
10	rs2631683	A	T	0.0704365	1008
10	rs2648716	A	G	0.443452	1008
10	rs10509625	G	A	0.371032	1008
10	rs2631684	T	A	0.166667	1008
10	rs72815446	T	C	0.274802	1008
10	rs2648715	T	C	0.439484	1008
10	rs2248920	T	C	0.0654762	1008
10	rs2421475	G	A	0.374008	1008
10	rs2248787	C	G	0.440476	1008
10	rs2631685	A	G	0.445437	1008
10	rs2631686	T	C	0.444444	1008
10	rs2648714	A	G	0.444444	1008
10	rs2248572	C	T	0.0664683	1008
10	rs2248443	A	G	0.4375	1008
10	rs2648713	G	T	0.0664683	1008
10	rs2245523	A	G	0.498016	1008
10	rs2245518	A	C	0.169643	1008
10	rs11595984	T	C	0.0922619	1008
10	rs10430649	G	A	0.357143	1008
10	rs3890159	C	T	0.0813492	1008
10	rs2245310	G	A	0.0724206	1008
10	rs2245251	C	T	0.152778	1008
10	rs111805459	T	C	0.179563	1008
10	rs147568678	T	C	0.0724206	1008
10	rs2450448	A	T	0.0724206	1008
10	rs10881910	G	A	0.359127	1008
10	rs61875646	T	C	0.109127	1008
10	rs61875647	G	A	0.107143	1008
10	rs2936567	A	G	0.0724206	1008
10	rs12770297	C	A	0.0724206	1008
10	rs10881911	G	A	0.0724206	1008
10	rs7097190	C	T	0.0724206	1008
10	rs61875648	G	A	0.0803571	1008
10	rs7097583	G	A	0.0724206	1008
10	rs7097349	A	G	0.0724206	1008
10	rs7097354	A	G	0.0724206	1008
10	rs10785998	T	C	0.0724206	1008
10	rs141942544	G	A	0.0297619	1008
10	rs7068273	G	T	0.0724206	1008
10	rs6583763	T	C	0.0873016	1008
10	rs2648723	G	A	0.0704365	1008
10	rs2648722	A	G	0.157738	1008
10	rs7071917	T	C	0.0873016	1008
10	rs2255188	T	C	0.155754	1008
10	rs2255092	A	G	0.156746	1008
10	rs2421322	G	A	0.0823413	1008
10	rs7101348	C	T	0.0823413	1008
10	rs6583764	T	G	0.0823413	1008
10	rs11186535	A	C	0.0367063	1008
10	rs80130739	G	A	0.0555556	1008
10	rs10748559	T	C	0.400794	1008
10	rs76882665	A	G	0.0188492	1008
10	rs189924323	C	A	0.0287698	1008
10	rs76632532	T	C	0.0694444	1008
10	rs142544727	A	G	0.0287698	1008
10	rs117234503	C	T	0.030754	1008
10	rs76991198	G	A	0.150794	1008
10	rs76146948	C	A	0.0297619	1008
10	rs11186541	T	G	0.134921	1008
10	rs11186542	T	C	0.183532	1008
10	rs149190735	T	C	0.030754	1008
10	rs77581154	T	C	0.00198413	1008
10	rs12251250	A	T	0.102183	1008
10	rs142992090	G	C	0.0257937	1008
10	rs527339586	A	C	0.0664683	1008
10	rs144023583	C	T	0.015873	1008
10	rs141654225	C	T	0.0714286	1008
10	rs116997379	G	A	0.093254	1008
10	rs193129411	A	G	0.0337302	1008
10	rs187443951	G	T	0.0277778	1008
10	rs118016129	G	A	0.0436508	1008
10	rs74150670	G	A	0.0843254	1008
10	rs76539257	C	T	0.0823413	1008
10	rs6583769	A	G	0.0892857	1008
10	rs6583770	T	C	0.0863095	1008
10	rs4586060	G	A	0.0843254	1008
10	rs113111561	T	G	0.0833333	1008
10	rs12241174	T	A	0.0863095	1008
10	rs78345211	G	T	0.0843254	1008
10	rs7907154	G	A	0.0833333	1008
10	rs7910864	C	A	0.0833333	1008
10	rs7911332	A	G	0.0843254	1008
10	rs7091647	A	G	0.0843254	1008
10	rs7905307	T	A	0.0853175	1008
10	rs7920500	G	C	0.0853175	1008
10	rs12242238	G	A	0.0853175	1008
10	rs7893331	G	C	0.0853175	1008
10	rs7893826	A	G	0.0853175	1008
10	rs74230679	C	T	0.0277778	1008
10	rs142537638	G	C	0.00892857	1008
10	rs57996677	C	G	0.0833333	1008
10	rs7077715	A	C	0.0853175	1008
10	rs7906515	G	T	0.0853175	1008
10	rs75210077	C	T	0.0833333	1008
10	rs7901120	A	G	0.0853175	1008
10	rs7901904	A	G	0.0823413	1008
10	rs12247672	G	A	0.0833333	1008
10	rs11186557	C	A	0.0327381	1008
10	rs7915331	A	T	0.0853175	1008
10	rs17106645	G	A	0.0833333	1008
10	rs73316210	T	C	0.0853175	1008
10	rs11186558	G	A	0.0853175	1008
10	rs60640820	A	G	0.0853175	1008
10	rs57033814	C	T	0.0853175	1008
10	rs7081363	G	A	0.0853175	1008
10	rs145070400	C	A	0.0853175	1008
10	rs11186560	C	T	0.0843254	1008
10	rs190273384	T	A	0.00496032	1008
10	rs7904917	C	T	0.0843254	1008
10	rs73316216	C	T	0.0843254	1008
10	rs7898769	T	A	0.0843254	1008
10	rs12218668	A	G	0.616071	1008
10	rs57281864	C	A	0.0843254	1008
10	rs61346715	A	G	0.0853175	1008
10	rs141578219	C	G	0.015873	1008
10	rs12253137	A	G	0.0843254	1008
10	rs12268013	G	A	0.0843254	1008
10	rs12240706	G	C	0.0843254	1008
10	rs9651433	A	G	0.0843254	1008
10	rs7916523	T	G	0.0843254	1008
10	rs12242821	G	A	0.0843254	1008
10	rs118071562	A	C	0.00992063	1008
10	rs11186565	C	T	0.0843254	1008
10	rs74933208	C	T	0.0138889	1008
10	rs12249854	T	A	0.0843254	1008
10	rs17106657	T	G	0.0843254	1008
10	rs4537675	G	A	0.0595238	1008
10	rs7919797	C	G	0.0843254	1008
10	rs4415665	G	A	0.0853175	1008
10	rs7906306	T	C	0.0843254	1008
10	rs146932488	G	C	0.0287698	1008
10	rs7077014	G	C	0.0843254	1008
10	rs7076784	A	G	0.0843254	1008
10	rs7342052	A	G	0.0863095	1008
10	rs7910115	G	A	0.0843254	1008
10	rs13376868	G	A	0.0843254	1008
10	rs118119919	A	G	0.0178571	1008
10	rs190527210	C	T	0.0128968	1008
10	rs11186570	G	A	0.0843254	1008
10	rs7908769	T	C	0.0843254	1008
10	rs9804186	A	G	0.0843254	1008
10	rs9804311	C	T	0.0843254	1008
10	rs113933491	G	A	0.0843254	1008
10	rs150350607	G	T	0.0327381	1008
10	rs115358812	C	G	0.0843254	1008
10	rs76070020	T	C	0.0843254	1008
10	rs55718133	C	T	0.0843254	1008
10	rs9943307	A	G	0.0843254	1008
10	rs11186572	C	T	0.160714	1008
10	rs56097320	A	G	0.0843254	1008
10	rs12269643	G	A	0.0843254	1008
10	rs112254665	C	G	0.0843254	1008
10	rs113791759	A	G	0.0843254	1008
10	rs138331649	T	C	0.046627	1008
10	rs111866072	C	T	0.0843254	1008
10	rs12242257	C	A	0.0843254	1008
10	rs12263089	C	T	0.0843254	1008
10	rs117588698	A	C	0.0793651	1008
10	rs11186573	G	C	0.0843254	1008
10	rs11492696	G	T	0.160714	1008
10	rs371297506	G	A	0.046627	1008
10	rs12247442	T	C	0.0843254	1008
10	rs6583775	T	C	0.0843254	1008
10	rs11186574	A	G	0.0843254	1008
10	rs146740810	A	G	0.0793651	1008
10	rs6583776	C	T	0.0843254	1008
10	rs11186575	C	T	0.0833333	1008
10	rs7920604	G	A	0.0853175	1008
10	rs2421517	C	A	0.0843254	1008
10	rs61579794	C	A	0.0843254	1008
10	rs12266112	A	G	0.0843254	1008
10	rs73316246	A	G	0.0843254	1008
10	rs186073916	T	A	0.0277778	1008
10	rs7075424	A	G	0.0843254	1008
10	rs57314370	G	A	0.0843254	1008
10	rs141587418	A	G	0.00992063	1008
10	rs13376715	T	A	0.0843254	1008
10	rs7895666	T	C	0.0843254	1008
10	rs78002787	G	A	0.0813492	1008
10	rs57159565	T	C	0.0843254	1008
10	rs7908457	A	G	0.0843254	1008
10	rs7894248	T	C	0.0843254	1008
10	rs4376822	A	G	0.0843254	1008
10	rs7898845	A	T	0.0843254	1008
10	rs12242663	C	T	0.0843254	1008
10	rs11186580	T	C	0.0843254	1008
10	rs7072087	T	G	0.0843254	1008
10	rs11186581	G	C	0.0327381	1008
10	rs7914133	T	C	0.0843254	1008
10	rs7914794	T	C	0.0843254	1008
10	rs1329652	G	A	0.0843254	1008
10	rs11186584	A	G	0.0843254	1008
10	rs2068866	A	G	0.0813492	1008
10	rs7900774	G	A	0.24504	1008
10	rs7085276	A	T	0.0833333	1008
10	rs11186585	A	G	0.0843254	1008
10	rs11186586	A	G	0.0843254	1008
10	rs6583777	T	C	0.0843254	1008
10	rs7100516	C	A	0.0813492	1008
10	rs57988119	G	C	0.0843254	1008
10	rs73316284	G	A	0.0813492	1008
10	rs1360187	A	G	0.0843254	1008
10	rs11186594	C	T	0.0327381	1008
10	rs184641171	G	A	0.0178571	1008
10	rs59758370	C	T	0.0833333	1008
10	rs111583851	G	A	0.0833333	1008
10	rs7075344	A	G	0.0843254	1008
10	rs7478184	T	C	0.0843254	1008
10	rs7920553	C	T	0.0833333	1008
10	rs12245101	T	A	0.0813492	1008
10	rs11186596	T	G	0.0863095	1008
10	rs11186597	A	G	0.0853175	1008
10	rs12258439	A	T	0.0853175	1008
10	rs12262057	A	G	0.0833333	1008
10	rs12259834	T	C	0.0853175	1008
10	rs4933658	A	T	0.0753968	1008
10	rs77516404	G	T	0.0833333	1008
10	rs80115001	G	A	0.0813492	1008
10	rs17106727	T	C	0.176587	1008
10	rs12253556	G	A	0.0833333	1008
10	rs11186599	T	C	0.176587	1008
10	rs11186600	T	C	0.176587	1008
10	rs7076439	G	A	0.176587	1008
10	rs11186601	T	C	0.176587	1008
10	rs11186603	T	C	0.176587	1008
10	rs3904193	G	T	0.259921	1008
10	rs3904194	T	C	0.259921	1008
10	rs12259631	C	G	0.0833333	1008
10	rs12261527	G	C	0.0823413	1008
```
