## Supplementary material for "Characterization of shared and ancestry-specific signals driving complex traits using multi-ancestry fine-mapping": s2_ref.bim

```
10	rs1274382	0	92289652	G	T
10	rs1274383	0	92289999	C	T
10	rs1274384	0	92290956	G	C
10	rs2252733	0	92291050	G	C
10	rs1274385	0	92292430	A	G
10	rs1274386	0	92292960	A	C
10	rs1274387	0	92293757	C	A
10	rs11186214	0	92294953	C	G
10	rs10881802	0	92295608	C	T
10	rs11186215	0	92295630	T	C
10	rs61858541	0	92295828	G	A
10	rs61858542	0	92296245	C	T
10	rs61858543	0	92296274	G	A
10	rs61858544	0	92296663	G	A
10	rs17521851	0	92297210	T	C
10	rs78704282	0	92298741	G	T
10	rs10458740	0	92299184	C	T
10	rs10881803	0	92299321	T	G
10	rs10458742	0	92299559	C	G
10	rs1892533	0	92299989	G	A
10	rs76306887	0	92300156	G	A
10	rs17443452	0	92301114	T	C
10	rs61859283	0	92301161	T	C
10	rs11816911	0	92301707	G	A
10	rs17443486	0	92302869	A	G
10	rs56166844	0	92303053	T	A
10	rs17097104	0	92303944	G	T
10	rs9651427	0	92304257	T	C
10	rs59076468	0	92304405	G	A
10	rs1938478	0	92304619	A	G
10	rs7094359	0	92304910	A	C
10	rs17097139	0	92305025	A	G
10	rs1938477	0	92305111	A	G
10	rs117006437	0	92305140	G	A
10	rs1938476	0	92305529	C	A
10	rs4933189	0	92305916	T	C
10	rs61859287	0	92306393	T	C
10	rs10466134	0	92307124	C	G
10	rs148001939	0	92307249	C	T
10	rs117950616	0	92308044	G	A
10	rs11528038	0	92308100	G	A
10	rs139164078	0	92308428	G	T
10	rs4933591	0	92309827	C	T
10	rs2154379	0	92310237	T	C
10	rs17097279	0	92313287	T	C
10	rs1954654	0	92317152	T	C
10	rs73324008	0	92319245	A	G
10	rs11186227	0	92322319	A	G
10	rs1938460	0	92322951	G	A
10	rs11186231	0	92323363	C	A
10	rs77727898	0	92324952	C	T
10	rs117684443	0	92327852	C	G
10	rs142816519	0	92332193	T	C
10	rs12268984	0	92333073	T	C
10	rs61859288	0	92333917	T	C
10	rs56057746	0	92334131	A	G
10	rs1938461	0	92336760	T	C
10	rs11186232	0	92337529	G	A
10	rs79570939	0	92338105	A	G
10	rs74643776	0	92338912	T	C
10	rs61859291	0	92340279	A	T
10	rs75651706	0	92340687	G	A
10	rs12572878	0	92341031	A	G
10	rs150513097	0	92342698	C	G
10	rs61859292	0	92343214	C	T
10	rs79109609	0	92343624	T	G
10	rs117935198	0	92344918	A	G
10	rs1274412	0	92345067	A	C
10	rs61859293	0	92345527	T	C
10	rs1113910	0	92346053	C	G
10	rs1274411	0	92346977	T	C
10	rs61859294	0	92347112	A	G
10	rs1419346	0	92347877	A	G
10	rs7098151	0	92348307	G	A
10	rs55661486	0	92348919	C	T
10	rs117263639	0	92351135	T	C
10	rs78659821	0	92352339	A	C
10	rs1274393	0	92352699	G	A
10	rs117537435	0	92353214	C	A
10	rs1274394	0	92353890	T	C
10	rs1274395	0	92354035	A	G
10	rs1290000	0	92354314	C	T
10	rs1274396	0	92354474	T	G
10	rs1274397	0	92355164	A	G
10	rs1274398	0	92355354	C	A
10	rs2490322	0	92355756	C	T
10	rs2490321	0	92355876	T	C
10	rs61859296	0	92356143	T	C
10	rs1343651	0	92356740	T	C
10	rs1274399	0	92357530	C	T
10	rs1274400	0	92357671	A	C
10	rs1274401	0	92358016	C	A
10	rs1274402	0	92358526	C	T
10	rs1274403	0	92358532	T	C
10	rs1274404	0	92359480	C	T
10	rs1274405	0	92361864	G	T
10	rs1274406	0	92361899	G	A
10	rs1274407	0	92361911	G	A
10	rs1274408	0	92362083	T	G
10	rs7899789	0	92362377	T	A
10	rs17097771	0	92362464	C	A
10	rs77338924	0	92362543	C	A
10	rs1274409	0	92362797	C	T
10	rs1299939	0	92363094	C	T
10	rs1779941	0	92363203	C	T
10	rs142797339	0	92364307	G	A
10	rs1274410	0	92364962	C	T
10	rs2710717	0	92365241	C	T
10	rs2800131	0	92366171	A	C
10	rs2710724	0	92366663	G	T
10	rs11816872	0	92366665	C	A
10	rs2710725	0	92366690	G	A
10	rs2710726	0	92366700	T	C
10	rs145646688	0	92366930	G	A
10	rs2105410	0	92367217	G	A
10	rs142738942	0	92367518	G	A
10	rs7898246	0	92368486	T	C
10	rs117713962	0	92368524	A	G
10	rs144982258	0	92370256	A	G
10	rs144943781	0	92370924	C	G
10	rs1573251	0	92371548	A	G
10	rs2710728	0	92371952	A	G
10	rs1419343	0	92372842	T	C
10	rs2800119	0	92373927	T	C
10	rs2255628	0	92374435	C	T
10	rs1573252	0	92374615	G	A
10	rs1547852	0	92375046	G	A
10	rs1936588	0	92376143	G	A
10	rs1936589	0	92376278	T	C
10	rs77653704	0	92376693	A	G
10	rs142592295	0	92377687	T	G
10	rs1936591	0	92378044	T	C
10	rs2032047	0	92378087	A	T
10	rs1936592	0	92378290	T	C
10	rs1857590	0	92379266	G	A
10	rs1419345	0	92379924	A	G
10	rs79769940	0	92382189	G	T
10	rs2710729	0	92382786	A	G
10	rs2251651	0	92383748	C	G
10	rs78610477	0	92383946	T	C
10	rs2710730	0	92384408	T	C
10	rs11813374	0	92384744	G	A
10	rs77947068	0	92385525	C	T
10	rs2710731	0	92385828	G	C
10	rs1936593	0	92386759	C	A
10	rs4933596	0	92386864	T	C
10	rs80166359	0	92387783	A	T
10	rs1936594	0	92388848	A	G
10	rs1936595	0	92388886	G	A
10	rs4587649	0	92389042	A	C
10	rs79596084	0	92389959	C	G
10	rs2800123	0	92390728	G	T
10	rs10748552	0	92390995	G	A
10	rs1936596	0	92391154	A	C
10	rs2800125	0	92391165	G	A
10	rs2800126	0	92392234	A	G
10	rs2800127	0	92392372	A	G
10	rs2800128	0	92392915	A	G
10	rs1419353	0	92393961	C	T
10	rs1419354	0	92394059	A	T
10	rs2051154	0	92394260	G	A
10	rs2051155	0	92394559	T	G
10	rs76960465	0	92395015	T	C
10	rs2710733	0	92398458	T	C
10	rs1954506	0	92399221	G	A
10	rs74415628	0	92399374	T	C
10	rs1936598	0	92399570	C	T
10	rs1936599	0	92399733	C	T
10	rs2465116	0	92402018	G	T
10	rs2710734	0	92402582	A	G
10	rs1936582	0	92402765	G	C
10	rs1936583	0	92402839	A	G
10	rs1936584	0	92403302	G	T
10	rs1936585	0	92403441	A	C
10	rs1936586	0	92403456	C	T
10	rs1936587	0	92403866	T	A
10	rs79561226	0	92404243	G	A
10	rs4933601	0	92404594	G	A
10	rs2710735	0	92404776	C	A
10	rs2489293	0	92404931	T	A
10	rs2465117	0	92405114	G	A
10	rs150197775	0	92405711	C	G
10	rs7478197	0	92405938	C	T
10	rs146404630	0	92406145	T	C
10	rs9731151	0	92406302	T	C
10	rs143641999	0	92407153	C	A
10	rs7475208	0	92407665	A	G
10	rs2800196	0	92408361	T	A
10	rs2710736	0	92408542	G	T
10	rs149725732	0	92408615	G	A
10	rs2952846	0	92408730	C	T
10	rs7903113	0	92408934	G	A
10	rs2710737	0	92409888	A	G
10	rs2800195	0	92409951	A	C
10	rs2800194	0	92410120	T	C
10	rs2710738	0	92410163	G	A
10	rs2800193	0	92410296	C	T
10	rs2710739	0	92410661	G	A
10	rs72807184	0	92410936	G	A
10	rs77559573	0	92410999	G	A
10	rs2800192	0	92411758	G	A
10	rs2800191	0	92412295	A	G
10	rs2800190	0	92412484	T	C
10	rs2800189	0	92412820	T	A
10	rs116973154	0	92413082	G	A
10	rs2465118	0	92413655	G	A
10	rs2800188	0	92414225	G	A
10	rs6583720	0	92414536	G	A
10	rs2420189	0	92414920	A	G
10	rs2420190	0	92415160	T	G
10	rs2420191	0	92415163	G	C
10	rs1936580	0	92415467	T	A
10	rs1936579	0	92415537	A	G
10	rs11186257	0	92415598	G	T
10	rs2800183	0	92415619	G	A
10	rs2800182	0	92415872	T	C
10	rs2186014	0	92416818	A	G
10	rs2710741	0	92417026	T	C
10	rs2096348	0	92417287	C	G
10	rs1936578	0	92417902	T	C
10	rs2800179	0	92418492	A	G
10	rs2710744	0	92418574	C	T
10	rs75827081	0	92418684	C	T
10	rs1857594	0	92419129	C	G
10	rs1857593	0	92419243	G	A
10	rs2800177	0	92419483	T	C
10	rs2800176	0	92420244	G	A
10	rs2800175	0	92420451	T	C
10	rs2420192	0	92420787	T	C
10	rs2263617	0	92421205	C	G
10	rs2800174	0	92421627	G	A
10	rs72807197	0	92422415	T	C
10	rs2263618	0	92422701	C	A
10	rs2211559	0	92422800	T	C
10	rs2263619	0	92422953	A	G
10	rs7903534	0	92423095	T	G
10	rs2710746	0	92423122	A	G
10	rs1936577	0	92423854	A	G
10	rs80242583	0	92423933	A	G
10	rs1936576	0	92423993	A	G
10	rs1936575	0	92424116	A	T
10	rs1936574	0	92424342	A	C
10	rs2263620	0	92424360	A	G
10	rs2226213	0	92424546	G	A
10	rs1936573	0	92425098	T	A
10	rs2800170	0	92425989	G	A
10	rs2800169	0	92426899	A	G
10	rs2800168	0	92426900	A	G
10	rs2710751	0	92426915	A	G
10	rs2800167	0	92426981	G	A
10	rs2800166	0	92427067	C	A
10	rs2710752	0	92427649	A	C
10	rs2253577	0	92427952	A	G
10	rs2253576	0	92427963	G	T
10	rs1419342	0	92428437	A	G
10	rs76127190	0	92428830	T	A
10	rs76431453	0	92428854	A	T
10	rs2710754	0	92429049	C	T
10	rs2710755	0	92429327	T	C
10	rs2710756	0	92429461	C	T
10	rs2800165	0	92429881	C	G
10	rs2710757	0	92429910	A	T
10	rs2710758	0	92430917	C	T
10	rs2710759	0	92430927	C	G
10	rs2489294	0	92431029	C	A
10	rs1936619	0	92431180	C	G
10	rs2800163	0	92431189	G	A
10	rs2253145	0	92431395	C	T
10	rs2253139	0	92431470	A	G
10	rs2253127	0	92431514	A	G
10	rs2253126	0	92431534	T	C
10	rs1936618	0	92432054	T	C
10	rs1936617	0	92432126	A	G
10	rs1936616	0	92432168	G	A
10	rs1936615	0	92432285	C	A
10	rs2710760	0	92432344	T	C
10	rs2800162	0	92432445	C	A
10	rs2710761	0	92432589	C	T
10	rs2710762	0	92432590	C	T
10	rs2710763	0	92432665	C	T
10	rs2800161	0	92432686	C	G
10	rs2800160	0	92432843	G	A
10	rs1419344	0	92432950	G	A
10	rs80267573	0	92433300	A	T
10	rs2710765	0	92433498	C	T
10	rs2710766	0	92433587	C	T
10	rs1539720	0	92434298	G	A
10	rs1539719	0	92434734	T	C
10	rs2710767	0	92434907	C	A
10	rs1936614	0	92434957	G	A
10	rs10509605	0	92436384	A	G
10	rs1936612	0	92436471	T	C
10	rs17098601	0	92436679	T	C
10	rs2710768	0	92436939	A	C
10	rs2465119	0	92437210	C	T
10	rs56275434	0	92437400	A	G
10	rs2800158	0	92437910	T	C
10	rs2800157	0	92438925	T	C
10	rs2096352	0	92439106	T	G
10	rs1936610	0	92439519	A	T
10	rs1936609	0	92439690	C	T
10	rs192238701	0	92439740	C	A
10	rs12246059	0	92440481	G	A
10	rs1936607	0	92440784	A	T
10	rs17098642	0	92440843	A	G
10	rs1419352	0	92440959	G	C
10	rs1419351	0	92441029	G	A
10	rs74148812	0	92441191	C	T
10	rs2800156	0	92441337	A	C
10	rs2800155	0	92441355	C	G
10	rs2710771	0	92441426	G	T
10	rs1419350	0	92441511	T	G
10	rs2901088	0	92441553	C	T
10	rs1419348	0	92441668	A	C
10	rs1419347	0	92441854	A	G
10	rs143790822	0	92441862	G	A
10	rs190942136	0	92442063	A	G
10	rs1892107	0	92442233	A	G
10	rs1892106	0	92442236	G	A
10	rs1892105	0	92442274	G	A
10	rs1936606	0	92442656	C	T
10	rs117696629	0	92442668	C	T
10	rs11812720	0	92443533	C	T
10	rs11814758	0	92443814	T	A
10	rs74390293	0	92443921	G	C
10	rs7901850	0	92444011	G	A
10	rs2800153	0	92444213	A	G
10	rs2800152	0	92444877	T	C
10	rs1936603	0	92445241	G	A
10	rs1936602	0	92445253	C	T
10	rs1936601	0	92445341	C	T
10	rs2420196	0	92445645	T	C
10	rs2901089	0	92445650	G	A
10	rs117752683	0	92446281	A	G
10	rs1936600	0	92447167	T	G
10	rs2096351	0	92447479	G	A
10	rs2105411	0	92447675	C	T
10	rs10881817	0	92447913	C	G
10	rs146386485	0	92448480	G	C
10	rs2800150	0	92448623	T	C
10	rs10881818	0	92448883	G	A
10	rs10509606	0	92448990	C	T
10	rs2105409	0	92449417	C	G
10	rs10881819	0	92449580	A	G
10	rs10881820	0	92449600	T	C
10	rs7896481	0	92449817	A	C
10	rs117964125	0	92449940	T	C
10	rs7913864	0	92450288	T	C
10	rs1936581	0	92451859	G	A
10	rs7913746	0	92452173	A	G
10	rs61611692	0	92452183	G	A
10	rs2489291	0	92452398	T	C
10	rs2710772	0	92452473	A	G
10	rs34899943	0	92452653	C	G
10	rs2710773	0	92453378	G	T
10	rs2800148	0	92453605	C	T
10	rs2420200	0	92453669	T	C
10	rs11528045	0	92453715	C	A
10	rs10881821	0	92454807	A	G
10	rs10881822	0	92455453	C	T
10	rs2800147	0	92455769	C	T
10	rs2800146	0	92456074	C	T
10	rs2800145	0	92456132	T	C
10	rs1892110	0	92457246	G	A
10	rs2000322	0	92457445	G	A
10	rs1936611	0	92457643	T	C
10	rs1892109	0	92457733	T	C
10	rs60940089	0	92458498	G	C
10	rs73310302	0	92460466	T	A
10	rs74719186	0	92460611	G	A
10	rs2710715	0	92462715	G	C
10	rs1857591	0	92462934	A	T
10	rs2800144	0	92463145	T	C
10	rs2800143	0	92463214	T	C
10	rs1857592	0	92463376	A	G
10	rs76155785	0	92463962	T	C
10	rs11186277	0	92464375	C	G
10	rs10881823	0	92465982	T	C
10	rs1936572	0	92466089	C	T
10	rs1936571	0	92466432	A	G
10	rs1936570	0	92466790	A	C
10	rs1936569	0	92466804	T	C
10	rs2800142	0	92466969	C	G
10	rs1936568	0	92467055	C	T
10	rs1936567	0	92467094	A	C
10	rs74797415	0	92467679	A	G
10	rs2710718	0	92467699	G	T
10	rs2800141	0	92467804	A	G
10	rs2710719	0	92467825	T	C
10	rs2800140	0	92468035	T	G
10	rs1857587	0	92468528	G	A
10	rs10881824	0	92468690	C	T
10	rs17099060	0	92468993	G	C
10	rs2800139	0	92469095	C	G
10	rs11186279	0	92469263	T	G
10	rs59257274	0	92469647	G	C
10	rs1936623	0	92470047	A	G
10	rs1936622	0	92470133	C	T
10	rs10881825	0	92470203	T	C
10	rs1857586	0	92470777	G	A
10	rs2154134	0	92471403	G	A
10	rs1936621	0	92471984	G	C
10	rs139953033	0	92472004	C	A
10	rs1936620	0	92472084	A	G
10	rs11186282	0	92472343	A	G
10	rs1419355	0	92472561	T	C
10	rs12570123	0	92472727	A	G
10	rs12570136	0	92472852	A	G
10	rs2800138	0	92473028	A	T
10	rs2710720	0	92473377	G	A
10	rs7906966	0	92473447	A	G
10	rs2710722	0	92473522	T	C
10	rs2800137	0	92473524	A	G
10	rs2800136	0	92473543	T	G
10	rs2800135	0	92473603	A	G
10	rs2710723	0	92473615	G	A
10	rs1274445	0	92475254	A	G
10	rs1274444	0	92475500	A	G
10	rs1274443	0	92475674	G	A
10	rs1274442	0	92476015	T	C
10	rs12775136	0	92476068	T	A
10	rs150902478	0	92476126	A	C
10	rs139730577	0	92476215	C	T
10	rs7478556	0	92476463	A	G
10	rs144351501	0	92476518	A	G
10	rs1274441	0	92477258	C	G
10	rs149671981	0	92477751	T	A
10	rs2795317	0	92477844	T	C
10	rs12763963	0	92478475	A	G
10	rs12768801	0	92478556	A	G
10	rs1779929	0	92478934	T	A
10	rs1539723	0	92479457	T	C
10	rs2800134	0	92480047	T	C
10	rs17099203	0	92480212	G	T
10	rs1539722	0	92480412	A	G
10	rs142180520	0	92480439	G	A
10	rs10881826	0	92480720	A	C
10	rs2185705	0	92480959	T	C
10	rs4933193	0	92481152	G	A
10	rs11186287	0	92481241	C	T
10	rs12416340	0	92482059	C	T
10	rs10881827	0	92482324	A	G
10	rs11186288	0	92482523	T	C
10	rs10785968	0	92482731	C	T
10	rs11186289	0	92482734	G	A
10	rs10785969	0	92482759	G	A
10	rs117415659	0	92482824	C	T
10	rs76102629	0	92483175	C	T
10	rs7896173	0	92483207	A	G
10	rs7913138	0	92483360	T	C
10	rs12571656	0	92483444	A	G
10	rs11186290	0	92483791	G	A
10	rs1274439	0	92483812	T	C
10	rs17099236	0	92484110	G	A
10	rs1573253	0	92484752	C	T
10	rs12412067	0	92484768	C	T
10	rs10881828	0	92484991	G	A
10	rs10785970	0	92485021	C	T
10	rs1954505	0	92485073	T	C
10	rs117992021	0	92485163	T	C
10	rs2710727	0	92485320	A	C
10	rs1857588	0	92485360	T	C
10	rs1296196	0	92485407	T	C
10	rs78621745	0	92485911	T	G
10	rs1274453	0	92485934	A	G
10	rs11186291	0	92486380	G	C
10	rs11186292	0	92486655	T	G
10	rs2465115	0	92486835	G	T
10	rs1299115	0	92486903	C	T
10	rs76963187	0	92487960	G	A
10	rs1274452	0	92488725	G	A
10	rs11186294	0	92489616	G	A
10	rs56972023	0	92490703	C	T
10	rs1274448	0	92490929	C	T
10	rs1274447	0	92491883	C	G
10	rs1539721	0	92492550	T	C
10	rs7917422	0	92493197	G	C
10	rs1298056	0	92494971	A	G
10	rs1107688	0	92495336	C	T
10	rs4284320	0	92495654	T	C
10	rs76082959	0	92496399	C	G
10	rs145187069	0	92496440	A	T
10	rs11817364	0	92498026	G	A
10	rs1274446	0	92499618	T	C
10	rs76623564	0	92500084	T	C
10	rs3740046	0	92501468	C	T
10	rs1418213	0	92501650	G	A
10	rs3740048	0	92503619	T	C
10	rs10509608	0	92504054	A	G
10	rs11186297	0	92504318	T	C
10	rs11812708	0	92505265	T	C
10	rs10509609	0	92505374	C	T
10	rs1935347	0	92505404	G	A
10	rs12220866	0	92505542	C	T
10	rs71479057	0	92506945	C	G
10	rs57768581	0	92507378	A	C
10	rs60844040	0	92507390	T	C
10	rs2420203	0	92507863	T	C
10	rs11592512	0	92509829	C	T
10	rs4933194	0	92511367	T	C
10	rs7099189	0	92511464	G	A
10	rs10881829	0	92511821	C	A
10	rs17099478	0	92512887	A	G
10	rs10881830	0	92513249	T	G
10	rs11186299	0	92513343	C	A
10	rs7916848	0	92513877	T	A
10	rs7900386	0	92514030	C	A
10	rs11186300	0	92514739	A	C
10	rs72809082	0	92514743	A	G
10	rs149514630	0	92517919	C	T
10	rs7903572	0	92518243	T	C
10	rs56662980	0	92518358	A	C
10	rs7912164	0	92519954	T	C
10	rs183812878	0	92520614	C	T
10	rs74701947	0	92520832	T	C
10	rs66845062	0	92521226	G	C
10	rs77975427	0	92522492	C	T
10	rs68093943	0	92522697	C	T
10	rs34479797	0	92522721	T	C
10	rs11817665	0	92524640	T	C
10	rs4113478	0	92524708	G	T
10	rs34301914	0	92524772	A	G
10	rs11498504	0	92524836	T	C
10	rs12256352	0	92525930	G	C
10	rs4262637	0	92526004	T	C
10	rs2420367	0	92526183	C	A
10	rs7907728	0	92528179	A	T
10	rs12762083	0	92528523	T	C
10	rs7072526	0	92529270	T	C
10	rs7912516	0	92529357	C	T
10	rs60226639	0	92529829	A	G
10	rs12768638	0	92530131	C	A
10	rs35956066	0	92531032	G	A
10	rs4933606	0	92531394	A	G
10	rs1418212	0	92531600	C	G
10	rs60873034	0	92531691	G	A
10	rs117793043	0	92532843	G	A
10	rs4471341	0	92533282	C	G
10	rs7086484	0	92533729	G	A
10	rs11599921	0	92533941	T	C
10	rs56030721	0	92534626	A	G
10	rs7091039	0	92534755	A	T
10	rs77974554	0	92535200	G	T
10	rs56132525	0	92536833	G	C
10	rs11186305	0	92536962	G	A
10	rs10881831	0	92537011	G	C
10	rs12416468	0	92537170	G	A
10	rs79778749	0	92537399	T	C
10	rs57822829	0	92540249	G	A
10	rs36101610	0	92540879	C	A
10	rs117415998	0	92542134	A	G
10	rs78472578	0	92542241	T	C
10	rs11186306	0	92543486	C	T
10	rs7904560	0	92544766	G	A
10	rs66533440	0	92544896	G	A
10	rs4933607	0	92545069	G	A
10	rs12412496	0	92546165	G	A
10	rs12219236	0	92546317	T	C
10	rs12413941	0	92546406	T	C
10	rs55958759	0	92546920	T	C
10	rs7090415	0	92547308	G	A
10	rs10881832	0	92548763	C	T
10	rs35731058	0	92549295	G	A
10	rs4272713	0	92549972	A	G
10	rs10881833	0	92550793	A	T
10	rs17100178	0	92552274	A	T
10	rs147729986	0	92552947	A	G
10	rs7921267	0	92554328	A	G
10	rs11596518	0	92555011	A	G
10	rs142697352	0	92555177	G	C
10	rs75346593	0	92555570	G	A
10	rs77975638	0	92555791	A	C
10	rs68143152	0	92558832	C	T
10	rs4933608	0	92559787	C	T
10	rs7916403	0	92559908	G	T
10	rs12785051	0	92560328	T	A
10	rs12783703	0	92560413	A	G
10	rs78194737	0	92560428	C	T
10	rs12764938	0	92560714	C	T
10	rs35598406	0	92561300	C	A
10	rs11186309	0	92561557	T	C
10	rs1418214	0	92562377	C	A
10	rs78907404	0	92562622	T	C
10	rs12766851	0	92562831	C	T
10	rs7090941	0	92563148	C	T
10	rs7075333	0	92563400	T	C
10	rs75868876	0	92563606	G	A
10	rs11594548	0	92564191	G	A
10	rs12775181	0	92564457	G	C
10	rs1573935	0	92564827	A	G
10	rs1935351	0	92565725	C	T
10	rs4350278	0	92566137	C	A
10	rs4350279	0	92566171	C	T
10	rs2185708	0	92566370	A	G
10	rs2185707	0	92566379	T	A
10	rs58868307	0	92567156	C	A
10	rs57825126	0	92567360	A	C
10	rs60748043	0	92567528	C	T
10	rs112081741	0	92567718	A	G
10	rs60135579	0	92567802	G	A
10	rs61218433	0	92567814	A	G
10	rs111391725	0	92567859	C	T
10	rs59277098	0	92568031	T	C
10	rs12777727	0	92568293	A	G
10	rs12777881	0	92568294	C	T
10	rs117377859	0	92568318	G	A
10	rs11186315	0	92568345	A	G
10	rs12779377	0	92568349	T	C
10	rs12779610	0	92568463	T	C
10	rs12784621	0	92568534	T	C
10	rs12783410	0	92568725	A	G
10	rs12784014	0	92568957	C	T
10	rs12761148	0	92568958	T	C
10	rs11817810	0	92569442	C	T
10	rs138704692	0	92569757	C	T
10	rs146134208	0	92569833	C	T
10	rs138692846	0	92570359	A	G
10	rs71479059	0	92570549	G	A
10	rs11527868	0	92570617	G	A
10	rs112875067	0	92570857	A	C
10	rs111631884	0	92571019	T	G
10	rs4933613	0	92571389	A	G
10	rs199919554	0	92572445	G	A
10	rs7096934	0	92572748	T	C
10	rs7079426	0	92572981	C	A
10	rs11596739	0	92573054	C	T
10	rs141672103	0	92573092	A	C
10	rs11813240	0	92573136	A	G
10	rs77141476	0	92573140	A	G
10	rs58586220	0	92573318	G	A
10	rs58460916	0	92573523	C	T
10	rs35449520	0	92573702	T	A
10	rs4933195	0	92574239	T	A
10	rs71479062	0	92574989	C	T
10	rs113523053	0	92574993	C	T
10	rs28842222	0	92574994	G	A
10	rs12765470	0	92575256	G	A
10	rs58118540	0	92575636	T	C
10	rs12415970	0	92575692	G	A
10	rs56043086	0	92575833	C	T
10	rs11814840	0	92576193	A	G
10	rs11813096	0	92576390	T	C
10	rs11186320	0	92576448	T	C
10	rs77843021	0	92576565	T	C
10	rs77908881	0	92576615	T	C
10	rs35416754	0	92576767	T	C
10	rs7082401	0	92576815	T	C
10	rs7082558	0	92576931	T	C
10	rs35863839	0	92577039	T	C
10	rs11591238	0	92577907	G	C
10	rs7073423	0	92578538	A	G
10	rs75619303	0	92578707	T	C
10	rs1342085	0	92579256	A	G
10	rs11594126	0	92579365	T	C
10	rs12259060	0	92579949	A	G
10	rs1935350	0	92580594	A	G
10	rs12261011	0	92580807	A	G
10	rs10881834	0	92581244	G	A
10	rs10881835	0	92581377	C	T
10	rs72634995	0	92582154	T	C
10	rs66795651	0	92582427	T	C
10	rs7893260	0	92582614	G	T
10	rs7893391	0	92582670	G	A
10	rs11186323	0	92583074	A	G
10	rs10881836	0	92584772	G	A
10	rs11186324	0	92585041	C	T
10	rs7906960	0	92586205	A	G
10	rs11498507	0	92586219	T	G
10	rs11498662	0	92586229	G	T
10	rs73315609	0	92586728	A	G
10	rs7087400	0	92587180	A	G
10	rs11528046	0	92587469	G	A
10	rs6583735	0	92587500	C	A
10	rs1592143	0	92587768	A	C
10	rs58578719	0	92588658	G	A
10	rs7080463	0	92588681	T	A
10	rs9420571	0	92588799	G	A
10	rs9420572	0	92588884	A	G
10	rs7081448	0	92589362	T	A
10	rs10881838	0	92590233	A	G
10	rs12764332	0	92590506	C	T
10	rs7897751	0	92591236	A	T
10	rs35987367	0	92591992	C	T
10	rs34871116	0	92591998	A	G
10	rs117960205	0	92592302	G	A
10	rs66650915	0	92592468	T	C
10	rs80288294	0	92592541	C	T
10	rs12249377	0	92592956	C	A
10	rs142515882	0	92593134	G	T
10	rs6583736	0	92593180	G	A
10	rs185169511	0	92593559	G	A
10	rs10785972	0	92593800	C	T
10	rs12259401	0	92594121	T	G
10	rs35358531	0	92594304	T	C
10	rs1935349	0	92594343	C	T
10	rs2901127	0	92595066	C	T
10	rs79846185	0	92595829	C	T
10	rs1935348	0	92595973	T	C
10	rs7093602	0	92596818	T	C
10	rs67521227	0	92597787	A	G
10	rs2420368	0	92598007	A	G
10	rs10785973	0	92598171	C	A
10	rs11597471	0	92598767	C	G
10	rs11599902	0	92598823	T	C
10	rs9419730	0	92599983	C	A
10	rs12264160	0	92600085	G	A
10	rs56369629	0	92600668	T	C
10	rs12244538	0	92601194	T	A
10	rs10881839	0	92601606	A	C
10	rs76851833	0	92601618	G	A
10	rs12414389	0	92601792	C	G
10	rs4406742	0	92602347	G	A
10	rs4520504	0	92602373	T	C
10	rs4459202	0	92602398	G	A
10	rs2153779	0	92602968	G	A
10	rs2185706	0	92603145	G	A
10	rs11186331	0	92603718	G	A
10	rs7084468	0	92604139	G	A
10	rs11186333	0	92605119	G	A
10	rs7089533	0	92605364	C	T
10	rs73315628	0	92605827	T	C
10	rs74148885	0	92605915	T	G
10	rs4933196	0	92608033	G	A
10	rs7074715	0	92609306	G	A
10	rs12414726	0	92609598	A	G
10	rs12258938	0	92609876	A	G
10	rs12259062	0	92610045	A	G
10	rs11186336	0	92612195	G	C
10	rs77758115	0	92612953	C	T
10	rs12761105	0	92613417	T	C
10	rs117458340	0	92613632	T	A
10	rs116965591	0	92613736	G	A
10	rs11186338	0	92614402	G	A
10	rs7919103	0	92615185	T	C
10	rs2901026	0	92615660	A	C
10	rs11186339	0	92617609	T	C
10	rs3808932	0	92618204	C	T
10	rs1891311	0	92618616	A	G
10	rs1891312	0	92618889	G	A
10	rs7905446	0	92619161	T	G
10	rs12254390	0	92620148	G	C
10	rs6583737	0	92620789	A	G
10	rs12256605	0	92621473	G	C
10	rs1935346	0	92622426	T	C
10	rs11186341	0	92623448	G	C
10	rs10881840	0	92623753	C	T
10	rs147414991	0	92624622	C	T
10	rs7083729	0	92624670	T	C
10	rs7084125	0	92624969	T	G
10	rs7100129	0	92625145	C	T
10	rs7916597	0	92626527	T	A
10	rs7916720	0	92626567	T	C
10	rs10785974	0	92627931	T	C
10	rs4933616	0	92628257	G	A
10	rs140530474	0	92629244	A	G
10	rs10785975	0	92630243	C	T
10	rs117913344	0	92630311	A	T
10	rs11186342	0	92630523	T	C
10	rs4282910	0	92631244	G	A
10	rs4933199	0	92631471	T	C
10	rs148457850	0	92632367	A	C
10	rs4586057	0	92632899	T	G
10	rs7101168	0	92633561	T	C
10	rs12246757	0	92634383	A	G
10	rs61481895	0	92636726	C	A
10	rs10881841	0	92637153	G	A
10	rs11186343	0	92637833	T	C
10	rs12255018	0	92638227	A	G
10	rs12411309	0	92638405	C	T
10	rs11186344	0	92638530	A	G
10	rs11594649	0	92640181	T	G
10	rs10881842	0	92640484	T	A
10	rs7096568	0	92641636	G	C
10	rs11186346	0	92641987	C	T
10	rs4144423	0	92643840	T	G
10	rs12766523	0	92644372	G	A
10	rs36038131	0	92644643	C	T
10	rs10509612	0	92645360	G	A
10	rs4144422	0	92645687	A	G
10	rs10881843	0	92646522	A	G
10	rs4933617	0	92646722	G	T
10	rs74529341	0	92646725	G	T
10	rs10881844	0	92648024	T	C
10	rs10881845	0	92648193	T	C
10	rs10881846	0	92648931	G	T
10	rs12776459	0	92649298	G	A
10	rs11186350	0	92649368	G	T
10	rs11186351	0	92649784	T	C
10	rs7101301	0	92649923	G	A
10	rs7085559	0	92650119	T	C
10	rs35494783	0	92650709	A	G
10	rs7896973	0	92650797	A	G
10	rs7909232	0	92651479	G	A
10	rs11186352	0	92651794	G	C
10	rs76060029	0	92652524	A	G
10	rs4933618	0	92652571	C	T
10	rs147522711	0	92652767	C	A
10	rs10509613	0	92653119	C	T
10	rs10881847	0	92654347	C	T
10	rs10881848	0	92655559	T	A
10	rs7900048	0	92656513	G	A
10	rs4933620	0	92659865	T	C
10	rs7917835	0	92660702	C	T
10	rs7908380	0	92661775	C	T
10	rs4568910	0	92662860	A	G
10	rs7089472	0	92663108	C	T
10	rs146467760	0	92664489	A	G
10	rs7082814	0	92664939	T	A
10	rs78655026	0	92665221	G	A
10	rs4522081	0	92666683	T	A
10	rs11186358	0	92667175	T	C
10	rs11186359	0	92667387	T	C
10	rs11186360	0	92667502	C	A
10	rs7903584	0	92667807	C	T
10	rs4933621	0	92668029	A	G
10	rs11186361	0	92668274	G	T
10	rs10881849	0	92669319	T	C
10	rs3939	0	92672564	T	C
10	rs17102362	0	92673370	T	G
10	rs11186367	0	92673607	T	C
10	rs4933200	0	92676127	T	C
10	rs11186368	0	92676575	T	C
10	rs10881853	0	92678059	A	G
10	rs79793575	0	92679041	G	A
10	rs10047267	0	92679630	G	C
10	rs10881855	0	92680929	A	G
10	rs3824739	0	92681475	C	T
10	rs118133241	0	92681993	G	A
10	rs10748555	0	92682060	C	A
10	rs11186369	0	92682235	C	G
10	rs11815049	0	92682369	A	G
10	rs76762418	0	92683006	G	T
10	rs80190764	0	92683865	A	G
10	rs117380705	0	92684985	T	C
10	rs79442765	0	92685680	G	C
10	rs10785976	0	92685713	C	T
10	rs7905809	0	92686421	A	G
10	rs75505524	0	92686589	C	G
10	rs72810830	0	92686595	A	T
10	rs12358861	0	92686652	A	T
10	rs12247252	0	92686818	C	T
10	rs7909942	0	92687125	C	G
10	rs74888596	0	92687829	C	A
10	rs10881856	0	92688076	A	G
10	rs1539479	0	92688298	A	G
10	rs10458744	0	92689033	G	A
10	rs78002591	0	92689134	T	C
10	rs79608350	0	92689262	C	T
10	rs76862363	0	92689890	C	T
10	rs74787458	0	92690027	A	C
10	rs7895858	0	92690566	G	C
10	rs7896058	0	92690942	C	G
10	rs7896199	0	92691072	A	C
10	rs113673027	0	92691863	C	T
10	rs57383363	0	92693603	T	C
10	rs12770769	0	92693747	A	G
10	rs117798311	0	92694932	T	C
10	rs12785137	0	92695707	G	A
10	rs12766869	0	92696559	A	G
10	rs79695845	0	92698149	T	C
10	rs4933624	0	92698251	C	T
10	rs55971695	0	92698269	T	C
10	rs79608042	0	92698288	G	C
10	rs61857750	0	92699366	C	T
10	rs7068511	0	92699405	T	C
10	rs61857751	0	92699474	G	A
10	rs61857752	0	92699543	T	G
10	rs11186371	0	92699556	G	A
10	rs75255761	0	92700690	C	A
10	rs4933625	0	92701163	T	C
10	rs7917623	0	92701390	C	G
10	rs12265771	0	92701453	G	T
10	rs10881858	0	92701586	T	C
10	rs10881859	0	92701594	A	G
10	rs11186372	0	92701773	C	T
10	rs185366864	0	92701888	A	G
10	rs11186373	0	92701896	A	C
10	rs11186374	0	92702047	G	A
10	rs12573344	0	92702786	T	A
10	rs7906208	0	92703482	C	T
10	rs11186375	0	92703908	C	T
10	rs11186376	0	92703922	T	C
10	rs79777719	0	92704210	G	A
10	rs11186377	0	92704267	G	A
10	rs10881860	0	92704474	G	C
10	rs10881861	0	92704517	T	G
10	rs2420498	0	92704868	C	T
10	rs3981165	0	92704909	C	T
10	rs61859572	0	92705038	T	G
10	rs10881862	0	92705409	G	A
10	rs78160334	0	92705510	A	T
10	rs10785977	0	92705876	C	T
10	rs10881863	0	92705962	G	T
10	rs10785978	0	92706044	C	T
10	rs10736059	0	92706105	C	A
10	rs10881864	0	92706491	G	A
10	rs12776792	0	92707186	G	T
10	rs4933626	0	92708018	C	A
10	rs7897141	0	92708621	C	T
10	rs7913787	0	92708650	T	G
10	rs12765205	0	92708697	G	C
10	rs7897603	0	92708759	G	C
10	rs7897403	0	92708780	C	T
10	rs7897624	0	92708801	G	C
10	rs4335456	0	92709123	G	A
10	rs4439428	0	92709492	C	T
10	rs139428705	0	92709550	T	C
10	rs139546772	0	92709555	T	A
10	rs76718710	0	92709697	A	G
10	rs74956475	0	92709748	A	G
10	rs148143894	0	92709783	T	C
10	rs78292770	0	92709791	C	T
10	rs80111738	0	92709988	A	G
10	rs77431244	0	92710163	G	A
10	rs12778021	0	92710513	A	C
10	rs192486909	0	92710517	C	T
10	rs61859574	0	92711023	T	G
10	rs12779258	0	92711056	C	T
10	rs12220004	0	92711074	A	G
10	rs12779698	0	92711293	A	G
10	rs12780222	0	92711296	G	A
10	rs12779755	0	92711378	A	T
10	rs147878866	0	92711420	A	G
10	rs28849130	0	92711599	C	T
10	rs7079028	0	92711623	T	C
10	rs7095281	0	92711682	G	A
10	rs139526565	0	92711956	T	A
10	rs4933201	0	92712121	G	T
10	rs61859575	0	92712228	G	T
10	rs61859576	0	92712470	A	G
10	rs11528048	0	92712710	C	T
10	rs185014690	0	92712835	C	A
10	rs10881865	0	92713029	G	T
10	rs7070819	0	92713798	A	G
10	rs117405058	0	92714222	C	T
10	rs7071533	0	92714302	A	G
10	rs7071662	0	92714324	C	G
10	rs7071550	0	92714333	A	G
10	rs7075411	0	92714453	G	C
10	rs61859580	0	92714605	T	C
10	rs7093432	0	92714640	T	C
10	rs11186383	0	92714857	G	A
10	rs11186384	0	92714887	C	G
10	rs11186385	0	92714957	A	G
10	rs11812869	0	92715068	G	A
10	rs11814844	0	92715077	T	C
10	rs12772494	0	92715419	T	C
10	rs11596841	0	92715663	A	G
10	rs10881866	0	92715784	A	T
10	rs10881867	0	92715851	A	C
10	rs11594833	0	92715869	T	C
10	rs10881868	0	92716072	A	T
10	rs12219023	0	92716097	T	G
10	rs4639845	0	92716298	G	A
10	rs4639846	0	92716578	G	A
10	rs4553280	0	92716591	T	C
10	rs4411211	0	92716619	C	T
10	rs1122870	0	92716729	C	T
10	rs11186388	0	92716958	A	G
10	rs11186389	0	92717115	C	T
10	rs11186390	0	92717117	C	T
10	rs7909948	0	92717222	C	A
10	rs1001845	0	92717452	C	T
10	rs1001846	0	92717695	G	A
10	rs2178206	0	92717831	T	G
10	rs2141375	0	92717963	C	T
10	rs79367933	0	92717974	A	T
10	rs10881870	0	92718286	G	T
10	rs10785979	0	92718314	T	A
10	rs10785980	0	92718468	A	G
10	rs10748556	0	92718657	G	A
10	rs7094853	0	92718776	C	G
10	rs4933628	0	92719075	T	A
10	rs56226914	0	92719151	T	A
10	rs4933630	0	92719339	C	T
10	rs11186392	0	92719413	C	T
10	rs7099420	0	92719538	G	A
10	rs7099297	0	92719573	C	T
10	rs7099299	0	92719584	C	T
10	rs7099671	0	92719727	G	A
10	rs12781271	0	92719765	T	C
10	rs117150722	0	92720123	A	G
10	rs12780522	0	92720160	A	G
10	rs12761951	0	92720487	C	G
10	rs1334583	0	92720630	A	G
10	rs7895456	0	92720640	A	T
10	rs1334582	0	92720690	C	T
10	rs1334580	0	92720862	C	T
10	rs76267709	0	92720889	G	C
10	rs6583740	0	92720926	A	C
10	rs4465295	0	92721003	G	A
10	rs4515884	0	92721005	A	G
10	rs6583741	0	92721142	G	A
10	rs7071167	0	92721257	A	T
10	rs11598058	0	92721319	T	C
10	rs7071323	0	92721334	C	G
10	rs7083742	0	92721534	G	T
10	rs7067705	0	92721657	T	G
10	rs10785981	0	92722166	A	G
10	rs10881871	0	92722412	G	A
10	rs78822921	0	92722482	G	A
10	rs7088989	0	92722797	G	A
10	rs12570633	0	92722927	C	T
10	rs3885867	0	92723320	T	C
10	rs3885868	0	92723406	T	C
10	rs1418816	0	92723441	G	A
10	rs1919132	0	92723443	G	T
10	rs35874668	0	92723462	T	C
10	rs1072491	0	92723495	A	C
10	rs11186394	0	92723538	G	A
10	rs11186395	0	92723718	C	T
10	rs11186396	0	92723719	A	G
10	rs11186397	0	92723808	A	G
10	rs11186398	0	92723864	A	G
10	rs12250934	0	92724024	G	A
10	rs11186399	0	92724037	G	A
10	rs4397747	0	92724176	T	G
10	rs1544217	0	92724285	A	G
10	rs4423105	0	92724446	C	G
10	rs79272929	0	92724603	T	C
10	rs61859600	0	92724896	C	T
10	rs1418814	0	92725074	C	T
10	rs61859601	0	92725211	C	A
10	rs117705805	0	92725580	A	T
10	rs79417625	0	92725615	C	T
10	rs1418815	0	92726054	G	C
10	rs61859602	0	92726081	C	A
10	rs4933631	0	92727186	C	T
10	rs4933632	0	92727381	A	G
10	rs7096683	0	92727798	T	G
10	rs7079147	0	92727899	G	T
10	rs12774602	0	92728024	C	T
10	rs76751936	0	92728891	C	T
10	rs4933633	0	92729054	G	A
10	rs74441113	0	92729105	A	G
10	rs11597992	0	92730232	C	T
10	rs7088999	0	92730248	C	A
10	rs11186403	0	92730661	T	C
10	rs7916703	0	92730795	C	T
10	rs7916859	0	92730932	C	T
10	rs10881872	0	92732226	T	C
10	rs10881873	0	92732281	A	G
10	rs10785983	0	92732666	T	A
10	rs61859604	0	92732929	G	C
10	rs1334579	0	92732950	C	T
10	rs1439095	0	92733165	T	C
10	rs184261573	0	92733465	G	A
10	rs7906444	0	92733627	G	A
10	rs1439094	0	92734181	G	A
10	rs1439093	0	92734317	T	C
10	rs1439092	0	92735019	G	A
10	rs4933202	0	92735473	A	G
10	rs4933634	0	92736758	A	T
10	rs61859605	0	92737719	C	T
10	rs2118824	0	92738106	A	G
10	rs2118825	0	92738138	A	G
10	rs117048245	0	92739040	T	C
10	rs12218436	0	92739374	T	C
10	rs11186407	0	92741717	T	C
10	rs7099639	0	92742722	C	T
10	rs2901176	0	92743250	G	A
10	rs79951483	0	92744305	C	T
10	rs747334	0	92744744	A	G
10	rs747335	0	92744865	C	A
10	rs55863711	0	92745403	T	G
10	rs12217709	0	92745630	C	A
10	rs11186408	0	92745708	A	G
10	rs61859607	0	92745718	A	T
10	rs7080368	0	92745793	C	A
10	rs7081190	0	92746244	G	C
10	rs61859608	0	92746968	C	T
10	rs2027108	0	92747353	T	C
10	rs142325034	0	92747619	T	C
10	rs4933635	0	92747830	C	T
10	rs11186410	0	92747831	C	G
10	rs78295510	0	92747973	A	G
10	rs7914213	0	92748026	G	C
10	rs79265515	0	92748098	A	G
10	rs61859609	0	92749504	T	G
10	rs1561446	0	92749675	T	G
10	rs7083785	0	92749907	T	G
10	rs7083909	0	92750038	T	G
10	rs61859610	0	92750495	T	C
10	rs7912022	0	92750624	T	C
10	rs61859611	0	92750634	T	C
10	rs61859612	0	92751019	C	T
10	rs61859613	0	92751078	G	A
10	rs61859614	0	92751184	G	A
10	rs55886424	0	92751782	A	G
10	rs56285679	0	92751792	A	G
10	rs56242242	0	92751860	C	T
10	rs56342917	0	92751889	C	T
10	rs56954792	0	92752330	G	A
10	rs61859616	0	92752441	G	A
10	rs61859617	0	92752678	G	T
10	rs17535998	0	92753721	A	G
10	rs11186412	0	92753799	G	C
10	rs12248145	0	92753821	T	C
10	rs35945428	0	92756381	G	T
10	rs10881874	0	92756837	G	C
10	rs10881875	0	92757016	C	T
10	rs7074584	0	92757396	C	T
10	rs61859618	0	92757423	A	G
10	rs9325454	0	92757813	G	A
10	rs1318550	0	92758267	C	A
10	rs11186413	0	92758506	A	G
10	rs61857869	0	92758938	A	T
10	rs56374954	0	92759087	G	A
10	rs4933636	0	92759424	A	G
10	rs116998413	0	92759889	G	A
10	rs117648959	0	92759973	G	C
10	rs12219041	0	92760275	G	A
10	rs80042573	0	92760321	C	A
10	rs11186414	0	92761059	G	C
10	rs117709615	0	92762135	G	C
10	rs9787512	0	92762865	C	T
10	rs2016612	0	92763068	C	T
10	rs7076190	0	92763765	T	G
10	rs7077120	0	92764390	T	C
10	rs7096430	0	92764460	A	G
10	rs116944834	0	92765333	T	C
10	rs76561200	0	92765819	G	A
10	rs9325455	0	92766878	T	C
10	rs79077649	0	92767363	T	A
10	rs7078333	0	92768352	C	T
10	rs144328228	0	92768616	G	C
10	rs934902	0	92769529	T	C
10	rs58760601	0	92769615	T	C
10	rs934901	0	92769660	T	C
10	rs934900	0	92769747	C	T
10	rs4933637	0	92770051	A	C
10	rs7087402	0	92770145	A	T
10	rs28662270	0	92770422	C	T
10	rs75814387	0	92770833	A	G
10	rs117019023	0	92771463	C	T
10	rs7897249	0	92772368	C	T
10	rs17103770	0	92773509	G	T
10	rs17103779	0	92773578	T	A
10	rs12259812	0	92773638	C	T
10	rs12259967	0	92773686	G	A
10	rs11186416	0	92774291	G	A
10	rs7906136	0	92774431	C	G
10	rs4933638	0	92774872	T	C
10	rs6583745	0	92774918	C	T
10	rs7910488	0	92775373	C	T
10	rs59534805	0	92775611	T	C
10	rs77581922	0	92776444	T	C
10	rs7079206	0	92776735	T	C
10	rs4933639	0	92777702	C	G
10	rs10785984	0	92777783	T	C
10	rs4933640	0	92778422	T	C
10	rs146457088	0	92778666	C	T
10	rs78944451	0	92779178	C	G
10	rs3852489	0	92779223	C	T
10	rs3895826	0	92779333	T	C
10	rs4933203	0	92779580	T	C
10	rs55846037	0	92780826	C	T
10	rs17103986	0	92780915	A	T
10	rs55801282	0	92780968	C	T
10	rs11815426	0	92781474	T	A
10	rs3852490	0	92781955	A	T
10	rs17536636	0	92782367	T	G
10	rs3910159	0	92782768	A	G
10	rs3910158	0	92782777	G	A
10	rs3910157	0	92782813	G	A
10	rs9787573	0	92783513	A	G
10	rs7899452	0	92784794	G	T
10	rs3864854	0	92784867	C	G
10	rs57629476	0	92784920	A	T
10	rs9651429	0	92784978	G	T
10	rs143028233	0	92785210	G	A
10	rs144241105	0	92787107	C	G
10	rs56393513	0	92787113	A	G
10	rs140711609	0	92787493	T	A
10	rs7072602	0	92787740	T	C
10	rs140912439	0	92787796	C	T
10	rs9663622	0	92788257	G	A
10	rs9664318	0	92788260	T	A
10	rs9663623	0	92788394	C	T
10	rs370821475	0	92788419	A	G
10	rs9664551	0	92788691	T	A
10	rs138787829	0	92788947	C	T
10	rs57283884	0	92789141	C	G
10	rs61857878	0	92789488	A	T
10	rs79777605	0	92790014	A	G
10	rs77662872	0	92790023	G	A
10	rs79494835	0	92790125	C	T
10	rs7082968	0	92790177	T	C
10	rs74148985	0	92790235	A	G
10	rs12269550	0	92790829	A	T
10	rs74148986	0	92791124	C	T
10	rs3910156	0	92791166	G	A
10	rs3843023	0	92791385	C	T
10	rs10509615	0	92791516	G	A
10	rs7907658	0	92792388	C	A
10	rs12415456	0	92793040	A	T
10	rs17104234	0	92794026	T	A
10	rs7092653	0	92794178	C	G
10	rs145092811	0	92794922	A	C
10	rs11186421	0	92795151	A	G
10	rs3843230	0	92795690	T	C
10	rs3892722	0	92795741	A	G
10	rs2002551	0	92795781	C	A
10	rs2002552	0	92795811	T	C
10	rs2420500	0	92795895	T	C
10	rs7893459	0	92795945	C	G
10	rs117010524	0	92795946	G	A
10	rs754313	0	92796244	T	C
10	rs78162044	0	92796911	G	A
10	rs150880957	0	92797200	C	T
10	rs7073260	0	92797352	A	G
10	rs9787602	0	92797805	G	A
10	rs9787603	0	92797833	G	A
10	rs7077356	0	92797935	A	G
10	rs17536955	0	92798120	G	A
10	rs10509616	0	92798146	G	C
10	rs7082870	0	92799087	G	A
10	rs7910943	0	92799676	G	A
10	rs7910606	0	92799679	A	C
10	rs17104329	0	92799905	C	T
10	rs61857881	0	92800174	T	G
10	rs1821131	0	92800255	A	G
10	rs6583747	0	92800518	A	G
10	rs17537234	0	92800746	C	G
10	rs61857882	0	92801983	A	G
10	rs11186423	0	92803522	G	C
10	rs10881877	0	92803679	T	C
10	rs10881878	0	92803788	G	A
10	rs10881879	0	92803939	G	A
10	rs78884236	0	92803991	T	C
10	rs77743937	0	92803992	G	A
10	rs10881880	0	92804017	G	A
10	rs10881881	0	92804044	G	A
10	rs61857884	0	92804065	G	C
10	rs11186424	0	92804283	T	C
10	rs17537304	0	92804554	G	C
10	rs7910329	0	92805184	G	A
10	rs59786904	0	92805704	A	G
10	rs7074441	0	92805902	T	A
10	rs6583748	0	92806214	T	G
10	rs3816564	0	92806352	T	C
10	rs2290715	0	92806472	A	G
10	rs2290716	0	92807229	T	C
10	rs17104426	0	92807417	A	G
10	rs2066426	0	92808264	T	C
10	rs2125080	0	92808743	A	G
10	rs61857898	0	92808994	T	C
10	rs9971054	0	92809494	G	A
10	rs7901100	0	92810086	G	A
10	rs7917748	0	92810256	T	C
10	rs3852493	0	92810758	C	G
10	rs12777523	0	92811346	A	G
10	rs7098592	0	92812904	C	A
10	rs7098902	0	92813181	A	C
10	rs3844361	0	92813877	A	G
10	rs12761305	0	92814031	C	T
10	rs17537959	0	92814133	C	T
10	rs7091868	0	92814573	T	C
10	rs7074242	0	92814745	G	A
10	rs12413153	0	92814824	T	G
10	rs11594712	0	92816196	T	C
10	rs7904337	0	92816243	G	A
10	rs61857899	0	92816615	T	C
10	rs68167224	0	92818248	G	A
10	rs7917503	0	92819347	A	G
10	rs17104639	0	92819425	G	T
10	rs3816565	0	92821721	G	C
10	rs10509617	0	92822616	G	T
10	rs3844362	0	92822936	G	A
10	rs10785985	0	92823539	C	T
10	rs3910154	0	92824594	C	G
10	rs17538821	0	92825305	G	A
10	rs17538926	0	92826066	A	G
10	rs10437464	0	92826534	A	G
10	rs143642876	0	92826660	A	C
10	rs11186433	0	92828906	G	A
10	rs111931794	0	92829313	G	A
10	rs138581502	0	92829372	G	A
10	rs17460439	0	92830134	C	T
10	rs17093770	0	92830260	C	A
10	rs17539030	0	92830273	C	T
10	rs58898101	0	92831249	G	T
10	rs3864855	0	92831439	G	A
10	rs61857900	0	92831820	C	T
10	rs76548764	0	92831888	C	G
10	rs3843024	0	92831956	A	G
10	rs4528226	0	92832246	G	T
10	rs6583750	0	92832768	T	A
10	rs7917568	0	92833000	T	C
10	rs11186435	0	92833789	A	T
10	rs34989031	0	92833812	G	A
10	rs7086130	0	92835371	A	G
10	rs10509622	0	92835733	G	A
10	rs7094504	0	92836486	C	G
10	rs3852501	0	92836740	A	G
10	rs3852502	0	92836763	G	A
10	rs12773836	0	92837182	C	A
10	rs6583751	0	92838776	C	G
10	rs59598717	0	92838884	A	T
10	rs7093559	0	92839859	T	A
10	rs76963599	0	92839864	A	T
10	rs11186436	0	92839964	A	T
10	rs11186437	0	92840248	A	G
10	rs117977448	0	92841080	C	T
10	rs11186438	0	92841538	G	T
10	rs3844363	0	92842043	T	A
10	rs79948520	0	92844039	G	C
10	rs1074511	0	92844364	C	T
10	rs4933642	0	92845121	G	T
10	rs10881883	0	92846420	G	A
10	rs77583169	0	92848184	C	G
10	rs12415601	0	92848304	A	G
10	rs77153441	0	92848443	G	T
10	rs76762061	0	92848444	C	T
10	rs12415617	0	92848477	A	G
10	rs1870189	0	92848811	C	T
10	rs1870190	0	92848820	T	C
10	rs2116418	0	92849168	T	A
10	rs7902674	0	92849270	T	C
10	rs117460970	0	92849387	C	T
10	rs181697006	0	92849485	A	G
10	rs17105176	0	92849486	G	C
10	rs1367900	0	92850216	A	C
10	rs12571323	0	92850407	G	A
10	rs79047104	0	92850470	C	T
10	rs10785986	0	92851331	A	T
10	rs72634996	0	92851367	C	T
10	rs10785987	0	92851524	T	C
10	rs12415944	0	92852196	G	C
10	rs2420502	0	92853059	C	T
10	rs2099671	0	92853631	C	T
10	rs75990311	0	92853957	G	A
10	rs1036129	0	92854372	A	C
10	rs7096893	0	92855149	A	G
10	rs72634997	0	92855187	C	G
10	rs117835780	0	92855288	A	C
10	rs76043516	0	92855639	G	C
10	rs2125081	0	92855970	C	T
10	rs114850571	0	92856255	T	C
10	rs7089897	0	92856461	T	C
10	rs117242074	0	92856887	C	T
10	rs2099268	0	92857148	C	G
10	rs2420846	0	92857713	A	G
10	rs2195786	0	92857778	A	C
10	rs181467393	0	92857951	C	T
10	rs12414197	0	92858182	T	A
10	rs34052775	0	92858998	T	A
10	rs12267148	0	92860281	A	G
10	rs12413558	0	92860286	G	C
10	rs893587	0	92860843	A	G
10	rs2082300	0	92861216	C	A
10	rs891738	0	92861789	G	A
10	rs117769250	0	92862242	T	A
10	rs734627	0	92862341	A	C
10	rs893586	0	92862763	T	C
10	rs78785590	0	92864033	C	T
10	rs78804036	0	92864041	C	G
10	rs75332478	0	92864193	G	T
10	rs56248361	0	92864977	G	A
10	rs117098022	0	92865172	G	A
10	rs10785988	0	92865569	A	G
10	rs77739224	0	92865649	C	T
10	rs2420849	0	92866168	G	C
10	rs10881884	0	92866431	C	G
10	rs113169978	0	92866842	T	C
10	rs11816068	0	92866855	G	C
10	rs2163580	0	92867263	T	A
10	rs79982547	0	92867808	T	G
10	rs12572050	0	92867818	C	T
10	rs139220142	0	92868049	T	G
10	rs76851503	0	92869311	G	C
10	rs76381243	0	92869454	T	C
10	rs10509618	0	92869554	G	C
10	rs10509619	0	92869911	T	C
10	rs7070070	0	92870104	T	C
10	rs78598968	0	92870105	G	A
10	rs10785989	0	92870298	A	G
10	rs1431861	0	92870555	A	G
10	rs77209367	0	92870907	G	A
10	rs11186439	0	92871174	A	G
10	rs74567732	0	92871227	G	C
10	rs10509620	0	92871894	G	T
10	rs76751738	0	92872126	C	T
10	rs74334076	0	92872240	G	A
10	rs920333	0	92872454	G	T
10	rs920334	0	92872558	C	T
10	rs1431862	0	92872819	T	C
10	rs56320206	0	92872825	T	C
10	rs1431863	0	92872865	G	C
10	rs1431864	0	92872941	G	A
10	rs73323273	0	92873759	A	G
10	rs17105731	0	92873811	G	A
10	rs17461291	0	92873819	T	C
10	rs2163581	0	92873929	C	G
10	rs2163582	0	92873931	C	G
10	rs73323275	0	92874169	G	A
10	rs185064879	0	92874207	T	C
10	rs72635000	0	92876010	G	T
10	rs7077640	0	92876725	T	A
10	rs6583753	0	92876893	A	G
10	rs6583754	0	92876898	G	A
10	rs10509621	0	92877442	T	A
10	rs1431865	0	92877597	A	C
10	rs7099270	0	92878232	G	T
10	rs78896632	0	92878291	A	G
10	rs10881885	0	92880112	C	T
10	rs11591871	0	92880249	C	T
10	rs10881886	0	92880583	A	G
10	rs10881887	0	92883130	C	T
10	rs17105906	0	92883656	C	T
10	rs10881888	0	92883891	G	A
10	rs1560542	0	92883984	A	C
10	rs1560543	0	92884288	C	T
10	rs80328273	0	92884887	T	C
10	rs140810725	0	92885108	G	A
10	rs7898637	0	92885428	C	T
10	rs7078007	0	92886120	C	T
10	rs7083030	0	92887250	C	T
10	rs61857926	0	92887576	G	T
10	rs75380558	0	92887885	C	T
10	rs7087325	0	92887896	C	T
10	rs11186443	0	92888749	C	G
10	rs10881889	0	92888908	T	A
10	rs10785990	0	92888997	G	T
10	rs7916043	0	92889206	A	C
10	rs61857928	0	92890635	C	T
10	rs7085762	0	92890917	T	C
10	rs7068117	0	92891040	G	A
10	rs7067899	0	92891064	A	G
10	rs7086476	0	92891389	T	C
10	rs7068323	0	92891441	A	G
10	rs6583755	0	92891750	T	A
10	rs7099577	0	92892318	T	G
10	rs4933644	0	92892767	T	A
10	rs4933645	0	92892896	T	C
10	rs4933646	0	92892942	T	C
10	rs7915101	0	92894370	C	T
10	rs7915122	0	92894406	C	A
10	rs10881890	0	92894740	C	T
10	rs77437487	0	92894944	C	G
10	rs11186447	0	92894987	C	T
10	rs61857939	0	92895994	A	G
10	rs61857940	0	92896093	G	A
10	rs67739942	0	92897210	T	G
10	rs7089856	0	92897348	T	C
10	rs7072146	0	92897426	G	T
10	rs7075187	0	92897477	A	T
10	rs4933647	0	92898148	C	T
10	rs11186448	0	92898989	G	T
10	rs11186449	0	92899400	A	G
10	rs1992243	0	92899621	C	T
10	rs1992244	0	92899778	T	C
10	rs1992245	0	92899856	T	C
10	rs74853563	0	92899913	T	C
10	rs10881891	0	92900193	A	G
10	rs11186452	0	92900451	C	T
10	rs11186453	0	92900497	C	A
10	rs117890817	0	92900533	C	T
10	rs140303547	0	92900637	A	G
10	rs4933648	0	92901100	G	A
10	rs7090817	0	92901247	C	A
10	rs61857942	0	92902207	G	A
10	rs2420800	0	92902589	A	G
10	rs7074363	0	92902863	A	C
10	rs7074922	0	92903216	C	T
10	rs7078922	0	92903636	C	A
10	rs77166649	0	92904610	A	C
10	rs7088963	0	92905682	G	A
10	rs6583757	0	92905814	C	T
10	rs118186543	0	92907420	C	T
10	rs7098281	0	92907609	G	T
10	rs7098220	0	92907832	A	G
10	rs11186455	0	92908264	C	T
10	rs369003887	0	92908317	C	T
10	rs1982199	0	92909035	C	T
10	rs12242279	0	92909779	G	A
10	rs12767896	0	92909854	G	C
10	rs3740298	0	92910645	T	C
10	rs61857943	0	92910824	G	A
10	rs34998060	0	92911474	G	A
10	rs61857944	0	92911592	T	C
10	rs78985163	0	92911993	T	C
10	rs12266933	0	92912588	G	A
10	rs17553262	0	92912773	A	C
10	rs10881892	0	92913492	T	C
10	rs11186458	0	92913494	C	T
10	rs61857945	0	92913633	T	C
10	rs12218128	0	92914103	T	C
10	rs2420801	0	92914422	T	C
10	rs7901798	0	92915549	C	G
10	rs61857946	0	92915978	T	C
10	rs61857947	0	92915989	C	G
10	rs73325237	0	92916244	T	C
10	rs11186472	0	92916561	G	A
10	rs79454630	0	92916799	G	T
10	rs930399	0	92917925	A	C
10	rs76292651	0	92918021	T	C
10	rs11186475	0	92919088	G	T
10	rs74149061	0	92919256	G	T
10	rs7920232	0	92920172	A	T
10	rs190831680	0	92920266	T	C
10	rs56339184	0	92920352	T	G
10	rs11186477	0	92921214	A	G
10	rs10785991	0	92921798	C	G
10	rs59619411	0	92924923	T	C
10	rs12218813	0	92925343	C	T
10	rs12261600	0	92926315	T	G
10	rs11186478	0	92926700	G	A
10	rs10881893	0	92927267	A	G
10	rs10736060	0	92927424	C	A
10	rs10881894	0	92928027	T	C
10	rs117454128	0	92929185	A	G
10	rs10736061	0	92929523	G	A
10	rs78554770	0	92930342	C	T
10	rs11186480	0	92931292	G	A
10	rs12785109	0	92931758	C	T
10	rs2288	0	92932369	C	G
10	rs7899233	0	92932937	A	G
10	rs57588243	0	92933009	G	T
10	rs11596146	0	92933099	G	A
10	rs73325270	0	92933741	A	G
10	rs7904027	0	92933926	G	A
10	rs12781768	0	92934727	G	C
10	rs7908601	0	92935046	G	A
10	rs59147432	0	92935858	G	T
10	rs77345886	0	92937045	C	A
10	rs11186486	0	92937372	G	A
10	rs28398010	0	92937432	G	A
10	rs12772535	0	92937446	G	A
10	rs7097620	0	92937469	A	G
10	rs148354935	0	92937489	G	A
10	rs7081882	0	92937515	T	C
10	rs7098577	0	92937921	G	A
10	rs10881895	0	92938019	C	T
10	rs10881896	0	92938168	A	G
10	rs10785994	0	92938465	C	T
10	rs10881897	0	92938489	A	C
10	rs12416675	0	92938712	G	A
10	rs7069106	0	92938899	A	C
10	rs7087261	0	92938940	T	G
10	rs11186487	0	92938943	A	C
10	rs17106346	0	92938953	C	G
10	rs11186488	0	92939012	G	C
10	rs11186489	0	92939090	A	T
10	rs3962086	0	92939356	G	A
10	rs59837538	0	92939526	T	C
10	rs111945122	0	92939667	T	C
10	rs4300317	0	92939704	C	G
10	rs11594071	0	92940033	T	G
10	rs150798272	0	92940671	G	A
10	rs7096527	0	92940702	T	C
10	rs7920283	0	92941138	T	C
10	rs10881898	0	92941679	A	C
10	rs9663247	0	92941809	T	C
10	rs118000158	0	92941888	G	A
10	rs60438346	0	92943312	G	T
10	rs142643165	0	92943409	G	A
10	rs10736062	0	92943988	A	G
10	rs141697254	0	92944093	C	T
10	rs10785995	0	92944224	G	A
10	rs3980838	0	92944658	A	G
10	rs10437467	0	92945189	A	G
10	rs10437468	0	92945221	C	T
10	rs10437469	0	92945569	G	A
10	rs10437470	0	92945597	G	A
10	rs7902517	0	92946000	G	A
10	rs7902531	0	92946027	G	A
10	rs7902769	0	92946182	G	A
10	rs12244087	0	92946446	G	C
10	rs12244088	0	92946447	G	T
10	rs7906291	0	92946512	G	A
10	rs7082516	0	92946914	G	T
10	rs7100396	0	92947116	T	C
10	rs4933650	0	92947833	G	A
10	rs113233061	0	92948023	C	T
10	rs113640843	0	92948031	G	A
10	rs7911631	0	92948202	G	A
10	rs10881900	0	92948478	T	G
10	rs12768855	0	92949003	C	T
10	rs2901260	0	92951840	T	A
10	rs11186491	0	92952809	C	A
10	rs73310412	0	92952982	G	A
10	rs12416166	0	92953026	C	A
10	rs57152340	0	92953060	T	G
10	rs2421487	0	92953356	G	A
10	rs12416484	0	92953672	G	A
10	rs58364744	0	92953845	A	G
10	rs12416527	0	92953952	G	A
10	rs80275462	0	92954086	C	T
10	rs11186492	0	92954172	A	C
10	rs11186493	0	92954356	T	C
10	rs10785996	0	92954499	A	T
10	rs3858285	0	92955129	C	G
10	rs2420802	0	92955289	G	A
10	rs7919504	0	92955414	G	A
10	rs57318884	0	92957138	G	A
10	rs12778694	0	92957222	G	A
10	rs4933205	0	92957781	G	A
10	rs4933651	0	92958507	G	A
10	rs12218424	0	92958798	G	C
10	rs10881901	0	92958990	G	T
10	rs12773770	0	92959879	C	T
10	rs10881902	0	92959893	C	T
10	rs11186496	0	92960084	C	T
10	rs11186497	0	92960115	G	A
10	rs11186498	0	92960521	A	G
10	rs2421485	0	92962073	G	A
10	rs11186500	0	92962128	A	G
10	rs2901436	0	92964273	C	T
10	rs4297380	0	92964419	T	C
10	rs11186501	0	92964477	C	T
10	rs4443989	0	92964831	T	A
10	rs4933652	0	92965590	T	C
10	rs4933653	0	92965671	C	T
10	rs10785997	0	92965821	G	T
10	rs112985660	0	92966153	A	G
10	rs7894809	0	92966543	G	C
10	rs4462250	0	92966563	G	A
10	rs7894925	0	92966582	G	A
10	rs7894606	0	92966636	A	G
10	rs10748558	0	92966969	G	A
10	rs7899285	0	92967579	G	T
10	rs141268334	0	92969614	A	T
10	rs117927248	0	92972064	C	T
10	rs2421482	0	92972619	C	T
10	rs10881903	0	92973275	G	A
10	rs10881904	0	92974729	T	G
10	rs10881905	0	92975033	T	C
10	rs6583759	0	92976570	A	C
10	rs73310474	0	92980773	C	T
10	rs75713540	0	92982226	A	G
10	rs11186505	0	92982908	G	A
10	rs11186506	0	92983133	C	T
10	rs11186507	0	92983831	A	G
10	rs149467686	0	92986012	T	C
10	rs76157711	0	92988995	T	G
10	rs11186509	0	92989826	G	A
10	rs11186510	0	92990910	T	C
10	rs116973187	0	92994938	C	T
10	rs7098133	0	92995580	A	G
10	rs2421473	0	92996070	C	T
10	rs118156402	0	92996974	A	G
10	rs77570369	0	92998659	C	A
10	rs10881907	0	93000211	G	A
10	rs11186517	0	93004839	A	G
10	rs2450446	0	93005457	C	T
10	rs72815418	0	93007977	G	A
10	rs80006613	0	93009779	G	A
10	rs2450444	0	93010383	G	A
10	rs2648717	0	93011741	G	C
10	rs2648718	0	93011770	A	C
10	rs2936565	0	93012968	G	T
10	rs2454532	0	93013045	G	A
10	rs10881908	0	93013481	G	A
10	rs2648725	0	93015079	T	A
10	rs78883416	0	93016725	G	C
10	rs2254391	0	93018045	A	C
10	rs2648721	0	93026996	T	G
10	rs181100369	0	93027181	G	A
10	rs2631681	0	93032943	C	T
10	rs10881909	0	93033013	A	G
10	rs145837383	0	93033917	A	G
10	rs2631676	0	93037409	A	G
10	rs2631677	0	93037610	A	G
10	rs2450445	0	93038530	G	A
10	rs13675	0	93043858	T	C
10	rs117827122	0	93044205	T	G
10	rs2631683	0	93049095	A	T
10	rs2648716	0	93049450	A	G
10	rs10509625	0	93050333	G	A
10	rs2631684	0	93050647	T	A
10	rs72815446	0	93050925	T	C
10	rs2648715	0	93051499	T	C
10	rs2248920	0	93051744	T	C
10	rs2421475	0	93051921	G	A
10	rs2248787	0	93053063	C	G
10	rs2631685	0	93053496	A	G
10	rs2631686	0	93053537	T	C
10	rs2648714	0	93053698	A	G
10	rs2248572	0	93054625	C	T
10	rs2248443	0	93055832	A	G
10	rs2648713	0	93056572	G	T
10	rs2245523	0	93058075	A	G
10	rs2245518	0	93058242	A	C
10	rs11595984	0	93059276	T	C
10	rs10430649	0	93059828	G	A
10	rs3890159	0	93060218	C	T
10	rs2245310	0	93060349	G	A
10	rs2245251	0	93060457	C	T
10	rs111805459	0	93061784	T	C
10	rs147568678	0	93061851	T	C
10	rs2450448	0	93062111	A	T
10	rs10881910	0	93062304	G	A
10	rs61875646	0	93062756	T	C
10	rs61875647	0	93063448	G	A
10	rs2936567	0	93064890	A	G
10	rs12770297	0	93065225	C	A
10	rs10881911	0	93065397	G	A
10	rs7097190	0	93065817	C	T
10	rs61875648	0	93065932	G	A
10	rs7097583	0	93065950	G	A
10	rs7097349	0	93065980	A	G
10	rs7097354	0	93065997	A	G
10	rs10785998	0	93066463	T	C
10	rs141942544	0	93066581	G	A
10	rs7068273	0	93066789	G	T
10	rs6583763	0	93069948	T	C
10	rs2648723	0	93070877	G	A
10	rs2648722	0	93070898	A	G
10	rs7071917	0	93071154	T	C
10	rs2255188	0	93071262	T	C
10	rs2255092	0	93071637	A	G
10	rs2421322	0	93071945	G	A
10	rs7101348	0	93072434	C	T
10	rs6583764	0	93072653	T	G
10	rs11186535	0	93073888	A	C
10	rs80130739	0	93074640	G	A
10	rs10748559	0	93077075	T	C
10	rs76882665	0	93077762	A	G
10	rs189924323	0	93080786	C	A
10	rs76632532	0	93088090	T	C
10	rs142544727	0	93088096	A	G
10	rs117234503	0	93088644	C	T
10	rs76991198	0	93093652	G	A
10	rs76146948	0	93098763	C	A
10	rs11186541	0	93109803	T	G
10	rs11186542	0	93111129	T	C
10	rs149190735	0	93112177	T	C
10	rs77581154	0	93112402	T	C
10	rs12251250	0	93113455	A	T
10	rs142992090	0	93123705	G	C
10	rs527339586	0	93124947	A	C
10	rs144023583	0	93127102	C	T
10	rs141654225	0	93128922	C	T
10	rs116997379	0	93129422	G	A
10	rs193129411	0	93132254	A	G
10	rs187443951	0	93137060	G	T
10	rs118016129	0	93137151	G	A
10	rs74150670	0	93144029	G	A
10	rs76539257	0	93144297	C	T
10	rs6583769	0	93145440	A	G
10	rs6583770	0	93145497	T	C
10	rs4586060	0	93149220	G	A
10	rs113111561	0	93149440	T	G
10	rs12241174	0	93151535	T	A
10	rs78345211	0	93152321	G	T
10	rs7907154	0	93152951	G	A
10	rs7910864	0	93153596	C	A
10	rs7911332	0	93154008	A	G
10	rs7091647	0	93154633	A	G
10	rs7905307	0	93155754	T	A
10	rs7920500	0	93156032	G	C
10	rs12242238	0	93156287	G	A
10	rs7893331	0	93156728	G	C
10	rs7893826	0	93157342	A	G
10	rs74230679	0	93157568	C	T
10	rs142537638	0	93158201	G	C
10	rs57996677	0	93159077	C	G
10	rs7077715	0	93159181	A	C
10	rs7906515	0	93159689	G	T
10	rs75210077	0	93160508	C	T
10	rs7901120	0	93161740	A	G
10	rs7901904	0	93162301	A	G
10	rs12247672	0	93163929	G	A
10	rs11186557	0	93164257	C	A
10	rs7915331	0	93165372	A	T
10	rs17106645	0	93166098	G	A
10	rs73316210	0	93166203	T	C
10	rs11186558	0	93167508	G	A
10	rs60640820	0	93168270	A	G
10	rs57033814	0	93168279	C	T
10	rs7081363	0	93169949	G	A
10	rs145070400	0	93170012	C	A
10	rs11186560	0	93170767	C	T
10	rs190273384	0	93172387	T	A
10	rs7904917	0	93175389	C	T
10	rs73316216	0	93175953	C	T
10	rs7898769	0	93177227	T	A
10	rs12218668	0	93177933	A	G
10	rs57281864	0	93178435	C	A
10	rs61346715	0	93178437	A	G
10	rs141578219	0	93179069	C	G
10	rs12253137	0	93179079	A	G
10	rs12268013	0	93179177	G	A
10	rs12240706	0	93180205	G	C
10	rs9651433	0	93180223	A	G
10	rs7916523	0	93181160	T	G
10	rs12242821	0	93181359	G	A
10	rs118071562	0	93181900	A	C
10	rs11186565	0	93183458	C	T
10	rs74933208	0	93185478	C	T
10	rs12249854	0	93186262	T	A
10	rs17106657	0	93186394	T	G
10	rs4537675	0	93188160	G	A
10	rs7919797	0	93190526	C	G
10	rs4415665	0	93190591	G	A
10	rs7906306	0	93191445	T	C
10	rs146932488	0	93191466	G	C
10	rs7077014	0	93192056	G	C
10	rs7076784	0	93192176	A	G
10	rs7342052	0	93192583	A	G
10	rs7910115	0	93193736	G	A
10	rs13376868	0	93194730	G	A
10	rs118119919	0	93195375	A	G
10	rs190527210	0	93195487	C	T
10	rs11186570	0	93196083	G	A
10	rs7908769	0	93196926	T	C
10	rs9804186	0	93197920	A	G
10	rs9804311	0	93198071	C	T
10	rs113933491	0	93198642	G	A
10	rs150350607	0	93198704	G	T
10	rs115358812	0	93198974	C	G
10	rs76070020	0	93198984	T	C
10	rs55718133	0	93200109	C	T
10	rs9943307	0	93204436	A	G
10	rs11186572	0	93205375	C	T
10	rs56097320	0	93208933	A	G
10	rs12269643	0	93209518	G	A
10	rs112254665	0	93209834	C	G
10	rs113791759	0	93209913	A	G
10	rs138331649	0	93209935	T	C
10	rs111866072	0	93210403	C	T
10	rs12242257	0	93210725	C	A
10	rs12263089	0	93212246	C	T
10	rs117588698	0	93212696	A	C
10	rs11186573	0	93212975	G	C
10	rs11492696	0	93214468	G	T
10	rs371297506	0	93214671	G	A
10	rs12247442	0	93214762	T	C
10	rs6583775	0	93217057	T	C
10	rs11186574	0	93217601	A	G
10	rs146740810	0	93217659	A	G
10	rs6583776	0	93219246	C	T
10	rs11186575	0	93220104	C	T
10	rs7920604	0	93221077	G	A
10	rs2421517	0	93221600	C	A
10	rs61579794	0	93222825	C	A
10	rs12266112	0	93225721	A	G
10	rs73316246	0	93226550	A	G
10	rs186073916	0	93228534	T	A
10	rs7075424	0	93228622	A	G
10	rs57314370	0	93230769	G	A
10	rs141587418	0	93231066	A	G
10	rs13376715	0	93231297	T	A
10	rs7895666	0	93231393	T	C
10	rs78002787	0	93235862	G	A
10	rs57159565	0	93235872	T	C
10	rs7908457	0	93235999	A	G
10	rs7894248	0	93236263	T	C
10	rs4376822	0	93240166	A	G
10	rs7898845	0	93240704	A	T
10	rs12242663	0	93241445	C	T
10	rs11186580	0	93241823	T	C
10	rs7072087	0	93242186	T	G
10	rs11186581	0	93243626	G	C
10	rs7914133	0	93245608	T	C
10	rs7914794	0	93246072	T	C
10	rs1329652	0	93246147	G	A
10	rs11186584	0	93246675	A	G
10	rs2068866	0	93248389	A	G
10	rs7900774	0	93251468	G	A
10	rs7085276	0	93253553	A	T
10	rs11186585	0	93253784	A	G
10	rs11186586	0	93254561	A	G
10	rs6583777	0	93255156	T	C
10	rs7100516	0	93257155	C	A
10	rs57988119	0	93259265	G	C
10	rs73316284	0	93260076	G	A
10	rs1360187	0	93260802	A	G
10	rs11186594	0	93262981	C	T
10	rs184641171	0	93263232	G	A
10	rs59758370	0	93263385	C	T
10	rs111583851	0	93263705	G	A
10	rs7075344	0	93269449	A	G
10	rs7478184	0	93269972	T	C
10	rs7920553	0	93271707	C	T
10	rs12245101	0	93271982	T	A
10	rs11186596	0	93273792	T	G
10	rs11186597	0	93274371	A	G
10	rs12258439	0	93275350	A	T
10	rs12262057	0	93276500	A	G
10	rs12259834	0	93279204	T	C
10	rs4933658	0	93280641	A	T
10	rs77516404	0	93282618	G	T
10	rs80115001	0	93283655	G	A
10	rs17106727	0	93284528	T	C
10	rs12253556	0	93285009	G	A
10	rs11186599	0	93285702	T	C
10	rs11186600	0	93286016	T	C
10	rs7076439	0	93286842	G	A
10	rs11186601	0	93287200	T	C
10	rs11186603	0	93287468	T	C
10	rs3904193	0	93287580	G	T
10	rs3904194	0	93287597	T	C
10	rs12259631	0	93288037	C	G
10	rs12261527	0	93288659	G	C
```
