## Supplementary material for "Characterization of shared and ancestry-specific signals driving complex traits using multi-ancestry fine-mapping": s2_snps.txt

```
rs1274382
rs1274383
rs1274384
rs2252733
rs1274385
rs1274386
rs1274387
rs11186214
rs10881802
rs11186215
rs61858541
rs61858542
rs61858543
rs61858544
rs17521851
rs78704282
rs10458740
rs10881803
rs10458742
rs1892533
rs76306887
rs17443452
rs61859283
rs11816911
rs17443486
rs56166844
rs17097104
rs9651427
rs59076468
rs1938478
rs7094359
rs17097139
rs1938477
rs117006437
rs1938476
rs4933189
rs61859287
rs10466134
rs148001939
rs117950616
rs11528038
rs139164078
rs4933591
rs2154379
rs17097279
rs1954654
rs73324008
rs11186227
rs1938460
rs11186231
rs77727898
rs117684443
rs142816519
rs12268984
rs61859288
rs56057746
rs1938461
rs11186232
rs79570939
rs74643776
rs61859291
rs75651706
rs12572878
rs150513097
rs61859292
rs79109609
rs117935198
rs1274412
rs61859293
rs1113910
rs1274411
rs61859294
rs1419346
rs7098151
rs55661486
rs117263639
rs78659821
rs1274393
rs117537435
rs1274394
rs1274395
rs1290000
rs1274396
rs1274397
rs1274398
rs2490322
rs2490321
rs61859296
rs1343651
rs1274399
rs1274400
rs1274401
rs1274402
rs1274403
rs1274404
rs1274405
rs1274406
rs1274407
rs1274408
rs7899789
rs17097771
rs77338924
rs1274409
rs1299939
rs1779941
rs142797339
rs1274410
rs2710717
rs2800131
rs2710724
rs11816872
rs2710725
rs2710726
rs145646688
rs2105410
rs142738942
rs7898246
rs117713962
rs144982258
rs144943781
rs1573251
rs2710728
rs1419343
rs2800119
rs2255628
rs1573252
rs1547852
rs1936588
rs1936589
rs77653704
rs142592295
rs1936591
rs2032047
rs1936592
rs1857590
rs1419345
rs79769940
rs2710729
rs2251651
rs78610477
rs2710730
rs11813374
rs77947068
rs2710731
rs1936593
rs4933596
rs80166359
rs1936594
rs1936595
rs4587649
rs79596084
rs2800123
rs10748552
rs1936596
rs2800125
rs2800126
rs2800127
rs2800128
rs1419353
rs1419354
rs2051154
rs2051155
rs76960465
rs2710733
rs1954506
rs74415628
rs1936598
rs1936599
rs2465116
rs2710734
rs1936582
rs1936583
rs1936584
rs1936585
rs1936586
rs1936587
rs79561226
rs4933601
rs2710735
rs2489293
rs2465117
rs150197775
rs7478197
rs146404630
rs9731151
rs143641999
rs7475208
rs2800196
rs2710736
rs149725732
rs2952846
rs7903113
rs2710737
rs2800195
rs2800194
rs2710738
rs2800193
rs2710739
rs72807184
rs77559573
rs2800192
rs2800191
rs2800190
rs2800189
rs116973154
rs2465118
rs2800188
rs6583720
rs2420189
rs2420190
rs2420191
rs1936580
rs1936579
rs11186257
rs2800183
rs2800182
rs2186014
rs2710741
rs2096348
rs1936578
rs2800179
rs2710744
rs75827081
rs1857594
rs1857593
rs2800177
rs2800176
rs2800175
rs2420192
rs2263617
rs2800174
rs72807197
rs2263618
rs2211559
rs2263619
rs7903534
rs2710746
rs1936577
rs80242583
rs1936576
rs1936575
rs1936574
rs2263620
rs2226213
rs1936573
rs2800170
rs2800169
rs2800168
rs2710751
rs2800167
rs2800166
rs2710752
rs2253577
rs2253576
rs1419342
rs76127190
rs76431453
rs2710754
rs2710755
rs2710756
rs2800165
rs2710757
rs2710758
rs2710759
rs2489294
rs1936619
rs2800163
rs2253145
rs2253139
rs2253127
rs2253126
rs1936618
rs1936617
rs1936616
rs1936615
rs2710760
rs2800162
rs2710761
rs2710762
rs2710763
rs2800161
rs2800160
rs1419344
rs80267573
rs2710765
rs2710766
rs1539720
rs1539719
rs2710767
rs1936614
rs10509605
rs1936612
rs17098601
rs2710768
rs2465119
rs56275434
rs2800158
rs2800157
rs2096352
rs1936610
rs1936609
rs192238701
rs12246059
rs1936607
rs17098642
rs1419352
rs1419351
rs74148812
rs2800156
rs2800155
rs2710771
rs1419350
rs2901088
rs1419348
rs1419347
rs143790822
rs190942136
rs1892107
rs1892106
rs1892105
rs1936606
rs117696629
rs11812720
rs11814758
rs74390293
rs7901850
rs2800153
rs2800152
rs1936603
rs1936602
rs1936601
rs2420196
rs2901089
rs117752683
rs1936600
rs2096351
rs2105411
rs10881817
rs146386485
rs2800150
rs10881818
rs10509606
rs2105409
rs10881819
rs10881820
rs7896481
rs117964125
rs7913864
rs1936581
rs7913746
rs61611692
rs2489291
rs2710772
rs34899943
rs2710773
rs2800148
rs2420200
rs11528045
rs10881821
rs10881822
rs2800147
rs2800146
rs2800145
rs1892110
rs2000322
rs1936611
rs1892109
rs60940089
rs73310302
rs74719186
rs2710715
rs1857591
rs2800144
rs2800143
rs1857592
rs76155785
rs11186277
rs10881823
rs1936572
rs1936571
rs1936570
rs1936569
rs2800142
rs1936568
rs1936567
rs74797415
rs2710718
rs2800141
rs2710719
rs2800140
rs1857587
rs10881824
rs17099060
rs2800139
rs11186279
rs59257274
rs1936623
rs1936622
rs10881825
rs1857586
rs2154134
rs1936621
rs139953033
rs1936620
rs11186282
rs1419355
rs12570123
rs12570136
rs2800138
rs2710720
rs7906966
rs2710722
rs2800137
rs2800136
rs2800135
rs2710723
rs1274445
rs1274444
rs1274443
rs1274442
rs12775136
rs150902478
rs139730577
rs7478556
rs144351501
rs1274441
rs149671981
rs2795317
rs12763963
rs12768801
rs1779929
rs1539723
rs2800134
rs17099203
rs1539722
rs142180520
rs10881826
rs2185705
rs4933193
rs11186287
rs12416340
rs10881827
rs11186288
rs10785968
rs11186289
rs10785969
rs117415659
rs76102629
rs7896173
rs7913138
rs12571656
rs11186290
rs1274439
rs17099236
rs1573253
rs12412067
rs10881828
rs10785970
rs1954505
rs117992021
rs2710727
rs1857588
rs1296196
rs78621745
rs1274453
rs11186291
rs11186292
rs2465115
rs1299115
rs76963187
rs1274452
rs11186294
rs56972023
rs1274448
rs1274447
rs1539721
rs7917422
rs1298056
rs1107688
rs4284320
rs76082959
rs145187069
rs11817364
rs1274446
rs76623564
rs3740046
rs1418213
rs3740048
rs10509608
rs11186297
rs11812708
rs10509609
rs1935347
rs12220866
rs71479057
rs57768581
rs60844040
rs2420203
rs11592512
rs4933194
rs7099189
rs10881829
rs17099478
rs10881830
rs11186299
rs7916848
rs7900386
rs11186300
rs72809082
rs149514630
rs7903572
rs56662980
rs7912164
rs183812878
rs74701947
rs66845062
rs77975427
rs68093943
rs34479797
rs11817665
rs4113478
rs34301914
rs11498504
rs12256352
rs4262637
rs2420367
rs7907728
rs12762083
rs7072526
rs7912516
rs60226639
rs12768638
rs35956066
rs4933606
rs1418212
rs60873034
rs117793043
rs4471341
rs7086484
rs11599921
rs56030721
rs7091039
rs77974554
rs56132525
rs11186305
rs10881831
rs12416468
rs79778749
rs57822829
rs36101610
rs117415998
rs78472578
rs11186306
rs7904560
rs66533440
rs4933607
rs12412496
rs12219236
rs12413941
rs55958759
rs7090415
rs10881832
rs35731058
rs4272713
rs10881833
rs17100178
rs147729986
rs7921267
rs11596518
rs142697352
rs75346593
rs77975638
rs68143152
rs4933608
rs7916403
rs12785051
rs12783703
rs78194737
rs12764938
rs35598406
rs11186309
rs1418214
rs78907404
rs12766851
rs7090941
rs7075333
rs75868876
rs11594548
rs12775181
rs1573935
rs1935351
rs4350278
rs4350279
rs2185708
rs2185707
rs58868307
rs57825126
rs60748043
rs112081741
rs60135579
rs61218433
rs111391725
rs59277098
rs12777727
rs12777881
rs117377859
rs11186315
rs12779377
rs12779610
rs12784621
rs12783410
rs12784014
rs12761148
rs11817810
rs138704692
rs146134208
rs138692846
rs71479059
rs11527868
rs112875067
rs111631884
rs4933613
rs199919554
rs7096934
rs7079426
rs11596739
rs141672103
rs11813240
rs77141476
rs58586220
rs58460916
rs35449520
rs4933195
rs71479062
rs113523053
rs28842222
rs12765470
rs58118540
rs12415970
rs56043086
rs11814840
rs11813096
rs11186320
rs77843021
rs77908881
rs35416754
rs7082401
rs7082558
rs35863839
rs11591238
rs7073423
rs75619303
rs1342085
rs11594126
rs12259060
rs1935350
rs12261011
rs10881834
rs10881835
rs72634995
rs66795651
rs7893260
rs7893391
rs11186323
rs10881836
rs11186324
rs7906960
rs11498507
rs11498662
rs73315609
rs7087400
rs11528046
rs6583735
rs1592143
rs58578719
rs7080463
rs9420571
rs9420572
rs7081448
rs10881838
rs12764332
rs7897751
rs35987367
rs34871116
rs117960205
rs66650915
rs80288294
rs12249377
rs142515882
rs6583736
rs185169511
rs10785972
rs12259401
rs35358531
rs1935349
rs2901127
rs79846185
rs1935348
rs7093602
rs67521227
rs2420368
rs10785973
rs11597471
rs11599902
rs9419730
rs12264160
rs56369629
rs12244538
rs10881839
rs76851833
rs12414389
rs4406742
rs4520504
rs4459202
rs2153779
rs2185706
rs11186331
rs7084468
rs11186333
rs7089533
rs73315628
rs74148885
rs4933196
rs7074715
rs12414726
rs12258938
rs12259062
rs11186336
rs77758115
rs12761105
rs117458340
rs116965591
rs11186338
rs7919103
rs2901026
rs11186339
rs3808932
rs1891311
rs1891312
rs7905446
rs12254390
rs6583737
rs12256605
rs1935346
rs11186341
rs10881840
rs147414991
rs7083729
rs7084125
rs7100129
rs7916597
rs7916720
rs10785974
rs4933616
rs140530474
rs10785975
rs117913344
rs11186342
rs4282910
rs4933199
rs148457850
rs4586057
rs7101168
rs12246757
rs61481895
rs10881841
rs11186343
rs12255018
rs12411309
rs11186344
rs11594649
rs10881842
rs7096568
rs11186346
rs4144423
rs12766523
rs36038131
rs10509612
rs4144422
rs10881843
rs4933617
rs74529341
rs10881844
rs10881845
rs10881846
rs12776459
rs11186350
rs11186351
rs7101301
rs7085559
rs35494783
rs7896973
rs7909232
rs11186352
rs76060029
rs4933618
rs147522711
rs10509613
rs10881847
rs10881848
rs7900048
rs4933620
rs7917835
rs7908380
rs4568910
rs7089472
rs146467760
rs7082814
rs78655026
rs4522081
rs11186358
rs11186359
rs11186360
rs7903584
rs4933621
rs11186361
rs10881849
rs3939
rs17102362
rs11186367
rs4933200
rs11186368
rs10881853
rs79793575
rs10047267
rs10881855
rs3824739
rs118133241
rs10748555
rs11186369
rs11815049
rs76762418
rs80190764
rs117380705
rs79442765
rs10785976
rs7905809
rs75505524
rs72810830
rs12358861
rs12247252
rs7909942
rs74888596
rs10881856
rs1539479
rs10458744
rs78002591
rs79608350
rs76862363
rs74787458
rs7895858
rs7896058
rs7896199
rs113673027
rs57383363
rs12770769
rs117798311
rs12785137
rs12766869
rs79695845
rs4933624
rs55971695
rs79608042
rs61857750
rs7068511
rs61857751
rs61857752
rs11186371
rs75255761
rs4933625
rs7917623
rs12265771
rs10881858
rs10881859
rs11186372
rs185366864
rs11186373
rs11186374
rs12573344
rs7906208
rs11186375
rs11186376
rs79777719
rs11186377
rs10881860
rs10881861
rs2420498
rs3981165
rs61859572
rs10881862
rs78160334
rs10785977
rs10881863
rs10785978
rs10736059
rs10881864
rs12776792
rs4933626
rs7897141
rs7913787
rs12765205
rs7897603
rs7897403
rs7897624
rs4335456
rs4439428
rs139428705
rs139546772
rs76718710
rs74956475
rs148143894
rs78292770
rs80111738
rs77431244
rs12778021
rs192486909
rs61859574
rs12779258
rs12220004
rs12779698
rs12780222
rs12779755
rs147878866
rs28849130
rs7079028
rs7095281
rs139526565
rs4933201
rs61859575
rs61859576
rs11528048
rs185014690
rs10881865
rs7070819
rs117405058
rs7071533
rs7071662
rs7071550
rs7075411
rs61859580
rs7093432
rs11186383
rs11186384
rs11186385
rs11812869
rs11814844
rs12772494
rs11596841
rs10881866
rs10881867
rs11594833
rs10881868
rs12219023
rs4639845
rs4639846
rs4553280
rs4411211
rs1122870
rs11186388
rs11186389
rs11186390
rs7909948
rs1001845
rs1001846
rs2178206
rs2141375
rs79367933
rs10881870
rs10785979
rs10785980
rs10748556
rs7094853
rs4933628
rs56226914
rs4933630
rs11186392
rs7099420
rs7099297
rs7099299
rs7099671
rs12781271
rs117150722
rs12780522
rs12761951
rs1334583
rs7895456
rs1334582
rs1334580
rs76267709
rs6583740
rs4465295
rs4515884
rs6583741
rs7071167
rs11598058
rs7071323
rs7083742
rs7067705
rs10785981
rs10881871
rs78822921
rs7088989
rs12570633
rs3885867
rs3885868
rs1418816
rs1919132
rs35874668
rs1072491
rs11186394
rs11186395
rs11186396
rs11186397
rs11186398
rs12250934
rs11186399
rs4397747
rs1544217
rs4423105
rs79272929
rs61859600
rs1418814
rs61859601
rs117705805
rs79417625
rs1418815
rs61859602
rs4933631
rs4933632
rs7096683
rs7079147
rs12774602
rs76751936
rs4933633
rs74441113
rs11597992
rs7088999
rs11186403
rs7916703
rs7916859
rs10881872
rs10881873
rs10785983
rs61859604
rs1334579
rs1439095
rs184261573
rs7906444
rs1439094
rs1439093
rs1439092
rs4933202
rs4933634
rs61859605
rs2118824
rs2118825
rs117048245
rs12218436
rs11186407
rs7099639
rs2901176
rs79951483
rs747334
rs747335
rs55863711
rs12217709
rs11186408
rs61859607
rs7080368
rs7081190
rs61859608
rs2027108
rs142325034
rs4933635
rs11186410
rs78295510
rs7914213
rs79265515
rs61859609
rs1561446
rs7083785
rs7083909
rs61859610
rs7912022
rs61859611
rs61859612
rs61859613
rs61859614
rs55886424
rs56285679
rs56242242
rs56342917
rs56954792
rs61859616
rs61859617
rs17535998
rs11186412
rs12248145
rs35945428
rs10881874
rs10881875
rs7074584
rs61859618
rs9325454
rs1318550
rs11186413
rs61857869
rs56374954
rs4933636
rs116998413
rs117648959
rs12219041
rs80042573
rs11186414
rs117709615
rs9787512
rs2016612
rs7076190
rs7077120
rs7096430
rs116944834
rs76561200
rs9325455
rs79077649
rs7078333
rs144328228
rs934902
rs58760601
rs934901
rs934900
rs4933637
rs7087402
rs28662270
rs75814387
rs117019023
rs7897249
rs17103770
rs17103779
rs12259812
rs12259967
rs11186416
rs7906136
rs4933638
rs6583745
rs7910488
rs59534805
rs77581922
rs7079206
rs4933639
rs10785984
rs4933640
rs146457088
rs78944451
rs3852489
rs3895826
rs4933203
rs55846037
rs17103986
rs55801282
rs11815426
rs3852490
rs17536636
rs3910159
rs3910158
rs3910157
rs9787573
rs7899452
rs3864854
rs57629476
rs9651429
rs143028233
rs144241105
rs56393513
rs140711609
rs7072602
rs140912439
rs9663622
rs9664318
rs9663623
rs370821475
rs9664551
rs138787829
rs57283884
rs61857878
rs79777605
rs77662872
rs79494835
rs7082968
rs74148985
rs12269550
rs74148986
rs3910156
rs3843023
rs10509615
rs7907658
rs12415456
rs17104234
rs7092653
rs145092811
rs11186421
rs3843230
rs3892722
rs2002551
rs2002552
rs2420500
rs7893459
rs117010524
rs754313
rs78162044
rs150880957
rs7073260
rs9787602
rs9787603
rs7077356
rs17536955
rs10509616
rs7082870
rs7910943
rs7910606
rs17104329
rs61857881
rs1821131
rs6583747
rs17537234
rs61857882
rs11186423
rs10881877
rs10881878
rs10881879
rs78884236
rs77743937
rs10881880
rs10881881
rs61857884
rs11186424
rs17537304
rs7910329
rs59786904
rs7074441
rs6583748
rs3816564
rs2290715
rs2290716
rs17104426
rs2066426
rs2125080
rs61857898
rs9971054
rs7901100
rs7917748
rs3852493
rs12777523
rs7098592
rs7098902
rs3844361
rs12761305
rs17537959
rs7091868
rs7074242
rs12413153
rs11594712
rs7904337
rs61857899
rs68167224
rs7917503
rs17104639
rs3816565
rs10509617
rs3844362
rs10785985
rs3910154
rs17538821
rs17538926
rs10437464
rs143642876
rs11186433
rs111931794
rs138581502
rs17460439
rs17093770
rs17539030
rs58898101
rs3864855
rs61857900
rs76548764
rs3843024
rs4528226
rs6583750
rs7917568
rs11186435
rs34989031
rs7086130
rs10509622
rs7094504
rs3852501
rs3852502
rs12773836
rs6583751
rs59598717
rs7093559
rs76963599
rs11186436
rs11186437
rs117977448
rs11186438
rs3844363
rs79948520
rs1074511
rs4933642
rs10881883
rs77583169
rs12415601
rs77153441
rs76762061
rs12415617
rs1870189
rs1870190
rs2116418
rs7902674
rs117460970
rs181697006
rs17105176
rs1367900
rs12571323
rs79047104
rs10785986
rs72634996
rs10785987
rs12415944
rs2420502
rs2099671
rs75990311
rs1036129
rs7096893
rs72634997
rs117835780
rs76043516
rs2125081
rs114850571
rs7089897
rs117242074
rs2099268
rs2420846
rs2195786
rs181467393
rs12414197
rs34052775
rs12267148
rs12413558
rs893587
rs2082300
rs891738
rs117769250
rs734627
rs893586
rs78785590
rs78804036
rs75332478
rs56248361
rs117098022
rs10785988
rs77739224
rs2420849
rs10881884
rs113169978
rs11816068
rs2163580
rs79982547
rs12572050
rs139220142
rs76851503
rs76381243
rs10509618
rs10509619
rs7070070
rs78598968
rs10785989
rs1431861
rs77209367
rs11186439
rs74567732
rs10509620
rs76751738
rs74334076
rs920333
rs920334
rs1431862
rs56320206
rs1431863
rs1431864
rs73323273
rs17105731
rs17461291
rs2163581
rs2163582
rs73323275
rs185064879
rs72635000
rs7077640
rs6583753
rs6583754
rs10509621
rs1431865
rs7099270
rs78896632
rs10881885
rs11591871
rs10881886
rs10881887
rs17105906
rs10881888
rs1560542
rs1560543
rs80328273
rs140810725
rs7898637
rs7078007
rs7083030
rs61857926
rs75380558
rs7087325
rs11186443
rs10881889
rs10785990
rs7916043
rs61857928
rs7085762
rs7068117
rs7067899
rs7086476
rs7068323
rs6583755
rs7099577
rs4933644
rs4933645
rs4933646
rs7915101
rs7915122
rs10881890
rs77437487
rs11186447
rs61857939
rs61857940
rs67739942
rs7089856
rs7072146
rs7075187
rs4933647
rs11186448
rs11186449
rs1992243
rs1992244
rs1992245
rs74853563
rs10881891
rs11186452
rs11186453
rs117890817
rs140303547
rs4933648
rs7090817
rs61857942
rs2420800
rs7074363
rs7074922
rs7078922
rs77166649
rs7088963
rs6583757
rs118186543
rs7098281
rs7098220
rs11186455
rs369003887
rs1982199
rs12242279
rs12767896
rs3740298
rs61857943
rs34998060
rs61857944
rs78985163
rs12266933
rs17553262
rs10881892
rs11186458
rs61857945
rs12218128
rs2420801
rs7901798
rs61857946
rs61857947
rs73325237
rs11186472
rs79454630
rs930399
rs76292651
rs11186475
rs74149061
rs7920232
rs190831680
rs56339184
rs11186477
rs10785991
rs59619411
rs12218813
rs12261600
rs11186478
rs10881893
rs10736060
rs10881894
rs117454128
rs10736061
rs78554770
rs11186480
rs12785109
rs2288
rs7899233
rs57588243
rs11596146
rs73325270
rs7904027
rs12781768
rs7908601
rs59147432
rs77345886
rs11186486
rs28398010
rs12772535
rs7097620
rs148354935
rs7081882
rs7098577
rs10881895
rs10881896
rs10785994
rs10881897
rs12416675
rs7069106
rs7087261
rs11186487
rs17106346
rs11186488
rs11186489
rs3962086
rs59837538
rs111945122
rs4300317
rs11594071
rs150798272
rs7096527
rs7920283
rs10881898
rs9663247
rs118000158
rs60438346
rs142643165
rs10736062
rs141697254
rs10785995
rs3980838
rs10437467
rs10437468
rs10437469
rs10437470
rs7902517
rs7902531
rs7902769
rs12244087
rs12244088
rs7906291
rs7082516
rs7100396
rs4933650
rs113233061
rs113640843
rs7911631
rs10881900
rs12768855
rs2901260
rs11186491
rs73310412
rs12416166
rs57152340
rs2421487
rs12416484
rs58364744
rs12416527
rs80275462
rs11186492
rs11186493
rs10785996
rs3858285
rs2420802
rs7919504
rs57318884
rs12778694
rs4933205
rs4933651
rs12218424
rs10881901
rs12773770
rs10881902
rs11186496
rs11186497
rs11186498
rs2421485
rs11186500
rs2901436
rs4297380
rs11186501
rs4443989
rs4933652
rs4933653
rs10785997
rs112985660
rs7894809
rs4462250
rs7894925
rs7894606
rs10748558
rs7899285
rs141268334
rs117927248
rs2421482
rs10881903
rs10881904
rs10881905
rs6583759
rs73310474
rs75713540
rs11186505
rs11186506
rs11186507
rs149467686
rs76157711
rs11186509
rs11186510
rs116973187
rs7098133
rs2421473
rs118156402
rs77570369
rs10881907
rs11186517
rs2450446
rs72815418
rs80006613
rs2450444
rs2648717
rs2648718
rs2936565
rs2454532
rs10881908
rs2648725
rs78883416
rs2254391
rs2648721
rs181100369
rs2631681
rs10881909
rs145837383
rs2631676
rs2631677
rs2450445
rs13675
rs117827122
rs2631683
rs2648716
rs10509625
rs2631684
rs72815446
rs2648715
rs2248920
rs2421475
rs2248787
rs2631685
rs2631686
rs2648714
rs2248572
rs2248443
rs2648713
rs2245523
rs2245518
rs11595984
rs10430649
rs3890159
rs2245310
rs2245251
rs111805459
rs147568678
rs2450448
rs10881910
rs61875646
rs61875647
rs2936567
rs12770297
rs10881911
rs7097190
rs61875648
rs7097583
rs7097349
rs7097354
rs10785998
rs141942544
rs7068273
rs6583763
rs2648723
rs2648722
rs7071917
rs2255188
rs2255092
rs2421322
rs7101348
rs6583764
rs11186535
rs80130739
rs10748559
rs76882665
rs189924323
rs76632532
rs142544727
rs117234503
rs76991198
rs76146948
rs11186541
rs11186542
rs149190735
rs77581154
rs12251250
rs142992090
rs527339586
rs144023583
rs141654225
rs116997379
rs193129411
rs187443951
rs118016129
rs74150670
rs76539257
rs6583769
rs6583770
rs4586060
rs113111561
rs12241174
rs78345211
rs7907154
rs7910864
rs7911332
rs7091647
rs7905307
rs7920500
rs12242238
rs7893331
rs7893826
rs74230679
rs142537638
rs57996677
rs7077715
rs7906515
rs75210077
rs7901120
rs7901904
rs12247672
rs11186557
rs7915331
rs17106645
rs73316210
rs11186558
rs60640820
rs57033814
rs7081363
rs145070400
rs11186560
rs190273384
rs7904917
rs73316216
rs7898769
rs12218668
rs57281864
rs61346715
rs141578219
rs12253137
rs12268013
rs12240706
rs9651433
rs7916523
rs12242821
rs118071562
rs11186565
rs74933208
rs12249854
rs17106657
rs4537675
rs7919797
rs4415665
rs7906306
rs146932488
rs7077014
rs7076784
rs7342052
rs7910115
rs13376868
rs118119919
rs190527210
rs11186570
rs7908769
rs9804186
rs9804311
rs113933491
rs150350607
rs115358812
rs76070020
rs55718133
rs9943307
rs11186572
rs56097320
rs12269643
rs112254665
rs113791759
rs138331649
rs111866072
rs12242257
rs12263089
rs117588698
rs11186573
rs11492696
rs371297506
rs12247442
rs6583775
rs11186574
rs146740810
rs6583776
rs11186575
rs7920604
rs2421517
rs61579794
rs12266112
rs73316246
rs186073916
rs7075424
rs57314370
rs141587418
rs13376715
rs7895666
rs78002787
rs57159565
rs7908457
rs7894248
rs4376822
rs7898845
rs12242663
rs11186580
rs7072087
rs11186581
rs7914133
rs7914794
rs1329652
rs11186584
rs2068866
rs7900774
rs7085276
rs11186585
rs11186586
rs6583777
rs7100516
rs57988119
rs73316284
rs1360187
rs11186594
rs184641171
rs59758370
rs111583851
rs7075344
rs7478184
rs7920553
rs12245101
rs11186596
rs11186597
rs12258439
rs12262057
rs12259834
rs4933658
rs77516404
rs80115001
rs17106727
rs12253556
rs11186599
rs11186600
rs7076439
rs11186601
rs11186603
rs3904193
rs3904194
rs12259631
rs12261527
```
