## Supplementary material for "Characterization of shared and ancestry-specific signals driving complex traits using multi-ancestry fine-mapping": susiex_nc3.cs80.cs

```
CS_ID	SNP	BP	REF_ALLELE	ALT_ALLELE	REF_FRQ	BETA	SE	-LOG10P	CS_PIP	OVRL_PIP
1	rs61857878	92789488	T,T	A,A	0.760437,0.944444	-0.0272932,-0.0275806	0.00463231,0.0186617	8.4182,0.855649	0.756505	0.756531
1	rs56393513	92787113	G,G	A,A	0.757455,0.878968	-0.0256852,-0.0232954	0.0046128,0.0131059	7.58954,1.12211	0.199366	0.19947
2	rs1936606	92442656	T,T	C,C	0.629225,0.766865	0.0165104,-0.00295412	0.00409337,0.0101097	4.25991,0.113436	0.0114987	0.022428
2	rs2901088	92441553	T,T	C,C	0.629225,0.766865	0.0164208,-0.00288315	0.00409337,0.0101097	4.21953,0.110417	0.0106994	0.0208806
2	rs1936603	92445241	A,A	G,G	0.569583,0.590278	0.0162477,0.00599549	0.00399316,0.00869221	4.32569,0.309495	0.00876489	0.0172006
2	rs1936602	92445253	T,T	C,C	0.569583,0.594246	0.0161098,0.00580209	0.00399316,0.0087054	4.26158,0.296626	0.00834381	0.0163782
2	rs1835737	92873144	G,NA	A,NA	0.875746,NA	0.0220778,NA	0.0059937,NA	3.63816,NA	0.00830844	0.0166399
2	rs2901089	92445650	A,A	G,G	0.571571,0.616071	0.0161666,0.0052462	0.00399544,0.00878946	4.28363,0.259171	0.0065131	0.0128042
2	rs11186539	93108371	A,NA	G,NA	0.929423,NA	0.0197664,NA	0.00771974,NA	1.9808,NA	0.00526892	0.0105825
2	rs12261600	92926315	G,G	T,T	0.813121,0.804563	0.0154345,-0.0138123	0.00507203,0.01078	2.63045,0.698765	0.00525167	0.0105392
2	rs10881893	92927267	G,G	A,A	0.813121,0.805556	0.0151286,-0.0149524	0.00507203,0.0108009	2.54413,0.779253	0.00496499	0.00996517
2	rs79109385	92681954	G,NA	A,NA	0.980119,NA	-0.0378951,NA	0.0141639,NA	2.12711,NA	0.00428867	0.00859462
2	rs141143347	93132851	T,NA	G,NA	0.927435,NA	0.0179791,NA	0.00762141,NA	1.73701,NA	0.00318001	0.00639574
2	rs10509617	92822616	T,T	G,G	0.72664,0.910714	0.0178367,-0.00298825	0.00443621,0.0149907	4.23637,0.0746899	0.00309715	0.00624419
2	rs12357302	93109351	G,NA	A,NA	0.928429,NA	0.0182142,NA	0.00767004,NA	1.75542,NA	0.00309084	0.00621456
2	rs11186543	93119767	T,NA	C,NA	0.928429,NA	0.0177156,NA	0.00767004,NA	1.67977,NA	0.00265547	0.00534183
2	rs78160334	92705510	NA,T	NA,A	NA,0.977182	NA,-0.0606433	NA,0.0286274	NA,1.46669	0.00254889	0.00511798
2	rs1870189	92848811	T,T	C,C	0.316103,0.457341	-0.0172876,-0.00998477	0.00425236,0.00858064	4.31922,0.611597	0.00253478	0.00512514
2	rs142797339	92364307	NA,A	NA,G	NA,0.979167	NA,-0.0697694	NA,0.0299292	NA,1.70453	0.00252807	0.00507188
2	rs2420846	92857713	G,G	A,A	0.313121,0.449405	-0.017006,-0.0110065	0.00426327,0.00859346	4.17804,0.698393	0.00233419	0.00471549
2	rs1036129	92854372	C,C	A,A	0.313121,0.449405	-0.017006,-0.0106713	0.00426327,0.00859346	4.17804,0.668951	0.00225614	0.00455769
2	rs1341817	92290213	A,NA	G,NA	0.687873,NA	0.0110389,NA	0.00426697,NA	2.01414,NA	0.0022401	0.00441275
2	rs72810830	92686595	T,T	A,A	0.930418,0.998016	0.019539,-0.215469	0.00777053,0.0960615	1.92372,1.60389	0.00214635	0.00430188
2	rs11186422	92801188	A,NA	G,NA	0.880716,NA	0.0203601,NA	0.00610001,NA	3.0733,NA	0.00213858	0.00430343
2	rs2195786	92857778	C,C	A,A	0.312127,0.449405	-0.016976,-0.0110065	0.00426697,0.00859346	4.15889,0.698393	0.00212538	0.00429299
2	rs1938479	92297943	C,NA	T,NA	0.656064,NA	0.0105907,NA	0.00416224,NA	1.96081,NA	0.00211859	0.00417958
2	rs1936593	92386759	A,A	C,C	0.573559,0.260913	-0.00730765,0.0210651	0.0039978,0.00973436	1.1703,1.5162	0.00207014	0.00408439
2	rs75505524	92686589	G,G	C,C	0.94831,0.998016	0.0209646,-0.225673	0.00893021,0.0960615	1.72366,1.72559	0.00206399	0.00414094
2	rs2800128	92392915	G,G	A,A	0.571571,0.259921	-0.00707276,0.0217032	0.00399544,0.00974638	1.11525,1.58568	0.00203657	0.00401952
2	rs12415944	92852196	C,C	G,G	0.312127,0.449405	-0.0170234,-0.0105249	0.00426697,0.00859346	4.1792,0.656261	0.00202731	0.00410011
2	rs17443321	92298629	T,NA	C,NA	0.659046,NA	0.0104279,NA	0.00417094,NA	1.90607,NA	0.00195426	0.00385632
2	rs117414562	92803107	A,NA	G,NA	0.956262,NA	0.0280376,NA	0.00966771,NA	2.42828,NA	0.00193989	0.00390463
2	rs58653229	92292491	G,NA	A,NA	0.65507,NA	0.0104463,NA	0.0041594,NA	1.92003,NA	0.00191768	0.00378508
2	rs1938475	92307994	T,NA	G,NA	0.688867,NA	0.0113244,NA	0.0042707,NA	2.09637,NA	0.00190687	0.00375765
2	rs6583715	92319869	A,NA	G,NA	0.688867,NA	0.0113244,NA	0.0042707,NA	2.09637,NA	0.00190687	0.00375765
2	rs12359578	93243269	T,NA	C,NA	0.934394,NA	0.0140385,NA	0.00798549,NA	1.10376,NA	0.00189618	0.00381101
2	rs75191395	93255373	T,NA	C,NA	0.932406,NA	0.0150581,NA	0.00787557,NA	1.25278,NA	0.00189564	0.00381059
2	rs10785987	92851524	C,C	T,T	0.315109,0.449405	-0.0168869,-0.0104776	0.00425597,0.00859346	4.13946,0.652189	0.00188571	0.00381554
2	rs76882665	93077762	NA,G	NA,A	NA,0.981151	NA,0.0655214	NA,0.0314332	NA,1.43042	0.00188536	0.00378798
2	rs2710730	92384408	C,C	T,T	0.573559,0.260913	-0.00707693,0.0210651	0.0039978,0.00973436	1.11525,1.5162	0.00184617	0.00364438
2	rs10881885	92880112	T,T	C,C	0.431412,0.177579	-0.00684793,-0.0277329	0.00399204,0.0111856	1.06413,1.88065	0.0018337	0.0036926
2	rs2710725	92366690	A,A	G,G	0.571571,0.261905	-0.00693255,0.0210913	0.00399544,0.00972244	1.08239,1.52206	0.00182876	0.00361047
2	rs72807114	92297373	T,NA	A,NA	0.686879,NA	0.0107068,NA	0.00426327,NA	1.9199,NA	0.00182603	0.00360016
2	rs17443182	92294612	A,NA	G,NA	0.686879,NA	0.0107068,NA	0.00426327,NA	1.9199,NA	0.00182603	0.00360016
2	rs1938467	92317504	C,NA	T,NA	0.688867,NA	0.011234,NA	0.0042707,NA	2.06924,NA	0.00181916	0.00358559
2	rs893587	92860843	G,G	A,A	0.312127,0.449405	-0.0165555,-0.0106793	0.00426697,0.00859346	3.98092,0.669652	0.0018025	0.003639
2	rs2710726	92366700	C,C	T,T	0.571571,0.261905	-0.00688731,0.0210913	0.00399544,0.00972244	1.07188,1.52206	0.00178929	0.0035329
2	rs2710729	92382786	G,G	A,A	0.573559,0.260913	-0.00698642,0.0211172	0.0039978,0.00973436	1.09399,1.52206	0.00178374	0.00352178
2	rs28811956	92307907	T,NA	C,NA	0.688867,NA	0.0111865,NA	0.0042707,NA	2.05504,NA	0.00177495	0.00349885
2	rs73324006	92317738	G,NA	A,NA	0.688867,NA	0.0111865,NA	0.0042707,NA	2.05504,NA	0.00177495	0.00349885
2	rs2255628	92374435	T,T	C,C	0.573559,0.260913	-0.00707693,0.0205655	0.0039978,0.00973436	1.11525,1.46056	0.00177228	0.00349838
2	rs12357367	93280226	A,NA	G,NA	0.935388,NA	0.0144756,NA	0.00804241,NA	1.14342,NA	0.00176559	0.00354893
2	rs2710728	92371952	G,G	A,A	0.571571,0.261905	-0.00702754,0.0205923	0.00399544,0.00972244	1.1046,1.46631	0.00175298	0.00346071
2	rs1892533	92299989	A,A	G,G	0.534791,0.837302	0.00672758,-0.024765	0.00396391,0.0115817	1.04742,1.48821	0.00173688	0.00344433
2	rs10458740	92299184	T,T	C,C	0.534791,0.837302	0.00672758,-0.024765	0.00396391,0.0115817	1.04742,1.48821	0.00173688	0.00344433
2	rs12258969	92309060	C,NA	A,NA	0.688867,NA	0.0111389,NA	0.0042707,NA	2.04089,NA	0.00173203	0.00341461
2	rs17443452	92301114	C,C	T,T	0.530815,0.837302	0.00681756,-0.0246647	0.00396183,0.0115817	1.06913,1.47884	0.00172898	0.00342904
2	rs369003887	92908317	T,T	C,C	0.951292,0.991071	0.0298232,-0.00944627	0.00918509,0.0454422	2.93307,0.0781434	0.00172368	0.00346822
2	rs113153078	92291955	A,NA	G,NA	0.687873,NA	0.0106686,NA	0.00426697,NA	1.90624,NA	0.00171102	0.0033745
2	rs2051154	92394260	A,A	G,G	0.572565,0.259921	-0.00693458,0.0212424	0.00399661,0.00974638	1.08239,1.53323	0.00170237	0.00336183
2	rs10881853	92678059	G,G	A,A	0.237575,0.208333	0.0152509,0.0125479	0.00464559,0.0105257	2.9882,0.632242	0.00168479	0.00337681
2	rs2251651	92383748	G,G	C,C	0.572565,0.260913	-0.00702959,0.0210651	0.00399661,0.00973436	1.1046,1.5162	0.00167516	0.00330843
2	rs2051155	92394559	G,G	T,T	0.572565,0.259921	-0.00688933,0.0211902	0.00399661,0.00974638	1.07188,1.52735	0.00165088	0.00326052
2	rs2252733	92291050	C,C	G,G	0.532803,0.828373	0.00668369,-0.0241711	0.00396284,0.011337	1.03772,1.48146	0.00164852	0.00326939
2	rs11812720	92443533	T,T	C,C	0.776342,0.997024	0.0133417,0.115288	0.00474483,0.078473	2.3075,0.848344	0.00163297	0.00322831
2	rs183812878	92520614	NA,T	NA,C	NA,0.986111	NA,0.0731162	NA,0.0365264	NA,1.34378	0.00163177	0.0032763
2	rs117098022	92865172	NA,A	NA,G	NA,0.983135	NA,0.0647002	NA,0.0331973	NA,1.28988	0.00162149	0.00325701
2	rs75780197	92593492	T,NA	C,NA	0.976143,NA	-0.0266703,NA	0.0129561,NA	1.40294,NA	0.00159928	0.00320756
2	rs10881890	92894740	T,T	C,C	0.417495,0.172619	-0.00497768,-0.0293906	0.00400926,0.0113111	0.668767,2.02842	0.00157242	0.00316924
2	rs1299939	92363094	T,T	C,C	0.428429,0.738095	0.00698285,-0.0200459	0.00399544,0.00972244	1.09412,1.40644	0.00156093	0.00308238
2	rs61857950	92921360	G,NA	A,NA	0.900596,NA	0.0148212,NA	0.00660805,NA	1.60374,NA	0.00153638	0.00308558
2	rs61857953	92927605	T,NA	C,NA	0.900596,NA	0.0148212,NA	0.00660805,NA	1.60374,NA	0.00153638	0.00308558
2	rs1779941	92363203	T,T	C,C	0.428429,0.738095	0.00693622,-0.0200459	0.00399544,0.00972244	1.08324,1.40644	0.00152601	0.00301372
2	rs2710717	92365241	T,T	C,C	0.571571,0.261905	-0.00693255,0.0200418	0.00399544,0.00972244	1.08239,1.40599	0.00152224	0.0030063
2	rs61857939	92895994	G,G	A,A	0.418489,0.172619	-0.00493044,-0.0293611	0.00400792,0.0113111	0.660287,2.02513	0.00151453	0.00305244
2	rs7915122	92894406	A,A	C,C	0.418489,0.172619	-0.00493044,-0.0293416	0.00400792,0.0113111	0.660287,2.02295	0.00150868	0.00304065
2	rs17526697	92500519	A,NA	G,NA	0.909543,NA	0.0190584,NA	0.00689297,NA	2.24459,NA	0.00146111	0.00290754
2	rs1274439	92483812	C,C	T,T	0.772366,0.624008	-0.015014,-0.00892714	0.0047153,0.00882508	2.83803,0.506199	0.00145399	0.00291574
2	rs61857952	92924535	C,NA	T,NA	0.900596,NA	0.0146458,NA	0.00660805,NA	1.57403,NA	0.00145207	0.0029164
2	rs61857951	92923845	A,NA	G,NA	0.900596,NA	0.0146458,NA	0.00660805,NA	1.57403,NA	0.00145207	0.0029164
2	rs149847153	92590703	A,NA	G,NA	0.983101,NA	-0.0312482,NA	0.0153396,NA	1.38047,NA	0.00143744	0.00288596
2	rs61857940	92896093	A,A	G,G	0.418489,0.172619	-0.00488486,-0.0291264	0.00400792,0.0113111	0.651853,1.99898	0.00142809	0.00287828
2	rs116973154	92413082	NA,A	NA,G	NA,0.968254	NA,-0.0484367	NA,0.0243817	NA,1.32821	0.00142472	0.00285906
2	rs77758115	92612953	NA,T	NA,C	NA,0.986111	NA,-0.0675756	NA,0.0365264	NA,1.19175	0.00141332	0.00283934
2	rs4933644	92892767	A,A	T,T	0.415507,0.171627	-0.00516352,-0.0292133	0.004012,0.011337	0.703144,2.00123	0.00140658	0.00283523
2	rs4933645	92892896	C,C	T,T	0.415507,0.171627	-0.00511792,-0.0292133	0.004012,0.011337	0.694481,2.00123	0.00138994	0.0028017
2	rs4933603	92440088	T,NA	C,NA	0.898608,NA	0.0187961,NA	0.00655017,NA	2.3861,NA	0.00138232	0.00274968
2	rs7099270	92878232	T,T	G,G	0.434394,0.174603	-0.0069023,-0.0263665	0.00398879,0.0112602	1.07803,1.71663	0.0013792	0.00277801
2	rs67739942	92897210	G,G	T,T	0.413519,0.177579	-0.00530858,-0.0282935	0.00401481,0.0111856	0.730289,1.94218	0.00137208	0.00276571
2	rs12355866	93176418	G,NA	A,NA	0.929423,NA	0.0130256,NA	0.00771974,NA	1.03837,NA	0.00136082	0.00273625
2	rs17522164	92304892	G,NA	A,NA	0.691849,NA	0.0105206,NA	0.00428205,NA	1.85344,NA	0.00135336	0.00267062
2	rs7075187	92897477	T,T	A,A	0.413519,0.177579	-0.00530858,-0.0282006	0.00401481,0.0111856	0.730289,1.93191	0.00134728	0.00271572
2	rs111475807	93239668	T,NA	G,NA	0.986084,NA	0.0360263,NA	0.0168779,NA	1.48413,NA	0.0013434	0.00269943
2	rs113831746	92521978	A,NA	T,NA	0.976143,NA	-0.0255919,NA	0.0129561,NA	1.31662,NA	0.00134089	0.00268983
2	rs7072146	92897426	T,T	G,G	0.413519,0.177579	-0.0053542,-0.0281032	0.00401481,0.0111856	0.73914,1.92118	0.00133869	0.0026984
2	rs6583755	92891750	A,A	T,T	0.413519,0.168651	-0.00530858,-0.028945	0.00401481,0.0114161	0.730289,1.94962	0.00133688	0.00269464
2	rs1274412	92345067	C,C	A,A	0.702783,0.679563	-0.00509886,-0.0261334	0.00432606,0.00916045	0.622436,2.36321	0.00133133	0.00266183
2	rs11186243	92387368	G,NA	A,NA	0.692843,NA	0.0101538,NA	0.0042859,NA	1.74883,NA	0.00131987	0.00260545
2	rs7089856	92897348	C,C	T,T	0.413519,0.178571	-0.00526296,-0.0280419	0.00401481,0.0111612	0.721484,1.92118	0.00129882	0.00261801
2	rs1936568	92467055	T,T	C,C	0.23161,0.380952	0.0139245,0.0118225	0.00468673,0.0088025	2.52754,0.746558	0.00129594	0.00259925
2	rs76814758	92304742	T,NA	G,NA	0.691849,NA	0.0104254,NA	0.00428205,NA	1.82666,NA	0.00129248	0.00255103
2	rs111241951	92305864	A,NA	C,NA	0.691849,NA	0.0104254,NA	0.00428205,NA	1.82666,NA	0.00129248	0.00255103
2	rs4933647	92898148	T,T	C,C	0.413519,0.177579	-0.00521277,-0.0280102	0.00401481,0.0111856	0.711852,1.91096	0.00126459	0.00254908
2	rs7099577	92892318	G,G	T,T	0.415507,0.168651	-0.00511792,-0.0289895	0.004012,0.0114161	0.694481,1.95446	0.00125265	0.00252505
2	rs1892107	92442233	G,G	A,A	0.56163,0.296627	-0.00929874,0.0126851	0.00398468,0.00935847	1.7074,0.756298	0.00125138	0.00247149
2	rs2710734	92402582	G,G	A,A	0.569583,0.261905	-0.00619558,0.0208885	0.00399316,0.00972244	0.918041,1.49928	0.00124199	0.00245571
2	rs7073521	92320223	G,NA	A,NA	0.691849,NA	0.010335,NA	0.00428205,NA	1.80141,NA	0.00123774	0.00244348
2	rs7091062	92319842	C,NA	T,NA	0.691849,NA	0.010335,NA	0.00428205,NA	1.80141,NA	0.00123774	0.00244348
2	rs56349819	92308653	G,NA	T,NA	0.691849,NA	0.010335,NA	0.00428205,NA	1.80141,NA	0.00123774	0.00244348
2	rs12415015	92314739	G,NA	A,NA	0.691849,NA	0.010335,NA	0.00428205,NA	1.80141,NA	0.00123774	0.00244348
2	rs7898637	92885428	T,T	C,C	0.426441,0.168651	-0.00631603,-0.0268247	0.0039978,0.0114161	0.94258,1.72614	0.00123488	0.00248638
2	rs1936569	92466804	C,C	T,T	0.23161,0.380952	0.0137824,0.0119204	0.00468673,0.0088025	2.48486,0.755301	0.00123125	0.00246965
2	rs1936570	92466790	C,C	A,A	0.23161,0.380952	0.0137824,0.0119204	0.00468673,0.0088025	2.48486,0.755301	0.00123125	0.00246965
2	rs2800142	92466969	G,G	C,C	0.23161,0.380952	0.0137824,0.0119204	0.00468673,0.0088025	2.48486,0.755301	0.00123125	0.00246965
2	rs1936567	92467094	C,C	A,A	0.23161,0.380952	0.0137824,0.0119204	0.00468673,0.0088025	2.48486,0.755301	0.00123125	0.00246965
2	rs7068323	92891441	G,G	A,A	0.415507,0.168651	-0.00511792,-0.028896	0.004012,0.0114161	0.694481,1.9443	0.00123038	0.00248015
2	rs11186448	92898989	T,T	G,G	0.416501,0.177579	-0.00497937,-0.0283422	0.00401062,0.0111856	0.668767,1.94757	0.00122651	0.00247252
2	rs7086476	92891389	C,C	T,T	0.415507,0.168651	-0.00511792,-0.0288469	0.004012,0.0114161	0.694481,1.93898	0.0012189	0.00245701
2	rs7090817	92901247	A,A	C,C	0.416501,0.177579	-0.00501295,-0.0282677	0.00401062,0.0111856	0.67504,1.93932	0.00121882	0.00245702
2	rs4933190	92314012	G,NA	A,NA	0.691849,NA	0.0102874,NA	0.00428205,NA	1.78819,NA	0.00121008	0.00238913
2	rs72807119	92307329	T,NA	C,NA	0.691849,NA	0.0102874,NA	0.00428205,NA	1.78819,NA	0.00121008	0.00238913
2	rs72807125	92318742	C,NA	T,NA	0.691849,NA	0.0102874,NA	0.00428205,NA	1.78819,NA	0.00121008	0.00238913
2	rs12412812	92310685	C,NA	G,NA	0.691849,NA	0.0102874,NA	0.00428205,NA	1.78819,NA	0.00121008	0.00238913
2	rs1316993	92312841	C,NA	T,NA	0.691849,NA	0.0102874,NA	0.00428205,NA	1.78819,NA	0.00121008	0.00238913
2	rs1316992	92312931	C,NA	T,NA	0.691849,NA	0.0102874,NA	0.00428205,NA	1.78819,NA	0.00121008	0.00238913
2	rs72807123	92313955	A,NA	G,NA	0.691849,NA	0.0102874,NA	0.00428205,NA	1.78819,NA	0.00121008	0.00238913
2	rs4534487	92316672	G,NA	A,NA	0.691849,NA	0.0102874,NA	0.00428205,NA	1.78819,NA	0.00121008	0.00238913
2	rs4933593	92316193	C,NA	T,NA	0.691849,NA	0.0102874,NA	0.00428205,NA	1.78819,NA	0.00121008	0.00238913
2	rs4598578	92312242	G,NA	A,NA	0.691849,NA	0.0102874,NA	0.00428205,NA	1.78819,NA	0.00121008	0.00238913
2	rs12780507	92309569	A,NA	G,NA	0.691849,NA	0.0102874,NA	0.00428205,NA	1.78819,NA	0.00121008	0.00238913
2	rs11186228	92322571	G,NA	A,NA	0.690855,NA	0.0108824,NA	0.00427824,NA	1.95981,NA	0.00120802	0.00238574
2	rs1936587	92403866	A,A	T,T	0.569583,0.261905	-0.0061503,0.0208417	0.00399316,0.00972244	0.9083,1.49405	0.00120761	0.00238798
2	rs1972397	92374955	G,NA	A,NA	0.691849,NA	0.0100067,NA	0.00428205,NA	1.7112,NA	0.0012015	0.00237287
2	rs893586	92862763	C,C	T,T	0.240557,0.439484	-0.0156012,-0.0118328	0.00462576,0.00861267	3.12821,0.770891	0.00119821	0.00241509
2	rs7916043	92889206	C,C	A,A	0.413519,0.171627	-0.00506331,-0.0285541	0.00401481,0.011337	0.683501,1.92886	0.00119542	0.00240948
2	rs1936586	92403456	T,T	C,C	0.569583,0.260913	-0.0061503,0.0208153	0.00399316,0.00973436	0.9083,1.48825	0.00119174	0.00235669
2	rs1936585	92403441	C,C	A,A	0.569583,0.260913	-0.0061503,0.0208153	0.00399316,0.00973436	0.9083,1.48825	0.00119174	0.00235669
2	rs78896632	92878291	NA,G	NA,A	NA,0.975198	NA,0.0490226	NA,0.0274863	NA,1.12784	0.00119148	0.00239344
2	rs2800139	92469095	G,G	C,C	0.23161,0.380952	0.0137398,0.0118225	0.00468673,0.0088025	2.47213,0.746558	0.00119087	0.00238872
2	rs4933191	92320759	A,NA	C,NA	0.692843,NA	0.0102014,NA	0.0042859,NA	1.7619,NA	0.00118839	0.00234657
2	rs111426634	92689303	A,NA	G,NA	0.957256,NA	0.00506686,NA	0.00977441,NA	0.218824,NA	0.00118765	0.00238867
2	rs74595112	92579442	G,NA	A,NA	0.983101,NA	-0.0279904,NA	0.0153396,NA	1.16721,NA	0.0011852	0.00237565
2	rs7078007	92886120	T,T	C,C	0.425447,0.168651	-0.00631793,-0.0266827	0.003999,0.0114161	0.94258,1.71166	0.00118508	0.00238622
2	rs1936584	92403302	T,T	G,G	0.569583,0.261905	-0.00610501,0.0208417	0.00399316,0.00972244	0.898606,1.49405	0.00118411	0.00234173
2	rs7067899	92891064	G,G	A,A	0.415507,0.168651	-0.00507231,-0.0287533	0.004012,0.0114161	0.685864,1.92886	0.00118331	0.00238529
2	rs75394479	92317733	A,NA	G,NA	0.691849,NA	0.0102398,NA	0.00428205,NA	1.77502,NA	0.00118319	0.00233628
2	rs10881805	92323152	C,NA	T,NA	0.690855,NA	0.0108348,NA	0.00427824,NA	1.946,NA	0.00118115	0.00233291
2	rs11498499	92325435	T,NA	C,NA	0.690855,NA	0.0108348,NA	0.00427824,NA	1.946,NA	0.00118115	0.00233291
2	rs10881888	92883891	A,A	G,G	0.426441,0.167659	-0.00627122,-0.0267011	0.0039978,0.011443	0.932835,1.70714	0.00118108	0.00237806
2	rs1992243	92899621	T,T	C,C	0.413519,0.177579	-0.00512151,-0.0277755	0.00401481,0.0111856	0.694481,1.88529	0.00117922	0.00237702
2	rs1936623	92470047	G,G	A,A	0.23161,0.380952	0.0137398,0.0117196	0.00468673,0.0088025	2.47213,0.737405	0.00117363	0.00235415
2	rs2710719	92467825	C,C	T,T	0.23161,0.380952	0.0136924,0.0118689	0.00468673,0.0088025	2.45803,0.750693	0.00117334	0.00235361
2	rs2800141	92467804	G,G	A,A	0.23161,0.380952	0.0136924,0.0118689	0.00468673,0.0088025	2.45803,0.750693	0.00117334	0.00235361
2	rs12248380	92341071	T,NA	C,NA	0.688867,NA	0.0106779,NA	0.0042707,NA	1.90624,NA	0.00116953	0.00231001
2	rs1992244	92899778	C,C	T,T	0.413519,0.177579	-0.00512151,-0.0277312	0.00401481,0.0111856	0.694481,1.88046	0.0011692	0.00235681
2	rs6583753	92876893	G,G	A,A	0.424453,0.167659	-0.00750995,-0.0258295	0.00400022,0.011443	1.21849,1.61991	0.00116901	0.00235476
2	rs1857587	92468528	A,A	G,G	0.23161,0.380952	0.0136924,0.0118225	0.00468673,0.0088025	2.45803,0.746558	0.00116562	0.00233812
2	rs1560543	92884288	T,T	C,C	0.426441,0.167659	-0.00631603,-0.0265254	0.0039978,0.011443	0.94258,1.68938	0.00116327	0.00234217
2	rs11186453	92900497	A,A	C,C	0.416501,0.177579	-0.00483261,-0.0282448	0.00401062,0.0111856	0.641643,1.9368	0.00116097	0.00234041
2	rs10881804	92321524	C,NA	T,NA	0.691849,NA	0.0107539,NA	0.00428205,NA	1.9199,NA	0.00116076	0.0022928
2	rs143642876	92826660	NA,C	NA,A	NA,0.983135	NA,0.0593197	NA,0.0331973	NA,1.13103	0.00115979	0.00233056
2	rs1992245	92899856	C,C	T,T	0.413519,0.177579	-0.00512151,-0.0276824	0.00401481,0.0111856	0.694481,1.87516	0.00115828	0.00233481
2	rs7074922	92903216	T,T	C,C	0.415507,0.177579	-0.00501467,-0.0280811	0.004012,0.0111856	0.67504,1.91876	0.00115821	0.00233486
2	rs7895889	92328164	C,NA	T,NA	0.690855,NA	0.0107872,NA	0.00427824,NA	1.93224,NA	0.00115502	0.00228153
2	rs4933648	92901100	A,A	G,G	0.416501,0.177579	-0.00501295,-0.0279856	0.00401062,0.0111856	0.67504,1.90826	0.00115346	0.00232526
2	rs7090119	92334314	G,NA	A,NA	0.689861,NA	0.0108252,NA	0.00427445,NA	1.946,NA	0.00115144	0.00227452
2	rs11186233	92350389	A,NA	T,NA	0.676938,NA	0.0100633,NA	0.00422788,NA	1.7619,NA	0.00114764	0.00226673
2	rs2420800	92902589	G,G	A,A	0.416501,0.177579	-0.00492279,-0.0280577	0.00401062,0.0111856	0.658253,1.91618	0.00114395	0.0023061
2	rs7085762	92890917	C,C	T,T	0.415507,0.168651	-0.00507231,-0.028566	0.004012,0.0114161	0.685864,1.90868	0.001142	0.00230201
2	rs77108595	92444214	A,NA	G,NA	0.965209,NA	-0.0229319,NA	0.0107893,NA	1.47429,NA	0.00113969	0.00228602
2	rs144018722	92405833	A,NA	C,NA	0.690855,NA	0.0101831,NA	0.00427824,NA	1.7619,NA	0.00113966	0.0022512
2	rs11186452	92900451	T,T	C,C	0.413519,0.177579	-0.00507586,-0.0276337	0.00401481,0.0111856	0.685864,1.86987	0.00113378	0.00228542
2	rs1892529	92334697	A,NA	G,NA	0.706759,NA	0.0101784,NA	0.00434302,NA	1.71904,NA	0.00113192	0.00223659
2	rs1892530	92334695	G,NA	A,NA	0.706759,NA	0.0101784,NA	0.00434302,NA	1.71904,NA	0.00113192	0.00223659
2	rs7087722	92315815	G,NA	A,NA	0.691849,NA	0.0101447,NA	0.00428205,NA	1.74883,NA	0.0011316	0.00223487
2	rs10881891	92900193	G,G	A,A	0.413519,0.177579	-0.00512151,-0.0275406	0.00401481,0.0111856	0.694481,1.85978	0.00112721	0.00227217
2	rs12253232	92330843	G,NA	A,NA	0.689861,NA	0.0107777,NA	0.00427445,NA	1.93224,NA	0.00112612	0.00222473
2	rs4933595	92338026	G,NA	C,NA	0.689861,NA	0.0107777,NA	0.00427445,NA	1.93224,NA	0.00112612	0.00222473
2	rs7474654	93067144	A,NA	C,NA	0.927435,NA	0.0155142,NA	0.00762141,NA	1.37893,NA	0.00112555	0.00226481
2	rs2186015	92400210	A,NA	G,NA	0.694831,NA	0.00993854,NA	0.00429368,NA	1.6855,NA	0.00111305	0.00219873
2	rs7475208	92407665	G,G	A,A	0.573559,0.256944	-0.00638862,0.0202189	0.0039978,0.00978302	0.958468,1.41162	0.0011122	0.00219919
2	rs61859325	92405436	A,NA	C,NA	0.689861,NA	0.0101741,NA	0.00427445,NA	1.7619,NA	0.00111095	0.00219485
2	rs28783131	92408744	T,NA	A,NA	0.689861,NA	0.0101741,NA	0.00427445,NA	1.7619,NA	0.00111095	0.00219485
2	rs61859326	92408554	T,NA	C,NA	0.689861,NA	0.0101741,NA	0.00427445,NA	1.7619,NA	0.00111095	0.00219485
2	rs7903085	92343910	T,NA	G,NA	0.688867,NA	0.0105354,NA	0.0042707,NA	1.86556,NA	0.00109421	0.0021619
2	rs10047335	92342511	G,NA	A,NA	0.688867,NA	0.0105354,NA	0.0042707,NA	1.86556,NA	0.00109421	0.0021619
2	rs1807875	92341866	T,NA	A,NA	0.688867,NA	0.0105354,NA	0.0042707,NA	1.86556,NA	0.00109421	0.0021619
2	rs56300138	92405039	A,NA	G,NA	0.690855,NA	0.0100928,NA	0.00427824,NA	1.73711,NA	0.00109281	0.00215908
2	rs1431865	92877597	C,C	A,A	0.421471,0.166667	-0.00734202,-0.0259838	0.00400399,0.0114701	1.17586,1.62909	0.00109066	0.00219713
2	rs7077640	92876725	A,A	T,T	0.424453,0.168651	-0.0076891,-0.0249653	0.00400022,0.0114161	1.26293,1.54132	0.00108936	0.00219422
2	rs2800135	92473603	G,G	A,A	0.230616,0.376984	0.0139454,0.0108363	0.00469379,0.00882048	2.52754,0.659072	0.00108514	0.00217669
2	rs12266933	92912588	A,A	G,G	0.893638,0.915675	0.0136707,-0.0231214	0.00641306,0.0153834	1.48106,0.87668	0.00107981	0.00217053
2	rs2800136	92473543	G,G	T,T	0.230616,0.374008	0.0139454,0.0108535	0.00469379,0.00883443	2.52754,0.659072	0.00107645	0.00215934
2	rs2800138	92473028	T,T	A,A	0.230616,0.375992	0.013898,0.010945	0.00469379,0.00882508	2.51327,0.667775	0.00107397	0.0021543
2	rs7478197	92405938	T,T	C,C	0.573559,0.256944	-0.00624812,0.0203704	0.0039978,0.00978302	0.927829,1.42803	0.00107276	0.00212172
2	rs2489293	92404931	A,A	T,T	0.573559,0.256944	-0.00620279,0.0204697	0.0039978,0.00978302	0.918041,1.43883	0.0010698	0.002116
2	rs1274401	92358016	A,A	C,C	0.428429,0.723214	0.00674977,-0.0179643	0.00399544,0.00955427	1.04025,1.2213	0.0010684	0.00211185
2	rs9731151	92406302	C,C	T,T	0.573559,0.256944	-0.00624812,0.0203182	0.0039978,0.00978302	0.927829,1.42236	0.0010633	0.00210305
2	rs2710723	92473615	A,A	G,G	0.230616,0.376984	0.013898,0.0108363	0.00469379,0.00882048	2.51327,0.659072	0.00106187	0.00213005
2	rs1954506	92399221	A,A	G,G	0.577535,0.259921	-0.00713094,0.017895	0.00400272,0.00974638	1.12594,1.17818	0.00105635	0.00208739
2	rs6583754	92876898	A,A	G,G	0.427435,0.175595	-0.00723675,-0.0246698	0.00399661,0.0112351	1.15376,1.55118	0.00104914	0.00211284
2	rs74472826	92733574	C,NA	T,NA	0.957256,NA	-0.0115781,NA	0.00977441,NA	0.626712,NA	0.00104484	0.00209622
2	rs12220004	92711074	NA,G	NA,A	NA,0.96627	NA,0.0429892	NA,0.023678	NA,1.15842	0.00104125	0.00209194
2	rs2710720	92473377	A,A	G,G	0.230616,0.375992	0.0138506,0.010842	0.00469379,0.00882508	2.49905,0.659072	0.00103705	0.0020803
2	rs2800191	92412295	G,G	A,A	0.573559,0.257937	-0.00629345,0.01999	0.0039978,0.00977071	0.937663,1.38972	0.00103436	0.00204579
2	rs150513097	92342698	NA,G	NA,C	NA,0.982143	NA,-0.0540691	NA,0.0322783	NA,1.02726	0.00103211	0.00207416
2	rs11814758	92443814	A,A	T,T	0.751491,0.997024	0.0128761,0.104692	0.00457516,0.078473	2.31091,0.739531	0.00103189	0.00204022
2	rs72807168	92375272	C,NA	G,NA	0.693837,NA	0.00970092,NA	0.00428977,NA	1.62463,NA	0.00103153	0.00203851
2	rs117839419	92347862	G,NA	T,NA	0.979125,NA	-0.0249817,NA	0.0138296,NA	1.14962,NA	0.0010288	0.00206161
2	rs2710736	92408542	T,T	G,G	0.573559,0.256944	-0.00624812,0.0201197	0.0039978,0.00978302	0.927829,1.40093	0.00102838	0.00203408
2	rs2800196	92408361	A,A	T,T	0.573559,0.256944	-0.00620279,0.0202189	0.0039978,0.00978302	0.918041,1.41162	0.0010253	0.00202812
2	rs2952846	92408730	T,T	C,C	0.573559,0.256944	-0.00624812,0.0200674	0.0039978,0.00978302	0.927829,1.39532	0.00101945	0.00201644
2	rs1274400	92357671	C,C	A,A	0.428429,0.723214	0.00674977,-0.0176577	0.00399544,0.00955427	1.04025,1.18989	0.00101864	0.00201364
2	rs7917811	92392714	G,NA	A,NA	0.695825,NA	0.00980929,NA	0.00429762,NA	1.64859,NA	0.00101811	0.00201207
2	rs2710722	92473522	C,C	T,T	0.230616,0.373016	0.0138031,0.0109109	0.00469379,0.00883916	2.48486,0.663417	0.00101363	0.00203345
2	rs2710738	92410163	A,A	G,G	0.573559,0.256944	-0.00624812,0.0200152	0.0039978,0.00978302	0.927829,1.38972	0.00101062	0.001999
2	rs7903113	92408934	A,A	G,G	0.573559,0.256944	-0.00624812,0.0200152	0.0039978,0.00978302	0.927829,1.38972	0.00101062	0.001999
2	rs10458744	92689033	NA,A	NA,G	NA,0.969246	NA,0.0443157	NA,0.0247591	NA,1.13386	0.00100893	0.00202707
2	rs2800137	92473524	G,G	A,A	0.230616,0.373016	0.0138031,0.0108593	0.00469379,0.00883916	2.48486,0.659072	0.00100692	0.00201997
2	rs2800195	92409951	C,C	A,A	0.573559,0.256944	-0.00624812,0.0199682	0.0039978,0.00978302	0.927829,1.38468	0.00100276	0.00198348
2	rs17451198	92394008	C,NA	T,NA	0.695825,NA	0.00976158,NA	0.00429762,NA	1.63595,NA	0.000996447	0.00196945
2	rs2800193	92410296	T,T	C,C	0.573559,0.256944	-0.00624812,0.019916	0.0039978,0.00978302	0.927829,1.37911	0.000994127	0.00196643
2	rs7904560	92544766	A,A	G,G	0.780318,0.799603	-0.0132693,-0.0154122	0.00477536,0.0106787	2.26298,0.826967	0.000992462	0.00199129
2	rs1274444	92475500	G,G	A,A	0.769384,0.623016	-0.0138523,-0.0104355	0.00469379,0.00882048	2.49958,0.625671	0.000988266	0.00198247
2	rs2710739	92410661	A,A	G,G	0.573559,0.256944	-0.00624812,0.0198691	0.0039978,0.00978302	0.927829,1.37409	0.000986441	0.00195125
2	rs17553262	92912773	C,C	A,A	0.893638,0.917659	0.0131383,-0.024353	0.00641306,0.0155508	1.39261,0.930543	0.000982555	0.0019751
2	rs72807124	92318689	A,NA	G,NA	0.852883,NA	0.0149149,NA	0.00558166,NA	2.1228,NA	0.000974617	0.00193677
2	rs181467393	92857951	NA,T	NA,C	NA,0.969246	NA,0.0413919	NA,0.0247591	NA,1.02426	0.000964797	0.00193893
2	rs12414683	92321437	A,NA	G,NA	0.694831,NA	0.0102199,NA	0.00429368,NA	1.7619,NA	0.000962933	0.00190338
2	rs2710737	92409888	G,G	A,A	0.578529,0.256944	-0.0064439,0.0195664	0.00400399,0.00978302	0.968448,1.34203	0.000961883	0.00190303
2	rs1343651	92356740	C,C	T,T	0.429423,0.723214	0.00674782,-0.0174065	0.00399429,0.00955427	1.04025,1.16446	0.000959988	0.0018981
2	rs2465118	92413655	A,A	G,G	0.571571,0.256944	-0.00652071,0.0189148	0.00399544,0.00978302	0.988549,1.27422	0.000957164	0.00189286
2	rs117469106	92582078	C,NA	T,NA	0.993042,NA	0.0612068,NA	0.0237851,NA	1.99685,NA	0.000954683	0.00191467
2	rs2800189	92412820	A,A	T,T	0.573559,0.256944	-0.00624812,0.0196655	0.0039978,0.00978302	0.927829,1.35249	0.000954051	0.00188727
2	rs2800192	92411758	A,A	G,G	0.573559,0.256944	-0.00624812,0.0196655	0.0039978,0.00978302	0.927829,1.35249	0.000954051	0.00188727
2	rs1936597	92394755	T,NA	C,NA	0.694831,NA	0.00970975,NA	0.00429368,NA	1.62463,NA	0.000951607	0.00188128
2	rs79052885	92614954	C,NA	T,NA	0.963221,NA	-0.0228788,NA	0.0105045,NA	1.53157,NA	0.000950817	0.00190722
2	rs2800190	92412484	C,C	T,T	0.573559,0.255952	-0.00624812,0.0196435	0.0039978,0.00979543	0.927829,1.34753	0.00094457	0.00186855
2	rs72810828	92683794	A,NA	G,NA	0.88668,NA	0.0165782,NA	0.00623739,NA	2.10438,NA	0.000937729	0.0018725
2	rs117415659	92482824	NA,T	NA,C	NA,0.984127	NA,-0.0569065	NA,0.0342017	NA,1.01708	0.000934728	0.00187749
2	rs61857742	92632424	G,NA	C,NA	0.983101,NA	-0.0260506,NA	0.0153396,NA	1.04837,NA	0.000925408	0.00185542
2	rs111889235	92365315	T,NA	C,NA	0.692843,NA	0.00950193,NA	0.0042859,NA	1.57477,NA	0.000922922	0.00182494
2	rs61857947	92915989	G,G	C,C	0.89662,0.918651	0.0137385,-0.0238827	0.00649407,0.0156369	1.46366,0.897294	0.000894539	0.0017981
2	rs61857946	92915978	C,C	T,T	0.89662,0.918651	0.0137385,-0.023836	0.00649407,0.0156369	1.46366,0.89475	0.000891164	0.00179132
2	rs1857591	92462934	T,T	A,A	0.190855,0.237103	0.0126446,0.0192751	0.00503123,0.0100508	1.92215,1.25852	0.000885267	0.00177772
2	rs117935198	92344918	NA,G	NA,A	NA,0.957341	NA,-0.0325666	NA,0.0211527	NA,0.907772	0.00087761	0.00176394
2	rs76632532	93088090	NA,C	NA,T	NA,0.930556	NA,0.0273243	NA,0.0168156	NA,0.98223	0.000876382	0.00176089
2	rs2710715	92462715	C,C	G,G	0.190855,0.237103	0.0125988,0.0192751	0.00503123,0.0100508	1.91096,1.25852	0.000872525	0.00175215
2	rs7917186	92753967	T,NA	C,NA	0.036779,NA	-0.0263498,NA	0.0105045,NA	1.91624,NA	0.000872446	0.00175261
2	rs1547850	92373233	A,NA	C,NA	0.695825,NA	0.00934201,NA	0.00429762,NA	1.52691,NA	0.000871155	0.00172302
2	rs7900478	92365874	A,NA	G,NA	0.694831,NA	0.00938107,NA	0.00429368,NA	1.53911,NA	0.0008667	0.00171417
2	rs61857945	92913633	C,C	T,T	0.89662,0.916667	0.0135608,-0.0237584	0.00649407,0.0154664	1.43438,0.904809	0.000862966	0.00173468
2	rs66513005	92332047	G,NA	A,NA	0.691849,NA	0.00995917,NA	0.00428205,NA	1.69833,NA	0.000860582	0.00170238
2	rs12219236	92546317	NA,C	NA,T	NA,0.947421	NA,0.0292177	NA,0.0191524	NA,0.895766	0.000859455	0.00172659
2	rs77396179	92556230	A,NA	G,NA	0.993042,NA	0.0561931,NA	0.0237851,NA	1.74111,NA	0.000856467	0.00171801
2	rs77843021	92576565	NA,C	NA,T	NA,0.964286	NA,0.0356333	NA,0.0230345	NA,0.914087	0.000851191	0.0017106
2	rs2096350	92369083	T,NA	C,NA	0.694831,NA	0.00933346,NA	0.00429368,NA	1.52691,NA	0.000849045	0.00167942
2	rs66665368	92327132	C,NA	G,NA	0.693837,NA	0.00997713,NA	0.00428977,NA	1.69833,NA	0.000849029	0.00167927
2	rs10785990	92888997	T,T	G,G	0.383698,0.171627	-0.00434206,-0.0278534	0.00406582,0.011337	0.544323,1.85339	0.000846667	0.00170599
2	rs141578219	93179069	NA,G	NA,C	NA,0.984127	NA,-0.0506236	NA,0.0342017	NA,0.857503	0.000836971	0.00168183
2	rs76991198	93093652	A,A	G,G	0.935388,0.849206	-0.0149254,0.0258069	0.00804241,0.0119455	1.19738,1.51226	0.000834872	0.00167913
2	rs12416298	92431158	G,NA	C,NA	0.710736,NA	0.0107373,NA	0.00436052,NA	1.86007,NA	0.000834614	0.00165193
2	rs61857944	92911592	C,C	T,T	0.893638,0.916667	0.0127348,-0.0236901	0.00641306,0.0154664	1.32735,0.901038	0.000834167	0.00167696
2	rs7090414	92334260	T,NA	G,NA	0.692843,NA	0.00996811,NA	0.0042859,NA	1.69833,NA	0.000833689	0.00164924
2	rs72807163	92367213	A,NA	G,NA	0.694831,NA	0.00928585,NA	0.00429368,NA	1.51476,NA	0.000831851	0.00164557
2	rs7899671	92328703	C,NA	T,NA	0.693837,NA	0.00992949,NA	0.00428977,NA	1.6855,NA	0.000831811	0.00164538
2	rs2901082	92326902	T,NA	G,NA	0.693837,NA	0.00992949,NA	0.00428977,NA	1.6855,NA	0.000831811	0.00164538
2	rs2901081	92326895	T,NA	C,NA	0.693837,NA	0.00992949,NA	0.00428977,NA	1.6855,NA	0.000831811	0.00164538
2	rs72807127	92325847	T,NA	C,NA	0.693837,NA	0.00992949,NA	0.00428977,NA	1.6855,NA	0.000831811	0.00164538
2	rs12414347	92321571	C,NA	T,NA	0.693837,NA	0.00992949,NA	0.00428977,NA	1.6855,NA	0.000831811	0.00164538
2	rs10881887	92883130	T,T	C,C	0.424453,0.166667	-0.00563794,-0.0256794	0.00400022,0.0114701	0.799381,1.59914	0.000831623	0.00167466
2	rs10881889	92888908	A,A	T,T	0.383698,0.171627	-0.00429228,-0.0278051	0.00406582,0.011337	0.535949,1.84824	0.000830664	0.00167375
2	rs2420185	92334588	A,NA	G,NA	0.692843,NA	0.00996811,NA	0.0042859,NA	1.69833,NA	0.000829497	0.00164083
2	rs67010776	92337950	C,NA	A,NA	0.692843,NA	0.00996811,NA	0.0042859,NA	1.69833,NA	0.000829497	0.00164083
2	rs7099204	92335952	T,NA	C,NA	0.692843,NA	0.00996811,NA	0.0042859,NA	1.69833,NA	0.000829497	0.00164083
2	rs1892527	92335072	A,NA	T,NA	0.692843,NA	0.00996811,NA	0.0042859,NA	1.69833,NA	0.000829497	0.00164083
2	rs7090090	92334196	G,NA	C,NA	0.692843,NA	0.00996811,NA	0.0042859,NA	1.69833,NA	0.000829497	0.00164083
2	rs74806497	92333086	G,NA	T,NA	0.692843,NA	0.00996811,NA	0.0042859,NA	1.69833,NA	0.000829497	0.00164083
2	rs7089665	92333859	T,NA	C,NA	0.692843,NA	0.00996811,NA	0.0042859,NA	1.69833,NA	0.000829497	0.00164083
2	rs61857943	92910824	A,A	G,G	0.893638,0.916667	0.0126478,-0.0239288	0.00641306,0.0154664	1.31347,0.914259	0.000829274	0.00166713
2	rs72807144	92342187	A,NA	T,NA	0.691849,NA	0.00977376,NA	0.00428205,NA	1.64859,NA	0.000824219	0.0016304
2	rs17524032	92430963	T,NA	C,NA	0.710736,NA	0.0106893,NA	0.00436052,NA	1.84678,NA	0.000817925	0.00161905
2	rs72807159	92363751	G,NA	T,NA	0.694831,NA	0.009243,NA	0.00429368,NA	1.50387,NA	0.000816759	0.00161586
2	rs56190281	92367183	T,NA	C,NA	0.694831,NA	0.009243,NA	0.00429368,NA	1.50387,NA	0.000816759	0.00161586
2	rs12413401	92323157	A,NA	G,NA	0.693837,NA	0.00988663,NA	0.00428977,NA	1.674,NA	0.000816699	0.00161563
2	rs56172029	92326406	G,NA	A,NA	0.693837,NA	0.00988663,NA	0.00428977,NA	1.674,NA	0.000816699	0.00161563
2	rs2901083	92327011	T,NA	G,NA	0.693837,NA	0.00988663,NA	0.00428977,NA	1.674,NA	0.000816699	0.00161563
2	rs1274394	92353890	C,C	T,T	0.430417,0.723214	0.00647117,-0.0170178	0.00399316,0.00955427	0.978353,1.12561	0.000816697	0.00161559
2	rs2800119	92373927	C,C	T,T	0.223658,0.068452	0.000266145,0.0429679	0.00474483,0.0169281	0.0198744,1.9531	0.000816571	0.00163823
2	rs72807160	92364908	T,NA	C,NA	0.693837,NA	0.0092774,NA	0.00428977,NA	1.51476,NA	0.00081641	0.00161523
2	rs1892528	92334797	C,NA	T,NA	0.692843,NA	0.00992052,NA	0.0042859,NA	1.6855,NA	0.000812787	0.00160794
2	rs1892531	92333500	T,NA	A,NA	0.692843,NA	0.00992052,NA	0.0042859,NA	1.6855,NA	0.000812787	0.00160794
2	rs56354566	92330795	G,NA	T,NA	0.692843,NA	0.00992052,NA	0.0042859,NA	1.6855,NA	0.000812787	0.00160794
2	rs56130632	92331132	G,NA	A,NA	0.692843,NA	0.00992052,NA	0.0042859,NA	1.6855,NA	0.000812787	0.00160794
2	rs2901084	92335233	G,NA	A,NA	0.693837,NA	0.009839,NA	0.00428977,NA	1.66127,NA	0.000801069	0.00158492
2	rs12243422	92343852	T,NA	C,NA	0.691849,NA	0.00968346,NA	0.00428205,NA	1.62463,NA	0.000797319	0.00157759
2	rs72807132	92330381	T,NA	A,NA	0.691849,NA	0.00991162,NA	0.00428205,NA	1.6855,NA	0.000795742	0.00157446
2	rs118016129	93137151	NA,A	NA,G	NA,0.956349	NA,0.032012	NA,0.0209218	NA,0.899639	0.000788661	0.00158466
2	rs1431863	92872865	C,C	G,G	0.642147,0.670635	-0.00560585,-0.019968	0.00412449,0.00909539	0.759213,1.55075	0.000786191	0.00157853
2	rs7094806	92370121	G,NA	C,NA	0.694831,NA	0.0091478,NA	0.00429368,NA	1.4798,NA	0.000784471	0.00155229
2	rs1892532	92333448	G,NA	T,NA	0.692843,NA	0.00983011,NA	0.0042859,NA	1.66127,NA	0.000782221	0.00154776
2	rs79055969	92562899	A,NA	C,NA	0.961233,NA	-0.021164,NA	0.0102422,NA	1.41123,NA	0.000781297	0.0015677
2	rs78194737	92560428	NA,T	NA,C	NA,0.963294	NA,0.0338129	NA,0.0227328	NA,0.863571	0.00076953	0.00154662
2	rs80254307	92441144	T,NA	A,NA	0.964215,NA	-0.0194459,NA	0.0106439,NA	1.16937,NA	0.000768563	0.00154167
2	rs1892108	92438659	C,NA	T,NA	0.692843,NA	0.0104824,NA	0.0042859,NA	1.84003,NA	0.000765595	0.00151658
2	rs7087325	92887896	T,T	C,C	0.38668,0.172619	-0.00383395,-0.0273965	0.00405994,0.0113111	0.462183,1.81158	0.000764999	0.0015413
2	rs72807134	92330387	T,NA	G,NA	0.691849,NA	0.00980505,NA	0.00428205,NA	1.65693,NA	0.000760804	0.00150566
2	rs7083030	92887250	T,T	C,C	0.383698,0.170635	-0.00397538,-0.0272896	0.00406582,0.0113631	0.483868,1.78719	0.000756839	0.00152477
2	rs17098655	92441525	G,NA	A,NA	0.944334,NA	0.0181877,NA	0.00862346,NA	1.45672,NA	0.000755908	0.00151555
2	rs1547852	92375046	A,A	G,G	0.224652,0.06746	4.42766e-05,0.0425805	0.00473736,0.017043	0.00325073,1.90396	0.000755016	0.00151478
2	rs17455083	92552341	A,NA	G,NA	0.963221,NA	-0.021534,NA	0.0105045,NA	1.39398,NA	0.000751105	0.00150681
2	rs1418052	92293555	G,NA	A,NA	0.893638,NA	0.0165078,NA	0.00641306,NA	1.99782,NA	0.0007431	0.0014813
2	rs6583758	92945779	C,NA	T,NA	0.09841,NA	-0.0131848,NA	0.00663767,NA	1.32797,NA	0.0007402	0.00148649
2	rs4390260	92355655	C,NA	T,NA	0.694831,NA	0.00900504,NA	0.00429368,NA	1.44407,NA	0.000739089	0.00146292
2	rs77147377	92596272	T,NA	A,NA	0.949304,NA	-0.015952,NA	0.00901262,NA	1.11502,NA	0.000738538	0.00148223
2	rs1936588	92376143	A,A	G,G	0.224652,0.06746	4.42766e-05,0.0423713	0.00473736,0.017043	0.00325073,1.88895	0.000735414	0.00147548
2	rs74427060	92585791	T,NA	C,NA	0.949304,NA	-0.0159113,NA	0.00901262,NA	1.11076,NA	0.00073264	0.00147041
2	rs146134208	92569833	NA,T	NA,C	NA,0.948413	NA,0.0269846	NA,0.0193256	NA,0.788826	0.000722886	0.00145231
2	rs76146948	93098763	NA,A	NA,C	NA,0.970238	NA,-0.0364404	NA,0.0251555	NA,0.831358	0.000721696	0.00145038
2	rs1936595	92388886	A,A	G,G	0.224652,0.06746	0.000310029,0.0424507	0.00473736,0.017043	0.0232737,1.89464	0.000721125	0.00144677
2	rs12413660	92418673	A,NA	C,NA	0.709742,NA	0.0104006,NA	0.00435609,NA	1.77061,NA	0.000714977	0.00141625
2	rs2421484	92965118	C,NA	G,NA	0.10338,NA	-0.0126293,NA	0.00649407,NA	1.28561,NA	0.000710766	0.00142698
2	rs2800126	92392234	G,G	A,A	0.224652,0.066468	0.000531611,0.0428515	0.00473736,0.0171606	0.0406478,1.90233	0.00070881	0.00142204
2	rs1892113	92433730	C,NA	T,NA	0.702783,NA	0.0104412,NA	0.00432606,NA	1.80141,NA	0.000707495	0.00140182
2	rs1892112	92433925	A,NA	G,NA	0.702783,NA	0.0104412,NA	0.00432606,NA	1.80141,NA	0.000707471	0.00140176
2	rs187101846	92516213	C,NA	G,NA	0.993042,NA	0.0540247,NA	0.0237851,NA	1.63592,NA	0.000707209	0.00141765
2	rs117834260	93147261	G,NA	A,NA	0.965209,NA	-0.0192625,NA	0.0107893,NA	1.12956,NA	0.000705058	0.00141637
2	rs1419346	92347877	NA,G	NA,A	NA,0.96627	NA,0.0314894	NA,0.023678	NA,0.736246	0.000702799	0.00141324
2	rs2096349	92416213	A,NA	G,NA	0.709742,NA	0.0103527,NA	0.00435609,NA	1.75764,NA	0.000699171	0.00138509
2	rs7907197	92974968	T,NA	C,NA	0.102386,NA	-0.0127782,NA	0.0065219,NA	1.30032,NA	0.000698751	0.00140273
2	rs2800156	92441337	C,C	A,A	0.592445,0.520833	-0.00994229,0.00405458	0.00402367,0.00855678	1.87046,0.196809	0.000692597	0.00137068
2	rs75515964	92607433	G,NA	A,NA	0.949304,NA	-0.0156059,NA	0.00901262,NA	1.07909,NA	0.000690346	0.00138558
2	rs7476897	92416402	A,NA	G,NA	0.710736,NA	0.0102674,NA	0.00436052,NA	1.73186,NA	0.000688267	0.00136353
2	rs117798311	92694932	NA,C	NA,T	NA,0.97619	NA,0.0388124	NA,0.0280389	NA,0.779143	0.000688191	0.00138313
2	rs1936589	92376278	C,C	T,T	0.224652,0.06746	0.000221427,0.041983	0.00473736,0.017043	0.0165,1.86124	0.000686697	0.00137776
2	rs1274411	92346977	C,C	T,T	0.847913,0.946429	-0.00357688,-0.048581	0.00550577,0.0189842	0.287425,1.97895	0.00068467	0.00137353
2	rs112988876	92611234	T,NA	C,NA	0.949304,NA	-0.0155617,NA	0.00901262,NA	1.07454,NA	0.000684492	0.00137384
2	rs1936591	92378044	C,C	T,T	0.224652,0.06746	0.000354337,0.0420096	0.00473736,0.017043	0.0266981,1.86314	0.000679291	0.00136289
2	rs1936592	92378290	C,C	T,T	0.224652,0.06746	0.000398649,0.0419588	0.00473736,0.017043	0.0301476,1.85953	0.000671949	0.00134816
2	rs1936582	92402765	C,C	G,G	0.16501,0.066468	0.0062727,0.042874	0.00532652,0.0171606	0.621708,1.90394	0.000671186	0.00134573
2	rs11186392	92719413	NA,T	NA,C	NA,0.980159	NA,-0.0393008	NA,0.0306528	NA,0.69941	0.000668127	0.00134261
2	rs72815488	93150607	T,NA	A,NA	0.972167,NA	-0.0200899,NA	0.0120196,NA	1.02394,NA	0.000666035	0.00133855
2	rs72807156	92360470	C,NA	T,NA	0.694831,NA	0.00896222,NA	0.00429368,NA	1.43344,NA	0.000664115	0.00131533
2	rs1857590	92379266	A,A	G,G	0.224652,0.06746	0.000398649,0.0418515	0.00473736,0.017043	0.0301476,1.85191	0.000663068	0.00133035
2	rs4933658	93280641	T,T	A,A	0.739563,0.924603	-0.00284249,0.0350726	0.00450506,0.0161901	0.277309,1.51873	0.000662528	0.00133182
2	rs1419345	92379924	G,G	A,A	0.224652,0.06746	0.000354337,0.0418007	0.00473736,0.017043	0.0266981,1.84831	0.000661916	0.00132805
2	rs1936598	92399570	T,T	C,C	0.167992,0.066468	0.00424134,0.0431113	0.00528849,0.0171606	0.374116,1.92092	0.000660283	0.00132449
2	rs2800155	92441355	G,G	C,C	0.592445,0.520833	-0.00985175,0.00410503	0.00402367,0.00855678	1.84323,0.199687	0.000659436	0.00130526
2	rs1419354	92394059	T,T	A,A	0.167992,0.066468	0.00424134,0.0430837	0.00528849,0.0171606	0.374116,1.91894	0.000657996	0.00131991
2	rs4933617	92646722	T,T	G,G	0.49006,0.558532	0.0133862,0.00322335	0.00395508,0.00860854	3.14695,0.149918	0.000655257	0.00130247
2	rs76612768	92645173	G,NA	A,NA	0.954274,NA	-0.0167011,NA	0.00946506,NA	1.10988,NA	0.000653046	0.00131099
2	rs12259401	92594121	G,G	T,T	0.691849,0.577381	0.0107743,-0.000203574	0.00428205,0.00865361	1.92575,0.00822842	0.000651148	0.00129861
2	rs1431864	92872941	A,A	G,G	0.643141,0.677579	-0.00542602,-0.0193654	0.00412703,0.00914559	0.724472,1.46571	0.0006473	0.00129981
2	rs74411983	92440795	G,NA	A,NA	0.964215,NA	-0.0183997,NA	0.0106439,NA	1.07639,NA	0.000647126	0.00129827
2	rs2800123	92390728	T,T	G,G	0.166998,0.06746	0.00402083,0.0425297	0.00530104,0.017043	0.348575,1.90031	0.000646739	0.00129745
2	rs1419353	92393961	T,T	C,C	0.167992,0.066468	0.00424134,0.0429251	0.00528849,0.0171606	0.374116,1.90759	0.000645041	0.00129394
2	rs10748552	92390995	A,A	G,G	0.166998,0.06746	0.00406694,0.0424791	0.00530104,0.017043	0.353631,1.89668	0.000641884	0.0012877
2	rs2465116	92402018	T,T	G,G	0.167992,0.066468	0.00446688,0.0429023	0.00528849,0.0171606	0.399778,1.90596	0.00064173	0.00128723
2	rs4536121	93126279	G,NA	A,NA	0.979125,NA	-0.0224293,NA	0.0138296,NA	0.979475,NA	0.000640332	0.00128833
2	rs1936622	92470133	T,T	C,C	0.175944,0.210317	0.0120393,0.0199153	0.00519247,0.0104891	1.69002,1.23951	0.000638759	0.00128326
2	rs78704282	92298741	NA,T	NA,G	NA,0.980159	NA,-0.0402662	NA,0.0306528	NA,0.723599	0.000638672	0.00128366
2	rs146471366	92774017	A,NA	G,NA	0.993042,NA	-0.0395872,NA	0.0237851,NA	1.01755,NA	0.000638648	0.00128364
2	rs74545603	92510557	G,NA	C,NA	0.970179,NA	-0.0216625,NA	0.0116239,NA	1.20499,NA	0.000638472	0.00128196
2	rs17102188	92665783	C,NA	T,NA	0.954274,NA	-0.0165652,NA	0.00946506,NA	1.0964,NA	0.00063729	0.00127938
2	rs13675	93043858	C,C	T,T	0.789264,0.933532	0.00827353,0.0230245	0.00484796,0.0171606	1.05603,0.745476	0.000637178	0.00128046
2	rs2420193	92424135	A,NA	G,NA	0.694831,NA	0.00989563,NA	0.00429368,NA	1.674,NA	0.000631683	0.00125243
2	rs2710718	92467699	T,T	G,G	0.175944,0.210317	0.0120865,0.0197671	0.00519247,0.0104891	1.70053,1.22554	0.000631582	0.00126884
2	rs76854523	92665993	C,NA	T,NA	0.954274,NA	-0.0164814,NA	0.00946506,NA	1.08813,NA	0.000627835	0.00126042
2	rs76851215	92438406	T,NA	C,NA	0.977137,NA	-0.0212666,NA	0.0132281,NA	0.966963,NA	0.00062735	0.00125802
2	rs56275434	92437400	G,G	A,A	0.565606,0.795635	0.00893986,0.0197655	0.00398879,0.0106009	1.60189,1.20586	0.000626876	0.00124389
2	rs1419352	92440959	C,C	G,G	0.590457,0.765873	0.0120598,-0.00434224	0.00402064,0.0100948	2.56791,0.175815	0.000626215	0.00123855
2	rs1419351	92441029	A,A	G,G	0.590457,0.765873	0.0120598,-0.00431376	0.00402064,0.0100948	2.56791,0.174481	0.000625754	0.00123764
2	rs117454128	92929185	NA,G	NA,A	NA,0.973214	NA,-0.0322039	NA,0.0264757	NA,0.650046	0.000625045	0.00125628
2	rs4933205	92957781	A,A	G,G	0.10338,0.065476	-0.0120498,0.030197	0.00649407,0.0172809	1.19706,1.09386	0.000622461	0.00125098
2	rs1936594	92388848	G,G	A,A	0.166998,0.06746	0.00388255,0.0421699	0.00530104,0.017043	0.33356,1.87456	0.000620664	0.00124521
2	rs117458340	92613632	NA,A	NA,T	NA,0.962302	NA,0.0294155	NA,0.0224433	NA,0.721308	0.00061796	0.00124202
2	rs2421487	92953356	A,A	G,G	0.10338,0.064484	-0.0124507,0.0290769	0.00649407,0.0174041	1.258,1.02327	0.000617249	0.00124046
2	rs2648725	93015079	A,A	T,T	0.789264,0.933532	0.00809685,0.0234982	0.00484796,0.0171606	1.02279,0.767255	0.000614936	0.00123577
2	rs7098220	92907832	G,G	A,A	0.893638,0.916667	0.0108056,-0.026273	0.00641306,0.0154664	1.03621,1.0488	0.00061458	0.0012357
2	rs139953033	92472004	NA,A	NA,C	NA,0.991071	NA,-0.057365	NA,0.0454422	NA,0.684418	0.000614174	0.00123385
2	rs143044209	92591547	A,NA	G,NA	0.916501,NA	0.0164472,NA	0.00714714,NA	1.67002,NA	0.000614016	0.00122502
2	rs7911332	93154008	G,G	A,A	0.982107,0.915675	0.0324187,0.0101061	0.014915,0.0153834	1.52669,0.291395	0.000611786	0.00123013
2	rs61857662	92419460	G,NA	A,NA	0.694831,NA	0.0098003,NA	0.00429368,NA	1.64859,NA	0.000608593	0.00120687
2	rs12413665	92418495	C,NA	G,NA	0.694831,NA	0.0098003,NA	0.00429368,NA	1.64859,NA	0.000608593	0.00120687
2	rs61857661	92417088	T,NA	C,NA	0.694831,NA	0.0098003,NA	0.00429368,NA	1.64859,NA	0.000608593	0.00120687
2	rs79124448	92668416	G,NA	T,NA	0.954274,NA	-0.0162863,NA	0.00946506,NA	1.069,NA	0.000606532	0.00121768
2	rs55850765	92300121	A,NA	G,NA	0.815109,NA	0.0106502,NA	0.005093,NA	1.43752,NA	0.000598091	0.0011907
2	rs61857664	92427971	T,NA	C,NA	0.694831,NA	0.00975264,NA	0.00429368,NA	1.63595,NA	0.000597476	0.00118493
2	rs76537702	92821919	A,NA	G,NA	0.975149,NA	-0.0136585,NA	0.0127009,NA	0.549452,NA	0.000597107	0.00119895
2	rs2710731	92385828	C,C	G,G	0.166998,0.066468	0.00397473,0.042195	0.00530104,0.0171606	0.343544,1.85577	0.000596487	0.00119678
2	rs150475474	93037648	A,NA	G,NA	0.99006,NA	-0.0245289,NA	0.01993,NA	0.660717,NA	0.000590868	0.0011877
2	rs12411392	92420111	T,NA	A,NA	0.694831,NA	0.00970975,NA	0.00429368,NA	1.62463,NA	0.000587705	0.00116565
2	rs76177431	92604023	A,NA	G,NA	0.980119,NA	-0.0211825,NA	0.0141639,NA	0.870379,NA	0.000587419	0.00117892
2	rs112903433	92558649	T,NA	C,NA	0.949304,NA	-0.0147354,NA	0.00901262,NA	0.991172,NA	0.0005863	0.00117689
2	rs2710735	92404776	A,A	C,C	0.514911,0.255952	-0.00381599,0.0206474	0.00395606,0.00979543	0.475281,1.4554	0.000586231	0.0011638
2	rs2420189	92414920	G,G	A,A	0.552684,0.256944	-0.0061045,0.0190659	0.00397643,0.00978302	0.903987,1.28979	0.000585373	0.0011611
2	rs117862704	93118139	C,NA	T,NA	0.963221,NA	-0.0227782,NA	0.0105045,NA	1.52105,NA	0.000578971	0.00116543
2	rs1936579	92415537	G,G	A,A	0.553678,0.256944	-0.00606017,0.019217	0.00397729,0.00978302	0.8942,1.30546	0.000577776	0.00114615
2	rs2800183	92415619	A,A	G,G	0.553678,0.256944	-0.00606017,0.019217	0.00397729,0.00978302	0.8942,1.30546	0.000577776	0.00114615
2	rs7087261	92938940	G,G	T,T	0.102386,0.063492	-0.0115582,0.0303294	0.0065219,0.0175302	1.11713,1.07775	0.000575278	0.00115625
2	rs138331649	93209935	NA,C	NA,T	NA,0.953373	NA,0.0252673	NA,0.0202746	NA,0.672291	0.0005734	0.00115223
2	rs72809032	92438444	C,NA	T,NA	0.691849,NA	0.00968346,NA	0.00428205,NA	1.62463,NA	0.000573337	0.00113737
2	rs7069106	92938899	C,C	A,A	0.102386,0.063492	-0.0115582,0.0302875	0.0065219,0.0175302	1.11713,1.07553	0.00057322	0.00115212
2	rs2800182	92415872	C,C	T,T	0.553678,0.256944	-0.00606017,0.0191649	0.00397729,0.00978302	0.8942,1.30005	0.000573016	0.00113673
2	rs2901436	92964273	T,T	C,C	0.10835,0.058532	-0.0120523,0.0281998	0.00636104,0.0182097	1.23559,0.915513	0.000570117	0.00114536
2	rs17521851	92297210	C,C	T,T	0.877734,0.84127	-0.00829155,-0.0273899	0.00603539,0.0116978	0.770839,1.71649	0.000567561	0.00113938
2	rs35494783	92650709	NA,G	NA,A	NA,0.954365	NA,0.0249549	NA,0.0204832	NA,0.651489	0.000566944	0.00113902
2	rs11596739	92573054	T,T	C,C	0.833996,0.800595	-0.0131487,-0.0179825	0.00531372,0.0106986	1.87476,1.03246	0.000565367	0.00113618
2	rs68143152	92558832	T,T	C,C	0.833996,0.801587	-0.0130295,-0.0182524	0.00531372,0.0107187	1.84758,1.05259	0.000563646	0.00113272
2	rs11815426	92781474	NA,A	NA,T	NA,0.936508	NA,-0.024736	NA,0.0175302	NA,0.800709	0.000563502	0.00113243
2	rs10785985	92823539	T,T	C,C	0.565606,0.642857	0.0150392,-0.0052695	0.00398879,0.00892123	3.78778,0.255909	0.00056336	0.00114454
2	rs4933651	92958507	A,A	G,G	0.10338,0.064484	-0.0119582,0.0294548	0.00649407,0.0174041	1.18334,1.04302	0.000563222	0.00113195
2	rs61857684	92437935	T,NA	C,NA	0.691849,NA	0.00963594,NA	0.00428205,NA	1.61209,NA	0.000563086	0.00111713
2	rs371297506	93214671	NA,A	NA,G	NA,0.953373	NA,0.0249053	NA,0.0202746	NA,0.658965	0.000562267	0.00112987
2	rs140874898	92433980	C,NA	T,NA	0.986084,NA	-0.0264035,NA	0.0168779,NA	0.929121,NA	0.000561134	0.00112651
2	rs2800176	92420244	A,A	G,G	0.553678,0.256944	-0.00610581,0.0189148	0.00397729,0.00978302	0.903987,1.27422	0.000560379	0.00111163
2	rs9663247	92941809	C,C	T,T	0.102386,0.064484	-0.0118299,0.0294649	0.0065219,0.0174041	1.15678,1.04355	0.000560268	0.00112606
2	rs117927248	92972064	NA,T	NA,C	NA,0.973214	NA,0.029749	NA,0.0264757	NA,0.583081	0.000559675	0.00112474
2	rs2420191	92415163	C,C	G,G	0.553678,0.256944	-0.00606017,0.0190138	0.00397729,0.00978302	0.8942,1.28441	0.000559518	0.00110998
2	rs2420190	92415160	G,G	T,T	0.553678,0.256944	-0.00606017,0.0190138	0.00397729,0.00978302	0.8942,1.28441	0.000559518	0.00110998
2	rs1592353	92417767	T,NA	C,NA	0.694831,NA	0.00956682,NA	0.00429368,NA	1.58716,NA	0.000556671	0.0011044
2	rs2263617	92421205	G,G	C,C	0.553678,0.256944	-0.00610581,0.0188627	0.00397729,0.00978302	0.903987,1.26888	0.000555847	0.00110265
2	rs2263618	92422701	A,A	C,C	0.553678,0.256944	-0.00610581,0.0188627	0.00397729,0.00978302	0.903987,1.26888	0.000555847	0.00110265
2	rs2263619	92422953	G,G	A,A	0.553678,0.256944	-0.00610581,0.0188627	0.00397729,0.00978302	0.903987,1.26888	0.000555847	0.00110265
2	rs1936580	92415467	A,A	T,T	0.553678,0.256944	-0.00606017,0.0189617	0.00397729,0.00978302	0.8942,1.27905	0.000554966	0.00110096
2	rs2710744	92418574	T,T	C,C	0.553678,0.256944	-0.00606017,0.0189617	0.00397729,0.00978302	0.8942,1.27905	0.000554966	0.00110096
2	rs2648721	93026996	G,G	T,T	0.691849,0.933532	0.00906023,0.018189	0.00428205,0.0171606	1.46399,0.538836	0.000554005	0.00111273
2	rs61859283	92301161	C,C	T,T	0.877734,0.84127	-0.00820104,-0.0273088	0.00603539,0.0116978	0.758948,1.70844	0.000553941	0.00111206
2	rs139730577	92476215	NA,T	NA,C	NA,0.972222	NA,0.0310473	NA,0.0260119	NA,0.633312	0.000553308	0.00111202
2	rs56201206	92714926	T,NA	C,NA	0.959245,NA	-0.0298704,NA	0.00999958,NA	2.5504,NA	0.000552434	0.0011133
2	rs10736062	92943988	G,G	A,A	0.102386,0.064484	-0.0118737,0.0291497	0.0065219,0.0174041	1.16323,1.02706	0.000551696	0.00110883
2	rs61858544	92296663	A,A	G,G	0.877734,0.84127	-0.0082463,-0.0272498	0.00603539,0.0116978	0.764883,1.70259	0.000551355	0.00110686
2	rs11816911	92301707	A,A	G,G	0.877734,0.84127	-0.00829155,-0.0272176	0.00603539,0.0116978	0.770839,1.6994	0.000551298	0.00110674
2	rs2800179	92418492	G,G	A,A	0.553678,0.256944	-0.00606017,0.0189148	0.00397729,0.00978302	0.8942,1.27422	0.000550913	0.00109293
2	rs1936578	92417902	C,C	T,T	0.553678,0.256944	-0.00606017,0.0189148	0.00397729,0.00978302	0.8942,1.27422	0.000550913	0.00109293
2	rs1857593	92419243	A,A	G,G	0.553678,0.256944	-0.00606017,0.0189148	0.00397729,0.00978302	0.8942,1.27422	0.000550913	0.00109293
2	rs1857594	92419129	G,G	C,C	0.553678,0.256944	-0.00606017,0.0189148	0.00397729,0.00978302	0.8942,1.27422	0.000550913	0.00109293
2	rs2800177	92419483	C,C	T,T	0.553678,0.256944	-0.00606017,0.0189148	0.00397729,0.00978302	0.8942,1.27422	0.000550913	0.00109293
2	rs1274382	92289652	T,T	G,G	0.877734,0.833333	-0.00921373,-0.0261331	0.00603539,0.0114701	0.896688,1.64387	0.000550618	0.0011051
2	rs56043086	92575833	T,T	C,C	0.833996,0.800595	-0.0130552,-0.0179825	0.00531372,0.0106986	1.85343,1.03246	0.000550519	0.00110635
2	rs113523053	92574993	T,T	C,C	0.833996,0.800595	-0.0130552,-0.0179825	0.00531372,0.0106986	1.85343,1.03246	0.000550519	0.00110635
2	rs137969153	92630084	A,NA	C,NA	0.981113,NA	-0.0214578,NA	0.0145245,NA	0.855173,NA	0.000547362	0.00109867
2	rs117026137	93161297	G,NA	A,NA	0.976143,NA	0.0187051,NA	0.0129561,NA	0.827347,NA	0.000547358	0.00110061
2	rs61858543	92296274	A,A	G,G	0.877734,0.84127	-0.0082463,-0.0272017	0.00603539,0.0116978	0.764883,1.69783	0.000546906	0.00109793
2	rs7908601	92935046	A,A	G,G	0.102386,0.064484	-0.011479,0.0301425	0.0065219,0.0174041	1.1057,1.07942	0.000545637	0.00109669
2	rs117471638	93158084	A,NA	G,NA	0.976143,NA	0.0186771,NA	0.0129561,NA	0.825573,NA	0.000545466	0.00109681
2	rs754313	92796244	C,C	T,T	0.312127,0.151786	-0.0157839,0.00750706	0.00426697,0.0119134	3.66477,0.276869	0.00054458	0.0011046
2	rs2421485	92962073	A,A	G,G	0.107356,0.058532	-0.0118735,0.028907	0.00638686,0.0182097	1.20052,0.949191	0.000543991	0.00109284
2	rs1274403	92358532	C,C	T,T	0.83499,0.93254	-0.00346044,-0.0408503	0.00532652,0.017043	0.287425,1.78161	0.000541439	0.00108655
2	rs1274402	92358526	T,T	C,C	0.83499,0.93254	-0.00350562,-0.0408503	0.00532652,0.017043	0.29205,1.78161	0.000540191	0.00108403
2	rs4462250	92966563	A,A	G,G	0.107356,0.058532	-0.0121012,0.0279784	0.00638686,0.0182097	1.23559,0.905086	0.000539016	0.00108282
2	rs57996677	93159077	G,G	C,C	0.983101,0.916667	0.0333225,0.00993134	0.0153396,0.0154664	1.52532,0.283336	0.00053889	0.00108369
2	rs184641171	93263232	NA,A	NA,G	NA,0.982143	NA,0.0405054	NA,0.0322783	NA,0.67877	0.000537008	0.00107919
2	rs117377859	92568318	A,A	G,G	0.833996,0.800595	-0.0129617,-0.0179825	0.00531372,0.0106986	1.83222,1.03246	0.000536218	0.00107762
2	rs12416204	92435937	T,NA	G,NA	0.691849,NA	0.00949341,NA	0.00428205,NA	1.57477,NA	0.000533807	0.00105933
2	rs17524465	92436524	C,NA	T,NA	0.691849,NA	0.00949341,NA	0.00428205,NA	1.57477,NA	0.000533807	0.00105933
2	rs7082516	92946914	T,T	G,G	0.102386,0.065476	-0.0120533,0.0279406	0.0065219,0.0172809	1.18987,0.975059	0.000533675	0.0010726
2	rs150729685	92617760	C,NA	G,NA	0.954274,NA	-0.015519,NA	0.00946506,NA	0.995311,NA	0.000531679	0.00106749
2	rs77534855	92658751	C,NA	T,NA	0.974155,NA	0.0095813,NA	0.0124606,NA	0.354641,NA	0.000529645	0.0010614
2	rs2226213	92424546	A,A	G,G	0.553678,0.257937	-0.00619708,0.018241	0.00397729,0.00977071	0.923705,1.20821	0.000526062	0.00104354
2	rs7097710	92435851	C,NA	G,NA	0.691849,NA	0.00945066,NA	0.00428205,NA	1.56366,NA	0.000525436	0.0010428
2	rs4933650	92947833	A,A	G,G	0.102386,0.065476	-0.0120533,0.0277251	0.0065219,0.0172809	1.18987,0.964044	0.000524601	0.00105437
2	rs1936577	92423854	G,G	A,A	0.553678,0.257937	-0.00615145,0.0182878	0.00397729,0.00977071	0.913822,1.2129	0.000520699	0.00103297
2	rs1936575	92424116	T,T	A,A	0.553678,0.257937	-0.00615145,0.0182878	0.00397729,0.00977071	0.913822,1.2129	0.000520699	0.00103297
2	rs55958759	92546920	C,C	T,T	0.809145,0.800595	-0.0120582,-0.0169249	0.00503123,0.0106986	1.78133,0.944402	0.000519976	0.00104391
2	rs144980778	92936680	A,NA	G,NA	0.969185,NA	-0.0189973,NA	0.0114407,NA	1.01406,NA	0.000519579	0.00104352
2	rs7081448	92589362	A,A	T,T	0.83499,0.801587	-0.0132491,-0.0174824	0.00532652,0.0107187	1.89047,0.987639	0.000519002	0.00104297
2	rs17460578	92831290	G,NA	A,NA	0.969185,NA	-0.0216884,NA	0.0114407,NA	1.23659,NA	0.000518733	0.00104135
2	rs61858542	92296245	T,T	C,C	0.877734,0.84127	-0.0082463,-0.0268776	0.00603539,0.0116978	0.764883,1.66592	0.000518085	0.00104009
2	rs190757741	93121897	C,NA	A,NA	0.979125,NA	-0.020624,NA	0.0138296,NA	0.866831,NA	0.000517449	0.00104106
2	rs11596518	92555011	G,G	A,A	0.811133,0.800595	-0.0120579,-0.0170754	0.00505144,0.0106986	1.76991,0.956713	0.000517165	0.00103834
2	rs2263620	92424360	G,G	A,A	0.553678,0.257937	-0.00615145,0.018241	0.00397729,0.00977071	0.913822,1.20821	0.000517045	0.00102573
2	rs2226116	92600239	T,NA	G,NA	0.854871,NA	0.0142598,NA	0.00561322,NA	1.95575,NA	0.000515868	0.00103008
2	rs2800170	92425989	A,A	G,G	0.552684,0.257937	-0.00615013,0.0181371	0.00397643,0.00977071	0.913822,1.19781	0.000514807	0.00102126
2	rs11186331	92603718	NA,A	NA,G	NA,0.972222	NA,0.0321337	NA,0.0260119	NA,0.664138	0.000514621	0.0010342
2	rs1274442	92476015	C,C	T,T	0.175944,0.205357	0.0123602,0.0182147	0.00519247,0.0105819	1.76211,1.06959	0.000513971	0.00103257
2	rs76381243	92869454	NA,C	NA,T	NA,0.959325	NA,0.0258456	NA,0.0216401	NA,0.633866	0.000513936	0.00103274
2	rs75651706	92340687	NA,A	NA,G	NA,0.946429	NA,-0.0209472	NA,0.0189842	NA,0.568871	0.000512119	0.00102946
2	rs56195412	92308615	C,NA	A,NA	0.809145,NA	0.00992375,NA	0.00503123,NA	1.31371,NA	0.000510136	0.0010154
2	rs1892109	92457733	C,C	T,T	0.173956,0.209325	0.0121704,0.0186616	0.00521577,0.0105074	1.70713,1.12076	0.000508254	0.00102125
2	rs7076271	92434544	C,NA	T,NA	0.691849,NA	0.00935567,NA	0.00428205,NA	1.53911,NA	0.00050748	0.00100735
2	rs78944451	92779178	NA,G	NA,C	NA,0.943452	NA,-0.0375609	NA,0.018507	NA,1.37261	0.000504694	0.00101467
2	rs2800174	92421627	A,A	G,G	0.553678,0.253968	-0.00610581,0.018334	0.00397729,0.00982053	0.903987,1.20821	0.000504244	0.00100042
2	rs117950616	92308044	NA,A	NA,G	NA,0.962302	NA,-0.0276138	NA,0.0224433	NA,0.660441	0.000502549	0.00100941
2	rs1274383	92289999	T,T	C,C	0.877734,0.833333	-0.00921373,-0.0255776	0.00603539,0.0114701	0.896688,1.58919	0.00050245	0.00100846
2	rs117705248	92890950	C,NA	T,NA	0.971173,NA	0.0218983,NA	0.0118166,NA	1.1948,NA	0.000497508	0.000998894
2	rs150798272	92940671	NA,A	NA,G	NA,0.978175	NA,0.0310301	NA,0.0292559	NA,0.539324	0.000497024	0.000998854
2	rs10509614	92679687	A,NA	C,NA	0.960239,NA	-0.013887,NA	0.0101186,NA	0.769727,NA	0.000492652	0.000989453
2	rs17099478	92512887	NA,G	NA,A	NA,0.97123	NA,0.0277401	NA,0.0255725	NA,0.555912	0.000490796	0.000986453
2	rs7923597	92448753	A,NA	G,NA	0.819085,NA	0.00857657,NA	0.00513615,NA	1.0225,NA	0.000489725	0.000977806
2	rs192946889	92997930	G,NA	A,NA	0.991054,NA	-0.0377222,NA	0.0209976,NA	1.14018,NA	0.000487537	0.000980419
2	rs66795651	92582427	C,C	T,T	0.828032,0.801587	-0.0128291,-0.0164482	0.00523953,0.0107187	1.84331,0.903443	0.000487272	0.000978783
2	rs78598968	92870105	NA,A	NA,G	NA,0.869048	NA,-0.019936	NA,0.0126714	NA,0.936858	0.000485787	0.000976568
2	rs118071562	93181900	NA,C	NA,A	NA,0.990079	NA,0.0471164	NA,0.0431319	NA,0.561195	0.000483484	0.000971457
2	rs142816519	92332193	NA,C	NA,T	NA,0.982143	NA,0.0335268	NA,0.0322783	NA,0.524395	0.000482517	0.000969626
2	rs76082959	92496399	NA,G	NA,C	NA,0.963294	NA,0.0250186	NA,0.0227328	NA,0.566883	0.000482235	0.000968876
2	rs11186215	92295630	C,C	T,T	0.877734,0.840278	-0.0082463,-0.0263464	0.00603539,0.0116683	0.764883,1.6207	0.000482014	0.000967721
2	rs1274387	92293757	A,A	C,C	0.877734,0.84127	-0.00820104,-0.0264258	0.00603539,0.0116978	0.758948,1.62194	0.000478442	0.000960541
2	rs80136010	93031580	A,NA	C,NA	0.991054,NA	0.0196051,NA	0.0209976,NA	0.455353,NA	0.000477247	0.000959014
2	rs11594712	92816196	C,C	T,T	0.680915,0.909722	0.0156449,-0.00283716	0.0042417,0.0149162	3.64644,0.071017	0.000476532	0.000966317
2	rs2710751	92426915	G,G	A,A	0.553678,0.257937	-0.00600995,0.0180384	0.00397729,0.00977071	0.883489,1.18797	0.000475829	0.000944238
2	rs10881855	92680929	G,G	A,A	0.323062,0.344246	0.0107013,0.0147071	0.00422788,0.00899701	1.94426,0.990896	0.000472323	0.000949435
2	rs113111561	93149440	G,G	T,T	0.985089,0.916667	0.0326281,0.010487	0.0163138,0.0154664	1.34202,0.302999	0.000472118	0.000949266
2	rs891738	92861789	NA,A	NA,G	NA,0.867063	NA,-0.0198756	NA,0.0125908	NA,0.941447	0.000470882	0.00094663
2	rs2253139	92431470	G,G	A,A	0.552684,0.256944	-0.00605887,0.0177596	0.00397643,0.00978302	0.8942,1.1582	0.00047027	0.000933105
2	rs66533440	92544896	A,A	G,G	0.833002,0.801587	-0.0121572,-0.0182152	0.00530104,0.0107187	1.661,1.04941	0.00047009	0.000944693
2	rs193140261	93160837	T,NA	C,NA	0.982107,NA	-0.023292,NA	0.014915,NA	0.926758,NA	0.000469948	0.000945472
2	rs2465115	92486835	T,T	G,G	0.166998,0.205357	0.0125839,0.0171455	0.00530104,0.0105819	1.75439,0.978089	0.000469416	0.000943402
2	rs1299115	92486903	T,T	C,C	0.832008,0.794643	-0.0126457,-0.0171426	0.00528849,0.0105819	1.77482,0.977845	0.000469237	0.000942856
2	rs142643165	92943409	NA,A	NA,G	NA,0.956349	NA,-0.0220174	NA,0.0209218	NA,0.533678	0.000468776	0.000942039
2	rs11186214	92294953	G,G	C,C	0.877734,0.840278	-0.00820104,-0.0261746	0.00603539,0.0116683	0.758948,1.6041	0.000468419	0.000940523
2	rs2631687	93057020	A,NA	C,NA	0.965209,NA	0.0147108,NA	0.0107893,NA	0.762611,NA	0.000468281	0.000940376
2	rs2800168	92426900	G,G	A,A	0.550696,0.256944	-0.00600617,0.0180611	0.00397478,0.00978302	0.883489,1.18797	0.000467413	0.000927722
2	rs2800169	92426899	G,G	A,A	0.550696,0.256944	-0.00600617,0.0180611	0.00397478,0.00978302	0.883489,1.18797	0.000467413	0.000927722
2	rs61857738	92608039	A,NA	G,NA	0.854871,NA	0.0138956,NA	0.00561322,NA	1.876,NA	0.000466948	0.000932655
2	rs2253127	92431514	G,G	A,A	0.552684,0.256944	-0.00605887,0.0177076	0.00397643,0.00978302	0.8942,1.1531	0.000466736	0.000926104
2	rs11186283	92474125	T,NA	C,NA	0.82008,NA	0.00850379,NA	0.00514721,NA	1.00652,NA	0.000465649	0.000929818
2	rs4297380	92964419	C,C	T,T	0.120278,0.060516	-0.00920913,0.0298656	0.00607818,0.0179276	0.886913,1.01893	0.000465358	0.00093495
2	rs2800167	92426981	A,A	G,G	0.553678,0.258929	-0.00600995,0.017964	0.00397729,0.0097585	0.883489,1.18281	0.000464949	0.000922689
2	rs2800166	92427067	A,A	C,C	0.553678,0.257937	-0.0059643,0.0179864	0.00397729,0.00977071	0.873802,1.18281	0.000464326	0.000921495
2	rs11186272	92449737	T,NA	C,NA	0.819085,NA	0.0083945,NA	0.00513615,NA	0.990651,NA	0.000464083	0.000926754
2	rs78554770	92930342	NA,T	NA,C	NA,0.96131	NA,0.0198193	NA,0.0221651	NA,0.430355	0.000462794	0.000930047
2	rs146237275	92981192	G,NA	A,NA	0.99006,NA	-0.0214268,NA	0.01993,NA	0.549246,NA	0.000462525	0.000929757
2	rs2489294	92431029	A,A	C,C	0.552684,0.256944	-0.00600867,0.0177596	0.00397643,0.00978302	0.883489,1.1582	0.000461545	0.000915875
2	rs2710759	92430927	G,G	C,C	0.552684,0.256944	-0.00600867,0.0177596	0.00397643,0.00978302	0.883489,1.1582	0.000461545	0.000915875
2	rs68167224	92818248	A,A	G,G	0.563618,0.646825	0.0147993,-0.00650333	0.0039867,0.00894365	3.68722,0.330556	0.000459697	0.000934573
2	rs12248435	92453475	G,NA	T,NA	0.82008,NA	0.00845818,NA	0.00514721,NA	0.998569,NA	0.000458619	0.000915858
2	rs4443989	92964831	A,A	T,T	0.120278,0.060516	-0.00911578,0.0299516	0.00607818,0.0179276	0.873939,1.02327	0.000458229	0.00092064
2	rs2800163	92431189	A,A	G,G	0.552684,0.256944	-0.00600867,0.0177076	0.00397643,0.00978302	0.883489,1.1531	0.000458077	0.000909002
2	rs112985660	92966153	NA,G	NA,A	NA,0.973214	NA,0.0244215	NA,0.0264757	NA,0.448168	0.000457969	0.000920394
2	rs76155785	92463962	NA,C	NA,T	NA,0.915675	NA,-0.0151593	NA,0.0153834	NA,0.488904	0.000457727	0.000920151
2	rs3980838	92944658	G,G	A,A	0.326044,0.768849	-0.00816081,-0.0133748	0.0042178,0.0101399	1.27565,0.727786	0.000457424	0.000919414
2	rs12259754	92472510	T,NA	G,NA	0.82008,NA	0.00845818,NA	0.00514721,NA	0.998569,NA	0.000456942	0.000912482
2	rs190357331	92398198	A,NA	G,NA	0.975149,NA	-0.0190932,NA	0.0127009,NA	0.876928,NA	0.000456555	0.000915631
2	rs78621745	92485911	NA,G	NA,T	NA,0.974206	NA,-0.0254439	NA,0.0269663	NA,0.461675	0.000455306	0.000915096
2	rs61859324	92405403	C,NA	A,NA	0.817097,NA	0.01139,NA	0.00511437,NA	1.58597,NA	0.000454565	0.000905542
2	rs11186284	92475435	A,NA	G,NA	0.82008,NA	0.00841257,NA	0.00514721,NA	0.990651,NA	0.000453486	0.000905602
2	rs2800160	92432843	A,A	G,G	0.552684,0.274802	-0.00619576,0.0173627	0.00397643,0.00957558	0.923705,1.15616	0.000453372	0.000899603
2	rs112653092	92539105	T,NA	A,NA	0.94831,NA	0.016135,NA	0.00893021,NA	1.14999,NA	0.000452662	0.000907819
2	rs7913555	92451840	A,NA	G,NA	0.82008,NA	0.00841257,NA	0.00514721,NA	0.990651,NA	0.000452612	0.000903898
2	rs116965591	92613736	NA,A	NA,G	NA,0.96627	NA,0.0233911	NA,0.023678	NA,0.490516	0.000452445	0.000909376
2	rs7894606	92966636	G,G	A,A	0.120278,0.059524	-0.00893791,0.0300659	0.00607818,0.0180669	0.849462,1.01735	0.000451748	0.000907637
2	rs1936583	92402839	G,G	A,A	0.205765,0.257937	0.00733643,0.0230132	0.00489079,0.00977071	0.874187,1.73268	0.000450289	0.000901021
2	rs7920627	92544645	C,NA	T,NA	0.949304,NA	-0.0131842,NA	0.00901262,NA	0.843129,NA	0.000448433	0.000900175
2	rs1539722	92480412	G,G	A,A	0.831014,0.794643	-0.0124187,-0.0169626	0.00527606,0.0105819	1.73087,0.962824	0.000446782	0.000897721
2	rs6583747	92800518	G,G	A,A	0.43837,0.358135	-0.0149767,0.00561117	0.00398468,0.00891575	3.76728,0.276448	0.000446481	0.000909544
2	rs146457088	92778666	NA,T	NA,C	NA,0.943452	NA,-0.0351002	NA,0.018507	NA,1.23745	0.000445474	0.000895584
2	rs139164078	92308428	NA,T	NA,G	NA,0.985119	NA,0.0358369	NA,0.0353055	NA,0.508524	0.000445131	0.000894511
2	rs1274384	92290956	C,C	G,G	0.877734,0.832341	-0.00811052,-0.0256087	0.00603539,0.011443	0.747136,1.59817	0.000444701	0.00089273
2	rs1936617	92432126	G,G	A,A	0.552684,0.256944	-0.00605887,0.0173595	0.00397643,0.00978302	0.8942,1.11925	0.000444032	0.000881115
2	rs146830629	92938536	A,NA	T,NA	0.975149,NA	-0.021567,NA	0.0127009,NA	1.0482,NA	0.000443962	0.000892027
2	rs1419344	92432950	A,A	G,G	0.552684,0.274802	-0.00615013,0.0173164	0.00397643,0.00957558	0.913822,1.15153	0.000442624	0.000878353
2	rs190527210	93195487	NA,T	NA,C	NA,0.987103	NA,0.0379313	NA,0.0378862	NA,0.499304	0.000441821	0.000887796
2	rs34998060	92911474	A,A	G,G	0.843936,0.655754	0.00711965,0.0166427	0.00544795,0.00899701	0.718366,1.1915	0.000441664	0.000888078
2	rs59886855	92453956	C,NA	A,NA	0.82008,NA	0.00832592,NA	0.00514721,NA	0.97569,NA	0.000441509	0.000881792
2	rs7913631	92452133	G,NA	A,NA	0.819085,NA	0.00821704,NA	0.00513615,NA	0.960059,NA	0.000440902	0.000880599
2	rs7913197	92451763	C,NA	A,NA	0.819085,NA	0.00821704,NA	0.00513615,NA	0.960059,NA	0.000440902	0.000880599
2	rs2710758	92430917	T,T	C,C	0.164016,0.06746	0.00701347,0.0386521	0.00533946,0.017043	0.723518,1.63201	0.000440864	0.000884121
2	rs117460970	92849387	NA,T	NA,C	NA,0.957341	NA,0.0174899	NA,0.0211527	NA,0.388991	0.000440518	0.000885316
2	rs73323275	92874169	NA,A	NA,G	NA,0.984127	NA,-0.0320615	NA,0.0342017	NA,0.457746	0.000440154	0.000884642
2	rs1419342	92428437	G,G	A,A	0.552684,0.256944	-0.00591738,0.0176608	0.00397643,0.00978302	0.864163,1.14853	0.000439863	0.000873006
2	rs12246189	92577279	C,NA	T,NA	0.947316,NA	-0.0128357,NA	0.0088502,NA	0.83278,NA	0.000438993	0.000881371
2	rs2253577	92427952	G,G	A,A	0.552684,0.256944	-0.00587173,0.0177596	0.00397643,0.00978302	0.854572,1.1582	0.000438839	0.000871026
2	rs2253576	92427963	T,T	G,G	0.552684,0.256944	-0.00587173,0.0177596	0.00397643,0.00978302	0.854572,1.1582	0.000438839	0.000871026
2	rs1936619	92431180	G,G	C,C	0.164016,0.06746	0.00701347,0.0386023	0.00533946,0.017043	0.723518,1.62869	0.00043837	0.000879123
2	rs148001939	92307249	NA,T	NA,C	NA,0.945437	NA,0.0193308	NA,0.0188207	NA,0.516596	0.000437695	0.00087947
2	rs149381946	93089983	A,NA	G,NA	0.962227,NA	-0.0209186,NA	0.0103707,NA	1.35965,NA	0.00043701	0.00087954
2	rs955064	92542499	G,NA	T,NA	0.949304,NA	-0.0130013,NA	0.00901262,NA	0.826396,NA	0.000435274	0.000873779
2	rs1274385	92292430	G,G	A,A	0.877734,0.835317	-0.0083368,-0.0254573	0.00603539,0.0115253	0.776814,1.56563	0.00043502	0.000873337
2	rs2027505	92600829	T,NA	C,NA	0.946322,NA	-0.0133762,NA	0.00877248,NA	0.895132,NA	0.000434476	0.000872389
2	rs78622249	92602666	G,NA	C,NA	0.946322,NA	-0.0133762,NA	0.00877248,NA	0.895132,NA	0.000434476	0.000872389
2	rs118133241	92681993	NA,A	NA,G	NA,0.978175	NA,0.0268556	NA,0.0292559	NA,0.445337	0.000433774	0.000871848
2	rs7071278	92483401	T,NA	A,NA	0.819085,NA	0.00830804,NA	0.00513615,NA	0.97569,NA	0.000433365	0.000865614
2	rs76280214	92547582	A,NA	G,NA	0.94831,NA	0.0158649,NA	0.00893021,NA	1.12123,NA	0.000432994	0.000868419
2	rs7894809	92966543	C,C	G,G	0.120278,0.059524	-0.00884451,0.0297798	0.00607818,0.0180669	0.836734,1.00309	0.000431981	0.000867934
2	rs2800161	92432686	G,G	C,C	0.552684,0.274802	-0.0061045,0.0172651	0.00397643,0.00957558	0.903987,1.1464	0.000431879	0.000857108
2	rs1936615	92432285	A,A	C,C	0.552684,0.274802	-0.0061045,0.0172651	0.00397643,0.00957558	0.903987,1.1464	0.000431879	0.000857108
2	rs1296196	92485407	C,C	T,T	0.833002,0.794643	-0.0123841,-0.0169408	0.00530104,0.0105819	1.71035,0.961014	0.000431653	0.000867356
2	rs117648959	92759973	NA,C	NA,G	NA,0.97123	NA,-0.0241555	NA,0.0255725	NA,0.462346	0.00043083	0.000866039
2	rs79846185	92595829	NA,T	NA,C	NA,0.955357	NA,-0.0188674	NA,0.0206987	NA,0.441269	0.000430443	0.000865181
2	rs7914755	92446898	A,NA	C,NA	0.82008,NA	0.00823473,NA	0.00514721,NA	0.960059,NA	0.000430247	0.000859365
2	rs75210077	93160508	T,T	C,C	0.984095,0.916667	0.031727,0.0104904	0.0158037,0.0154664	1.34979,0.303122	0.000429507	0.000863523
2	rs72807150	92351341	T,NA	C,NA	0.918489,NA	0.0147152,NA	0.00722595,NA	1.37981,NA	0.000429479	0.000858048
2	rs1857588	92485360	C,C	T,T	0.833002,0.794643	-0.0123841,-0.0168916	0.00530104,0.0105819	1.71035,0.956928	0.000428822	0.000861667
2	rs10785997	92965821	T,T	G,G	0.120278,0.060516	-0.00898239,0.0295073	0.00607818,0.0179276	0.855553,1.00095	0.000428499	0.000860923
2	rs184360502	92704124	G,NA	A,NA	0.988072,NA	-0.0260846,NA	0.0182119,NA	0.81798,NA	0.00042823	0.000860864
2	rs77974554	92535200	NA,T	NA,G	NA,0.972222	NA,0.0241674	NA,0.0260119	NA,0.452421	0.000428132	0.000860529
2	rs12572878	92341031	NA,G	NA,A	NA,0.968254	NA,-0.0237539	NA,0.0243817	NA,0.481575	0.000428071	0.00086053
2	rs7098983	92479509	A,NA	T,NA	0.819085,NA	0.00826254,NA	0.00513615,NA	0.967859,NA	0.000427832	0.000854596
2	rs73316210	93166203	C,C	T,T	0.982107,0.914682	0.0298292,0.00995582	0.014915,0.015302	1.34193,0.287947	0.000426823	0.000858275
2	rs76727931	93216620	T,NA	C,NA	0.983101,NA	-0.0235678,NA	0.0153396,NA	0.905037,NA	0.000425844	0.000856958
2	rs7072840	92478283	T,NA	G,NA	0.82008,NA	0.00818915,NA	0.00514721,NA	0.952288,NA	0.00042557	0.000850019
2	rs79217455	92598123	C,NA	G,NA	0.946322,NA	-0.0132456,NA	0.00877248,NA	0.882506,NA	0.000425204	0.000853784
2	rs61048088	92454173	G,NA	A,NA	0.819085,NA	0.00808514,NA	0.00513615,NA	0.937607,NA	0.000424744	0.000848423
2	rs111397423	93012492	T,NA	C,NA	0.991054,NA	0.017946,NA	0.0209976,NA	0.405901,NA	0.000424593	0.000853234
2	rs72634995	92582154	C,C	T,T	0.811133,0.801587	-0.0117261,-0.0167273	0.00505144,0.0107187	1.69319,0.925819	0.000424161	0.000851646
2	rs74230679	93157568	NA,T	NA,C	NA,0.972222	NA,-0.0258378	NA,0.0260119	NA,0.494092	0.000423215	0.000850601
2	rs1936601	92445341	T,T	C,C	0.176938,0.135913	0.0116234,0.0220803	0.00518099,0.0124737	1.60439,1.1152	0.000423022	0.000849678
2	rs2253145	92431395	T,T	C,C	0.552684,0.274802	-0.0061045,0.0171161	0.00397643,0.00957558	0.903987,1.13159	0.000422907	0.000839326
2	rs76267709	92720889	NA,C	NA,G	NA,0.907738	NA,-0.0153496	NA,0.0147711	NA,0.524726	0.000422895	0.000849788
2	rs2186014	92416818	G,G	A,A	0.149105,0.066468	0.00654574,0.0391144	0.0055508,0.0171606	0.622873,1.64497	0.000422769	0.000847974
2	rs141942544	93066581	NA,A	NA,G	NA,0.970238	NA,-0.0211972	NA,0.0251555	NA,0.398562	0.000422532	0.000849296
2	rs2710756	92429461	T,T	C,C	0.552684,0.256944	-0.00596303,0.0172608	0.00397643,0.00978302	0.873802,1.10974	0.000422506	0.000838555
2	rs2710755	92429327	C,C	T,T	0.552684,0.256944	-0.00596303,0.0172608	0.00397643,0.00978302	0.873802,1.10974	0.000422506	0.000838555
2	rs117380705	92684985	NA,C	NA,T	NA,0.90873	NA,-0.0125914	NA,0.014843	NA,0.402011	0.000422475	0.000848935
2	rs12241061	92596219	T,NA	A,NA	0.946322,NA	-0.0132035,NA	0.00877248,NA	0.878449,NA	0.000422275	0.000847906
2	rs2710727	92485320	C,C	A,A	0.833002,0.794643	-0.0123396,-0.0168598	0.00530104,0.0105819	1.70062,0.954289	0.000421898	0.000847759
2	rs2253126	92431534	C,C	T,T	0.552684,0.274802	-0.00605887,0.0172137	0.00397643,0.00957558	0.8942,1.14128	0.00042146	0.000836505
2	rs2710760	92432344	C,C	T,T	0.552684,0.274802	-0.00605887,0.0172137	0.00397643,0.00957558	0.8942,1.14128	0.00042146	0.000836505
2	rs145187069	92496440	NA,T	NA,A	NA,0.97619	NA,0.0248413	NA,0.0280389	NA,0.425229	0.000420975	0.000846113
2	rs2800165	92429881	G,G	C,C	0.552684,0.256944	-0.00600867,0.0171103	0.00397643,0.00978302	0.883489,1.09531	0.00042074	0.000835008
2	rs77908881	92576615	NA,C	NA,T	NA,0.990079	NA,-0.0378242	NA,0.0431319	NA,0.419626	0.000420437	0.0008448
2	rs67521227	92597787	G,G	A,A	0.811133,0.801587	-0.0119985,-0.0160292	0.00505144,0.0107187	1.75606,0.870311	0.000420182	0.000843609
2	rs2710765	92433498	T,T	C,C	0.552684,0.275794	-0.0061045,0.0169901	0.00397643,0.00956488	0.903987,1.121	0.000418048	0.000829699
2	rs77377298	92337413	G,NA	A,NA	0.978131,NA	0.0196568,NA	0.0135185,NA	0.835862,NA	0.000417845	0.000840196
2	rs117960205	92592302	NA,A	NA,G	NA,0.977182	NA,0.0276124	NA,0.0286274	NA,0.475252	0.000417209	0.000838614
2	rs2800162	92432445	A,A	C,C	0.552684,0.274802	-0.00600867,0.0172651	0.00397643,0.00957558	0.883489,1.1464	0.000416657	0.000827036
2	rs2710763	92432665	T,T	C,C	0.552684,0.274802	-0.00600867,0.0172651	0.00397643,0.00957558	0.883489,1.1464	0.000416657	0.000827036
2	rs7091868	92814573	C,C	T,T	0.439364,0.356151	-0.0147913,0.00561125	0.0039837,0.00892676	3.68854,0.276036	0.000416563	0.000847698
2	rs76548764	92831888	NA,G	NA,C	NA,0.877976	NA,-0.0193192	NA,0.0130599	NA,0.85678	0.000416525	0.000837365
2	rs79417625	92725615	NA,T	NA,C	NA,0.907738	NA,-0.0150344	NA,0.0147711	NA,0.510381	0.000415599	0.000835131
2	rs111879418	92353937	G,NA	A,NA	0.976143,NA	-0.0180782,NA	0.0129561,NA	0.788043,NA	0.000415473	0.000833244
2	rs76060029	92652524	NA,G	NA,A	NA,0.970238	NA,-0.02106	NA,0.0251555	NA,0.39525	0.000415052	0.000834247
2	rs7916485	92455891	C,NA	T,NA	0.82008,NA	0.00810254,NA	0.00514721,NA	0.937607,NA	0.000414653	0.000828312
2	rs17525184	92456589	T,NA	C,NA	0.82008,NA	0.00810254,NA	0.00514721,NA	0.937607,NA	0.000414653	0.000828312
2	rs7095540	92479410	G,NA	T,NA	0.818091,NA	0.00804714,NA	0.00512521,NA	0.934085,NA	0.000414638	0.000828334
2	rs113726349	92368196	A,NA	C,NA	0.976143,NA	-0.0180589,NA	0.0129561,NA	0.786846,NA	0.000414591	0.000831478
2	rs118186543	92907420	NA,T	NA,C	NA,0.935516	NA,-0.0147878	NA,0.0174041	NA,0.402845	0.000414409	0.000832722
2	rs2800152	92444877	C,C	T,T	0.223658,0.233135	0.0143702,0.00515641	0.00474483,0.0101097	2.60961,0.214656	0.000414307	0.000831063
2	rs77437487	92894944	NA,G	NA,C	NA,0.982143	NA,0.0267736	NA,0.0322783	NA,0.390573	0.000414054	0.000832081
2	rs2710762	92432590	T,T	C,C	0.552684,0.274802	-0.00600867,0.0172137	0.00397643,0.00957558	0.883489,1.14128	0.000413641	0.000821058
2	rs2710761	92432589	T,T	C,C	0.552684,0.274802	-0.00600867,0.0172137	0.00397643,0.00957558	0.883489,1.14128	0.000413641	0.000821058
2	rs75881309	92313649	G,NA	A,NA	0.978131,NA	0.019555,NA	0.0135185,NA	0.829658,NA	0.000413379	0.000831215
2	rs74148986	92791124	NA,T	NA,C	NA,0.938492	NA,-0.0193311	NA,0.0177919	NA,0.557126	0.000412018	0.000828058
2	rs7099189	92511464	A,A	G,G	0.683897,0.511905	-0.00946684,-0.0129268	0.00425236,0.00855178	1.58508,0.883928	0.000411477	0.000825724
2	rs117405058	92714222	NA,T	NA,C	NA,0.907738	NA,-0.0148164	NA,0.0147711	NA,0.500549	0.000410722	0.000825335
2	rs11186423	92803522	C,C	G,G	0.439364,0.358135	-0.0147913,0.00538824	0.0039837,0.00891575	3.68854,0.263117	0.000410501	0.000835397
2	rs77096624	92556282	G,NA	A,NA	0.94831,NA	0.0155322,NA	0.00893021,NA	1.08627,NA	0.000410437	0.000823229
2	rs12261786	92589724	C,NA	T,NA	0.946322,NA	-0.0130265,NA	0.00877248,NA	0.861501,NA	0.000410287	0.00082385
2	rs149514630	92517919	NA,T	NA,C	NA,0.969246	NA,0.0226767	NA,0.0247591	NA,0.444031	0.000410039	0.000823884
2	rs10881877	92803679	C,C	T,T	0.439364,0.358135	-0.0147913,0.00536766	0.0039837,0.00891575	3.68854,0.261897	0.000409836	0.000834048
2	rs7899936	92455763	A,NA	G,NA	0.819085,NA	0.00794872,NA	0.00513615,NA	0.914646,NA	0.000408932	0.000816934
2	rs2710773	92453378	T,T	G,G	0.173956,0.209325	0.0123537,0.016722	0.00521577,0.0105074	1.74815,0.952702	0.000408871	0.000821609
2	rs1936596	92391154	C,C	A,A	0.204771,0.25496	0.00503632,0.0235294	0.00489958,0.00980793	0.517135,1.78412	0.000408494	0.000817848
2	rs10881880	92804017	A,A	G,G	0.439364,0.358135	-0.0147913,0.00532158	0.0039837,0.00891575	3.68854,0.259171	0.000408358	0.000831049
2	rs17104234	92794026	NA,A	NA,T	NA,0.827381	NA,-0.0169284	NA,0.0113111	NA,0.871296	0.000407749	0.00081969
2	rs7071656	92477634	A,NA	C,NA	0.819085,NA	0.00793132,NA	0.00513615,NA	0.911735,NA	0.000407725	0.000814498
2	rs17103779	92773578	NA,A	NA,T	NA,0.941468	NA,-0.0322047	NA,0.0182098	NA,1.11368	0.000407108	0.000818402
2	rs116994987	92308065	C,NA	T,NA	0.978131,NA	0.0194068,NA	0.0135185,NA	0.820669,NA	0.000407007	0.000818402
2	rs17098924	92456667	A,NA	G,NA	0.819085,NA	0.00793132,NA	0.00513615,NA	0.911735,NA	0.000406977	0.000813042
2	rs7900519	92456239	A,NA	G,NA	0.819085,NA	0.00793132,NA	0.00513615,NA	0.911735,NA	0.000406977	0.000813042
2	rs2800194	92410120	C,C	T,T	0.205765,0.252976	0.00742848,0.0226588	0.00489079,0.00983323	0.890101,1.67356	0.000406751	0.000813993
2	rs10881900	92948478	G,G	T,T	0.514911,0.219246	0.00191101,0.0230681	0.00395606,0.0103319	0.201312,1.59229	0.000406527	0.000817512
2	rs11186542	93111129	NA,C	NA,T	NA,0.816468	NA,-0.00828168	NA,0.0110428	NA,0.343637	0.000406283	0.000816595
2	rs117709615	92762135	NA,C	NA,G	NA,0.943452	NA,-0.0325954	NA,0.018507	NA,1.10681	0.000405858	0.0008159
2	rs11186449	92899400	G,G	A,A	0.465209,0.287698	-0.00368923,-0.0190258	0.00396391,0.00944284	0.453449,1.35732	0.000405743	0.000817118
2	rs2710733	92398458	C,C	T,T	0.267396,0.257937	0.00160658,0.0233814	0.00446712,0.00977071	0.143204,1.777	0.000405729	0.000812634
2	rs150902478	92476126	NA,C	NA,A	NA,0.97123	NA,0.0250211	NA,0.0255725	NA,0.484314	0.000405218	0.000814219
2	rs2800125	92391165	A,A	G,G	0.204771,0.25496	0.00508219,0.0234774	0.00489958,0.00980793	0.523444,1.77784	0.000405087	0.000811025
2	rs1936616	92432168	A,A	G,G	0.552684,0.274802	-0.00605887,0.016921	0.00397643,0.00957558	0.8942,1.11232	0.00040457	0.000803025
2	rs12265378	92457889	C,NA	A,NA	0.82008,NA	0.0080114,NA	0.00514721,NA	0.92227,NA	0.000404382	0.000807859
2	rs142738942	92367518	NA,A	NA,G	NA,0.988095	NA,-0.0326044	NA,0.0394133	NA,0.389234	0.000404276	0.00081229
2	rs11591871	92880249	T,T	C,C	0.477137,0.287698	-0.00541393,-0.0167044	0.00395844,0.00944284	0.765968,1.11411	0.000403169	0.000811253
2	rs35987367	92591992	T,T	C,C	0.695825,0.576389	0.0101791,-0.000101765	0.00429762,0.00865091	1.74817,0.00409542	0.000402882	0.000804521
2	rs11186286	92477076	C,NA	T,NA	0.819085,NA	0.00788547,NA	0.00513615,NA	0.904087,NA	0.000402628	0.000804348
2	rs12250934	92724024	NA,A	NA,G	NA,0.907738	NA,-0.014401	NA,0.0147711	NA,0.482029	0.000401804	0.000807423
2	rs11186231	92323363	A,A	C,C	0.847913,0.946429	-0.00428155,-0.0436623	0.00550577,0.0189842	0.359741,1.66852	0.000400968	0.000804609
2	rs184261573	92733465	NA,A	NA,G	NA,0.990079	NA,0.0393822	NA,0.0431319	NA,0.442242	0.000400957	0.000805897
2	rs61857739	92611235	A,NA	G,NA	0.962227,NA	-0.0112591,NA	0.0103707,NA	0.556538,NA	0.000400731	0.000803516
2	rs12269550	92790829	NA,T	NA,A	NA,0.935516	NA,-0.0182117	NA,0.0174041	NA,0.529628	0.000400409	0.000804725
2	rs117769250	92862242	NA,A	NA,T	NA,0.97619	NA,-0.0263305	NA,0.0280389	NA,0.458803	0.000400228	0.00080444
2	rs185101559	92389281	G,NA	A,NA	0.982107,NA	0.00887463,NA	0.014915,NA	0.258191,NA	0.000400178	0.000802839
2	rs189924323	93080786	NA,A	NA,C	NA,0.97123	NA,0.0217828	NA,0.0255725	NA,0.404148	0.000400158	0.000804135
2	rs10881879	92803939	A,A	G,G	0.439364,0.358135	-0.0147425,0.00532158	0.0039837,0.00891575	3.66755,0.259171	0.000398983	0.000811782
2	rs77570369	92998659	NA,A	NA,C	NA,0.944444	NA,0.0154132	NA,0.0186617	NA,0.38844	0.000398931	0.000801611
2	rs79523836	92439330	C,NA	A,NA	0.940358,NA	-0.0147911,NA	0.00834865,NA	1.11663,NA	0.000398096	0.000800129
2	rs1936599	92399733	T,T	C,C	0.267396,0.257937	0.00160658,0.0232821	0.00446712,0.00977071	0.143204,1.765	0.000397834	0.000796838
2	rs74148819	92456553	A,NA	G,NA	0.819085,NA	0.00783962,NA	0.00513615,NA	0.89647,NA	0.000396906	0.000792984
2	rs74148818	92456528	G,NA	C,NA	0.819085,NA	0.00783962,NA	0.00513615,NA	0.89647,NA	0.000396906	0.000792984
2	rs55983726	92344433	A,NA	C,NA	0.822068,NA	0.0102938,NA	0.00516962,NA	1.33294,NA	0.000396066	0.000789447
2	rs79109609	92343624	G,G	T,T	0.907555,0.733135	-0.0111749,-0.0165556	0.00682591,0.00966419	0.99309,1.062	0.00039575	0.000791579
2	rs150350607	93198704	NA,T	NA,G	NA,0.967262	NA,-0.0178526	NA,0.0240217	NA,0.339732	0.000395692	0.000795217
2	rs76963187	92487960	NA,A	NA,G	NA,0.93254	NA,-0.0135446	NA,0.017043	NA,0.369805	0.000395619	0.000795344
2	rs144328228	92768616	NA,C	NA,G	NA,0.940476	NA,-0.0309716	NA,0.0180669	NA,1.06309	0.000394538	0.000793151
2	rs11597471	92598767	G,G	C,C	0.693837,0.578373	0.0102067,0.000152782	0.00428977,0.00865635	1.76084,0.00615907	0.000393575	0.000786065
2	rs7906136	92774431	NA,G	NA,C	NA,0.94246	NA,-0.0317752	NA,0.0183564	NA,1.07857	0.000393371	0.0007908
2	rs144982258	92370256	NA,G	NA,A	NA,0.97619	NA,-0.023036	NA,0.0280389	NA,0.38582	0.000393371	0.00079035
2	rs66650915	92592468	C,C	T,T	0.693837,0.577381	0.0102067,0.000101817	0.00428977,0.00865361	1.76084,0.00409624	0.000393144	0.000785202
2	rs9419730	92599983	A,A	C,C	0.812127,0.796627	-0.0119601,-0.015559	0.00506169,0.0106201	1.7415,0.844949	0.000392838	0.000788736
2	rs56369629	92600668	C,C	T,T	0.812127,0.796627	-0.0119601,-0.015559	0.00506169,0.0106201	1.7415,0.844949	0.000392838	0.000788736
2	rs10785972	92593800	T,T	C,C	0.694831,0.577381	0.0101698,-0.000152688	0.00429368,0.00865361	1.74817,0.00615721	0.000392615	0.000784101
2	rs79494835	92790125	NA,T	NA,C	NA,0.934524	NA,-0.0175698	NA,0.0172809	NA,0.509639	0.000391405	0.000786629
2	rs77662872	92790023	NA,A	NA,G	NA,0.934524	NA,-0.0175698	NA,0.0172809	NA,0.509639	0.000391405	0.000786629
2	rs74148985	92790235	NA,G	NA,A	NA,0.934524	NA,-0.0175673	NA,0.0172809	NA,0.509541	0.000391363	0.000786544
2	rs7080463	92588681	A,A	T,T	0.694831,0.578373	0.0101236,0.00030561	0.00429368,0.00865635	1.73556,0.0124067	0.000390793	0.000780627
2	rs190831680	92920266	NA,C	NA,T	NA,0.969246	NA,-0.0184744	NA,0.0247591	NA,0.341447	0.000390605	0.000785057
2	rs9651427	92304257	C,C	T,T	0.547714,0.953373	0.0081738,0.0227682	0.00397243,0.0202746	1.40203,0.582624	0.000390085	0.000776554
2	rs117019023	92771463	NA,T	NA,C	NA,0.94246	NA,-0.0315229	NA,0.0183564	NA,1.06586	0.000389408	0.000782832
2	rs11599902	92598823	C,C	T,T	0.692843,0.577381	0.0101052,0.000203655	0.0042859,0.00865361	1.73556,0.00823174	0.000389272	0.00077753
2	rs79117543	92934326	C,NA	T,NA	0.973161,NA	-0.0187426,NA	0.0122339,NA	0.901302,NA	0.00038888	0.000781221
2	rs1936618	92432054	C,C	T,T	0.552684,0.274802	-0.00605887,0.0166233	0.00397643,0.00957558	0.8942,1.08322	0.000388418	0.000771009
2	rs139926681	92907021	G,NA	A,NA	0.968191,NA	-0.0162328,NA	0.0112664,NA	0.824965,NA	0.000387275	0.000779632
2	rs11186275	92456882	T,NA	G,NA	0.819085,NA	0.00774794,NA	0.00513615,NA	0.881326,NA	0.000387206	0.000773664
2	rs1779929	92478934	A,A	T,T	0.833002,0.795635	-0.0122782,-0.0166889	0.00530104,0.0106009	1.68724,0.93772	0.000386608	0.000776939
2	rs11186324	92585041	T,T	C,C	0.693837,0.577381	0.0101606,0.00035645	0.00428977,0.00865361	1.74817,0.014509	0.000386593	0.000772154
2	rs79777605	92790014	NA,G	NA,A	NA,0.934524	NA,-0.0172334	NA,0.0172809	NA,0.496698	0.000385895	0.000775558
2	rs10881838	92590233	G,G	A,A	0.693837,0.577381	0.0101606,0.000254582	0.00428977,0.00865361	1.74817,0.0103143	0.000385813	0.000770594
2	rs142697352	92555177	NA,C	NA,G	NA,0.979167	NA,0.0249852	NA,0.0299292	NA,0.393807	0.000385796	0.000775377
2	rs117010524	92795946	NA,A	NA,G	NA,0.884921	NA,0.01213	NA,0.0133953	NA,0.437494	0.000385263	0.000774235
2	rs11186447	92894987	NA,T	NA,C	NA,0.972222	NA,-0.0210531	NA,0.0260119	NA,0.378507	0.000385241	0.00077433
2	rs12259060	92579949	G,G	A,A	0.695825,0.576389	0.0100731,0.000101786	0.00429762,0.00865091	1.71933,0.00409624	0.000384524	0.000767934
2	rs7894925	92966582	NA,A	NA,G	NA,0.973214	NA,0.0187051	NA,0.0264757	NA,0.31887	0.000384408	0.000772582
2	rs75346593	92555570	NA,A	NA,G	NA,0.962302	NA,0.0165197	NA,0.0224433	NA,0.335649	0.000384049	0.000771772
2	rs139218450	92906806	A,NA	G,NA	0.992048,NA	-0.0230026,NA	0.0222601,NA	0.520801,NA	0.000383741	0.000771183
2	rs10881839	92601606	C,C	A,A	0.694831,0.577381	0.0101236,-0.000152688	0.00429368,0.00865361	1.73556,0.00615721	0.000383691	0.000766305
2	rs9664318	92788260	NA,A	NA,T	NA,0.934524	NA,-0.0170403	NA,0.0172809	NA,0.489329	0.000382826	0.00076939
2	rs4933624	92698251	NA,T	NA,C	NA,0.909722	NA,-0.0134536	NA,0.0149162	NA,0.435233	0.00038137	0.000766361
2	rs146804082	92937298	T,NA	C,NA	0.973161,NA	-0.0185681,NA	0.0122339,NA	0.889158,NA	0.000381333	0.000766067
2	rs144241105	92787107	NA,G	NA,C	NA,0.934524	NA,-0.0169389	NA,0.0172809	NA,0.485476	0.000381241	0.000766205
2	rs7074548	92550624	A,NA	G,NA	0.94831,NA	-0.0122605,NA	0.00893021,NA	0.770121,NA	0.000380898	0.000764788
2	rs2710772	92452473	G,G	A,A	0.175944,0.210317	0.0120393,0.0163977	0.00519247,0.0104891	1.69002,0.928184	0.000380602	0.000764677
2	rs9664551	92788691	NA,A	NA,T	NA,0.934524	NA,-0.0168949	NA,0.0172809	NA,0.483806	0.000380558	0.000764833
2	rs2901260	92951840	A,A	T,T	0.291252,0.767857	-0.008109,-0.0121301	0.0043517,0.0101248	1.20478,0.636591	0.00038021	0.000764029
2	rs2800148	92453605	T,T	C,C	0.173956,0.209325	0.0120765,0.0167731	0.00521577,0.0105074	1.6863,0.95696	0.000378663	0.000760883
2	rs7087400	92587180	G,G	A,A	0.693837,0.577381	0.0101144,0.00035645	0.00428977,0.00865361	1.73556,0.014509	0.000378369	0.000755754
2	rs12256617	92457187	G,NA	T,NA	0.819085,NA	0.00766086,NA	0.00513615,NA	0.867051,NA	0.000378321	0.000755967
2	rs77583169	92848184	NA,G	NA,C	NA,0.875992	NA,-0.0173743	NA,0.0129696	NA,0.743831	0.000378133	0.00076014
2	rs17555472	93045702	G,NA	C,NA	0.991054,NA	-0.0339869,NA	0.0209976,NA	0.976623,NA	0.000377024	0.000758166
2	rs9663622	92788257	NA,A	NA,G	NA,0.934524	NA,-0.0166523	NA,0.0172809	NA,0.474652	0.000376858	0.0007574
2	rs4520504	92602373	C,C	T,T	0.693837,0.577381	0.0101144,0.000101817	0.00428977,0.00865361	1.73556,0.00409624	0.00037655	0.000752116
2	rs140912439	92787796	NA,T	NA,C	NA,0.934524	NA,-0.0165541	NA,0.0172809	NA,0.470965	0.000375389	0.000754448
2	rs140711609	92787493	NA,A	NA,T	NA,0.934524	NA,-0.0165537	NA,0.0172809	NA,0.470949	0.000375383	0.000754435
2	rs7917748	92810256	C,C	T,T	0.43837,0.356151	-0.0147018,0.00525551	0.00398468,0.00892676	3.64853,0.254896	0.000374694	0.000762534
2	rs10881886	92880583	G,G	A,A	0.471173,0.27877	-0.00487259,-0.0171866	0.00396089,0.0095333	0.660287,1.14617	0.000374673	0.000753966
2	rs185064879	92874207	NA,C	NA,T	NA,0.958333	NA,-0.017281	NA,0.0213919	NA,0.377589	0.000374552	0.000752767
2	rs1298056	92494971	G,G	A,A	0.83499,0.796627	-0.0127004,-0.0157545	0.00532652,0.0106201	1.7668,0.860273	0.000373801	0.00075121
2	rs11186276	92458193	G,NA	T,NA	0.819085,NA	0.00761504,NA	0.00513615,NA	0.859582,NA	0.000373769	0.000746901
2	rs118156402	92996974	NA,G	NA,A	NA,0.972222	NA,0.0202828	NA,0.0260119	NA,0.360975	0.00037337	0.00075032
2	rs117827122	93044205	NA,G	NA,T	NA,0.951389	NA,-0.0170307	NA,0.0198773	NA,0.407201	0.000373288	0.000750142
2	rs7899452	92784794	NA,T	NA,G	NA,0.934524	NA,-0.0164009	NA,0.0172809	NA,0.465237	0.000373132	0.000749911
2	rs75711379	92314386	G,NA	A,NA	0.976143,NA	-0.016603,NA	0.0129561,NA	0.698915,NA	0.000373013	0.00074877
2	rs11186314	92565953	C,NA	G,NA	0.947316,NA	-0.0117993,NA	0.0088502,NA	0.738833,NA	0.000372327	0.000747607
2	rs11186353	92652850	A,NA	G,NA	0.951292,NA	-0.0136069,NA	0.00918509,NA	0.858557,NA	0.00037223	0.000747581
2	rs10785996	92954499	T,T	A,A	0.291252,0.767857	-0.008109,-0.0119345	0.0043517,0.0101248	1.20478,0.622507	0.000372212	0.000747959
2	rs17443486	92302869	G,G	A,A	0.791252,0.840278	-0.00495597,-0.0257366	0.00486487,0.0116683	0.51098,1.56214	0.000372188	0.000746915
2	rs138581502	92829372	NA,A	NA,G	NA,0.881944	NA,-0.0176775	NA,0.0132476	NA,0.739746	0.000371908	0.000747638
2	rs143028233	92785210	NA,A	NA,G	NA,0.934524	NA,-0.0162554	NA,0.0172809	NA,0.459822	0.000371024	0.000745675
2	rs116998413	92759889	NA,A	NA,G	NA,0.960318	NA,-0.0374568	NA,0.0218976	NA,1.05966	0.000371006	0.000745839
2	rs7915101	92894370	T,T	C,C	0.469185,0.287698	-0.00318562,-0.0186473	0.00396183,0.00944284	0.375355,1.31609	0.000370894	0.000746869
2	rs7073260	92797352	G,G	A,A	0.434394,0.364087	-0.0149577,0.00516352	0.00398879,0.00888386	3.75233,0.250969	0.000370807	0.000756925
2	rs9663623	92788394	NA,T	NA,C	NA,0.934524	NA,-0.0162185	NA,0.0172809	NA,0.458452	0.000370494	0.000744612
2	rs7906960	92586205	G,G	A,A	0.693837,0.577381	0.0100682,0.000305513	0.00428977,0.00865361	1.72299,0.0124067	0.000369982	0.000739029
2	rs61857706	92486955	C,NA	T,NA	0.920477,NA	-0.0124144,NA	0.0073078,NA	1.04885,NA	0.000369761	0.00074033
2	rs78162044	92796911	NA,A	NA,G	NA,0.881944	NA,-0.017734	NA,0.0132476	NA,0.74308	0.000369664	0.000743115
2	rs4933626	92708018	NA,A	NA,C	NA,0.909722	NA,-0.0124394	NA,0.0149162	NA,0.393286	0.000369075	0.000741671
2	rs75814387	92770833	NA,G	NA,A	NA,0.94246	NA,-0.0300901	NA,0.0183564	NA,0.994955	0.000368817	0.000741426
2	rs11186356	92663546	G,NA	T,NA	0.951292,NA	-0.0135436,NA	0.00918509,NA	0.852812,NA	0.000368793	0.000740683
2	rs7074363	92902863	C,C	A,A	0.466203,0.28869	-0.00391912,-0.0182082	0.00396336,0.00943317	0.491144,1.27101	0.000368745	0.000742596
2	rs4282910	92631244	A,A	G,G	0.83996,0.83631	0.0110596,-0.0146675	0.00539257,0.0115534	1.39493,0.689844	0.000368498	0.000736757
2	rs142180520	92480439	NA,A	NA,G	NA,0.974206	NA,-0.0179981	NA,0.0269663	NA,0.297141	0.000367248	0.00073813
2	rs57283884	92789141	NA,G	NA,C	NA,0.934524	NA,-0.0159845	NA,0.0172809	NA,0.449802	0.000367191	0.000737975
2	rs116944834	92765333	NA,C	NA,T	NA,0.944444	NA,-0.0303614	NA,0.0186617	NA,0.984011	0.000366341	0.000736446
2	rs7908053	92934593	A,NA	G,NA	0.973161,NA	-0.0182001,NA	0.0122339,NA	0.863805,NA	0.000366137	0.000735552
2	rs3910158	92782777	NA,A	NA,G	NA,0.934524	NA,-0.0159036	NA,0.0172809	NA,0.446827	0.00036607	0.000735722
2	rs79802990	92822294	C,NA	G,NA	0.971173,NA	0.020211,NA	0.0118166,NA	1.05952,NA	0.000366037	0.000736763
2	rs10881803	92299321	NA,G	NA,T	NA,0.874008	NA,0.0113701	NA,0.0128817	NA,0.42317	0.000365976	0.000735366
2	rs149671981	92477751	NA,A	NA,T	NA,0.979167	NA,0.0188728	NA,0.0299292	NA,0.277107	0.000365543	0.000734556
2	rs74797415	92467679	NA,G	NA,A	NA,0.919643	NA,-0.0104242	NA,0.0157247	NA,0.294666	0.000365283	0.000734314
2	rs7098902	92813181	C,C	A,A	0.439364,0.356151	-0.0146981,0.00443671	0.0039837,0.00892676	3.64853,0.208183	0.000365244	0.000743147
2	rs1539720	92434298	A,A	G,G	0.162028,0.06746	0.00591332,0.0376565	0.00536574,0.017043	0.567929,1.56639	0.00036521	0.000732689
2	rs117913344	92630311	NA,T	NA,A	NA,0.96627	NA,0.016815	NA,0.023678	NA,0.320927	0.000365187	0.000734006
2	rs117835780	92855288	NA,C	NA,A	NA,0.984127	NA,0.0265262	NA,0.0342017	NA,0.35853	0.000365135	0.000733814
2	rs142992090	93123705	NA,C	NA,G	NA,0.974206	NA,0.0199831	NA,0.0269663	NA,0.3385	0.00036401	0.000731591
2	rs7921841	92938181	G,NA	C,NA	0.973161,NA	-0.0181356,NA	0.0122339,NA	0.859392,NA	0.000363568	0.000730393
2	rs72819223	93287354	T,NA	C,NA	0.961233,NA	-0.012491,NA	0.0102422,NA	0.652419,NA	0.000363551	0.000730537
2	rs1274393	92352699	A,A	G,G	0.848907,0.93254	-0.00423135,-0.0377257	0.00552061,0.017043	0.353204,1.57091	0.000363123	0.000728675
2	rs2800188	92414225	A,A	G,G	0.205765,0.252976	0.00738245,0.0220637	0.00489079,0.00983323	0.882128,1.60475	0.000362081	0.000724696
2	rs117006437	92305140	NA,A	NA,G	NA,0.985119	NA,0.0261942	NA,0.0353055	NA,0.339011	0.000361976	0.000727454
2	rs117793043	92532843	NA,A	NA,G	NA,0.967262	NA,0.0197763	NA,0.0240217	NA,0.386839	0.000361388	0.000726207
2	rs75848191	92760335	T,NA	C,NA	0.978131,NA	-0.0150702,NA	0.0135185,NA	0.576845,NA	0.000359703	0.000722422
2	rs2710746	92423122	G,G	A,A	0.149105,0.06746	0.00663274,0.0372943	0.0055508,0.017043	0.634289,1.54285	0.000358878	0.000719917
2	rs11186594	93262981	NA,T	NA,C	NA,0.967262	NA,-0.0143316	NA,0.0240217	NA,0.259032	0.000357906	0.000719296
2	rs7077356	92797935	G,G	A,A	0.434394,0.364087	-0.0148656,0.00525882	0.00398879,0.00888386	3.71245,0.256582	0.000357794	0.000729928
2	rs4933646	92892942	C,C	T,T	0.466203,0.286706	-0.00341751,-0.0185706	0.00396336,0.00945258	0.410568,1.30575	0.000357691	0.000720322
2	rs117102647	93005572	A,NA	G,NA	0.992048,NA	-0.0368382,NA	0.0222601,NA	1.00902,NA	0.000357511	0.000719071
2	rs111357663	92305689	A,NA	C,NA	0.882704,NA	0.00845082,NA	0.00614455,NA	0.772043,NA	0.000357017	0.000712581
2	rs143873838	93180796	G,NA	C,NA	0.961233,NA	0.0142337,NA	0.0102422,NA	0.783527,NA	0.000356064	0.000715695
2	rs2420801	92914422	C,C	T,T	0.332008,0.14881	0.00839472,0.00572665	0.00419836,0.0120109	1.3415,0.198245	0.000355877	0.000715252
2	rs184271946	92380644	C,NA	T,NA	0.975149,NA	-0.0168105,NA	0.0127009,NA	0.731317,NA	0.000354871	0.00071191
2	rs9787603	92797833	A,A	G,G	0.434394,0.364087	-0.0148656,0.00511338	0.00398879,0.00888386	3.71245,0.248029	0.000353931	0.000722075
2	rs12265771	92701453	T,T	G,G	0.975149,0.944444	0.00255638,0.0417637	0.0127009,0.0186617	0.0754713,1.59817	0.00035388	0.000711536
2	rs1936573	92425098	A,A	T,T	0.148111,0.06746	0.00669701,0.0370945	0.00556614,0.017043	0.640333,1.52994	0.000353851	0.000709826
2	rs147027904	93282685	C,NA	A,NA	0.973161,NA	-0.0129044,NA	0.0122339,NA	0.535343,NA	0.000353633	0.000710885
2	rs76102629	92483175	NA,T	NA,C	NA,0.957341	NA,0.0115668	NA,0.0211527	NA,0.233215	0.000352179	0.000707961
2	rs3910159	92782768	NA,G	NA,A	NA,0.934524	NA,-0.0148204	NA,0.0172809	NA,0.407708	0.000352045	0.00070754
2	rs142592295	92377687	NA,G	NA,T	NA,0.994048	NA,-0.0365898	NA,0.0555718	NA,0.292203	0.000351162	0.000705697
2	rs17104329	92799905	NA,T	NA,C	NA,0.881944	NA,-0.0166451	NA,0.0132476	NA,0.679958	0.000351074	0.000705735
2	rs7094359	92304910	C,C	A,A	0.548708,0.953373	0.00799202,0.0223929	0.0039732,0.0202746	1.35385,0.569626	0.000350779	0.000698667
2	rs80130739	93074640	NA,A	NA,G	NA,0.944444	NA,-0.0118754	NA,0.0186617	NA,0.280215	0.000350719	0.000704788
2	rs2454532	93013045	A,A	G,G	0.604374,0.558532	0.0071339,0.00964198	0.00404338,0.00860854	1.10972,0.580551	0.000348208	0.000699572
2	rs150740864	92375598	G,NA	A,NA	0.980119,NA	0.0138791,NA	0.0141639,NA	0.485266,NA	0.000347466	0.000697299
2	rs76561200	92765819	NA,A	NA,G	NA,0.944444	NA,-0.028712	NA,0.0186617	NA,0.906882	0.000347028	0.00069761
2	rs192486909	92710517	NA,T	NA,C	NA,0.955357	NA,0.014648	NA,0.0206987	NA,0.319532	0.000346726	0.000696813
2	rs146932488	93191466	NA,C	NA,G	NA,0.97123	NA,-0.016289	NA,0.0255725	NA,0.280551	0.000346334	0.000696094
2	rs9787602	92797805	A,A	G,G	0.4334,0.368056	-0.0147335,0.0058755	0.00398985,0.00886353	3.65396,0.294646	0.000345232	0.000703808
2	rs17103986	92780915	NA,T	NA,A	NA,0.947421	NA,-0.0339248	NA,0.0191524	NA,1.11628	0.000344887	0.000693447
2	rs11186320	92576448	C,C	T,T	0.694831,0.577381	0.00985097,0.000662177	0.00429368,0.00865361	1.66207,0.027332	0.000344782	0.000688747
2	rs77581922	92776444	NA,C	NA,T	NA,0.94246	NA,-0.028065	NA,0.0183564	NA,0.898628	0.000344733	0.000692994
2	rs4933637	92770051	NA,C	NA,A	NA,0.914682	NA,-0.0119242	NA,0.015302	NA,0.360683	0.000344574	0.000692465
2	rs10881809	92401614	T,NA	C,NA	0.942346,NA	0.0141791,NA	0.00848241,NA	1.02408,NA	0.000344424	0.000691325
2	rs73316284	93260076	A,A	G,G	0.984095,0.918651	0.0295238,0.0118332	0.0158037,0.0156369	1.20943,0.34756	0.000344191	0.000692006
2	rs28662270	92770422	NA,T	NA,C	NA,0.914682	NA,-0.0118627	NA,0.015302	NA,0.358328	0.000343799	0.000690908
2	rs11599921	92533941	C,C	T,T	0.811133,0.797619	-0.0118923,-0.0141699	0.00505144,0.0106395	1.73141,0.737741	0.000343648	0.000689981
2	rs117563914	92625379	A,NA	G,NA	0.964215,NA	-0.00986505,NA	0.0106439,NA	0.450977,NA	0.000343528	0.000690609
2	rs7910606	92799679	C,C	A,A	0.434394,0.363095	-0.0147779,0.00524603	0.00398879,0.00888906	3.67466,0.255646	0.000342917	0.000699218
2	rs116861073	92819339	G,NA	A,NA	0.970179,NA	-0.019078,NA	0.0116239,NA	0.996798,NA	0.000342453	0.000687702
2	rs11186581	93243626	NA,C	NA,G	NA,0.967262	NA,-0.0123529	NA,0.0240217	NA,0.216751	0.000341129	0.000685588
2	rs3844362	92822936	NA,A	NA,G	NA,0.881944	NA,-0.0159566	NA,0.0132476	NA,0.641299	0.000340862	0.000685199
2	rs1936610	92439519	T,T	A,A	0.723658,0.767857	0.0116189,0.00903522	0.00442129,0.0101248	2.06599,0.429241	0.000340731	0.000675942
2	rs66845062	92521226	C,C	G,G	0.83499,0.796627	-0.0129306,-0.014413	0.00532652,0.0106201	1.81817,0.757618	0.000340697	0.00068468
2	rs2000322	92457445	A,A	G,G	0.704771,0.697421	0.00915988,0.00506115	0.00433447,0.00930543	1.4612,0.23172	0.000340693	0.000680996
2	rs117890817	92900533	NA,T	NA,C	NA,0.981151	NA,0.0183942	NA,0.0314332	NA,0.253035	0.000339623	0.000682543
2	rs141692126	92609575	G,NA	A,NA	0.985089,NA	0.00829149,NA	0.0163138,NA	0.213761,NA	0.000339528	0.000681937
2	rs370821475	92788419	NA,G	NA,A	NA,0.947421	NA,-0.0343426	NA,0.0191524	NA,1.13695	0.000339524	0.000682693
2	rs1573251	92371548	G,G	A,A	0.263419,0.258929	0.00141994,0.0223045	0.00448855,0.0097585	0.123933,1.65218	0.000338768	0.000678735
2	rs59534805	92775611	NA,C	NA,T	NA,0.914682	NA,-0.0114278	NA,0.015302	NA,0.341821	0.000338505	0.000680272
2	rs7082401	92576815	C,C	T,T	0.694831,0.578373	0.0098094,0.000611404	0.00429368,0.00865635	1.651,0.0251698	0.000338141	0.000675502
2	rs17103770	92773509	NA,T	NA,G	NA,0.914682	NA,-0.0113854	NA,0.015302	NA,0.340228	0.000338007	0.000679272
2	rs2710752	92427649	C,C	A,A	0.149105,0.06746	0.00708636,0.0364903	0.0055508,0.017043	0.695229,1.49123	0.000337509	0.000677022
2	rs79265515	92748098	NA,G	NA,A	NA,0.912698	NA,-0.0115281	NA,0.0151436	NA,0.350174	0.000336539	0.000676336
2	rs199919554	92572445	NA,A	NA,G	NA,0.984127	NA,0.0192575	NA,0.0342017	NA,0.241545	0.000336232	0.000675836
2	rs186073916	93228534	NA,A	NA,T	NA,0.972222	NA,0.0159535	NA,0.0260119	NA,0.267873	0.000335985	0.000675277
2	rs2465117	92405114	A,A	G,G	0.263419,0.252976	0.0031979,0.0227111	0.00448855,0.00983323	0.322228,1.67967	0.000335949	0.000672859
2	rs12259812	92773638	NA,T	NA,C	NA,0.91369	NA,-0.0113681	NA,0.0152221	NA,0.341821	0.000335746	0.000674731
2	rs7898246	92368486	C,C	T,T	0.266402,0.259921	0.000842145,0.0220792	0.00447241,0.00974638	0.0702525,1.62912	0.000335538	0.000672311
2	rs11186557	93164257	NA,A	NA,C	NA,0.967262	NA,-0.0115213	NA,0.0240217	NA,0.199628	0.000334919	0.00067311
2	rs117992021	92485163	NA,C	NA,T	NA,0.970238	NA,0.0179627	NA,0.0251555	NA,0.323135	0.000334788	0.000672828
2	rs11186416	92774291	NA,A	NA,G	NA,0.914682	NA,-0.0110871	NA,0.015302	NA,0.329081	0.000334583	0.000672394
2	rs1419343	92372842	C,C	T,T	0.263419,0.257937	0.00155371,0.0223176	0.00448855,0.00977071	0.137135,1.65045	0.000334413	0.000670003
2	rs11186458	92913494	T,T	C,C	0.759443,0.89881	-0.0060478,-0.0234181	0.00462576,0.0141743	0.718805,1.00655	0.000333963	0.000671249
2	rs12259967	92773686	NA,A	NA,G	NA,0.914682	NA,-0.011005	NA,0.015302	NA,0.326033	0.000333666	0.000670552
2	rs117762962	93047151	A,NA	G,NA	0.991054,NA	-0.0319831,NA	0.0209976,NA	0.893764,NA	0.000332648	0.000668919
2	rs4933640	92778422	NA,C	NA,T	NA,0.914682	NA,-0.0109018	NA,0.015302	NA,0.322219	0.00033253	0.00066827
2	rs117664139	92763773	T,NA	A,NA	0.972167,NA	0.0239651,NA	0.0120196,NA	1.33564,NA	0.000332021	0.000666878
2	rs141587418	93231066	NA,G	NA,A	NA,0.990079	NA,0.0268734	NA,0.0431319	NA,0.273069	0.000331049	0.000665391
2	rs2420188	92401971	C,NA	T,NA	0.942346,NA	0.0139083,NA	0.00848241,NA	0.995356,NA	0.00033067	0.000663744
2	rs2420187	92401930	T,NA	C,NA	0.942346,NA	0.0139083,NA	0.00848241,NA	0.995356,NA	0.00033067	0.000663744
2	rs117977448	92841080	NA,T	NA,C	NA,0.93254	NA,0.00774223	NA,0.017043	NA,0.187334	0.000330083	0.000663428
2	rs146386485	92448480	NA,C	NA,G	NA,0.982143	NA,0.0158454	NA,0.0322783	NA,0.205166	0.000329587	0.000662359
2	rs77727898	92324952	T,T	C,C	0.907555,0.755952	-0.0112662,-0.0150974	0.00682591,0.00995218	1.00506,0.888508	0.000329276	0.000658722
2	rs7094579	92392807	T,NA	C,NA	0.941352,NA	0.0139563,NA	0.00841466,NA	1.01232,NA	0.000328603	0.000659577
2	rs117415998	92542134	NA,G	NA,A	NA,0.979167	NA,-0.0197038	NA,0.0299292	NA,0.292162	0.000328421	0.000659963
2	rs7901904	93162301	G,G	A,A	0.984095,0.917659	0.0311801,-0.00270768	0.0158037,0.0155508	1.31426,0.0646072	0.000326617	0.00065662
2	rs76751936	92728891	NA,T	NA,C	NA,0.983135	NA,-0.0195316	NA,0.0331973	NA,0.254693	0.000326153	0.000655533
2	rs930399	92917925	C,C	A,A	0.331014,0.147817	0.00813699,0.00581395	0.00420153,0.0120441	1.27748,0.201147	0.00032609	0.000655408
2	rs2450444	93010383	A,A	G,G	0.639165,0.929563	0.00746273,0.013016	0.00411698,0.0167057	1.15563,0.360614	0.000325882	0.000654723
2	rs56030721	92534626	G,G	A,A	0.809145,0.797619	-0.0115435,-0.0144738	0.00503123,0.0106395	1.66216,0.760178	0.000325289	0.000653115
2	rs12098856	92883937	A,NA	G,NA	0.961233,NA	0.016583,NA	0.0102422,NA	0.977048,NA	0.00032515	0.000653239
2	rs11186535	93073888	NA,C	NA,A	NA,0.963294	NA,-0.0103683	NA,0.0227328	NA,0.18821	0.0003251	0.000653431
2	rs79608042	92698288	NA,C	NA,G	NA,0.967262	NA,-0.0288142	NA,0.0240217	NA,0.637646	0.000325063	0.000653408
2	rs10509604	92396120	C,NA	T,NA	0.941352,NA	0.0138768,NA	0.00841466,NA	1.00382,NA	0.000324737	0.000651824
2	rs12266084	92401759	C,NA	T,NA	0.941352,NA	0.0138639,NA	0.00841466,NA	1.00245,NA	0.000324649	0.000651727
2	rs141268334	92969614	NA,T	NA,A	NA,0.983135	NA,-0.0176807	NA,0.0331973	NA,0.225985	0.000324632	0.000652477
2	rs7906444	92733627	NA,A	NA,G	NA,0.968254	NA,-0.0118451	NA,0.0243817	NA,0.202666	0.000324392	0.000652045
2	rs3740298	92910645	NA,C	NA,T	NA,0.918651	NA,0.00665993	NA,0.0156369	NA,0.173813	0.000324157	0.000651493
2	rs146618495	93190643	A,NA	G,NA	0.954274,NA	0.0127947,NA	0.00946506,NA	0.753388,NA	0.000323964	0.000651178
2	rs78985163	92911993	NA,C	NA,T	NA,0.918651	NA,0.00660802	NA,0.0156369	NA,0.172247	0.000323669	0.000650512
2	rs117964125	92449940	NA,C	NA,T	NA,0.954365	NA,-0.00948307	NA,0.0204832	NA,0.191528	0.000322733	0.000648616
2	rs78295510	92747973	NA,G	NA,A	NA,0.910714	NA,-0.00991354	NA,0.0149907	NA,0.293785	0.000322469	0.000648068
2	rs68093943	92522697	T,T	C,C	0.83499,0.796627	-0.0127934,-0.0142606	0.00532652,0.0106201	1.78746,0.746325	0.000322382	0.000647881
2	rs79454630	92916799	NA,T	NA,G	NA,0.918651	NA,0.00643492	NA,0.0156369	NA,0.16705	0.00032207	0.000647298
2	rs76811546	92439229	G,NA	A,NA	0.974155,NA	-0.0177689,NA	0.0124606,NA	0.812861,NA	0.000321799	0.0006459
2	rs79793575	92679041	NA,A	NA,G	NA,0.940476	NA,0.0103609	NA,0.0180669	NA,0.246934	0.000321503	0.000646071
2	rs1938460	92322951	A,A	G,G	0.907555,0.75496	-0.0111749,-0.0150255	0.00682591,0.00993854	0.99309,0.884144	0.000321125	0.000642437
2	rs11186341	92623448	C,C	G,G	0.840954,0.83631	0.0109045,-0.0141159	0.0054062,0.0115534	1.3596,0.654072	0.000320701	0.000641295
2	rs1936581	92451859	NA,A	NA,G	NA,0.949405	NA,-0.0103891	NA,0.019504	NA,0.22602	0.000320146	0.000643371
2	rs11186249	92401364	A,NA	G,NA	0.941352,NA	0.0137798,NA	0.00841466,NA	0.993503,NA	0.000320123	0.000642571
2	rs144357727	92889896	G,NA	A,NA	0.967197,NA	0.0109497,NA	0.0111,NA	0.489576,NA	0.000319738	0.000642528
2	rs56320206	92872825	C,C	T,T	0.668986,0.804563	-0.00544819,-0.0133962	0.00420153,0.01078	0.710569,0.669621	0.000319687	0.00064185
2	rs142544727	93088096	NA,G	NA,A	NA,0.97123	NA,-0.011923	NA,0.0255725	NA,0.193114	0.000319493	0.00064216
2	rs185014690	92712835	NA,A	NA,C	NA,0.962302	NA,-0.0309109	NA,0.0224433	NA,0.773599	0.000319249	0.000641734
2	rs10509621	92877442	NA,A	NA,T	NA,0.819444	NA,-0.00610801	NA,0.0111132	NA,0.234644	0.000318495	0.000640222
2	rs11592512	92509829	T,T	C,C	0.83499,0.796627	-0.0126562,-0.014482	0.00532652,0.0106201	1.757,0.762752	0.000318349	0.000639781
2	rs10509609	92505374	T,T	C,C	0.83499,0.796627	-0.0126119,-0.0145857	0.00532652,0.0106201	1.74723,0.770503	0.000318298	0.000639682
2	rs76292651	92918021	NA,C	NA,T	NA,0.918651	NA,0.00594115	NA,0.0156369	NA,0.152435	0.000317741	0.0006386
2	rs111787725	92990633	C,NA	A,NA	0.991054,NA	0.0133762,NA	0.0209976,NA	0.280585,NA	0.000317516	0.000638102
2	rs75868876	92563606	NA,A	NA,G	NA,0.973214	NA,-0.0104627	NA,0.0264757	NA,0.159449	0.000317041	0.000637228
2	rs76539257	93144297	NA,T	NA,C	NA,0.917659	NA,0.00674782	NA,0.0155508	NA,0.177605	0.000316868	0.000636893
2	rs12243712	92400134	C,NA	T,NA	0.941352,NA	0.0136999,NA	0.00841466,NA	0.98504,NA	0.000316402	0.00063511
2	rs79077649	92767363	NA,A	NA,T	NA,0.94246	NA,-0.0248015	NA,0.0183564	NA,0.752862	0.000316105	0.000635429
2	rs145837383	93033917	NA,G	NA,A	NA,0.980159	NA,0.012771	NA,0.0306528	NA,0.169446	0.000315614	0.000634323
2	rs142537638	93158201	NA,C	NA,G	NA,0.991071	NA,-0.0225772	NA,0.0454422	NA,0.208094	0.000315445	0.000634013
2	rs10881820	92449600	C,C	T,T	0.705765,0.697421	0.00943833,0.00344052	0.00433873,0.00930543	1.52867,0.147775	0.000315271	0.000630074
2	rs61859296	92356143	C,C	T,T	0.850895,0.973214	-0.00476296,0.0435542	0.0055508,0.0264757	0.407984,1.00019	0.000314623	0.00063025
2	rs142325034	92747619	NA,C	NA,T	NA,0.973214	NA,0.0139797	NA,0.0264757	NA,0.223674	0.000314256	0.000631586
2	rs143790822	92441862	NA,A	NA,G	NA,0.984127	NA,-0.018435	NA,0.0342017	NA,0.229235	0.000314164	0.000631333
2	rs143197849	92728040	T,NA	A,NA	0.994036,NA	-0.0545432,NA	0.0256781,NA	1.47288,NA	0.000314044	0.000631548
2	rs144023583	93127102	NA,T	NA,C	NA,0.984127	NA,0.013465	NA,0.0342017	NA,0.158761	0.000313705	0.000630464
2	rs2800131	92366171	C,C	A,A	0.264414,0.259921	0.00146275,0.0218817	0.00448312,0.00974638	0.128303,1.60623	0.000313655	0.000628447
2	rs2710724	92366663	T,T	G,G	0.264414,0.259921	0.00150729,0.0218817	0.00448312,0.00974638	0.132704,1.60623	0.000312943	0.000627015
2	rs141697254	92944093	NA,T	NA,C	NA,0.983135	NA,0.0148729	NA,0.0331973	NA,0.184328	0.000312539	0.000628159
2	rs527339586	93124947	NA,C	NA,A	NA,0.933532	NA,-0.00771115	NA,0.0171606	NA,0.184969	0.000311798	0.000626632
2	rs28398010	92937432	NA,A	NA,G	NA,0.978175	NA,0.0108633	NA,0.0292559	NA,0.148498	0.000311623	0.000626314
2	rs187443951	93137060	NA,T	NA,G	NA,0.972222	NA,-0.0100272	NA,0.0260119	NA,0.154977	0.00031146	0.00062598
2	rs74643776	92338912	C,C	T,T	0.906561,0.75496	-0.0109058,-0.0153375	0.00679323,0.00993854	0.964945,0.910893	0.000310875	0.000622008
2	rs74390293	92443921	NA,C	NA,G	NA,0.985119	NA,-0.0166798	NA,0.0353055	NA,0.196126	0.000310867	0.000624711
2	rs1954654	92317152	C,C	T,T	0.906561,0.755952	-0.0107942,-0.0150974	0.00679323,0.00995218	0.950513,0.888508	0.000310822	0.000621858
2	rs12256605	92621473	C,C	G,G	0.840954,0.83631	0.0108107,-0.0140671	0.0054062,0.0115534	1.34166,0.650944	0.00031066	0.00062125
2	rs3740048	92503619	C,C	T,T	0.83499,0.796627	-0.0122929,-0.015094	0.00532652,0.0106201	1.67765,0.808996	0.000310411	0.000623846
2	rs144943781	92370924	NA,G	NA,C	NA,0.97619	NA,0.0134671	NA,0.0280389	NA,0.199962	0.000310001	0.000623038
2	rs74148812	92441191	NA,T	NA,C	NA,0.984127	NA,-0.0170209	NA,0.0342017	NA,0.208505	0.000309382	0.000621733
2	rs7896481	92449817	C,C	A,A	0.705765,0.697421	0.00939265,0.00344052	0.00433873,0.00930543	1.51713,0.147775	0.000309303	0.00061817
2	rs10881818	92448883	A,A	G,G	0.705765,0.697421	0.00939265,0.00344052	0.00433873,0.00930543	1.51713,0.147775	0.000309303	0.00061817
2	rs12268984	92333073	C,C	T,T	0.545726,0.953373	0.00752731,0.0238728	0.00397094,0.0202746	1.23648,0.621588	0.000308931	0.000615662
2	rs2710757	92429910	T,T	A,A	0.148111,0.06746	0.00701402,0.0357415	0.00556614,0.017043	0.68272,1.44392	0.000308265	0.000618421
2	rs10881840	92623753	T,T	C,C	0.840954,0.83631	0.0107684,-0.0141159	0.0054062,0.0115534	1.33362,0.654072	0.000308201	0.000616347
2	rs149190735	93112177	NA,C	NA,T	NA,0.969246	NA,0.010382	NA,0.0247591	NA,0.170708	0.000308149	0.000619338
2	rs186198436	92937021	A,NA	G,NA	0.986084,NA	0.0199566,NA	0.0168779,NA	0.625176,NA	0.000308068	0.000619303
2	rs141654225	93128922	NA,T	NA,C	NA,0.928571	NA,-0.00581007	NA,0.0165981	NA,0.13888	0.000308008	0.000619005
2	rs76851833	92601618	NA,A	NA,G	NA,0.956349	NA,0.00744932	NA,0.0209218	NA,0.141584	0.00030758	0.000618254
2	rs150880957	92797200	NA,T	NA,C	NA,0.983135	NA,0.0155315	NA,0.0331973	NA,0.193896	0.000307324	0.000617664
2	rs117150722	92720123	NA,G	NA,A	NA,0.880952	NA,0.0062388	NA,0.0131998	NA,0.196224	0.000307322	0.000617671
2	rs74501345	92913030	A,NA	G,NA	0.988072,NA	0.0257491,NA	0.0182119,NA	0.802991,NA	0.000307149	0.000617696
2	rs1274410	92364962	T,T	C,C	0.735586,0.740079	-0.00151103,-0.0217786	0.00448312,0.00974638	0.133075,1.59434	0.000306959	0.000615037
2	rs17097279	92313287	C,C	T,T	0.906561,0.75496	-0.0107942,-0.0149324	0.00679323,0.00993854	0.950513,0.876235	0.000305938	0.0006121
2	rs142874236	93109940	A,NA	G,NA	0.991054,NA	-0.020398,NA	0.0209976,NA	0.479743,NA	0.000305879	0.000614291
2	rs80275462	92954086	NA,T	NA,C	NA,0.919643	NA,0.0043066	NA,0.0157247	NA,0.105584	0.000305843	0.000614702
2	rs72809082	92514743	G,G	A,A	0.83499,0.796627	-0.0127004,-0.0140098	0.00532652,0.0106201	1.7668,0.727903	0.000305666	0.000614291
2	rs17106346	92938953	NA,G	NA,C	NA,0.922619	NA,0.00481957	NA,0.0159983	NA,0.11735	0.000305376	0.000613766
2	rs111945122	92939667	NA,C	NA,T	NA,0.922619	NA,0.0047389	NA,0.0159983	NA,0.115166	0.00030489	0.00061279
2	rs11186251	92404193	C,NA	A,NA	0.942346,NA	0.0133447,NA	0.00848241,NA	0.936786,NA	0.000304742	0.000611747
2	rs75713540	92982226	NA,G	NA,A	NA,0.982143	NA,0.0129103	NA,0.0322783	NA,0.161668	0.000304008	0.000610978
2	rs2105409	92449417	G,G	C,C	0.705765,0.697421	0.00934697,0.00344052	0.00433873,0.00930543	1.50563,0.147775	0.000303482	0.000606558
2	rs76157711	92988995	NA,G	NA,T	NA,0.952381	NA,0.00681035	NA,0.0200728	NA,0.134069	0.000303376	0.000609716
2	rs56339184	92920352	G,G	T,T	0.759443,0.894841	-0.00615081,-0.0220708	0.00462576,0.013935	0.736077,0.946038	0.000303245	0.000609468
2	rs117234503	93088644	NA,T	NA,C	NA,0.969246	NA,0.00912263	NA,0.0247591	NA,0.147195	0.000303179	0.000609349
2	rs190942136	92442063	NA,G	NA,A	NA,0.984127	NA,-0.0148834	NA,0.0342017	NA,0.178196	0.000303167	0.000609256
2	rs7919504	92955414	NA,A	NA,G	NA,0.978175	NA,0.00827158	NA,0.0292559	NA,0.109365	0.000302621	0.000608223
2	rs57318884	92957138	NA,A	NA,G	NA,0.978175	NA,0.00825717	NA,0.0292559	NA,0.109154	0.000302577	0.000608136
2	rs185169511	92593559	NA,A	NA,G	NA,0.972222	NA,-0.00667389	NA,0.0260119	NA,0.0982638	0.00030252	0.00060804
2	rs57152340	92953060	NA,G	NA,T	NA,0.803571	NA,0.00477815	NA,0.0107594	NA,0.18245	0.000302325	0.00060762
2	rs79570939	92338105	G,G	A,A	0.907555,0.755952	-0.0106816,-0.0153585	0.00682591,0.00995218	0.929531,0.910893	0.000302065	0.000604395
2	rs35416754	92576767	C,C	T,T	0.875746,0.717262	0.00822298,-0.00806832	0.0059937,0.00949232	0.769339,0.403036	0.000301812	0.000605678
2	rs58364744	92953845	NA,G	NA,A	NA,0.978175	NA,0.0078618	NA,0.0292559	NA,0.103396	0.000301414	0.000605798
2	rs118119919	93195375	NA,G	NA,A	NA,0.982143	NA,0.00599253	NA,0.0322783	NA,0.0691948	0.000301045	0.000605058
2	rs56132525	92536833	C,C	G,G	0.833002,0.797619	-0.0121686,-0.0149782	0.00530104,0.0106395	1.66347,0.798077	0.000301032	0.000604946
2	rs59147432	92935858	NA,T	NA,G	NA,0.978175	NA,0.00769802	NA,0.0292559	NA,0.101027	0.000300948	0.000604862
2	rs11186436	92839964	NA,T	NA,A	NA,0.91369	NA,0.0081215	NA,0.0152221	NA,0.226459	0.000300616	0.000604215
2	rs1573252	92374615	A,A	G,G	0.109344,0.045635	0.00737077,0.0427328	0.00633559,0.0204832	0.611418,1.43231	0.00030059	0.000603618
2	rs76306887	92300156	NA,A	NA,G	NA,0.897817	NA,0.0059029	NA,0.014113	NA,0.170209	0.000300353	0.000603619
2	rs116973187	92994938	NA,T	NA,C	NA,0.958333	NA,0.00699829	NA,0.0213919	NA,0.128685	0.000299935	0.000602825
2	rs2648715	93051499	C,C	T,T	0.664016,0.560516	0.00556725,0.0140198	0.00418592,0.00861267	0.736316,0.984786	0.00029969	0.000602047
2	rs181456260	93130463	G,NA	C,NA	0.991054,NA	-0.0200372,NA	0.0209976,NA	0.468586,NA	0.000299683	0.000601856
2	rs11186250	92403937	C,NA	A,NA	0.942346,NA	0.0132242,NA	0.00848241,NA	0.924477,NA	0.000299635	0.000601505
2	rs181697006	92849485	NA,G	NA,A	NA,0.987103	NA,-0.00825901	NA,0.0378862	NA,0.0822672	0.000299526	0.00060202
2	rs192238701	92439740	NA,A	NA,C	NA,0.987103	NA,0.00624891	NA,0.0378862	NA,0.0609843	0.000299357	0.000601711
2	rs73310412	92952982	NA,A	NA,G	NA,0.978175	NA,0.00704841	NA,0.0292559	NA,0.0917213	0.000299188	0.000601325
2	rs116910525	92465036	A,NA	G,NA	0.972167,NA	0.00372413,NA	0.0120196,NA	0.121086,NA	0.000298658	0.000598974
2	rs77975638	92555791	NA,C	NA,A	NA,0.930556	NA,-0.00424211	NA,0.0168156	NA,0.096459	0.000298493	0.000599989
2	rs59837538	92939526	NA,C	NA,T	NA,0.978175	NA,0.00674968	NA,0.0292559	NA,0.0874915	0.000298426	0.000599794
2	rs148143894	92709783	NA,C	NA,T	NA,0.955357	NA,0.00703028	NA,0.0206987	NA,0.134232	0.000298361	0.000599648
2	rs11186253	92406374	G,NA	T,NA	0.942346,NA	0.0131868,NA	0.00848241,NA	0.920673,NA	0.00029808	0.000598386
2	rs12258536	92423055	C,NA	T,NA	0.942346,NA	0.0131868,NA	0.00848241,NA	0.920673,NA	0.00029808	0.000598386
2	rs74933208	93185478	NA,T	NA,C	NA,0.986111	NA,-0.010454	NA,0.0365264	NA,0.110854	0.000298027	0.000599015
2	rs148354935	92937489	NA,A	NA,G	NA,0.921627	NA,0.00335636	NA,0.0159053	NA,0.0794225	0.000297615	0.000598169
2	rs7916597	92626527	NA,A	NA,T	NA,0.96627	NA,0.00530395	NA,0.023678	NA,0.0847297	0.000297276	0.000597466
2	rs80288294	92592541	NA,T	NA,C	NA,0.968254	NA,0.00708331	NA,0.0243817	NA,0.112709	0.000297147	0.000597184
2	rs1274407	92361911	A,A	G,G	0.735586,0.740079	-0.00128537,-0.021531	0.00448312,0.00974638	0.111073,1.56598	0.000296984	0.000595107
2	rs1274409	92362797	T,T	C,C	0.736581,0.741071	-0.00146857,-0.0216102	0.00448855,0.0097585	0.128701,1.57196	0.000296926	0.000594977
2	rs78655026	92665221	NA,A	NA,G	NA,0.925595	NA,0.00426121	NA,0.0162889	NA,0.100383	0.000296589	0.000596044
2	rs2800150	92448623	C,C	T,T	0.173956,0.218254	0.0119403,0.0146998	0.00521577,0.0103488	1.65631,0.808324	0.000296168	0.000595151
2	rs11186338	92614402	A,A	G,G	0.840954,0.83631	0.0106746,-0.0139645	0.0054062,0.0115534	1.31585,0.644395	0.000295995	0.000591971
2	rs193129411	93132254	NA,G	NA,A	NA,0.96627	NA,0.00298471	NA,0.023678	NA,0.0459076	0.000295911	0.000594739
2	rs7913746	92452173	G,G	A,A	0.705765,0.697421	0.0092602,0.00360782	0.00433873,0.00930543	1.4839,0.156002	0.000295786	0.000591224
2	rs2420192	92420787	C,C	T,T	0.281312,0.252976	0.00571819,0.0202052	0.00439719,0.00983323	0.713415,1.39903	0.000295505	0.000591506
2	rs147729986	92552947	NA,G	NA,A	NA,0.964286	NA,0.00584009	NA,0.0230345	NA,0.0969895	0.000295479	0.000593837
2	rs57314370	93230769	NA,A	NA,G	NA,0.915675	NA,0.00322865	NA,0.0153834	NA,0.0789576	0.000295245	0.000593416
2	rs117537435	92353214	NA,A	NA,C	NA,0.977182	NA,-0.0076741	NA,0.0286274	NA,0.103118	0.000294687	0.000592283
2	rs113233061	92948023	NA,T	NA,C	NA,0.978175	NA,0.00500253	NA,0.0292559	NA,0.0633706	0.000294557	0.000592017
2	rs147414991	92624622	NA,T	NA,C	NA,0.982143	NA,0.00693805	NA,0.0322783	NA,0.0810212	0.000294537	0.000591972
2	rs1274406	92361899	A,A	G,G	0.735586,0.740079	-0.00128537,-0.0214834	0.00448312,0.00974638	0.111073,1.56055	0.000294416	0.000589966
2	rs77166649	92904610	NA,C	NA,A	NA,0.888889	NA,0.0015278	NA,0.0136019	NA,0.0406877	0.000294242	0.000591353
2	rs117696629	92442668	NA,T	NA,C	NA,0.984127	NA,-0.0103878	NA,0.0342017	NA,0.118421	0.000293814	0.000590487
2	rs185366864	92701888	NA,G	NA,A	NA,0.997024	NA,-0.0129519	NA,0.078473	NA,0.0610276	0.000293782	0.000590447
2	rs181100369	93027181	NA,A	NA,G	NA,0.984127	NA,0.00698436	NA,0.0342017	NA,0.0766582	0.000293666	0.000590234
2	rs144351501	92476518	NA,G	NA,A	NA,0.983135	NA,0.00438278	NA,0.0331973	NA,0.0481931	0.000293649	0.000590179
2	rs2901026	92615660	C,C	A,A	0.83996,0.83631	0.0106945,-0.0139645	0.00539257,0.0115534	1.32472,0.644395	0.000293488	0.000586969
2	rs148457850	92632367	NA,C	NA,A	NA,0.975198	NA,0.00791232	NA,0.0274863	NA,0.111567	0.000293354	0.000589575
2	rs60438346	92943312	NA,T	NA,G	NA,0.978175	NA,0.00426232	NA,0.0292559	NA,0.0534665	0.000293213	0.000589317
2	rs2105408	92424440	A,NA	G,NA	0.942346,NA	0.0130663,NA	0.00848241,NA	0.908467,NA	0.000293162	0.000588523
2	rs79272929	92724603	NA,C	NA,T	NA,0.931548	NA,0.00391604	NA,0.016928	NA,0.0877487	0.000292975	0.00058882
2	rs11186421	92795151	NA,G	NA,A	NA,0.946429	NA,-0.000620111	NA,0.0189842	NA,0.0114669	0.000292735	0.000588356
2	rs11186500	92962128	NA,G	NA,A	NA,0.977182	NA,0.00301804	NA,0.0286274	NA,0.0380863	0.000292669	0.000588219
2	rs11528046	92587469	NA,A	NA,G	NA,0.948413	NA,-0.00471653	NA,0.0193256	NA,0.0930257	0.000292469	0.000587766
2	rs146467760	92664489	NA,G	NA,A	NA,0.954365	NA,0.00328276	NA,0.0204832	NA,0.0591493	0.000291849	0.000586595
2	rs117048245	92739040	NA,C	NA,T	NA,0.940476	NA,0.00543346	NA,0.0180669	NA,0.117127	0.000291645	0.000586166
2	rs75332478	92864193	NA,T	NA,G	NA,0.969246	NA,-0.00733837	NA,0.0247591	NA,0.115243	0.000291633	0.000586146
2	rs117684443	92327852	NA,G	NA,C	NA,0.888889	NA,0.00404167	NA,0.0136019	NA,0.115567	0.000291598	0.000586048
2	rs74853563	92899913	NA,C	NA,T	NA,0.889881	NA,0.0007131	NA,0.0136555	NA,0.0184746	0.000291514	0.00058588
2	rs11186265	92424733	G,NA	T,NA	0.942346,NA	0.0130248,NA	0.00848241,NA	0.904277,NA	0.000291498	0.000585187
2	rs146740810	93217659	NA,G	NA,A	NA,0.920635	NA,-0.00376289	NA,0.0158141	NA,0.0904849	0.000291395	0.000585678
2	rs78907404	92562622	NA,C	NA,T	NA,0.981151	NA,-0.00809463	NA,0.0314332	NA,0.0986623	0.000291374	0.000585603
2	rs117705805	92725580	NA,T	NA,A	NA,0.928571	NA,0.00309526	NA,0.0165981	NA,0.0695266	0.000291364	0.000585602
2	rs118000158	92941888	NA,A	NA,G	NA,0.935516	NA,-0.00357495	NA,0.0174041	NA,0.0771435	0.0002909	0.000584695
2	rs57588243	92933009	NA,T	NA,G	NA,0.977182	NA,0.00145604	NA,0.0286274	NA,0.0179842	0.000290895	0.000584658
2	rs1274405	92361864	T,T	G,G	0.735586,0.740079	-0.00132963,-0.021431	0.00448312,0.00974638	0.115327,1.55459	0.000290855	0.000582831
2	rs11186227	92322319	NA,G	NA,A	NA,0.888889	NA,0.00369168	NA,0.0136019	NA,0.104535	0.000290739	0.000584326
2	rs73325270	92933741	NA,G	NA,A	NA,0.977182	NA,0.00130522	NA,0.0286274	NA,0.0160878	0.000290713	0.000584293
2	rs59598717	92838884	NA,T	NA,A	NA,0.97123	NA,-0.000752584	NA,0.0255725	NA,0.0103179	0.000290634	0.000584127
2	rs1560542	92883984	NA,C	NA,A	NA,0.885913	NA,0.000163013	NA,0.0134459	NA,0.00422139	0.000290525	0.000583899
2	rs17522727	92345884	C,NA	T,NA	0.946322,NA	-0.0125537,NA	0.00877248,NA	0.816953,NA	0.000289728	0.000580688
2	rs142515882	92593134	NA,T	NA,G	NA,0.947421	NA,-0.00306434	NA,0.0191524	NA,0.0590439	0.000289635	0.000582098
2	rs138787829	92788947	NA,T	NA,C	NA,0.944444	NA,0.000566919	NA,0.0186617	NA,0.0106548	0.000289494	0.000581844
2	rs140530474	92629244	NA,G	NA,A	NA,0.972222	NA,-0.000552864	NA,0.0260119	NA,0.00742757	0.000289486	0.000581832
2	rs11186257	92415598	NA,T	NA,G	NA,0.869048	NA,-0.000666317	NA,0.0126714	NA,0.0186059	0.000289459	0.000581788
2	rs80006613	93009779	NA,A	NA,G	NA,0.972222	NA,-0.000738543	NA,0.0260119	NA,0.0099503	0.000289448	0.000581743
2	rs149467686	92986012	NA,C	NA,T	NA,0.974206	NA,-0.000219172	NA,0.0269663	NA,0.00282551	0.000289136	0.000581125
2	rs117752683	92446281	NA,G	NA,A	NA,0.978175	NA,-0.000608077	NA,0.0292559	NA,0.00726213	0.000289127	0.000581113
2	rs1892105	92442274	A,A	G,G	0.191849,0.063492	0.00916048,0.0325238	0.00502127,0.0175302	1.16684,1.19686	0.000289125	0.000580173
2	rs147878866	92711420	NA,G	NA,A	NA,0.975198	NA,0.0038955	NA,0.0274863	NA,0.0519308	0.000289002	0.000580853
2	rs147522711	92652767	NA,A	NA,C	NA,0.980159	NA,-0.0021842	NA,0.0306528	NA,0.025399	0.000288936	0.000580717
2	rs1274408	92362083	G,G	T,T	0.735586,0.740079	-0.0014668,-0.021431	0.00448312,0.00974638	0.128701,1.55459	0.00028866	0.000578418
2	rs141672103	92573092	NA,C	NA,A	NA,0.978175	NA,-0.0034086	NA,0.0292559	NA,0.0422737	0.00028862	0.000580084
2	rs140303547	92900637	NA,G	NA,A	NA,0.960318	NA,0.00329469	NA,0.0218976	NA,0.0553187	0.000288587	0.000580019
2	rs117588698	93212696	NA,C	NA,A	NA,0.920635	NA,-0.0012783	NA,0.0158141	NA,0.0289216	0.000288533	0.00057991
2	rs12253556	93285009	A,A	G,G	0.983101,0.916667	0.0264106,0.0111729	0.0153396,0.0154664	1.06997,0.327859	0.000287789	0.000578572
2	rs2248787	93053063	G,G	C,C	0.664016,0.559524	0.00565572,0.013615	0.00418592,0.00861059	0.752877,0.943727	0.000286892	0.000576337
2	rs11498658	92422025	A,NA	T,NA	0.942346,NA	0.0129044,NA	0.00848241,NA	0.892176,NA	0.000286766	0.000575697
2	rs12244993	92414700	T,NA	G,NA	0.942346,NA	0.0129044,NA	0.00848241,NA	0.892176,NA	0.000286766	0.000575697
2	rs72809075	92493566	C,NA	G,NA	0.99006,NA	0.0300889,NA	0.01993,NA	0.882353,NA	0.000286467	0.000574929
2	rs78596902	92885670	T,NA	C,NA	0.978131,NA	0.0131349,NA	0.0135185,NA	0.479859,NA	0.000285761	0.000574362
2	rs72819219	93241291	C,NA	T,NA	0.975149,NA	-0.0130663,NA	0.0127009,NA	0.517719,NA	0.000285723	0.000574316
2	rs10881841	92637153	A,A	G,G	0.842942,0.83631	0.0109603,-0.0146187	0.00543389,0.0115534	1.3596,0.686647	0.000284421	0.000568892
2	rs2710754	92429049	T,T	C,C	0.206759,0.068452	0.00217563,0.0350602	0.00488208,0.0169281	0.183189,1.41627	0.000283797	0.000569572
2	rs78195524	92581074	A,NA	G,NA	0.963221,NA	-0.00874772,NA	0.0105045,NA	0.392567,NA	0.000280557	0.000562985
2	rs112262304	92726415	C,NA	T,NA	0.950298,NA	-0.0100168,NA	0.00909753,NA	0.567226,NA	0.000280225	0.000563685
2	rs2710741	92417026	C,C	T,T	0.591451,0.47123	-0.00679669,0.00591523	0.00402215,0.00856354	1.04066,0.310048	0.000279535	0.000554523
2	rs2163582	92873931	G,G	C,C	0.647117,0.640873	0.00878448,0.00194179	0.00413745,0.00891032	1.47185,0.0822392	0.00027929	0.00056136
2	rs116900143	92588290	C,NA	T,NA	0.971173,NA	0.00291199,NA	0.0118166,NA	0.0940167,NA	0.00027928	0.000560215
2	rs75597803	92320990	C,NA	T,NA	0.978131,NA	0.0153182,NA	0.0135185,NA	0.589796,NA	0.000277596	0.00055816
2	rs117089085	92857687	G,NA	A,NA	0.968191,NA	0.0198537,NA	0.0112664,NA	1.10772,NA	0.000277546	0.000557377
2	rs11591258	92534129	C,NA	T,NA	0.926441,NA	0.0122267,NA	0.0075738,NA	0.972844,NA	0.000277208	0.000556743
2	rs11186435	92833789	T,T	A,A	0.485089,0.681548	-0.0147659,-0.000202734	0.00395606,0.00917557	3.72214,0.00772396	0.000276972	0.000563693
2	rs3740046	92501468	T,T	C,C	0.833002,0.797619	-0.0119396,-0.0147606	0.00530104,0.0106395	1.61435,0.781632	0.000276623	0.00055591
2	rs117883231	92683762	G,NA	C,NA	0.919483,NA	0.00342714,NA	0.00726648,NA	0.195734,NA	0.000276104	0.000555907
2	rs1892106	92442236	A,A	G,G	0.190855,0.063492	0.00917866,0.0321213	0.00503123,0.0175302	1.16684,1.17456	0.000275617	0.000553105
2	rs12245101	93271982	A,A	T,T	0.984095,0.918651	0.0277064,0.0113808	0.0158037,0.0156369	1.09922,0.330937	0.000275596	0.000554101
2	rs142279148	92723661	A,NA	G,NA	0.950298,NA	-0.0101561,NA	0.00909753,NA	0.577954,NA	0.000275464	0.000554105
2	rs3852502	92836763	A,A	G,G	0.498012,0.680556	-0.0152668,-0.00121419	0.00395433,0.00916798	3.94681,0.0483527	0.000274952	0.00056453
2	rs151197321	93061202	A,NA	G,NA	0.978131,NA	-0.0156294,NA	0.0135185,NA	0.606212,NA	0.000274908	0.000552373
2	rs17098642	92440843	G,G	A,A	0.873757,0.769841	0.0122725,-0.00678783	0.00595306,0.0101552	1.40614,0.297679	0.000274225	0.000549955
2	rs117844994	92724025	T,NA	G,NA	0.950298,NA	-0.010201,NA	0.00909753,NA	0.581432,NA	0.000273959	0.000551076
2	rs61877860	93133997	T,NA	A,NA	0.958251,NA	0.0118367,NA	0.00988495,NA	0.636137,NA	0.000272066	0.000546924
2	rs1113910	92346053	G,G	C,C	0.545726,0.953373	0.00692697,0.0242166	0.00397094,0.0202746	1.09105,0.633932	0.000271633	0.000541627
2	rs934902	92769529	C,C	T,T	0.406561,0.072421	-0.0119388,-0.0318416	0.00402521,0.0164928	2.52042,1.27142	0.000271484	0.000550697
2	rs78228363	92967031	G,NA	T,NA	0.984095,NA	-0.0139721,NA	0.0158037,NA	0.424073,NA	0.000270713	0.0005438
2	rs12264160	92600085	A,A	G,G	0.838966,0.839286	0.0101616,-0.0135117	0.00537909,0.0116392	1.23004,0.609615	0.000270581	0.000541142
2	rs117553944	92729441	A,NA	G,NA	0.951292,NA	-0.00978625,NA	0.00918509,NA	0.542614,NA	0.000270306	0.000543732
2	rs74148885	92605915	G,G	T,T	0.838966,0.838294	0.0100676,-0.0137828	0.00537909,0.0116103	1.21283,0.628601	0.000270108	0.000540221
2	rs2105411	92447675	T,T	C,C	0.705765,0.697421	0.0090365,0.00358821	0.00433873,0.00930543	1.4286,0.155032	0.00026987	0.000539517
2	rs11817364	92498026	A,A	G,G	0.794235,0.859127	0.0081227,0.0129747	0.00489079,0.0122874	1.01435,0.536108	0.000269345	0.00053856
2	rs147132892	92411093	T,NA	C,NA	0.980119,NA	0.0152046,NA	0.0141639,NA	0.548124,NA	0.000269083	0.000541271
2	rs73308219	92373208	G,NA	A,NA	0.94334,NA	0.0127302,NA	0.00855199,NA	0.86454,NA	0.000268786	0.000539654
2	rs77581154	93112402	C,C	T,T	0.993042,0.998016	0.028676,0.0649691	0.0237851,0.0960615	0.642138,0.302045	0.000268203	0.000539242
2	rs11528038	92308100	A,A	G,G	0.847913,0.946429	-0.00456592,-0.0395137	0.00550577,0.0189842	0.390474,1.42716	0.000268189	0.000538257
2	rs12258938	92609876	G,G	A,A	0.838966,0.838294	0.00997836,-0.013881	0.00537909,0.0116103	1.1966,0.634776	0.000265632	0.000531292
2	rs11593660	92487159	T,NA	C,NA	0.926441,NA	0.0112027,NA	0.0075738,NA	0.856663,NA	0.0002652	0.00053267
2	rs78496609	92717689	A,NA	G,NA	0.950298,NA	-0.0104751,NA	0.00909753,NA	0.602827,NA	0.000265093	0.000533239
2	rs78125547	92719397	T,NA	C,NA	0.950298,NA	-0.0104751,NA	0.00909753,NA	0.602827,NA	0.000265093	0.000533239
2	rs137957346	92513093	C,NA	A,NA	0.972167,NA	0.00245214,NA	0.0120196,NA	0.0765777,NA	0.000265034	0.000531649
2	rs10430649	93059828	A,A	G,G	0.925447,0.642857	-0.00325082,0.01552	0.00752717,0.00892123	0.176636,1.08663	0.000264938	0.000532449
2	rs61857734	92573815	A,NA	G,NA	0.942346,NA	-0.0140953,NA	0.00848241,NA	1.01515,NA	0.000264475	0.000530457
2	rs73308216	92372090	G,NA	C,NA	0.942346,NA	0.0126835,NA	0.00848241,NA	0.870165,NA	0.000264091	0.000530236
2	rs146338305	92810886	T,NA	C,NA	0.992048,NA	-0.00162924,NA	0.0222601,NA	0.0261086,NA	0.000264032	0.000530567
2	rs11593934	92718408	C,NA	G,NA	0.950298,NA	-0.01052,NA	0.00909753,NA	0.606363,NA	0.00026369	0.000530417
2	rs78507336	92619490	G,NA	A,NA	0.976143,NA	0.0143471,NA	0.0129561,NA	0.571642,NA	0.000262367	0.000526915
2	rs35403049	93222959	T,NA	C,NA	0.962227,NA	-0.0133793,NA	0.0103707,NA	0.705505,NA	0.000260941	0.0005245
2	rs17453191	92468281	C,NA	T,NA	0.926441,NA	0.0111256,NA	0.0075738,NA	0.84819,NA	0.000260452	0.000523124
2	rs2800153	92444213	G,G	A,A	0.596421,0.306548	-0.00636681,0.0107676	0.00402994,0.00927141	0.94258,0.60997	0.000260388	0.000517501
2	rs72815446	93050925	C,C	T,T	0.968191,0.725198	-0.0107129,0.0148347	0.0112664,0.00957558	0.466398,0.916041	0.000259735	0.000521886
2	rs12266482	92432443	A,NA	T,NA	0.942346,NA	0.0121413,NA	0.00848241,NA	0.817216,NA	0.000259691	0.000521395
2	rs117440180	92762242	T,NA	C,NA	0.978131,NA	0.0216128,NA	0.0135185,NA	0.959102,NA	0.000259211	0.000521666
2	rs116956219	92894790	A,NA	G,NA	0.989066,NA	-0.0185961,NA	0.0190121,NA	0.484107,NA	0.000259188	0.000520745
2	rs2465119	92437210	T,T	C,C	0.161034,0.084325	0.00569717,0.0328122	0.00537909,0.0153835	0.538293,1.48243	0.000258816	0.000519576
2	rs34646333	92693375	G,NA	A,NA	0.964215,NA	-0.00590347,NA	0.0106439,NA	0.237213,NA	0.000258369	0.000519471
2	rs147281471	92815758	A,NA	G,NA	0.988072,NA	-0.00847181,NA	0.0182119,NA	0.192599,NA	0.000257758	0.000517418
2	rs4933591	92309827	T,T	C,C	0.258449,0.655754	0.00371714,-0.0163401	0.00451629,0.00899701	0.38671,1.15899	0.000257692	0.000514594
2	rs2096348	92417287	G,G	C,C	0.263419,0.252976	0.00337699,0.0212141	0.00448855,0.00983323	0.345018,1.50898	0.000257169	0.000515205
2	rs59828534	92387398	C,NA	T,NA	0.942346,NA	0.0124939,NA	0.00848241,NA	0.851482,NA	0.000256955	0.000515898
2	rs1936576	92423993	G,G	A,A	0.600398,0.473214	-0.00691239,0.00450416	0.00403651,0.00856165	1.06143,0.222698	0.000256277	0.000508568
2	rs1274404	92359480	T,T	C,C	0.736581,0.741071	-0.00160143,-0.0208134	0.00448855,0.0097585	0.141911,1.48232	0.0002557	0.000512436
2	rs2800175	92420451	C,C	T,T	0.600398,0.47123	-0.00686668,0.00489994	0.00403651,0.00856354	1.05102,0.246267	0.000255652	0.000507345
2	rs74383175	92861497	C,NA	T,NA	0.965209,NA	0.000423322,NA	0.0107893,NA	0.0138095,NA	0.000255258	0.000513183
2	rs11186443	92888749	G,G	C,C	0.439364,0.286706	-0.00217224,-0.0176271	0.0039837,0.00945258	0.232428,1.20613	0.000254859	0.000513044
2	rs11596231	92714792	C,NA	A,NA	0.950298,NA	-0.0108334,NA	0.00909753,NA	0.631284,NA	0.000254272	0.000511467
2	rs73308243	92386010	G,NA	A,NA	0.942346,NA	0.0123794,NA	0.00848241,NA	0.840288,NA	0.000253366	0.000508699
2	rs75347105	93071158	C,NA	T,NA	0.991054,NA	-0.0272537,NA	0.0209976,NA	0.711516,NA	0.000252656	0.000507838
2	rs12252378	92430547	G,NA	A,NA	0.941352,NA	0.0120032,NA	0.00841466,NA	0.813231,NA	0.000252343	0.000506695
2	rs118081073	93033639	G,NA	A,NA	0.985089,NA	0.017807,NA	0.0163138,NA	0.560603,NA	0.000251532	0.000505694
2	rs12249377	92592956	A,A	C,C	0.838966,0.837302	0.010298,-0.0119354	0.00537909,0.0115817	1.25521,0.518905	0.000251172	0.000502325
2	rs111583851	93263705	A,A	G,G	0.983101,0.916667	0.0249782,0.0116367	0.0153396,0.0154664	0.98526,0.345037	0.000250902	0.000504419
2	rs75326407	92886613	T,NA	C,NA	0.985089,NA	-0.0136543,NA	0.0163138,NA	0.39512,NA	0.000250479	0.00050334
2	rs10881845	92648193	C,C	T,T	0.842942,0.83631	0.0106392,-0.0141521	0.00543389,0.0115534	1.29896,0.656391	0.000250131	0.000500405
2	rs58578719	92588658	A,A	G,G	0.83996,0.838294	0.0102342,-0.0118113	0.00539257,0.0116103	1.23869,0.510037	0.000249683	0.000499398
2	rs12776845	93153905	G,NA	A,NA	0.962227,NA	-0.0129209,NA	0.0103707,NA	0.672033,NA	0.000249293	0.00050109
2	rs80115001	93283655	A,A	G,G	0.984095,0.918651	0.0271256,0.0104258	0.0158037,0.0156369	1.06506,0.296762	0.000249271	0.000501174
2	rs11186480	92931292	A,A	G,G	0.702783,0.883929	-0.00537346,-0.0222119	0.00432606,0.0133454	0.669193,1.01757	0.000247521	0.000497687
2	rs1982199	92909035	T,T	C,C	0.101392,0.021825	0.0100446,0.0249794	0.00655017,0.0292562	0.902549,0.405379	0.000246625	0.000495834
2	rs11186352	92651794	C,C	G,G	0.842942,0.837302	0.0105924,-0.0141789	0.00543389,0.0115817	1.29025,0.655893	0.000246303	0.000492757
2	rs10881910	93062304	A,A	G,G	0.919483,0.640873	-0.00380197,0.0150056	0.00726648,0.00891032	0.221255,1.03542	0.000245974	0.000494296
2	rs80250204	92707852	C,NA	G,NA	0.950298,NA	-0.0111547,NA	0.00909753,NA	0.657278,NA	0.000245258	0.000493331
2	rs61570821	92683757	T,NA	A,NA	0.925447,NA	0.012372,NA	0.00752717,NA	0.998922,NA	0.00024495	0.000492065
2	rs58671078	92683763	T,NA	C,NA	0.925447,NA	0.0123474,NA	0.00752717,NA	0.99599,NA	0.000244147	0.000490453
2	rs10466134	92307124	G,G	C,C	0.550696,0.954365	0.00702751,0.0215188	0.00397478,0.0204832	1.11319,0.532449	0.000243854	0.00048609
2	rs7085559	92650119	C,C	T,T	0.842942,0.83631	0.0105924,-0.0139942	0.00543389,0.0115534	1.29025,0.64629	0.000243657	0.00048747
2	rs10881883	92846420	A,A	G,G	0.477137,0.684524	-0.0144243,-0.00328466	0.00395844,0.00919868	3.57103,0.142045	0.000243313	0.000494596
2	rs10785989	92870298	G,G	A,A	0.053678,0.394841	-0.00360488,-0.0188333	0.00877247,0.00874495	0.166774,1.50488	0.000242412	0.000487467
2	rs73315609	92586728	G,G	A,A	0.838966,0.837302	0.0102086,-0.0117822	0.00537909,0.0115817	1.23869,0.510037	0.000242089	0.000484187
2	rs10881834	92581244	A,A	G,G	0.838966,0.837302	0.0102086,-0.0117822	0.00537909,0.0115817	1.23869,0.510037	0.000242089	0.000484187
2	rs7086130	92835371	G,G	A,A	0.483101,0.679563	-0.014585,-0.000354148	0.00395656,0.00916045	3.64294,0.013604	0.00024193	0.000492325
2	rs1592143	92587768	C,C	A,A	0.838966,0.837302	0.0102086,-0.0117328	0.00537909,0.0115817	1.23869,0.507188	0.000241232	0.000482474
2	rs113158046	92897022	A,NA	C,NA	0.958251,NA	0.00886201,NA	0.00988495,NA	0.431825,NA	0.000239967	0.000482188
2	rs59898454	92658390	G,NA	A,NA	0.971173,NA	0.00193643,NA	0.0118166,NA	0.0605655,NA	0.000239521	0.000480529
2	rs7070070	92870104	C,C	T,T	0.054672,0.394841	-0.00362976,-0.0187473	0.00869693,0.00874495	0.169787,1.49418	0.000239424	0.000481475
2	rs7088963	92905682	A,A	G,G	0.520875,0.308532	-0.00493526,-0.0142296	0.00395775,0.0092548	0.672841,0.906017	0.0002388	0.00048104
2	rs7091039	92534755	T,T	A,A	0.793241,0.856151	0.00841847,0.0123399	0.00488208,0.0121808	1.07241,0.507196	0.000238776	0.000477426
2	rs1074511	92844364	T,T	C,C	0.477137,0.689484	-0.0143758,-0.0029798	0.00395844,0.00923845	3.55038,0.126656	0.000238453	0.000484549
2	rs183426938	92938257	G,NA	C,NA	0.99006,NA	0.0277178,NA	0.01993,NA	0.784363,NA	0.000237737	0.00047775
2	rs111438550	92407857	T,NA	G,NA	0.944334,NA	0.0116391,NA	0.00862346,NA	0.751756,NA	0.000237648	0.000477173
2	rs76559746	92638014	C,NA	T,NA	0.971173,NA	0.00183365,NA	0.0118166,NA	0.0571577,NA	0.000237493	0.000476469
2	rs79636051	92668952	A,NA	G,NA	0.925447,NA	0.0103414,NA	0.00752717,NA	0.770884,NA	0.000237152	0.000474742
2	rs139372118	93149201	T,NA	C,NA	0.985089,NA	0.0197483,NA	0.0163138,NA	0.645742,NA	0.000236995	0.000476576
2	rs12764387	92349715	A,NA	G,NA	0.994036,NA	0.0115677,NA	0.0256781,NA	0.185514,NA	0.000236674	0.00047585
2	rs73308294	92415284	C,NA	T,NA	0.944334,NA	0.0115993,NA	0.00862346,NA	0.748124,NA	0.000236583	0.000475038
2	rs76165759	92306462	A,NA	G,NA	0.971173,NA	0.0151859,NA	0.0118166,NA	0.701706,NA	0.000236211	0.00047362
2	rs76930866	92816329	T,NA	C,NA	0.954274,NA	0.0158836,NA	0.00946506,NA	1.03002,NA	0.000236122	0.0004743
2	rs1938477	92305111	G,G	A,A	0.550696,0.954365	0.00706975,0.0205387	0.00397478,0.0204832	1.12322,0.500311	0.000235998	0.000470404
2	rs73324051	92342634	A,NA	C,NA	0.947316,NA	0.0118795,NA	0.0088502,NA	0.74593,NA	0.000235804	0.00047376
2	rs79778749	92537399	C,C	T,T	0.789264,0.856151	0.00808041,0.0124965	0.00484796,0.0121808	1.01972,0.515802	0.000235303	0.00047057
2	rs56972023	92490703	T,T	C,C	0.792247,0.859127	0.00787085,0.0125516	0.00487344,0.0122874	0.973467,0.512838	0.000235019	0.000470112
2	rs12772535	92937446	A,A	G,G	0.842942,0.597222	0.00643026,0.0128305	0.00543389,0.0087157	0.625865,0.850809	0.000234936	0.000472348
2	rs12242279	92909779	A,A	G,G	0.758449,0.901786	-0.00555267,-0.0215464	0.00461925,0.0143636	0.639527,0.874204	0.000234207	0.000470785
2	rs3858285	92955129	G,G	C,C	0.811133,0.318452	0.00300435,0.0165728	0.00505144,0.00917557	0.258053,1.14943	0.000234016	0.000470595
2	rs12242821	93181359	A,A	G,G	0.983101,0.915675	0.0243098,0.0114936	0.0153396,0.0153834	0.946851,0.34201	0.000232689	0.000467816
2	rs7910115	93193736	A,A	G,G	0.983101,0.915675	0.0244082,0.0112473	0.0153396,0.0153834	0.952462,0.332829	0.000232569	0.000467573
2	rs11186323	92583074	G,G	A,A	0.836978,0.837302	0.0102883,-0.011278	0.00535253,0.0115817	1.26289,0.481266	0.000232441	0.000464961
2	rs11816068	92866855	C,C	G,G	0.057654,0.39881	-0.00257597,-0.0183226	0.00848242,0.00873	0.118405,1.4457	0.000232186	0.000466934
2	rs10736060	92927424	A,A	C,C	0.332008,0.149802	0.00768078,0.00315412	0.00419836,0.011978	1.1718,0.101111	0.000232175	0.000466707
2	rs141109119	93071426	T,NA	C,NA	0.983101,NA	0.0139337,NA	0.0153396,NA	0.439264,NA	0.000231516	0.000465266
2	rs11498662	92586229	T,T	G,G	0.836978,0.837302	0.0102458,-0.0113818	0.00535253,0.0115817	1.25497,0.487138	0.000231278	0.000462643
2	rs117122196	92817757	T,NA	C,NA	0.968191,NA	0.0171903,NA	0.0112664,NA	0.896001,NA	0.000231079	0.000464653
2	rs11186541	93109803	G,G	T,T	0.919483,0.865079	-0.0136975,0.00988251	0.00726648,0.0125123	1.22602,0.366906	0.000230829	0.000464058
2	rs141365453	92785261	A,NA	C,NA	0.984095,NA	-0.00552412,NA	0.0158037,NA	0.138657,NA	0.000230481	0.000462666
2	rs74786482	92685797	C,NA	T,NA	0.922465,NA	0.0111245,NA	0.00739292,NA	0.878147,NA	0.000230353	0.000462738
2	rs148909357	93094512	C,NA	A,NA	0.968191,NA	-0.0090887,NA	0.0112664,NA	0.376924,NA	0.000230209	0.000462644
2	rs78883416	93016725	C,C	G,G	0.656064,0.93254	-0.0065022,-0.00364628	0.00416224,0.017043	0.92722,0.0806138	0.000230177	0.00046287
2	rs12261011	92580807	G,G	A,A	0.836978,0.837302	0.0102458,-0.011278	0.00535253,0.0115817	1.25497,0.481266	0.000229628	0.000459345
2	rs148827146	92854855	G,NA	A,NA	0.989066,NA	-0.016766,NA	0.0190121,NA	0.422679,NA	0.000229227	0.000460426
2	rs116997468	92990603	G,NA	C,NA	0.894632,NA	0.00772029,NA	0.00643966,NA	0.637178,NA	0.000227601	0.000457915
2	rs61160086	92520358	G,NA	T,NA	0.971173,NA	0.00129298,NA	0.0118166,NA	0.0395918,NA	0.000227382	0.000456225
2	rs17097510	92346694	C,NA	T,NA	0.947316,NA	0.0115229,NA	0.0088502,NA	0.714629,NA	0.000226981	0.000456044
2	rs1936613	92435453	G,NA	T,NA	0.944334,NA	0.0112025,NA	0.00862346,NA	0.712382,NA	0.000226497	0.000454809
2	rs11186360	92667502	A,A	C,C	0.842942,0.83631	0.0103698,-0.0138156	0.00543389,0.0115534	1.24914,0.634938	0.000226495	0.000453194
2	rs7082814	92664939	A,A	T,T	0.843936,0.838294	0.0103502,-0.0135857	0.00544795,0.0116103	1.24066,0.616288	0.000225576	0.000451362
2	rs34718593	93271824	A,NA	G,NA	0.963221,NA	-0.0123015,NA	0.0105045,NA	0.616954,NA	0.000224384	0.000451016
2	rs114529560	92958499	G,NA	A,NA	0.986084,NA	-0.0203143,NA	0.0168779,NA	0.640656,NA	0.000224148	0.000450488
2	rs4587649	92389042	C,C	A,A	0.651093,0.805556	0.0081577,-0.00828466	0.00414823,0.0108009	1.30772,0.353538	0.000223813	0.00044368
2	rs4933596	92386864	C,C	T,T	0.651093,0.806548	0.0081577,-0.00820357	0.00414823,0.0108218	1.30772,0.348318	0.000223735	0.000443558
2	rs61877880	93227620	T,NA	C,NA	0.963221,NA	-0.0122566,NA	0.0105045,NA	0.613872,NA	0.000223511	0.000449262
2	rs10736061	92929523	A,A	G,G	0.333002,0.149802	0.00758876,0.00175509	0.00419521,0.011978	1.15203,0.0537903	0.000222998	0.000448256
2	rs73316246	93226550	G,G	A,A	0.983101,0.915675	0.0239111,0.0113986	0.0153396,0.0153834	0.924273,0.338459	0.000222365	0.000447059
2	rs1936574	92424342	C,C	A,A	0.189861,0.253968	0.00742479,0.0194417	0.00504129,0.00982053	0.851378,1.32114	0.00022219	0.000445006
2	rs6583744	92767200	A,NA	G,NA	0.924453,NA	-0.00497264,NA	0.00748151,NA	0.295618,NA	0.000222066	0.00044645
2	rs11186575	93220104	T,T	C,C	0.983101,0.916667	0.0237884,0.0116463	0.0153396,0.0154664	0.917381,0.345396	0.000221678	0.000445669
2	rs73324045	92339992	A,NA	G,NA	0.95328,NA	0.0116065,NA	0.0093687,NA	0.666762,NA	0.00022162	0.000445277
2	rs12240706	93180205	C,C	G,G	0.983101,0.915675	0.0237504,0.0116789	0.0153396,0.0153834	0.915245,0.348973	0.000221485	0.000445291
2	rs73324035	92336940	C,NA	T,NA	0.95328,NA	0.0115639,NA	0.0093687,NA	0.663368,NA	0.000220715	0.00044346
2	rs77118857	92602421	A,NA	C,NA	0.924453,NA	0.00911566,NA	0.00748151,NA	0.651573,NA	0.000219779	0.000440108
2	rs7913864	92450288	C,C	T,T	0.702783,0.697421	0.00874084,0.00282987	0.00432606,0.00930543	1.36321,0.11859	0.00021955	0.000439091
2	rs35770526	93284892	A,NA	T,NA	0.963221,NA	-0.0120233,NA	0.0105045,NA	0.597942,NA	0.000219088	0.000440373
2	rs11186339	92617609	C,C	T,T	0.916501,0.83631	0.01141,-0.0126998	0.00714714,0.0115534	0.957075,0.565959	0.000218922	0.000439846
2	rs7100516	93257155	A,A	C,C	0.984095,0.918651	0.0252972,0.0117856	0.0158037,0.0156369	0.96082,0.345798	0.000218525	0.000439361
2	rs11812708	92505265	C,C	T,T	0.794235,0.857143	0.0081227,0.0105565	0.00489079,0.0122159	1.01435,0.411728	0.000218486	0.00043687
2	rs2710766	92433587	T,T	C,C	0.204771,0.27381	0.0075518,0.0190249	0.00489958,0.00958635	0.909248,1.32614	0.000217887	0.000436445
2	rs140257572	93087504	T,NA	C,NA	0.946322,NA	-0.00989427,NA	0.00877248,NA	0.586076,NA	0.000217516	0.000437335
2	rs111386413	92592039	G,NA	A,NA	0.924453,NA	0.00901978,NA	0.00748151,NA	0.642126,NA	0.000217297	0.000435161
2	rs76228675	92330031	T,NA	C,NA	0.961233,NA	0.0116502,NA	0.0102422,NA	0.592877,NA	0.000217155	0.00043625
2	rs2420849	92866168	C,C	G,G	0.054672,0.397817	-0.0024453,-0.0180112	0.00869693,0.00873368	0.108696,1.40692	0.000217117	0.000436644
2	rs11596991	92598458	T,NA	C,NA	0.926441,NA	0.0103582,NA	0.0075738,NA	0.765921,NA	0.000216758	0.000435416
2	rs75063692	92624484	A,NA	G,NA	0.975149,NA	0.0152549,NA	0.0127009,NA	0.638812,NA	0.000216749	0.000436449
2	rs79474819	93140521	C,NA	T,NA	0.971173,NA	0.0159492,NA	0.0118166,NA	0.751776,NA	0.000216653	0.00043549
2	rs116888905	93071264	C,NA	T,NA	0.992048,NA	0.0287566,NA	0.0222601,NA	0.706833,NA	0.000216394	0.000435039
2	rs113797987	92591332	A,NA	G,NA	0.924453,NA	0.00896933,NA	0.00748151,NA	0.637178,NA	0.000216017	0.000432608
2	rs74701947	92520832	C,C	T,T	0.793241,0.857143	0.00824051,0.0101351	0.00488208,0.0122159	1.03892,0.390696	0.000215924	0.000431747
2	rs140040058	93152340	C,NA	T,NA	0.980119,NA	0.0154081,NA	0.0141639,NA	0.558045,NA	0.000215921	0.000434201
2	rs61346715	93178437	G,G	A,A	0.983101,0.914682	0.0239368,0.0105548	0.0153396,0.015302	0.925722,0.309501	0.000215475	0.000433206
2	rs75204552	92701761	A,NA	G,NA	0.950298,NA	-0.0124199,NA	0.00909753,NA	0.763985,NA	0.000215289	0.000433039
2	rs78002787	93235862	A,A	G,G	0.984095,0.918651	0.0253635,0.0112291	0.0158037,0.0156369	0.964513,0.325427	0.000214852	0.000431975
2	rs75085478	92585597	C,NA	A,NA	0.924453,NA	0.00891888,NA	0.00748151,NA	0.632247,NA	0.000214753	0.00043009
2	rs114952271	92586395	C,NA	T,NA	0.924453,NA	0.00891888,NA	0.00748151,NA	0.632247,NA	0.000214753	0.00043009
2	rs12246059	92440481	A,A	G,G	0.934394,0.774802	-0.0102415,0.00817788	0.00798549,0.0102335	0.699699,0.372411	0.000214205	0.000429533
2	rs115189424	92359819	T,NA	C,NA	0.981113,NA	0.0124851,NA	0.0145245,NA	0.408917,NA	0.000214113	0.000430537
2	rs61859606	92740690	T,NA	C,NA	0.846918,NA	-0.0236084,NA	0.00549107,NA	4.7664,NA	0.000213998	0.00074907
2	rs57768581	92507378	C,C	A,A	0.794235,0.857143	0.00807701,0.0104472	0.00489079,0.0122159	1.00594,0.406235	0.000213839	0.000427592
2	rs79950698	92698504	T,NA	C,NA	0.949304,NA	-0.0130169,NA	0.00901262,NA	0.827823,NA	0.000213616	0.000429692
2	rs56662980	92518358	C,C	A,A	0.793241,0.857143	0.00810822,0.010456	0.00488208,0.0122159	1.01435,0.406675	0.000213227	0.000426401
2	rs12244858	92472559	G,NA	A,NA	0.806163,NA	0.00545353,NA	0.00500161,NA	0.559789,NA	0.000212867	0.000426344
2	rs2800158	92437910	C,C	T,T	0.161034,0.075397	0.00569717,0.0321798	0.00537909,0.0161901	0.538293,1.32926	0.0002127	0.0004271
2	rs7912164	92519954	C,C	T,T	0.793241,0.857143	0.00819489,0.0100808	0.00488208,0.0122159	1.03041,0.388012	0.000212246	0.000424409
2	rs112099063	92701368	G,NA	C,NA	0.949304,NA	-0.0130879,NA	0.00901262,NA	0.834306,NA	0.000212179	0.000426801
2	rs76070020	93198984	C,C	T,T	0.984095,0.915675	0.0251362,0.0110851	0.0158037,0.0153834	0.95188,0.326829	0.000212025	0.000426292
2	rs7899233	92932937	G,G	A,A	0.512922,0.189484	-0.00354619,0.0174898	0.00395562,0.0109078	0.431812,0.96321	0.000211521	0.00042535
2	rs3910154	92824594	G,G	C,C	0.310139,0.511905	0.000597893,-0.0116364	0.00427445,0.00855178	0.0512165,0.760426	0.00021116	0.000424266
2	rs12242257	93210725	A,A	C,C	0.984095,0.915675	0.0251049,0.0110519	0.0158037,0.0153834	0.95015,0.325606	0.000211077	0.000424387
2	rs76017080	92610589	C,NA	T,NA	0.924453,NA	0.00876756,NA	0.00748151,NA	0.617554,NA	0.000211063	0.000422735
2	rs10785973	92598171	A,A	C,C	0.695825,0.696429	0.0092223,0.00803894	0.00429762,0.00929682	1.49648,0.412059	0.000211028	0.00042395
2	rs11186574	93217601	G,G	A,A	0.984095,0.915675	0.024979,0.0113304	0.0158037,0.0153834	0.943191,0.335915	0.000211013	0.000424257
2	rs12266112	93225721	G,G	A,A	0.983101,0.915675	0.0233498,0.0114936	0.0153396,0.0153834	0.892919,0.34201	0.000210952	0.000424115
2	rs150355493	92370145	G,NA	A,NA	0.981113,NA	0.00805784,NA	0.0145245,NA	0.237285,NA	0.000210411	0.000422483
2	rs77198958	92491963	C,NA	T,NA	0.923459,NA	0.00886554,NA	0.00743677,NA	0.632247,NA	0.00021036	0.000421317
2	rs56075405	92714759	A,NA	G,NA	0.849901,NA	-0.0236429,NA	0.00553562,NA	4.71096,NA	0.000210207	0.000715042
2	rs1274399	92357530	T,T	C,C	0.736581,0.72619	-0.00151286,-0.0191705	0.00448855,0.00958635	0.133075,1.34175	0.000210205	0.000421389
2	rs17099060	92468993	C,C	G,G	0.971173,0.862103	0.00545052,0.0195649	0.0118166,0.0123978	0.190702,0.941025	0.00021	0.000422237
2	rs35930315	92756340	A,NA	G,NA	0.927435,NA	-0.00697266,NA	0.00762141,NA	0.443389,NA	0.000209564	0.00042129
2	rs76021388	92497907	C,NA	T,NA	0.923459,NA	0.0088154,NA	0.00743677,NA	0.627332,NA	0.000209172	0.00041895
2	rs79972388	92472622	C,NA	G,NA	0.923459,NA	0.00880721,NA	0.00743677,NA	0.626532,NA	0.000208979	0.000418566
2	rs12785046	93048477	A,NA	C,NA	0.946322,NA	-0.00929628,NA	0.00877248,NA	0.538687,NA	0.000208456	0.000418915
2	rs57159565	93235872	C,C	T,T	0.983101,0.915675	0.0232273,0.0113511	0.0153396,0.0153834	0.886141,0.336688	0.000207084	0.000416337
2	rs78980826	92684953	T,NA	G,NA	0.935388,NA	0.00984246,NA	0.00804241,NA	0.655568,NA	0.000206896	0.000414607
2	rs117732641	93166505	A,NA	G,NA	0.993042,NA	-0.0197181,NA	0.0237851,NA	0.390299,NA	0.00020644	0.00041492
2	rs145070400	93170012	A,A	C,C	0.982107,0.914682	0.023299,0.0108429	0.014915,0.015302	0.927162,0.320049	0.000206266	0.000414775
2	rs11817665	92524640	C,C	T,T	0.792247,0.857143	0.00813941,0.0101351	0.00487344,0.0122159	1.02279,0.390696	0.000205979	0.000411896
2	rs117263639	92351135	C,C	T,T	0.899602,0.756944	-0.0107933,-0.00844119	0.00657888,0.00996594	0.996193,0.401217	0.00020597	0.000412272
2	rs61857871	92759784	G,NA	A,NA	0.860835,NA	-0.0258027,NA	0.00571235,NA	5.20259,NA	0.000205968	0.00132609
2	rs34677183	92558698	G,NA	T,NA	0.987078,NA	-0.0153133,NA	0.0175062,NA	0.418259,NA	0.000205729	0.00041319
2	rs7081299	93162790	A,NA	C,NA	0.978131,NA	-0.0109498,NA	0.0135185,NA	0.378877,NA	0.000205701	0.000413388
3	rs1936606	92442656	T,T	C,C	0.629225,0.766865	0.0165104,-0.00295412	0.00409337,0.0101097	4.25991,0.113436	0.0110541	0.022428
3	rs2901088	92441553	T,T	C,C	0.629225,0.766865	0.0164208,-0.00288315	0.00409337,0.0101097	4.21953,0.110417	0.0102891	0.0208806
3	rs1936603	92445241	A,A	G,G	0.569583,0.590278	0.0162477,0.00599549	0.00399316,0.00869221	4.32569,0.309495	0.00850618	0.0172006
3	rs1835737	92873144	G,NA	A,NA	0.875746,NA	0.0220778,NA	0.0059937,NA	3.63816,NA	0.0083813	0.0166399
3	rs1936602	92445253	T,T	C,C	0.569583,0.594246	0.0161098,0.00580209	0.00399316,0.0087054	4.26158,0.296626	0.00809829	0.0163782
3	rs2901089	92445650	A,A	G,G	0.571571,0.616071	0.0161666,0.0052462	0.00399544,0.00878946	4.28363,0.259171	0.0063287	0.0128042
3	rs11186539	93108371	A,NA	G,NA	0.929423,NA	0.0197664,NA	0.00771974,NA	1.9808,NA	0.00534069	0.0105825
3	rs12261600	92926315	G,G	T,T	0.813121,0.804563	0.0154345,-0.0138123	0.00507203,0.01078	2.63045,0.698765	0.00531357	0.0105392
3	rs10881893	92927267	G,G	A,A	0.813121,0.805556	0.0151286,-0.0149524	0.00507203,0.0108009	2.54413,0.779253	0.00502331	0.00996517
3	rs79109385	92681954	G,NA	A,NA	0.980119,NA	-0.0378951,NA	0.0141639,NA	2.12711,NA	0.00432337	0.00859462
3	rs141143347	93132851	T,NA	G,NA	0.927435,NA	0.0179791,NA	0.00762141,NA	1.73701,NA	0.00322533	0.00639574
3	rs12357302	93109351	G,NA	A,NA	0.928429,NA	0.0182142,NA	0.00767004,NA	1.75542,NA	0.00313275	0.00621456
3	rs10509617	92822616	T,T	G,G	0.72664,0.910714	0.0178367,-0.00298825	0.00443621,0.0149907	4.23637,0.0746899	0.00313229	0.00624419
3	rs11186543	93119767	T,NA	C,NA	0.928429,NA	0.0177156,NA	0.00767004,NA	1.67977,NA	0.00269292	0.00534183
3	rs78160334	92705510	NA,T	NA,A	NA,0.977182	NA,-0.0606433	NA,0.0286274	NA,1.46669	0.00257488	0.00511798
3	rs1870189	92848811	T,T	C,C	0.316103,0.457341	-0.0172876,-0.00998477	0.00425236,0.00858064	4.31922,0.611597	0.00255784	0.00512514
3	rs142797339	92364307	NA,A	NA,G	NA,0.979167	NA,-0.0697694	NA,0.0299292	NA,1.70453	0.00254927	0.00507188
3	rs2420846	92857713	G,G	A,A	0.313121,0.449405	-0.017006,-0.0110065	0.00426327,0.00859346	4.17804,0.698393	0.00235446	0.00471549
3	rs1036129	92854372	C,C	A,A	0.313121,0.449405	-0.017006,-0.0106713	0.00426327,0.00859346	4.17804,0.668951	0.0022757	0.00455769
3	rs1341817	92290213	A,NA	G,NA	0.687873,NA	0.0110389,NA	0.00426697,NA	2.01414,NA	0.00217729	0.00441275
3	rs11186422	92801188	A,NA	G,NA	0.880716,NA	0.0203601,NA	0.00610001,NA	3.0733,NA	0.00216175	0.00430343
3	rs72810830	92686595	T,T	A,A	0.930418,0.998016	0.019539,-0.215469	0.00777053,0.0960615	1.92372,1.60389	0.00215748	0.00430188
3	rs2195786	92857778	C,C	A,A	0.312127,0.449405	-0.016976,-0.0110065	0.00426697,0.00859346	4.15889,0.698393	0.00214251	0.00429299
3	rs75505524	92686589	G,G	C,C	0.94831,0.998016	0.0209646,-0.225673	0.00893021,0.0960615	1.72366,1.72559	0.0020786	0.00414094
3	rs1938479	92297943	C,NA	T,NA	0.656064,NA	0.0105907,NA	0.00416224,NA	1.96081,NA	0.00206513	0.00417958
3	rs12415944	92852196	C,C	G,G	0.312127,0.449405	-0.0170234,-0.0105249	0.00426697,0.00859346	4.1792,0.656261	0.00204557	0.00410011
3	rs1936593	92386759	A,A	C,C	0.573559,0.260913	-0.00730765,0.0210651	0.0039978,0.00973436	1.1703,1.5162	0.00201828	0.00408439
3	rs2800128	92392915	G,G	A,A	0.571571,0.259921	-0.00707276,0.0217032	0.00399544,0.00974638	1.11525,1.58568	0.00198684	0.00401952
3	rs117414562	92803107	A,NA	G,NA	0.956262,NA	0.0280376,NA	0.00966771,NA	2.42828,NA	0.00196566	0.00390463
3	rs75191395	93255373	T,NA	C,NA	0.932406,NA	0.0150581,NA	0.00787557,NA	1.25278,NA	0.00191831	0.00381059
3	rs12359578	93243269	T,NA	C,NA	0.934394,NA	0.0140385,NA	0.00798549,NA	1.10376,NA	0.00191825	0.00381101
3	rs17443321	92298629	T,NA	C,NA	0.659046,NA	0.0104279,NA	0.00417094,NA	1.90607,NA	0.00190556	0.00385632
3	rs76882665	93077762	NA,G	NA,A	NA,0.981151	NA,0.0655214	NA,0.0314332	NA,1.43042	0.00190551	0.00378798
3	rs10785987	92851524	C,C	T,T	0.315109,0.449405	-0.0168869,-0.0104776	0.00425597,0.00859346	4.13946,0.652189	0.00190363	0.00381554
3	rs58653229	92292491	G,NA	A,NA	0.65507,NA	0.0104463,NA	0.0041594,NA	1.92003,NA	0.00187076	0.00378508
3	rs10881885	92880112	T,T	C,C	0.431412,0.177579	-0.00684793,-0.0277329	0.00399204,0.0111856	1.06413,1.88065	0.00186172	0.0036926
3	rs1938475	92307994	T,NA	G,NA	0.688867,NA	0.0113244,NA	0.0042707,NA	2.09637,NA	0.00185407	0.00375765
3	rs6583715	92319869	A,NA	G,NA	0.688867,NA	0.0113244,NA	0.0042707,NA	2.09637,NA	0.00185407	0.00375765
3	rs893587	92860843	G,G	A,A	0.312127,0.449405	-0.0165555,-0.0106793	0.00426697,0.00859346	3.98092,0.669652	0.00181852	0.003639
3	rs2710730	92384408	C,C	T,T	0.573559,0.260913	-0.00707693,0.0210651	0.0039978,0.00973436	1.11525,1.5162	0.0018014	0.00364438
3	rs12357367	93280226	A,NA	G,NA	0.935388,NA	0.0144756,NA	0.00804241,NA	1.14342,NA	0.00178627	0.00354893
3	rs2710725	92366690	A,A	G,G	0.571571,0.261905	-0.00693255,0.0210913	0.00399544,0.00972244	1.08239,1.52206	0.00178484	0.00361047
3	rs72807114	92297373	T,NA	A,NA	0.686879,NA	0.0107068,NA	0.00426327,NA	1.9199,NA	0.00177717	0.00360016
3	rs17443182	92294612	A,NA	G,NA	0.686879,NA	0.0107068,NA	0.00426327,NA	1.9199,NA	0.00177717	0.00360016
3	rs1938467	92317504	C,NA	T,NA	0.688867,NA	0.011234,NA	0.0042707,NA	2.06924,NA	0.00176941	0.00358559
3	rs2710726	92366700	C,C	T,T	0.571571,0.261905	-0.00688731,0.0210913	0.00399544,0.00972244	1.07188,1.52206	0.0017466	0.0035329
3	rs369003887	92908317	T,T	C,C	0.951292,0.991071	0.0298232,-0.00944627	0.00918509,0.0454422	2.93307,0.0781434	0.00174541	0.00346822
3	rs2710729	92382786	G,G	A,A	0.573559,0.260913	-0.00698642,0.0211172	0.0039978,0.00973436	1.09399,1.52206	0.00174101	0.00352178
3	rs2255628	92374435	T,T	C,C	0.573559,0.260913	-0.00707693,0.0205655	0.0039978,0.00973436	1.11525,1.46056	0.00172903	0.00349838
3	rs73324006	92317738	G,NA	A,NA	0.688867,NA	0.0111865,NA	0.0042707,NA	2.05504,NA	0.00172672	0.00349885
3	rs28811956	92307907	T,NA	C,NA	0.688867,NA	0.0111865,NA	0.0042707,NA	2.05504,NA	0.00172672	0.00349885
3	rs2710728	92371952	G,G	A,A	0.571571,0.261905	-0.00702754,0.0205923	0.00399544,0.00972244	1.1046,1.46631	0.0017106	0.00346071
3	rs10458740	92299184	T,T	C,C	0.534791,0.837302	0.00672758,-0.024765	0.00396391,0.0115817	1.04742,1.48821	0.00171023	0.00344433
3	rs1892533	92299989	A,A	G,G	0.534791,0.837302	0.00672758,-0.024765	0.00396391,0.0115817	1.04742,1.48821	0.00171023	0.00344433
3	rs17443452	92301114	C,C	T,T	0.530815,0.837302	0.00681756,-0.0246647	0.00396183,0.0115817	1.06913,1.47884	0.00170281	0.00342904
3	rs10881853	92678059	G,G	A,A	0.237575,0.208333	0.0152509,0.0125479	0.00464559,0.0105257	2.9882,0.632242	0.00169285	0.00337681
3	rs12258969	92309060	C,NA	A,NA	0.688867,NA	0.0111389,NA	0.0042707,NA	2.04089,NA	0.00168527	0.00341461
3	rs113153078	92291955	A,NA	G,NA	0.687873,NA	0.0106686,NA	0.00426697,NA	1.90624,NA	0.00166613	0.0033745
3	rs2051154	92394260	A,A	G,G	0.572565,0.259921	-0.00693458,0.0212424	0.00399661,0.00974638	1.08239,1.53323	0.00166215	0.00336183
3	rs183812878	92520614	NA,T	NA,C	NA,0.986111	NA,0.0731162	NA,0.0365264	NA,1.34378	0.0016466	0.0032763
3	rs117098022	92865172	NA,A	NA,G	NA,0.983135	NA,0.0647002	NA,0.0331973	NA,1.28988	0.00163761	0.00325701
3	rs2251651	92383748	G,G	C,C	0.572565,0.260913	-0.00702959,0.0210651	0.00399661,0.00973436	1.1046,1.5162	0.00163587	0.00330843
3	rs2252733	92291050	C,C	G,G	0.532803,0.828373	0.00668369,-0.0241711	0.00396284,0.011337	1.03772,1.48146	0.00162337	0.00326939
3	rs2051155	92394559	G,G	T,T	0.572565,0.259921	-0.00688933,0.0211902	0.00399661,0.00974638	1.07188,1.52735	0.00161216	0.00326052
3	rs75780197	92593492	T,NA	C,NA	0.976143,NA	-0.0266703,NA	0.0129561,NA	1.40294,NA	0.00161058	0.00320756
3	rs10881890	92894740	T,T	C,C	0.417495,0.172619	-0.00497768,-0.0293906	0.00400926,0.0113111	0.668767,2.02842	0.00159891	0.00316924
3	rs11812720	92443533	T,T	C,C	0.776342,0.997024	0.0133417,0.115288	0.00474483,0.078473	2.3075,0.848344	0.00159759	0.00322831
3	rs61857953	92927605	T,NA	C,NA	0.900596,NA	0.0148212,NA	0.00660805,NA	1.60374,NA	0.00155114	0.00308558
3	rs61857950	92921360	G,NA	A,NA	0.900596,NA	0.0148212,NA	0.00660805,NA	1.60374,NA	0.00155114	0.00308558
3	rs61857939	92895994	G,G	A,A	0.418489,0.172619	-0.00493044,-0.0293611	0.00400792,0.0113111	0.660287,2.02513	0.00153983	0.00305244
3	rs7915122	92894406	A,A	C,C	0.418489,0.172619	-0.00493044,-0.0293416	0.00400792,0.0113111	0.660287,2.02295	0.00153387	0.00304065
3	rs1299939	92363094	T,T	C,C	0.428429,0.738095	0.00698285,-0.0200459	0.00399544,0.00972244	1.09412,1.40644	0.00152371	0.00308238
3	rs1779941	92363203	T,T	C,C	0.428429,0.738095	0.00693622,-0.0200459	0.00399544,0.00972244	1.08324,1.40644	0.00148987	0.00301372
3	rs2710717	92365241	T,T	C,C	0.571571,0.261905	-0.00693255,0.0200418	0.00399544,0.00972244	1.08239,1.40599	0.00148621	0.0030063
3	rs61857952	92924535	C,NA	T,NA	0.900596,NA	0.0146458,NA	0.00660805,NA	1.57403,NA	0.00146604	0.0029164
3	rs61857951	92923845	A,NA	G,NA	0.900596,NA	0.0146458,NA	0.00660805,NA	1.57403,NA	0.00146604	0.0029164
3	rs1274439	92483812	C,C	T,T	0.772366,0.624008	-0.015014,-0.00892714	0.0047153,0.00882508	2.83803,0.506199	0.00146245	0.00291574
3	rs61857940	92896093	A,A	G,G	0.418489,0.172619	-0.00488486,-0.0291264	0.00400792,0.0113111	0.651853,1.99898	0.00145186	0.00287828
3	rs149847153	92590703	A,NA	G,NA	0.983101,NA	-0.0312482,NA	0.0153396,NA	1.38047,NA	0.00145029	0.00288596
3	rs17526697	92500519	A,NA	G,NA	0.909543,NA	0.0190584,NA	0.00689297,NA	2.24459,NA	0.00144787	0.00290754
3	rs116973154	92413082	NA,A	NA,G	NA,0.968254	NA,-0.0484367	NA,0.0243817	NA,1.32821	0.00143586	0.00285906
3	rs4933644	92892767	A,A	T,T	0.415507,0.171627	-0.00516352,-0.0292133	0.004012,0.011337	0.703144,2.00123	0.00143024	0.00283523
3	rs77758115	92612953	NA,T	NA,C	NA,0.986111	NA,-0.0675756	NA,0.0365264	NA,1.19175	0.00142753	0.00283934
3	rs4933645	92892896	C,C	T,T	0.415507,0.171627	-0.00511792,-0.0292133	0.004012,0.011337	0.694481,2.00123	0.0014133	0.0028017
3	rs7099270	92878232	T,T	G,G	0.434394,0.174603	-0.0069023,-0.0263665	0.00398879,0.0112602	1.07803,1.71663	0.00140027	0.00277801
3	rs67739942	92897210	G,G	T,T	0.413519,0.177579	-0.00530858,-0.0282935	0.00401481,0.0111856	0.730289,1.94218	0.00139514	0.00276571
3	rs12355866	93176418	G,NA	A,NA	0.929423,NA	0.0130256,NA	0.00771974,NA	1.03837,NA	0.00137711	0.00273625
3	rs7075187	92897477	T,T	A,A	0.413519,0.177579	-0.00530858,-0.0282006	0.00401481,0.0111856	0.730289,1.93191	0.00136989	0.00271572
3	rs4933603	92440088	T,NA	C,NA	0.898608,NA	0.0187961,NA	0.00655017,NA	2.3861,NA	0.00136846	0.00274968
3	rs7072146	92897426	T,T	G,G	0.413519,0.177579	-0.0053542,-0.0281032	0.00401481,0.0111856	0.73914,1.92118	0.00136114	0.0026984
3	rs6583755	92891750	A,A	T,T	0.413519,0.168651	-0.00530858,-0.028945	0.00401481,0.0114161	0.730289,1.94962	0.00135917	0.00269464
3	rs111475807	93239668	T,NA	G,NA	0.986084,NA	0.0360263,NA	0.0168779,NA	1.48413,NA	0.00135739	0.00269943
3	rs113831746	92521978	A,NA	T,NA	0.976143,NA	-0.0255919,NA	0.0129561,NA	1.31662,NA	0.0013505	0.00268983
3	rs1274412	92345067	C,C	A,A	0.702783,0.679563	-0.00509886,-0.0261334	0.00432606,0.00916045	0.622436,2.36321	0.00133169	0.00266183
3	rs7089856	92897348	C,C	T,T	0.413519,0.178571	-0.00526296,-0.0280419	0.00401481,0.0111612	0.721484,1.92118	0.00132052	0.00261801
3	rs17522164	92304892	G,NA	A,NA	0.691849,NA	0.0105206,NA	0.00428205,NA	1.85344,NA	0.00131887	0.00267062
3	rs1936568	92467055	T,T	C,C	0.23161,0.380952	0.0139245,0.0118225	0.00468673,0.0088025	2.52754,0.746558	0.00130389	0.00259925
3	rs11186243	92387368	G,NA	A,NA	0.692843,NA	0.0101538,NA	0.0042859,NA	1.74883,NA	0.00128711	0.00260545
3	rs4933647	92898148	T,T	C,C	0.413519,0.177579	-0.00521277,-0.0280102	0.00401481,0.0111856	0.711852,1.91096	0.00128574	0.00254908
3	rs7099577	92892318	G,G	T,T	0.415507,0.168651	-0.00511792,-0.0289895	0.004012,0.0114161	0.694481,1.95446	0.0012736	0.00252505
3	rs111241951	92305864	A,NA	C,NA	0.691849,NA	0.0104254,NA	0.00428205,NA	1.82666,NA	0.00126	0.00255103
3	rs76814758	92304742	T,NA	G,NA	0.691849,NA	0.0104254,NA	0.00428205,NA	1.82666,NA	0.00126	0.00255103
3	rs7898637	92885428	T,T	C,C	0.426441,0.168651	-0.00631603,-0.0268247	0.0039978,0.0114161	0.94258,1.72614	0.00125269	0.00248638
3	rs7068323	92891441	G,G	A,A	0.415507,0.168651	-0.00511792,-0.028896	0.004012,0.0114161	0.694481,1.9443	0.00125093	0.00248015
3	rs11186448	92898989	T,T	G,G	0.416501,0.177579	-0.00497937,-0.0283422	0.00401062,0.0111856	0.668767,1.94757	0.00124717	0.00247252
3	rs7090817	92901247	A,A	C,C	0.416501,0.177579	-0.00501295,-0.0282677	0.00401062,0.0111856	0.67504,1.93932	0.00123934	0.00245702
3	rs7086476	92891389	C,C	T,T	0.415507,0.168651	-0.00511792,-0.0288469	0.004012,0.0114161	0.694481,1.93898	0.00123925	0.00245701
3	rs1936567	92467094	C,C	A,A	0.23161,0.380952	0.0137824,0.0119204	0.00468673,0.0088025	2.48486,0.755301	0.0012389	0.00246965
3	rs2800142	92466969	G,G	C,C	0.23161,0.380952	0.0137824,0.0119204	0.00468673,0.0088025	2.48486,0.755301	0.0012389	0.00246965
3	rs1936570	92466790	C,C	A,A	0.23161,0.380952	0.0137824,0.0119204	0.00468673,0.0088025	2.48486,0.755301	0.0012389	0.00246965
3	rs1936569	92466804	C,C	T,T	0.23161,0.380952	0.0137824,0.0119204	0.00468673,0.0088025	2.48486,0.755301	0.0012389	0.00246965
3	rs1892107	92442233	G,G	A,A	0.56163,0.296627	-0.00929874,0.0126851	0.00398468,0.00935847	1.7074,0.756298	0.00122152	0.00247149
3	rs7916043	92889206	C,C	A,A	0.413519,0.171627	-0.00506331,-0.0285541	0.00401481,0.011337	0.683501,1.92886	0.00121515	0.00240948
3	rs2710734	92402582	G,G	A,A	0.569583,0.261905	-0.00619558,0.0208885	0.00399316,0.00972244	0.918041,1.49928	0.00121512	0.00245571
3	rs893586	92862763	C,C	T,T	0.240557,0.439484	-0.0156012,-0.0118328	0.00462576,0.00861267	3.12821,0.770891	0.00121206	0.00241509
3	rs12415015	92314739	G,NA	A,NA	0.691849,NA	0.010335,NA	0.00428205,NA	1.80141,NA	0.00120707	0.00244348
3	rs56349819	92308653	G,NA	T,NA	0.691849,NA	0.010335,NA	0.00428205,NA	1.80141,NA	0.00120707	0.00244348
3	rs7091062	92319842	C,NA	T,NA	0.691849,NA	0.010335,NA	0.00428205,NA	1.80141,NA	0.00120707	0.00244348
3	rs7073521	92320223	G,NA	A,NA	0.691849,NA	0.010335,NA	0.00428205,NA	1.80141,NA	0.00120707	0.00244348
3	rs7067899	92891064	G,G	A,A	0.415507,0.168651	-0.00507231,-0.0287533	0.004012,0.0114161	0.685864,1.92886	0.00120303	0.00238529
3	rs78896632	92878291	NA,G	NA,A	NA,0.975198	NA,0.0490226	NA,0.0274863	NA,1.12784	0.00120293	0.00239344
3	rs111426634	92689303	A,NA	G,NA	0.957256,NA	0.00506686,NA	0.00977441,NA	0.218824,NA	0.00120239	0.00238867
3	rs7078007	92886120	T,T	C,C	0.425447,0.168651	-0.00631793,-0.0266827	0.003999,0.0114161	0.94258,1.71166	0.00120221	0.00238622
3	rs1992243	92899621	T,T	C,C	0.413519,0.177579	-0.00512151,-0.0277755	0.00401481,0.0111856	0.694481,1.88529	0.00119886	0.00237702
3	rs2800139	92469095	G,G	C,C	0.23161,0.380952	0.0137398,0.0118225	0.00468673,0.0088025	2.47213,0.746558	0.00119828	0.00238872
3	rs10881888	92883891	A,A	G,G	0.426441,0.167659	-0.00627122,-0.0267011	0.0039978,0.011443	0.932835,1.70714	0.00119804	0.00237806
3	rs74595112	92579442	G,NA	A,NA	0.983101,NA	-0.0279904,NA	0.0153396,NA	1.16721,NA	0.00119164	0.00237565
3	rs1992244	92899778	C,C	T,T	0.413519,0.177579	-0.00512151,-0.0277312	0.00401481,0.0111856	0.694481,1.88046	0.00118865	0.00235681
3	rs6583753	92876893	G,G	A,A	0.424453,0.167659	-0.00750995,-0.0258295	0.00400022,0.011443	1.21849,1.61991	0.00118664	0.00235476
3	rs1936587	92403866	A,A	T,T	0.569583,0.261905	-0.0061503,0.0208417	0.00399316,0.00972244	0.9083,1.49405	0.00118169	0.00238798
3	rs1936623	92470047	G,G	A,A	0.23161,0.380952	0.0137398,0.0117196	0.00468673,0.0088025	2.47213,0.737405	0.00118092	0.00235415
3	rs2710719	92467825	C,C	T,T	0.23161,0.380952	0.0136924,0.0118689	0.00468673,0.0088025	2.45803,0.750693	0.00118067	0.00235361
3	rs2800141	92467804	G,G	A,A	0.23161,0.380952	0.0136924,0.0118689	0.00468673,0.0088025	2.45803,0.750693	0.00118067	0.00235361
3	rs11186453	92900497	A,A	C,C	0.416501,0.177579	-0.00483261,-0.0282448	0.00401062,0.0111856	0.641643,1.9368	0.00118046	0.00234041
3	rs4534487	92316672	G,NA	A,NA	0.691849,NA	0.0102874,NA	0.00428205,NA	1.78819,NA	0.00118031	0.00238913
3	rs72807119	92307329	T,NA	C,NA	0.691849,NA	0.0102874,NA	0.00428205,NA	1.78819,NA	0.00118031	0.00238913
3	rs72807125	92318742	C,NA	T,NA	0.691849,NA	0.0102874,NA	0.00428205,NA	1.78819,NA	0.00118031	0.00238913
3	rs12780507	92309569	A,NA	G,NA	0.691849,NA	0.0102874,NA	0.00428205,NA	1.78819,NA	0.00118031	0.00238913
3	rs4598578	92312242	G,NA	A,NA	0.691849,NA	0.0102874,NA	0.00428205,NA	1.78819,NA	0.00118031	0.00238913
3	rs4933190	92314012	G,NA	A,NA	0.691849,NA	0.0102874,NA	0.00428205,NA	1.78819,NA	0.00118031	0.00238913
3	rs4933593	92316193	C,NA	T,NA	0.691849,NA	0.0102874,NA	0.00428205,NA	1.78819,NA	0.00118031	0.00238913
3	rs72807123	92313955	A,NA	G,NA	0.691849,NA	0.0102874,NA	0.00428205,NA	1.78819,NA	0.00118031	0.00238913
3	rs1316992	92312931	C,NA	T,NA	0.691849,NA	0.0102874,NA	0.00428205,NA	1.78819,NA	0.00118031	0.00238913
3	rs1316993	92312841	C,NA	T,NA	0.691849,NA	0.0102874,NA	0.00428205,NA	1.78819,NA	0.00118031	0.00238913
3	rs12412812	92310685	C,NA	G,NA	0.691849,NA	0.0102874,NA	0.00428205,NA	1.78819,NA	0.00118031	0.00238913
3	rs1560543	92884288	T,T	C,C	0.426441,0.167659	-0.00631603,-0.0265254	0.0039978,0.011443	0.94258,1.68938	0.00117993	0.00234217
3	rs11186228	92322571	G,NA	A,NA	0.690855,NA	0.0108824,NA	0.00427824,NA	1.95981,NA	0.00117894	0.00238574
3	rs7074922	92903216	T,T	C,C	0.415507,0.177579	-0.00501467,-0.0280811	0.004012,0.0111856	0.67504,1.91876	0.00117766	0.00233486
3	rs1992245	92899856	C,C	T,T	0.413519,0.177579	-0.00512151,-0.0276824	0.00401481,0.0111856	0.694481,1.87516	0.00117755	0.00233481
3	rs1857587	92468528	A,A	G,G	0.23161,0.380952	0.0136924,0.0118225	0.00468673,0.0088025	2.45803,0.746558	0.0011729	0.00233812
3	rs4933648	92901100	A,A	G,G	0.416501,0.177579	-0.00501295,-0.0279856	0.00401062,0.0111856	0.67504,1.90826	0.0011728	0.00232526
3	rs1972397	92374955	G,NA	A,NA	0.691849,NA	0.0100067,NA	0.00428205,NA	1.7112,NA	0.00117263	0.00237287
3	rs143642876	92826660	NA,C	NA,A	NA,0.983135	NA,0.0593197	NA,0.0331973	NA,1.13103	0.00117165	0.00233056
3	rs1936586	92403456	T,T	C,C	0.569583,0.260913	-0.0061503,0.0208153	0.00399316,0.00973436	0.9083,1.48825	0.00116623	0.00235669
3	rs1936585	92403441	C,C	A,A	0.569583,0.260913	-0.0061503,0.0208153	0.00399316,0.00973436	0.9083,1.48825	0.00116623	0.00235669
3	rs2420800	92902589	G,G	A,A	0.416501,0.177579	-0.00492279,-0.0280577	0.00401062,0.0111856	0.658253,1.91618	0.00116313	0.0023061
3	rs7085762	92890917	C,C	T,T	0.415507,0.168651	-0.00507231,-0.028566	0.004012,0.0114161	0.685864,1.90868	0.00116098	0.00230201
3	rs4933191	92320759	A,NA	C,NA	0.692843,NA	0.0102014,NA	0.0042859,NA	1.7619,NA	0.00115941	0.00234657
3	rs1936584	92403302	T,T	G,G	0.569583,0.261905	-0.00610501,0.0208417	0.00399316,0.00972244	0.898606,1.49405	0.00115889	0.00234173
3	rs75394479	92317733	A,NA	G,NA	0.691849,NA	0.0102398,NA	0.00428205,NA	1.77502,NA	0.00115429	0.00233628
3	rs11498499	92325435	T,NA	C,NA	0.690855,NA	0.0108348,NA	0.00427824,NA	1.946,NA	0.00115292	0.00233291
3	rs10881805	92323152	C,NA	T,NA	0.690855,NA	0.0108348,NA	0.00427824,NA	1.946,NA	0.00115292	0.00233291
3	rs11186452	92900451	T,T	C,C	0.413519,0.177579	-0.00507586,-0.0276337	0.00401481,0.0111856	0.685864,1.86987	0.00115261	0.00228542
3	rs77108595	92444214	A,NA	G,NA	0.965209,NA	-0.0229319,NA	0.0107893,NA	1.47429,NA	0.00114733	0.00228602
3	rs10881891	92900193	G,G	A,A	0.413519,0.177579	-0.00512151,-0.0275406	0.00401481,0.0111856	0.694481,1.85978	0.00114592	0.00227217
3	rs12248380	92341071	T,NA	C,NA	0.688867,NA	0.0106779,NA	0.0042707,NA	1.90624,NA	0.00114162	0.00231001
3	rs7474654	93067144	A,NA	C,NA	0.927435,NA	0.0155142,NA	0.00762141,NA	1.37893,NA	0.00114019	0.00226481
3	rs10881804	92321524	C,NA	T,NA	0.691849,NA	0.0107539,NA	0.00428205,NA	1.9199,NA	0.00113316	0.0022928
3	rs7895889	92328164	C,NA	T,NA	0.690855,NA	0.0107872,NA	0.00427824,NA	1.93224,NA	0.00112762	0.00228153
3	rs7090119	92334314	G,NA	A,NA	0.689861,NA	0.0108252,NA	0.00427445,NA	1.946,NA	0.00112417	0.00227452
3	rs11186233	92350389	A,NA	T,NA	0.676938,NA	0.0100633,NA	0.00422788,NA	1.7619,NA	0.00112022	0.00226673
3	rs144018722	92405833	A,NA	C,NA	0.690855,NA	0.0101831,NA	0.00427824,NA	1.7619,NA	0.00111264	0.0022512
3	rs1431865	92877597	C,C	A,A	0.421471,0.166667	-0.00734202,-0.0259838	0.00400399,0.0114701	1.17586,1.62909	0.0011072	0.00219713
3	rs1892530	92334695	G,NA	A,NA	0.706759,NA	0.0101784,NA	0.00434302,NA	1.71904,NA	0.00110576	0.00223659
3	rs1892529	92334697	A,NA	G,NA	0.706759,NA	0.0101784,NA	0.00434302,NA	1.71904,NA	0.00110576	0.00223659
3	rs7077640	92876725	A,A	T,T	0.424453,0.168651	-0.0076891,-0.0249653	0.00400022,0.0114161	1.26293,1.54132	0.00110559	0.00219422
3	rs7087722	92315815	G,NA	A,NA	0.691849,NA	0.0101447,NA	0.00428205,NA	1.74883,NA	0.00110437	0.00223487
3	rs12253232	92330843	G,NA	A,NA	0.689861,NA	0.0107777,NA	0.00427445,NA	1.93224,NA	0.00109965	0.00222473
3	rs4933595	92338026	G,NA	C,NA	0.689861,NA	0.0107777,NA	0.00427445,NA	1.93224,NA	0.00109965	0.00222473
3	rs2800135	92473603	G,G	A,A	0.230616,0.376984	0.0139454,0.0108363	0.00469379,0.00882048	2.52754,0.659072	0.00109176	0.00217669
3	rs12266933	92912588	A,A	G,G	0.893638,0.915675	0.0136707,-0.0231214	0.00641306,0.0153834	1.48106,0.87668	0.00109159	0.00217053
3	rs7475208	92407665	G,G	A,A	0.573559,0.256944	-0.00638862,0.0202189	0.0039978,0.00978302	0.958468,1.41162	0.00108811	0.00219919
3	rs2186015	92400210	A,NA	G,NA	0.694831,NA	0.00993854,NA	0.00429368,NA	1.6855,NA	0.00108674	0.00219873
3	rs28783131	92408744	T,NA	A,NA	0.689861,NA	0.0101741,NA	0.00427445,NA	1.7619,NA	0.00108494	0.00219485
3	rs61859326	92408554	T,NA	C,NA	0.689861,NA	0.0101741,NA	0.00427445,NA	1.7619,NA	0.00108494	0.00219485
3	rs61859325	92405436	A,NA	C,NA	0.689861,NA	0.0101741,NA	0.00427445,NA	1.7619,NA	0.00108494	0.00219485
3	rs2800136	92473543	G,G	T,T	0.230616,0.374008	0.0139454,0.0108535	0.00469379,0.00883443	2.52754,0.659072	0.00108309	0.00215934
3	rs2800138	92473028	T,T	A,A	0.230616,0.375992	0.013898,0.010945	0.00469379,0.00882508	2.51327,0.667775	0.00108053	0.0021543
3	rs10047335	92342511	G,NA	A,NA	0.688867,NA	0.0105354,NA	0.0042707,NA	1.86556,NA	0.00106868	0.0021619
3	rs7903085	92343910	T,NA	G,NA	0.688867,NA	0.0105354,NA	0.0042707,NA	1.86556,NA	0.00106868	0.0021619
3	rs1807875	92341866	T,NA	A,NA	0.688867,NA	0.0105354,NA	0.0042707,NA	1.86556,NA	0.00106868	0.0021619
3	rs2710723	92473615	A,A	G,G	0.230616,0.376984	0.013898,0.0108363	0.00469379,0.00882048	2.51327,0.659072	0.00106837	0.00213005
3	rs56300138	92405039	A,NA	G,NA	0.690855,NA	0.0100928,NA	0.00427824,NA	1.73711,NA	0.00106727	0.00215908
3	rs6583754	92876898	A,A	G,G	0.427435,0.175595	-0.00723675,-0.0246698	0.00399661,0.0112351	1.15376,1.55118	0.00106442	0.00211284
3	rs74472826	92733574	C,NA	T,NA	0.957256,NA	-0.0115781,NA	0.00977441,NA	0.626712,NA	0.00105238	0.00209622
3	rs12220004	92711074	NA,G	NA,A	NA,0.96627	NA,0.0429892	NA,0.023678	NA,1.15842	0.00105131	0.00209194
3	rs7478197	92405938	T,T	C,C	0.573559,0.256944	-0.00624812,0.0203704	0.0039978,0.00978302	0.927829,1.42803	0.00104999	0.00212172
3	rs2489293	92404931	A,A	T,T	0.573559,0.256944	-0.00620279,0.0204697	0.0039978,0.00978302	0.918041,1.43883	0.00104723	0.002116
3	rs1274401	92358016	A,A	C,C	0.428429,0.723214	0.00674977,-0.0179643	0.00399544,0.00955427	1.04025,1.2213	0.00104448	0.00211185
3	rs2710720	92473377	A,A	G,G	0.230616,0.375992	0.0138506,0.010842	0.00469379,0.00882508	2.49905,0.659072	0.0010434	0.0020803
3	rs150513097	92342698	NA,G	NA,C	NA,0.982143	NA,-0.0540691	NA,0.0322783	NA,1.02726	0.00104274	0.00207416
3	rs9731151	92406302	C,C	T,T	0.573559,0.256944	-0.00624812,0.0203182	0.0039978,0.00978302	0.927829,1.42236	0.00104076	0.00210305
3	rs117839419	92347862	G,NA	T,NA	0.979125,NA	-0.0249817,NA	0.0138296,NA	1.14962,NA	0.00103367	0.00206161
3	rs1954506	92399221	A,A	G,G	0.577535,0.259921	-0.00713094,0.017895	0.00400272,0.00974638	1.12594,1.17818	0.00103204	0.00208739
3	rs2710722	92473522	C,C	T,T	0.230616,0.373016	0.0138031,0.0109109	0.00469379,0.00883916	2.48486,0.663417	0.00101994	0.00203345
3	rs10458744	92689033	NA,A	NA,G	NA,0.969246	NA,0.0443157	NA,0.0247591	NA,1.13386	0.00101872	0.00202707
3	rs2800137	92473524	G,G	A,A	0.230616,0.373016	0.0138031,0.0108593	0.00469379,0.00883916	2.48486,0.659072	0.00101318	0.00201997
3	rs2800191	92412295	G,G	A,A	0.573559,0.257937	-0.00629345,0.01999	0.0039978,0.00977071	0.937663,1.38972	0.00101238	0.00204579
3	rs11814758	92443814	A,A	T,T	0.751491,0.997024	0.0128761,0.104692	0.00457516,0.078473	2.31091,0.739531	0.00100911	0.00204022
3	rs72807168	92375272	C,NA	G,NA	0.693837,NA	0.00970092,NA	0.00428977,NA	1.62463,NA	0.00100788	0.00203851
3	rs2710736	92408542	T,T	G,G	0.573559,0.256944	-0.00624812,0.0201197	0.0039978,0.00978302	0.927829,1.40093	0.00100664	0.00203408
3	rs2800196	92408361	A,A	T,T	0.573559,0.256944	-0.00620279,0.0202189	0.0039978,0.00978302	0.918041,1.41162	0.00100375	0.00202812
3	rs7904560	92544766	A,A	G,G	0.780318,0.799603	-0.0132693,-0.0154122	0.00477536,0.0106787	2.26298,0.826967	0.00099909	0.00199129
3	rs2952846	92408730	T,T	C,C	0.573559,0.256944	-0.00624812,0.0200674	0.0039978,0.00978302	0.927829,1.39532	0.000997915	0.00201644
3	rs1274400	92357671	C,C	A,A	0.428429,0.723214	0.00674977,-0.0176577	0.00399544,0.00955427	1.04025,1.18989	0.000995935	0.00201364
3	rs7917811	92392714	G,NA	A,NA	0.695825,NA	0.00980929,NA	0.00429762,NA	1.64859,NA	0.000994826	0.00201207
3	rs1274444	92475500	G,G	A,A	0.769384,0.623016	-0.0138523,-0.0104355	0.00469379,0.00882048	2.49958,0.625671	0.000994297	0.00198247
3	rs17553262	92912773	C,C	A,A	0.893638,0.917659	0.0131383,-0.024353	0.00641306,0.0155508	1.39261,0.930543	0.000993235	0.0019751
3	rs2710738	92410163	A,A	G,G	0.573559,0.256944	-0.00624812,0.0200152	0.0039978,0.00978302	0.927829,1.38972	0.000989289	0.001999
3	rs7903113	92408934	A,A	G,G	0.573559,0.256944	-0.00624812,0.0200152	0.0039978,0.00978302	0.927829,1.38972	0.000989289	0.001999
3	rs2800195	92409951	C,C	A,A	0.573559,0.256944	-0.00624812,0.0199682	0.0039978,0.00978302	0.927829,1.38468	0.000981612	0.00198348
3	rs181467393	92857951	NA,T	NA,C	NA,0.969246	NA,0.0413919	NA,0.0247591	NA,1.02426	0.000974718	0.00193893
3	rs17451198	92394008	C,NA	T,NA	0.695825,NA	0.00976158,NA	0.00429762,NA	1.63595,NA	0.000973832	0.00196945
3	rs2800193	92410296	T,T	C,C	0.573559,0.256944	-0.00624812,0.019916	0.0039978,0.00978302	0.927829,1.37911	0.000973176	0.00196643
3	rs2710739	92410661	A,A	G,G	0.573559,0.256944	-0.00624812,0.0198691	0.0039978,0.00978302	0.927829,1.37409	0.000965668	0.00195125
3	rs72807124	92318689	A,NA	G,NA	0.852883,NA	0.0149149,NA	0.00558166,NA	2.1228,NA	0.000962668	0.00193677
3	rs117469106	92582078	C,NA	T,NA	0.993042,NA	0.0612068,NA	0.0237851,NA	1.99685,NA	0.000960033	0.00191467
3	rs79052885	92614954	C,NA	T,NA	0.963221,NA	-0.0228788,NA	0.0105045,NA	1.53157,NA	0.000956985	0.00190722
3	rs117415659	92482824	NA,T	NA,C	NA,0.984127	NA,-0.0569065	NA,0.0342017	NA,1.01708	0.000943303	0.00187749
3	rs2710737	92409888	G,G	A,A	0.578529,0.256944	-0.0064439,0.0195664	0.00400399,0.00978302	0.968448,1.34203	0.000941962	0.00190303
3	rs12414683	92321437	A,NA	G,NA	0.694831,NA	0.0102199,NA	0.00429368,NA	1.7619,NA	0.000941195	0.00190338
3	rs1343651	92356740	C,C	T,T	0.429423,0.723214	0.00674782,-0.0174065	0.00399429,0.00955427	1.04025,1.16446	0.000938938	0.0018981
3	rs2465118	92413655	A,A	G,G	0.571571,0.256944	-0.00652071,0.0189148	0.00399544,0.00978302	0.988549,1.27422	0.000936503	0.00189286
3	rs72810828	92683794	A,NA	G,NA	0.88668,NA	0.0165782,NA	0.00623739,NA	2.10438,NA	0.000934992	0.0018725
3	rs2800192	92411758	A,A	G,G	0.573559,0.256944	-0.00624812,0.0196655	0.0039978,0.00978302	0.927829,1.35249	0.000934023	0.00188727
3	rs2800189	92412820	A,A	T,T	0.573559,0.256944	-0.00624812,0.0196655	0.0039978,0.00978302	0.927829,1.35249	0.000934023	0.00188727
3	rs61857742	92632424	G,NA	C,NA	0.983101,NA	-0.0260506,NA	0.0153396,NA	1.04837,NA	0.000930685	0.00185542
3	rs1936597	92394755	T,NA	C,NA	0.694831,NA	0.00970975,NA	0.00429368,NA	1.62463,NA	0.000930417	0.00188128
3	rs2800190	92412484	C,C	T,T	0.573559,0.255952	-0.00624812,0.0196435	0.0039978,0.00979543	0.927829,1.34753	0.00092476	0.00186855
3	rs61857947	92915989	G,G	C,C	0.89662,0.918651	0.0137385,-0.0238827	0.00649407,0.0156369	1.46366,0.897294	0.000904067	0.0017981
3	rs111889235	92365315	T,NA	C,NA	0.692843,NA	0.00950193,NA	0.0042859,NA	1.57477,NA	0.000902715	0.00182494
3	rs61857946	92915978	C,C	T,T	0.89662,0.918651	0.0137385,-0.023836	0.00649407,0.0156369	1.46366,0.89475	0.000900654	0.00179132
3	rs1857591	92462934	T,T	A,A	0.190855,0.237103	0.0126446,0.0192751	0.00503123,0.0100508	1.92215,1.25852	0.000892368	0.00177772
3	rs117935198	92344918	NA,G	NA,A	NA,0.957341	NA,-0.0325666	NA,0.0211527	NA,0.907772	0.000886787	0.00176394
3	rs76632532	93088090	NA,C	NA,T	NA,0.930556	NA,0.0273243	NA,0.0168156	NA,0.98223	0.000884933	0.00176089
3	rs7917186	92753967	T,NA	C,NA	0.036779,NA	-0.0263498,NA	0.0105045,NA	1.91624,NA	0.000879968	0.00175261
3	rs2710715	92462715	C,C	G,G	0.190855,0.237103	0.0125988,0.0192751	0.00503123,0.0100508	1.91096,1.25852	0.000879538	0.00175215
3	rs61857945	92913633	C,C	T,T	0.89662,0.916667	0.0135608,-0.0237584	0.00649407,0.0154664	1.43438,0.904809	0.000872176	0.00173468
3	rs12219236	92546317	NA,C	NA,T	NA,0.947421	NA,0.0292177	NA,0.0191524	NA,0.895766	0.000867594	0.00172659
3	rs77396179	92556230	A,NA	G,NA	0.993042,NA	0.0561931,NA	0.0237851,NA	1.74111,NA	0.000861722	0.00171801
3	rs77843021	92576565	NA,C	NA,T	NA,0.964286	NA,0.0356333	NA,0.0230345	NA,0.914087	0.000859816	0.0017106
3	rs10785990	92888997	T,T	G,G	0.383698,0.171627	-0.00434206,-0.0278534	0.00406582,0.011337	0.544323,1.85339	0.000859789	0.00170599
3	rs1547850	92373233	A,NA	C,NA	0.695825,NA	0.00934201,NA	0.00429762,NA	1.52691,NA	0.000852483	0.00172302
3	rs7900478	92365874	A,NA	G,NA	0.694831,NA	0.00938107,NA	0.00429368,NA	1.53911,NA	0.000848082	0.00171417
3	rs141578219	93179069	NA,G	NA,C	NA,0.984127	NA,-0.0506236	NA,0.0342017	NA,0.857503	0.000845271	0.00168183
3	rs76991198	93093652	A,A	G,G	0.935388,0.849206	-0.0149254,0.0258069	0.00804241,0.0119455	1.19738,1.51226	0.000844237	0.00167913
3	rs10881889	92888908	A,A	T,T	0.383698,0.171627	-0.00429228,-0.0278051	0.00406582,0.011337	0.535949,1.84824	0.00084353	0.00167375
3	rs10881887	92883130	T,T	C,C	0.424453,0.166667	-0.00563794,-0.0256794	0.00400022,0.0114701	0.799381,1.59914	0.000843501	0.00167466
3	rs61857944	92911592	C,C	T,T	0.893638,0.916667	0.0127348,-0.0236901	0.00641306,0.0154664	1.32735,0.901038	0.000843246	0.00167696
3	rs66513005	92332047	G,NA	A,NA	0.691849,NA	0.00995917,NA	0.00428205,NA	1.69833,NA	0.000842368	0.00170238
3	rs61857943	92910824	A,A	G,G	0.893638,0.916667	0.0126478,-0.0239288	0.00641306,0.0154664	1.31347,0.914259	0.000838307	0.00166713
3	rs2096350	92369083	T,NA	C,NA	0.694831,NA	0.00933346,NA	0.00429368,NA	1.52691,NA	0.000830958	0.00167942
3	rs66665368	92327132	C,NA	G,NA	0.693837,NA	0.00997713,NA	0.00428977,NA	1.69833,NA	0.000830797	0.00167927
3	rs2800119	92373927	C,C	T,T	0.223658,0.068452	0.000266145,0.0429679	0.00474483,0.0169281	0.0198744,1.9531	0.000822119	0.00163823
3	rs12416298	92431158	G,NA	C,NA	0.710736,NA	0.0107373,NA	0.00436052,NA	1.86007,NA	0.000817809	0.00165193
3	rs7090414	92334260	T,NA	G,NA	0.692843,NA	0.00996811,NA	0.0042859,NA	1.69833,NA	0.000816079	0.00164924
3	rs72807163	92367213	A,NA	G,NA	0.694831,NA	0.00928585,NA	0.00429368,NA	1.51476,NA	0.000814279	0.00164557
3	rs7899671	92328703	C,NA	T,NA	0.693837,NA	0.00992949,NA	0.00428977,NA	1.6855,NA	0.0008141	0.00164538
3	rs2901082	92326902	T,NA	G,NA	0.693837,NA	0.00992949,NA	0.00428977,NA	1.6855,NA	0.0008141	0.00164538
3	rs2901081	92326895	T,NA	C,NA	0.693837,NA	0.00992949,NA	0.00428977,NA	1.6855,NA	0.0008141	0.00164538
3	rs72807127	92325847	T,NA	C,NA	0.693837,NA	0.00992949,NA	0.00428977,NA	1.6855,NA	0.0008141	0.00164538
3	rs12414347	92321571	C,NA	T,NA	0.693837,NA	0.00992949,NA	0.00428977,NA	1.6855,NA	0.0008141	0.00164538
3	rs7099204	92335952	T,NA	C,NA	0.692843,NA	0.00996811,NA	0.0042859,NA	1.69833,NA	0.00081186	0.00164083
3	rs7089665	92333859	T,NA	C,NA	0.692843,NA	0.00996811,NA	0.0042859,NA	1.69833,NA	0.00081186	0.00164083
3	rs74806497	92333086	G,NA	T,NA	0.692843,NA	0.00996811,NA	0.0042859,NA	1.69833,NA	0.00081186	0.00164083
3	rs1892527	92335072	A,NA	T,NA	0.692843,NA	0.00996811,NA	0.0042859,NA	1.69833,NA	0.00081186	0.00164083
3	rs67010776	92337950	C,NA	A,NA	0.692843,NA	0.00996811,NA	0.0042859,NA	1.69833,NA	0.00081186	0.00164083
3	rs7090090	92334196	G,NA	C,NA	0.692843,NA	0.00996811,NA	0.0042859,NA	1.69833,NA	0.00081186	0.00164083
3	rs2420185	92334588	A,NA	G,NA	0.692843,NA	0.00996811,NA	0.0042859,NA	1.69833,NA	0.00081186	0.00164083
3	rs72807144	92342187	A,NA	T,NA	0.691849,NA	0.00977376,NA	0.00428205,NA	1.64859,NA	0.000806706	0.0016304
3	rs17524032	92430963	T,NA	C,NA	0.710736,NA	0.0106893,NA	0.00436052,NA	1.84678,NA	0.000801596	0.00161905
3	rs72807159	92363751	G,NA	T,NA	0.694831,NA	0.009243,NA	0.00429368,NA	1.50387,NA	0.000799637	0.00161586
3	rs56190281	92367183	T,NA	C,NA	0.694831,NA	0.009243,NA	0.00429368,NA	1.50387,NA	0.000799637	0.00161586
3	rs1274394	92353890	C,C	T,T	0.430417,0.723214	0.00647117,-0.0170178	0.00399316,0.00955427	0.978353,1.12561	0.000799474	0.00161559
3	rs2901083	92327011	T,NA	G,NA	0.693837,NA	0.00988663,NA	0.00428977,NA	1.674,NA	0.000799442	0.00161563
3	rs56172029	92326406	G,NA	A,NA	0.693837,NA	0.00988663,NA	0.00428977,NA	1.674,NA	0.000799442	0.00161563
3	rs12413401	92323157	A,NA	G,NA	0.693837,NA	0.00988663,NA	0.00428977,NA	1.674,NA	0.000799442	0.00161563
3	rs72807160	92364908	T,NA	C,NA	0.693837,NA	0.0092774,NA	0.00428977,NA	1.51476,NA	0.000799349	0.00161523
3	rs118016129	93137151	NA,A	NA,G	NA,0.956349	NA,0.032012	NA,0.0209218	NA,0.899639	0.000796314	0.00158466
3	rs1892528	92334797	C,NA	T,NA	0.692843,NA	0.00992052,NA	0.0042859,NA	1.6855,NA	0.000795651	0.00160794
3	rs1892531	92333500	T,NA	A,NA	0.692843,NA	0.00992052,NA	0.0042859,NA	1.6855,NA	0.000795651	0.00160794
3	rs56354566	92330795	G,NA	T,NA	0.692843,NA	0.00992052,NA	0.0042859,NA	1.6855,NA	0.000795651	0.00160794
3	rs56130632	92331132	G,NA	A,NA	0.692843,NA	0.00992052,NA	0.0042859,NA	1.6855,NA	0.000795651	0.00160794
3	rs1431863	92872865	C,C	G,G	0.642147,0.670635	-0.00560585,-0.019968	0.00412449,0.00909539	0.759213,1.55075	0.00079268	0.00157853
3	rs79055969	92562899	A,NA	C,NA	0.961233,NA	-0.021164,NA	0.0102422,NA	1.41123,NA	0.000786747	0.0015677
3	rs2901084	92335233	G,NA	A,NA	0.693837,NA	0.009839,NA	0.00428977,NA	1.66127,NA	0.000784335	0.00158492
3	rs12243422	92343852	T,NA	C,NA	0.691849,NA	0.00968346,NA	0.00428205,NA	1.62463,NA	0.000780758	0.00157759
3	rs72807132	92330381	T,NA	A,NA	0.691849,NA	0.00991162,NA	0.00428205,NA	1.6855,NA	0.000779188	0.00157446
3	rs78194737	92560428	NA,T	NA,C	NA,0.963294	NA,0.0338129	NA,0.0227328	NA,0.863571	0.000777398	0.00154662
3	rs7087325	92887896	T,T	C,C	0.38668,0.172619	-0.00383395,-0.0273965	0.00405994,0.0113111	0.462183,1.81158	0.000776684	0.0015413
3	rs80254307	92441144	T,NA	A,NA	0.964215,NA	-0.0194459,NA	0.0106439,NA	1.16937,NA	0.000773514	0.00154167
3	rs7094806	92370121	G,NA	C,NA	0.694831,NA	0.0091478,NA	0.00429368,NA	1.4798,NA	0.000768307	0.00155229
3	rs7083030	92887250	T,T	C,C	0.383698,0.170635	-0.00397538,-0.0272896	0.00406582,0.0113631	0.483868,1.78719	0.000768294	0.00152477
3	rs1892532	92333448	G,NA	T,NA	0.692843,NA	0.00983011,NA	0.0042859,NA	1.66127,NA	0.000765998	0.00154776
3	rs1547852	92375046	A,A	G,G	0.224652,0.06746	4.42766e-05,0.0425805	0.00473736,0.017043	0.00325073,1.90396	0.00076014	0.00151478
3	rs17098655	92441525	G,NA	A,NA	0.944334,NA	0.0181877,NA	0.00862346,NA	1.45672,NA	0.000759901	0.00151555
3	rs17455083	92552341	A,NA	G,NA	0.963221,NA	-0.021534,NA	0.0105045,NA	1.39398,NA	0.000756017	0.00150681
3	rs1892108	92438659	C,NA	T,NA	0.692843,NA	0.0104824,NA	0.0042859,NA	1.84003,NA	0.000751369	0.00151658
3	rs6583758	92945779	C,NA	T,NA	0.09841,NA	-0.0131848,NA	0.00663767,NA	1.32797,NA	0.000746578	0.00148649
3	rs72807134	92330387	T,NA	G,NA	0.691849,NA	0.00980505,NA	0.00428205,NA	1.65693,NA	0.000745284	0.00150566
3	rs77147377	92596272	T,NA	A,NA	0.949304,NA	-0.015952,NA	0.00901262,NA	1.11502,NA	0.00074408	0.00148223
3	rs1936588	92376143	A,A	G,G	0.224652,0.06746	4.42766e-05,0.0423713	0.00473736,0.017043	0.00325073,1.88895	0.000740419	0.00147548
3	rs1418052	92293555	G,NA	A,NA	0.893638,NA	0.0165078,NA	0.00641306,NA	1.99782,NA	0.000738295	0.0014813
3	rs74427060	92585791	T,NA	C,NA	0.949304,NA	-0.0159113,NA	0.00901262,NA	1.11076,NA	0.000738141	0.00147041
3	rs146134208	92569833	NA,T	NA,C	NA,0.948413	NA,0.0269846	NA,0.0193256	NA,0.788826	0.00072971	0.00145231
3	rs76146948	93098763	NA,A	NA,C	NA,0.970238	NA,-0.0364404	NA,0.0251555	NA,0.831358	0.000728935	0.00145038
3	rs1936595	92388886	A,A	G,G	0.224652,0.06746	0.000310029,0.0424507	0.00473736,0.017043	0.0232737,1.89464	0.000725974	0.00144677
3	rs4390260	92355655	C,NA	T,NA	0.694831,NA	0.00900504,NA	0.00429368,NA	1.44407,NA	0.000724258	0.00146292
3	rs2421484	92965118	C,NA	G,NA	0.10338,NA	-0.0126293,NA	0.00649407,NA	1.28561,NA	0.000716482	0.00142698
3	rs2800126	92392234	G,G	A,A	0.224652,0.066468	0.000531611,0.0428515	0.00473736,0.0171606	0.0406478,1.90233	0.000713542	0.00142204
3	rs117834260	93147261	G,NA	A,NA	0.965209,NA	-0.0192625,NA	0.0107893,NA	1.12956,NA	0.00071158	0.00141637
3	rs1419346	92347877	NA,G	NA,A	NA,0.96627	NA,0.0314894	NA,0.023678	NA,0.736246	0.000710684	0.00141324
3	rs187101846	92516213	C,NA	G,NA	0.993042,NA	0.0540247,NA	0.0237851,NA	1.63592,NA	0.000710514	0.00141765
3	rs7907197	92974968	T,NA	C,NA	0.102386,NA	-0.0127782,NA	0.0065219,NA	1.30032,NA	0.000704228	0.00140273
3	rs12413660	92418673	A,NA	C,NA	0.709742,NA	0.0104006,NA	0.00435609,NA	1.77061,NA	0.0007016	0.00141625
3	rs75515964	92607433	G,NA	A,NA	0.949304,NA	-0.0156059,NA	0.00901262,NA	1.07909,NA	0.000695559	0.00138558
3	rs117798311	92694932	NA,C	NA,T	NA,0.97619	NA,0.0388124	NA,0.0280389	NA,0.779143	0.000695143	0.00138313
3	rs1892113	92433730	C,NA	T,NA	0.702783,NA	0.0104412,NA	0.00432606,NA	1.80141,NA	0.000694632	0.00140182
3	rs1892112	92433925	A,NA	G,NA	0.702783,NA	0.0104412,NA	0.00432606,NA	1.80141,NA	0.000694605	0.00140176
3	rs1936589	92376278	C,C	T,T	0.224652,0.06746	0.000221427,0.041983	0.00473736,0.017043	0.0165,1.86124	0.000691361	0.00137776
3	rs112988876	92611234	T,NA	C,NA	0.949304,NA	-0.0155617,NA	0.00901262,NA	1.07454,NA	0.000689665	0.00137384
3	rs1274411	92346977	C,C	T,T	0.847913,0.946429	-0.00357688,-0.048581	0.00550577,0.0189842	0.287425,1.97895	0.00068908	0.00137353
3	rs2096349	92416213	A,NA	G,NA	0.709742,NA	0.0103527,NA	0.00435609,NA	1.75764,NA	0.000686233	0.00138509
3	rs1936591	92378044	C,C	T,T	0.224652,0.06746	0.000354337,0.0420096	0.00473736,0.017043	0.0266981,1.86314	0.000683878	0.00136289
3	rs2800156	92441337	C,C	A,A	0.592445,0.520833	-0.00994229,0.00405458	0.00402367,0.00855678	1.87046,0.196809	0.000678467	0.00137068
3	rs1936592	92378290	C,C	T,T	0.224652,0.06746	0.000398649,0.0419588	0.00473736,0.017043	0.0301476,1.85953	0.000676481	0.00134816
3	rs7476897	92416402	A,NA	G,NA	0.710736,NA	0.0102674,NA	0.00436052,NA	1.73186,NA	0.000675568	0.00136353
3	rs11186392	92719413	NA,T	NA,C	NA,0.980159	NA,-0.0393008	NA,0.0306528	NA,0.69941	0.000674707	0.00134261
3	rs1936582	92402765	C,C	G,G	0.16501,0.066468	0.0062727,0.042874	0.00532652,0.0171606	0.621708,1.90394	0.000674686	0.00134573
3	rs72815488	93150607	T,NA	A,NA	0.972167,NA	-0.0200899,NA	0.0120196,NA	1.02394,NA	0.00067276	0.00133855
3	rs4933658	93280641	T,T	A,A	0.739563,0.924603	-0.00284249,0.0350726	0.00450506,0.0161901	0.277309,1.51873	0.000669549	0.00133182
3	rs1857590	92379266	A,A	G,G	0.224652,0.06746	0.000398649,0.0418515	0.00473736,0.017043	0.0301476,1.85191	0.000667546	0.00133035
3	rs1419345	92379924	G,G	A,A	0.224652,0.06746	0.000354337,0.0418007	0.00473736,0.017043	0.0266981,1.84831	0.000666398	0.00132805
3	rs1936598	92399570	T,T	C,C	0.167992,0.066468	0.00424134,0.0431113	0.00528849,0.0171606	0.374116,1.92092	0.000664414	0.00132449
3	rs1419354	92394059	T,T	A,A	0.167992,0.066468	0.00424134,0.0430837	0.00528849,0.0171606	0.374116,1.91894	0.000662114	0.00131991
3	rs76612768	92645173	G,NA	A,NA	0.954274,NA	-0.0167011,NA	0.00946506,NA	1.10988,NA	0.000658209	0.00131099
3	rs1431864	92872941	A,A	G,G	0.643141,0.677579	-0.00542602,-0.0193654	0.00412703,0.00914559	0.724472,1.46571	0.000652702	0.00129981
3	rs72807156	92360470	C,NA	T,NA	0.694831,NA	0.00896222,NA	0.00429368,NA	1.43344,NA	0.000651533	0.00131533
3	rs74411983	92440795	G,NA	A,NA	0.964215,NA	-0.0183997,NA	0.0106439,NA	1.07639,NA	0.00065141	0.00129827
3	rs2800123	92390728	T,T	G,G	0.166998,0.06746	0.00402083,0.0425297	0.00530104,0.017043	0.348575,1.90031	0.000650906	0.00129745
3	rs1419353	92393961	T,T	C,C	0.167992,0.066468	0.00424134,0.0429251	0.00528849,0.0171606	0.374116,1.90759	0.000649087	0.00129394
3	rs4536121	93126279	G,NA	A,NA	0.979125,NA	-0.0224293,NA	0.0138296,NA	0.979475,NA	0.000648201	0.00128833
3	rs12259401	92594121	G,G	T,T	0.691849,0.577381	0.0107743,-0.000203574	0.00428205,0.00865361	1.92575,0.00822842	0.000647739	0.00129861
3	rs4933617	92646722	T,T	G,G	0.49006,0.558532	0.0133862,0.00322335	0.00395508,0.00860854	3.14695,0.149918	0.000646759	0.00130247
3	rs2800155	92441355	G,G	C,C	0.592445,0.520833	-0.00985175,0.00410503	0.00402367,0.00855678	1.84323,0.199687	0.000646168	0.00130526
3	rs10748552	92390995	A,A	G,G	0.166998,0.06746	0.00406694,0.0424791	0.00530104,0.017043	0.353631,1.89668	0.000646007	0.0012877
3	rs2465116	92402018	T,T	G,G	0.167992,0.066468	0.00446688,0.0429023	0.00528849,0.0171606	0.399778,1.90596	0.000645681	0.00128723
3	rs146471366	92774017	A,NA	G,NA	0.993042,NA	-0.0395872,NA	0.0237851,NA	1.01755,NA	0.00064518	0.00128364
3	rs78704282	92298741	NA,T	NA,G	NA,0.980159	NA,-0.0402662	NA,0.0306528	NA,0.723599	0.000645157	0.00128366
3	rs1936622	92470133	T,T	C,C	0.175944,0.210317	0.0120393,0.0199153	0.00519247,0.0104891	1.69002,1.23951	0.000644308	0.00128326
3	rs74545603	92510557	G,NA	C,NA	0.970179,NA	-0.0216625,NA	0.0116239,NA	1.20499,NA	0.000643646	0.00128196
3	rs13675	93043858	C,C	T,T	0.789264,0.933532	0.00827353,0.0230245	0.00484796,0.0171606	1.05603,0.745476	0.000643552	0.00128046
3	rs17102188	92665783	C,NA	T,NA	0.954274,NA	-0.0165652,NA	0.00946506,NA	1.0964,NA	0.000642338	0.00127938
3	rs2710718	92467699	T,T	G,G	0.175944,0.210317	0.0120865,0.0197671	0.00519247,0.0104891	1.70053,1.22554	0.000637056	0.00126884
3	rs76854523	92665993	C,NA	T,NA	0.954274,NA	-0.0164814,NA	0.00946506,NA	1.08813,NA	0.000632815	0.00126042
3	rs117454128	92929185	NA,G	NA,A	NA,0.973214	NA,-0.0322039	NA,0.0264757	NA,0.650046	0.000631423	0.00125628
3	rs76851215	92438406	T,NA	C,NA	0.977137,NA	-0.0212666,NA	0.0132281,NA	0.966963,NA	0.000630928	0.00125802
3	rs4933205	92957781	A,A	G,G	0.10338,0.065476	-0.0120498,0.030197	0.00649407,0.0172809	1.19706,1.09386	0.000628658	0.00125098
3	rs1936594	92388848	G,G	A,A	0.166998,0.06746	0.00388255,0.0421699	0.00530104,0.017043	0.33356,1.87456	0.000624727	0.00124521
3	rs117458340	92613632	NA,A	NA,T	NA,0.962302	NA,0.0294155	NA,0.0224433	NA,0.721308	0.000624214	0.00124202
3	rs2421487	92953356	A,A	G,G	0.10338,0.064484	-0.0124507,0.0290769	0.00649407,0.0174041	1.258,1.02327	0.000623347	0.00124046
3	rs7098220	92907832	G,G	A,A	0.893638,0.916667	0.0108056,-0.026273	0.00641306,0.0154664	1.03621,1.0488	0.000621312	0.0012357
3	rs2648725	93015079	A,A	T,T	0.789264,0.933532	0.00809685,0.0234982	0.00484796,0.0171606	1.02279,0.767255	0.000621073	0.00123577
3	rs2420193	92424135	A,NA	G,NA	0.694831,NA	0.00989563,NA	0.00429368,NA	1.674,NA	0.000620979	0.00125243
3	rs139953033	92472004	NA,A	NA,C	NA,0.991071	NA,-0.057365	NA,0.0454422	NA,0.684418	0.000619845	0.00123385
3	rs7911332	93154008	G,G	A,A	0.982107,0.915675	0.0324187,0.0101061	0.014915,0.0153834	1.52669,0.291395	0.000618522	0.00123013
3	rs56275434	92437400	G,G	A,A	0.565606,0.795635	0.00893986,0.0197655	0.00398879,0.0106009	1.60189,1.20586	0.000617207	0.00124389
3	rs1419352	92440959	C,C	G,G	0.590457,0.765873	0.0120598,-0.00434224	0.00402064,0.0100948	2.56791,0.175815	0.000612502	0.00123855
3	rs1419351	92441029	A,A	G,G	0.590457,0.765873	0.0120598,-0.00431376	0.00402064,0.0100948	2.56791,0.174481	0.000612054	0.00123764
3	rs79124448	92668416	G,NA	T,NA	0.954274,NA	-0.0162863,NA	0.00946506,NA	1.069,NA	0.000611356	0.00121768
3	rs143044209	92591547	A,NA	G,NA	0.916501,NA	0.0164472,NA	0.00714714,NA	1.67002,NA	0.000611105	0.00122502
3	rs76537702	92821919	A,NA	G,NA	0.975149,NA	-0.0136585,NA	0.0127009,NA	0.549452,NA	0.000602115	0.00119895
3	rs2710731	92385828	C,C	G,G	0.166998,0.066468	0.00397473,0.042195	0.00530104,0.0171606	0.343544,1.85577	0.000600445	0.00119678
3	rs12413665	92418495	C,NA	G,NA	0.694831,NA	0.0098003,NA	0.00429368,NA	1.64859,NA	0.000598487	0.00120687
3	rs61857661	92417088	T,NA	C,NA	0.694831,NA	0.0098003,NA	0.00429368,NA	1.64859,NA	0.000598487	0.00120687
3	rs61857662	92419460	G,NA	A,NA	0.694831,NA	0.0098003,NA	0.00429368,NA	1.64859,NA	0.000598487	0.00120687
3	rs150475474	93037648	A,NA	G,NA	0.99006,NA	-0.0245289,NA	0.01993,NA	0.660717,NA	0.000597079	0.0011877
3	rs55850765	92300121	A,NA	G,NA	0.815109,NA	0.0106502,NA	0.005093,NA	1.43752,NA	0.000592798	0.0011907
3	rs76177431	92604023	A,NA	G,NA	0.980119,NA	-0.0211825,NA	0.0141639,NA	0.870379,NA	0.000591695	0.00117892
3	rs112903433	92558649	T,NA	C,NA	0.949304,NA	-0.0147354,NA	0.00901262,NA	0.991172,NA	0.000590797	0.00117689
3	rs61857664	92427971	T,NA	C,NA	0.694831,NA	0.00975264,NA	0.00429368,NA	1.63595,NA	0.000587655	0.00118493
3	rs117862704	93118139	C,NA	T,NA	0.963221,NA	-0.0227782,NA	0.0105045,NA	1.52105,NA	0.000586237	0.00116543
3	rs7087261	92938940	G,G	T,T	0.102386,0.063492	-0.0115582,0.0303294	0.0065219,0.0175302	1.11713,1.07775	0.000581089	0.00115625
3	rs7069106	92938899	C,C	A,A	0.102386,0.063492	-0.0115582,0.0302875	0.0065219,0.0175302	1.11713,1.07553	0.00057901	0.00115212
3	rs138331649	93209935	NA,C	NA,T	NA,0.953373	NA,0.0252673	NA,0.0202746	NA,0.672291	0.000578956	0.00115223
3	rs12411392	92420111	T,NA	A,NA	0.694831,NA	0.00970975,NA	0.00429368,NA	1.62463,NA	0.000578135	0.00116565
3	rs2710735	92404776	A,A	C,C	0.514911,0.255952	-0.00381599,0.0206474	0.00395606,0.00979543	0.475281,1.4554	0.000577832	0.0011638
3	rs2420189	92414920	G,G	A,A	0.552684,0.256944	-0.0061045,0.0190659	0.00397643,0.00978302	0.903987,1.28979	0.000575978	0.0011611
3	rs2901436	92964273	T,T	C,C	0.10835,0.058532	-0.0120523,0.0281998	0.00636104,0.0182097	1.23559,0.915513	0.000575364	0.00114536
3	rs35494783	92650709	NA,G	NA,A	NA,0.954365	NA,0.0249549	NA,0.0204832	NA,0.651489	0.000572204	0.00113902
3	rs17521851	92297210	C,C	T,T	0.877734,0.84127	-0.00829155,-0.0273899	0.00603539,0.0116978	0.770839,1.71649	0.000571828	0.00113938
3	rs11596739	92573054	T,T	C,C	0.833996,0.800595	-0.0131487,-0.0179825	0.00531372,0.0106986	1.87476,1.03246	0.000570476	0.00113618
3	rs10785985	92823539	T,T	C,C	0.565606,0.642857	0.0150392,-0.0052695	0.00398879,0.00892123	3.78778,0.255909	0.000568991	0.00114454
3	rs11815426	92781474	NA,A	NA,T	NA,0.936508	NA,-0.024736	NA,0.0175302	NA,0.800709	0.000568987	0.00113243
3	rs4933651	92958507	A,A	G,G	0.10338,0.064484	-0.0119582,0.0294548	0.00649407,0.0174041	1.18334,1.04302	0.000568819	0.00113195
3	rs68143152	92558832	T,T	C,C	0.833996,0.801587	-0.0130295,-0.0182524	0.00531372,0.0107187	1.84758,1.05259	0.000568745	0.00113272
3	rs1936579	92415537	G,G	A,A	0.553678,0.256944	-0.00606017,0.019217	0.00397729,0.00978302	0.8942,1.30546	0.000568624	0.00114615
3	rs2800183	92415619	A,A	G,G	0.553678,0.256944	-0.00606017,0.019217	0.00397729,0.00978302	0.8942,1.30546	0.000568624	0.00114615
3	rs371297506	93214671	NA,A	NA,G	NA,0.953373	NA,0.0249053	NA,0.0202746	NA,0.658965	0.000567715	0.00112987
3	rs9663247	92941809	C,C	T,T	0.102386,0.064484	-0.0118299,0.0294649	0.0065219,0.0174041	1.15678,1.04355	0.000565886	0.00112606
3	rs140874898	92433980	C,NA	T,NA	0.986084,NA	-0.0264035,NA	0.0168779,NA	0.929121,NA	0.000565549	0.00112651
3	rs117927248	92972064	NA,T	NA,C	NA,0.973214	NA,0.029749	NA,0.0264757	NA,0.583081	0.000565186	0.00112474
3	rs72809032	92438444	C,NA	T,NA	0.691849,NA	0.00968346,NA	0.00428205,NA	1.62463,NA	0.000564204	0.00113737
3	rs2800182	92415872	C,C	T,T	0.553678,0.256944	-0.00606017,0.0191649	0.00397729,0.00978302	0.8942,1.30005	0.00056395	0.00113673
3	rs139730577	92476215	NA,T	NA,C	NA,0.972222	NA,0.0310473	NA,0.0260119	NA,0.633312	0.000558816	0.00111202
3	rs2648721	93026996	G,G	T,T	0.691849,0.933532	0.00906023,0.018189	0.00428205,0.0171606	1.46399,0.538836	0.000558809	0.00111273
3	rs61859283	92301161	C,C	T,T	0.877734,0.84127	-0.00820104,-0.0273088	0.00603539,0.0116978	0.758948,1.70844	0.000558123	0.00111206
3	rs56201206	92714926	T,NA	C,NA	0.959245,NA	-0.0298704,NA	0.00999958,NA	2.5504,NA	0.000557621	0.0011133
3	rs10736062	92943988	G,G	A,A	0.102386,0.064484	-0.0118737,0.0291497	0.0065219,0.0174041	1.16323,1.02706	0.00055722	0.00110883
3	rs61858544	92296663	A,A	G,G	0.877734,0.84127	-0.0082463,-0.0272498	0.00603539,0.0116978	0.764883,1.70259	0.000555511	0.00110686
3	rs113523053	92574993	T,T	C,C	0.833996,0.800595	-0.0130552,-0.0179825	0.00531372,0.0106986	1.85343,1.03246	0.000555504	0.00110635
3	rs56043086	92575833	T,T	C,C	0.833996,0.800595	-0.0130552,-0.0179825	0.00531372,0.0106986	1.85343,1.03246	0.000555504	0.00110635
3	rs11816911	92301707	A,A	G,G	0.877734,0.84127	-0.00829155,-0.0272176	0.00603539,0.0116978	0.770839,1.6994	0.000555446	0.00110674
3	rs1274382	92289652	T,T	G,G	0.877734,0.833333	-0.00921373,-0.0261331	0.00603539,0.0114701	0.896688,1.64387	0.000554459	0.0011051
3	rs61857684	92437935	T,NA	C,NA	0.691849,NA	0.00963594,NA	0.00428205,NA	1.61209,NA	0.000554211	0.00111713
3	rs117026137	93161297	G,NA	A,NA	0.976143,NA	0.0187051,NA	0.0129561,NA	0.827347,NA	0.000553411	0.00110061
3	rs117471638	93158084	A,NA	G,NA	0.976143,NA	0.0186771,NA	0.0129561,NA	0.825573,NA	0.000551497	0.00109681
3	rs2800176	92420244	A,A	G,G	0.553678,0.256944	-0.00610581,0.0189148	0.00397729,0.00978302	0.903987,1.27422	0.000551475	0.00111163
3	rs137969153	92630084	A,NA	C,NA	0.981113,NA	-0.0214578,NA	0.0145245,NA	0.855173,NA	0.000551464	0.00109867
3	rs7908601	92935046	A,A	G,G	0.102386,0.064484	-0.011479,0.0301425	0.0065219,0.0174041	1.1057,1.07942	0.000551139	0.00109669
3	rs61858543	92296274	A,A	G,G	0.877734,0.84127	-0.0082463,-0.0272017	0.00603539,0.0116978	0.764883,1.69783	0.000551029	0.00109793
3	rs2420190	92415160	G,G	T,T	0.553678,0.256944	-0.00606017,0.0190138	0.00397729,0.00978302	0.8942,1.28441	0.000550692	0.00110998
3	rs2420191	92415163	C,C	G,G	0.553678,0.256944	-0.00606017,0.0190138	0.00397729,0.00978302	0.8942,1.28441	0.000550692	0.00110998
3	rs754313	92796244	C,C	T,T	0.312127,0.151786	-0.0157839,0.00750706	0.00426697,0.0119134	3.66477,0.276869	0.000550523	0.0011046
3	rs2421485	92962073	A,A	G,G	0.107356,0.058532	-0.0118735,0.028907	0.00638686,0.0182097	1.20052,0.949191	0.000548946	0.00109284
3	rs1592353	92417767	T,NA	C,NA	0.694831,NA	0.00956682,NA	0.00429368,NA	1.58716,NA	0.000547889	0.0011044
3	rs2263619	92422953	G,G	A,A	0.553678,0.256944	-0.00610581,0.0188627	0.00397729,0.00978302	0.903987,1.26888	0.000547024	0.00110265
3	rs2263618	92422701	A,A	C,C	0.553678,0.256944	-0.00610581,0.0188627	0.00397729,0.00978302	0.903987,1.26888	0.000547024	0.00110265
3	rs2263617	92421205	G,G	C,C	0.553678,0.256944	-0.00610581,0.0188627	0.00397729,0.00978302	0.903987,1.26888	0.000547024	0.00110265
3	rs2710744	92418574	T,T	C,C	0.553678,0.256944	-0.00606017,0.0189617	0.00397729,0.00978302	0.8942,1.27905	0.000546221	0.00110096
3	rs1936580	92415467	A,A	T,T	0.553678,0.256944	-0.00606017,0.0189617	0.00397729,0.00978302	0.8942,1.27905	0.000546221	0.00110096
3	rs1274403	92358532	C,C	T,T	0.83499,0.93254	-0.00346044,-0.0408503	0.00532652,0.017043	0.287425,1.78161	0.000545231	0.00108655
3	rs57996677	93159077	G,G	C,C	0.983101,0.916667	0.0333225,0.00993134	0.0153396,0.0154664	1.52532,0.283336	0.000544892	0.00108369
3	rs1274402	92358526	T,T	C,C	0.83499,0.93254	-0.00350562,-0.0408503	0.00532652,0.017043	0.29205,1.78161	0.000543961	0.00108403
3	rs4462250	92966563	A,A	G,G	0.107356,0.058532	-0.0121012,0.0279784	0.00638686,0.0182097	1.23559,0.905086	0.000543896	0.00108282
3	rs184641171	93263232	NA,A	NA,G	NA,0.982143	NA,0.0405054	NA,0.0322783	NA,0.67877	0.000542255	0.00107919
3	rs1857594	92419129	G,G	C,C	0.553678,0.256944	-0.00606017,0.0189148	0.00397729,0.00978302	0.8942,1.27422	0.000542241	0.00109293
3	rs2800177	92419483	C,C	T,T	0.553678,0.256944	-0.00606017,0.0189148	0.00397729,0.00978302	0.8942,1.27422	0.000542241	0.00109293
3	rs2800179	92418492	G,G	A,A	0.553678,0.256944	-0.00606017,0.0189148	0.00397729,0.00978302	0.8942,1.27422	0.000542241	0.00109293
3	rs1857593	92419243	A,A	G,G	0.553678,0.256944	-0.00606017,0.0189148	0.00397729,0.00978302	0.8942,1.27422	0.000542241	0.00109293
3	rs1936578	92417902	C,C	T,T	0.553678,0.256944	-0.00606017,0.0189148	0.00397729,0.00978302	0.8942,1.27422	0.000542241	0.00109293
3	rs117377859	92568318	A,A	G,G	0.833996,0.800595	-0.0129617,-0.0179825	0.00531372,0.0106986	1.83222,1.03246	0.000541084	0.00107762
3	rs7082516	92946914	T,T	G,G	0.102386,0.065476	-0.0120533,0.0279406	0.0065219,0.0172809	1.18987,0.975059	0.000539008	0.0010726
3	rs150729685	92617760	C,NA	G,NA	0.954274,NA	-0.015519,NA	0.00946506,NA	0.995311,NA	0.000535954	0.00106749
3	rs77534855	92658751	C,NA	T,NA	0.974155,NA	0.0095813,NA	0.0124606,NA	0.354641,NA	0.000531967	0.0010614
3	rs4933650	92947833	A,A	G,G	0.102386,0.065476	-0.0120533,0.0277251	0.0065219,0.0172809	1.18987,0.964044	0.000529838	0.00105437
3	rs12416204	92435937	T,NA	G,NA	0.691849,NA	0.00949341,NA	0.00428205,NA	1.57477,NA	0.000525664	0.00105933
3	rs17524465	92436524	C,NA	T,NA	0.691849,NA	0.00949341,NA	0.00428205,NA	1.57477,NA	0.000525664	0.00105933
3	rs144980778	92936680	A,NA	G,NA	0.969185,NA	-0.0189973,NA	0.0114407,NA	1.01406,NA	0.000524026	0.00104352
3	rs55958759	92546920	C,C	T,T	0.809145,0.800595	-0.0120582,-0.0169249	0.00503123,0.0106986	1.78133,0.944402	0.000523778	0.00104391
3	rs190757741	93121897	C,NA	A,NA	0.979125,NA	-0.020624,NA	0.0138296,NA	0.866831,NA	0.000523711	0.00104106
3	rs7081448	92589362	A,A	T,T	0.83499,0.801587	-0.0132491,-0.0174824	0.00532652,0.0107187	1.89047,0.987639	0.00052361	0.00104297
3	rs17460578	92831290	G,NA	A,NA	0.969185,NA	-0.0216884,NA	0.0114407,NA	1.23659,NA	0.000522641	0.00104135
3	rs61858542	92296245	T,T	C,C	0.877734,0.84127	-0.0082463,-0.0268776	0.00603539,0.0116978	0.764883,1.66592	0.000521996	0.00104009
3	rs11596518	92555011	G,G	A,A	0.811133,0.800595	-0.0120579,-0.0170754	0.00505144,0.0106986	1.76991,0.956713	0.000521005	0.00103834
3	rs11186331	92603718	NA,A	NA,G	NA,0.972222	NA,0.0321337	NA,0.0260119	NA,0.664138	0.000519636	0.0010342
3	rs76381243	92869454	NA,C	NA,T	NA,0.959325	NA,0.0258456	NA,0.0216401	NA,0.633866	0.000518865	0.00103274
3	rs1274442	92476015	C,C	T,T	0.175944,0.205357	0.0123602,0.0182147	0.00519247,0.0105819	1.76211,1.06959	0.000518335	0.00103257
3	rs2226213	92424546	A,A	G,G	0.553678,0.257937	-0.00619708,0.018241	0.00397729,0.00977071	0.923705,1.20821	0.000517672	0.00104354
3	rs7097710	92435851	C,NA	G,NA	0.691849,NA	0.00945066,NA	0.00428205,NA	1.56366,NA	0.000517501	0.0010428
3	rs75651706	92340687	NA,A	NA,G	NA,0.946429	NA,-0.0209472	NA,0.0189842	NA,0.568871	0.000517423	0.00102946
3	rs2226116	92600239	T,NA	G,NA	0.854871,NA	0.0142598,NA	0.00561322,NA	1.95575,NA	0.000514056	0.00103008
3	rs1892109	92457733	C,C	T,T	0.173956,0.209325	0.0121704,0.0186616	0.00521577,0.0105074	1.70713,1.12076	0.000512732	0.00102125
3	rs1936577	92423854	G,G	A,A	0.553678,0.257937	-0.00615145,0.0182878	0.00397729,0.00977071	0.913822,1.2129	0.000512464	0.00103297
3	rs1936575	92424116	T,T	A,A	0.553678,0.257937	-0.00615145,0.0182878	0.00397729,0.00977071	0.913822,1.2129	0.000512464	0.00103297
3	rs78944451	92779178	NA,G	NA,C	NA,0.943452	NA,-0.0375609	NA,0.018507	NA,1.37261	0.000509559	0.00101467
3	rs2263620	92424360	G,G	A,A	0.553678,0.257937	-0.00615145,0.018241	0.00397729,0.00977071	0.913822,1.20821	0.000508875	0.00102573
3	rs117950616	92308044	NA,A	NA,G	NA,0.962302	NA,-0.0276138	NA,0.0224433	NA,0.660441	0.000506921	0.00100941
3	rs2800170	92425989	A,A	G,G	0.552684,0.257937	-0.00615013,0.0181371	0.00397643,0.00977071	0.913822,1.19781	0.000506643	0.00102126
3	rs1274383	92289999	T,T	C,C	0.877734,0.833333	-0.00921373,-0.0255776	0.00603539,0.0114701	0.896688,1.58919	0.000505968	0.00100846
3	rs56195412	92308615	C,NA	A,NA	0.809145,NA	0.00992375,NA	0.00503123,NA	1.31371,NA	0.000505386	0.0010154
3	rs150798272	92940671	NA,A	NA,G	NA,0.978175	NA,0.0310301	NA,0.0292559	NA,0.539324	0.000501893	0.000998854
3	rs117705248	92890950	C,NA	T,NA	0.971173,NA	0.0218983,NA	0.0118166,NA	1.1948,NA	0.000501403	0.000998894
3	rs7076271	92434544	C,NA	T,NA	0.691849,NA	0.00935567,NA	0.00428205,NA	1.53911,NA	0.000499987	0.00100735
3	rs10509614	92679687	A,NA	C,NA	0.960239,NA	-0.013887,NA	0.0101186,NA	0.769727,NA	0.00049694	0.000989453
3	rs2800174	92421627	A,A	G,G	0.553678,0.253968	-0.00610581,0.018334	0.00397729,0.00982053	0.903987,1.20821	0.000496351	0.00100042
3	rs17099478	92512887	NA,G	NA,A	NA,0.97123	NA,0.0277401	NA,0.0255725	NA,0.555912	0.00049572	0.000986453
3	rs192946889	92997930	G,NA	A,NA	0.991054,NA	-0.0377222,NA	0.0209976,NA	1.14018,NA	0.000492851	0.000980419
3	rs66795651	92582427	C,C	T,T	0.828032,0.801587	-0.0128291,-0.0164482	0.00523953,0.0107187	1.84331,0.903443	0.000491275	0.000978783
3	rs78598968	92870105	NA,A	NA,G	NA,0.869048	NA,-0.019936	NA,0.0126714	NA,0.936858	0.000490695	0.000976568
3	rs7923597	92448753	A,NA	G,NA	0.819085,NA	0.00857657,NA	0.00513615,NA	1.0225,NA	0.000488215	0.000977806
3	rs118071562	93181900	NA,C	NA,A	NA,0.990079	NA,0.0471164	NA,0.0431319	NA,0.561195	0.000488026	0.000971457
3	rs142816519	92332193	NA,C	NA,T	NA,0.982143	NA,0.0335268	NA,0.0322783	NA,0.524395	0.000487167	0.000969626
3	rs76082959	92496399	NA,G	NA,C	NA,0.963294	NA,0.0250186	NA,0.0227328	NA,0.566883	0.000486702	0.000968876
3	rs11186215	92295630	C,C	T,T	0.877734,0.840278	-0.0082463,-0.0263464	0.00603539,0.0116683	0.764883,1.6207	0.000485677	0.000967721
3	rs1274387	92293757	A,A	C,C	0.877734,0.84127	-0.00820104,-0.0264258	0.00603539,0.0116978	0.758948,1.62194	0.000482068	0.000960541
3	rs80136010	93031580	A,NA	C,NA	0.991054,NA	0.0196051,NA	0.0209976,NA	0.455353,NA	0.000481912	0.000959014
3	rs11594712	92816196	C,C	T,T	0.680915,0.909722	0.0156449,-0.00283716	0.0042417,0.0149162	3.64644,0.071017	0.000481858	0.000966317
3	rs113111561	93149440	G,G	T,T	0.985089,0.916667	0.0326281,0.010487	0.0163138,0.0154664	1.34202,0.302999	0.00047723	0.000949266
3	rs10881855	92680929	G,G	A,A	0.323062,0.344246	0.0107013,0.0147071	0.00422788,0.00899701	1.94426,0.990896	0.000476577	0.000949435
3	rs891738	92861789	NA,A	NA,G	NA,0.867063	NA,-0.0198756	NA,0.0125908	NA,0.941447	0.000475647	0.00094663
3	rs193140261	93160837	T,NA	C,NA	0.982107,NA	-0.023292,NA	0.014915,NA	0.926758,NA	0.000475556	0.000945472
3	rs66533440	92544896	A,A	G,G	0.833002,0.801587	-0.0121572,-0.0182152	0.00530104,0.0107187	1.661,1.04941	0.000474373	0.000944693
3	rs2465115	92486835	T,T	G,G	0.166998,0.205357	0.0125839,0.0171455	0.00530104,0.0105819	1.75439,0.978089	0.000473715	0.000943402
3	rs1299115	92486903	T,T	C,C	0.832008,0.794643	-0.0126457,-0.0171426	0.00528849,0.0105819	1.77482,0.977845	0.000473343	0.000942856
3	rs142643165	92943409	NA,A	NA,G	NA,0.956349	NA,-0.0220174	NA,0.0209218	NA,0.533678	0.0004733	0.000942039
3	rs2631687	93057020	A,NA	C,NA	0.965209,NA	0.0147108,NA	0.0107893,NA	0.762611,NA	0.000472188	0.000940376
3	rs11186214	92294953	G,G	C,C	0.877734,0.840278	-0.00820104,-0.0261746	0.00603539,0.0116683	0.758948,1.6041	0.000472066	0.000940523
3	rs4297380	92964419	C,C	T,T	0.120278,0.060516	-0.00920913,0.0298656	0.00607818,0.0179276	0.886913,1.01893	0.000469672	0.00093495
3	rs2710751	92426915	G,G	A,A	0.553678,0.257937	-0.00600995,0.0180384	0.00397729,0.00977071	0.883489,1.18797	0.000468562	0.000944238
3	rs146237275	92981192	G,NA	A,NA	0.99006,NA	-0.0214268,NA	0.01993,NA	0.549246,NA	0.000467356	0.000929757
3	rs78554770	92930342	NA,T	NA,C	NA,0.96131	NA,0.0198193	NA,0.0221651	NA,0.430355	0.000467313	0.000930047
3	rs61857738	92608039	A,NA	G,NA	0.854871,NA	0.0138956,NA	0.00561322,NA	1.876,NA	0.000465557	0.000932655
3	rs68167224	92818248	A,A	G,G	0.563618,0.646825	0.0147993,-0.00650333	0.0039867,0.00894365	3.68722,0.330556	0.000464299	0.000934573
3	rs11186283	92474125	T,NA	C,NA	0.82008,NA	0.00850379,NA	0.00514721,NA	1.00652,NA	0.000464281	0.000929818
3	rs2253139	92431470	G,G	A,A	0.552684,0.256944	-0.00605887,0.0177596	0.00397643,0.00978302	0.8942,1.1582	0.000462986	0.000933105
3	rs11186272	92449737	T,NA	C,NA	0.819085,NA	0.0083945,NA	0.00513615,NA	0.990651,NA	0.000462785	0.000926754
3	rs4443989	92964831	A,A	T,T	0.120278,0.060516	-0.00911578,0.0299516	0.00607818,0.0179276	0.873939,1.02327	0.000462485	0.00092064
3	rs76155785	92463962	NA,C	NA,T	NA,0.915675	NA,-0.0151593	NA,0.0153834	NA,0.488904	0.000462473	0.000920151
3	rs112985660	92966153	NA,G	NA,A	NA,0.973214	NA,0.0244215	NA,0.0264757	NA,0.448168	0.000462473	0.000920394
3	rs3980838	92944658	G,G	A,A	0.326044,0.768849	-0.00816081,-0.0133748	0.0042178,0.0101399	1.27565,0.727786	0.000461978	0.000919414
3	rs2800168	92426900	G,G	A,A	0.550696,0.256944	-0.00600617,0.0180611	0.00397478,0.00978302	0.883489,1.18797	0.000460454	0.000927722
3	rs2800169	92426899	G,G	A,A	0.550696,0.256944	-0.00600617,0.0180611	0.00397478,0.00978302	0.883489,1.18797	0.000460454	0.000927722
3	rs78621745	92485911	NA,G	NA,T	NA,0.974206	NA,-0.0254439	NA,0.0269663	NA,0.461675	0.000459832	0.000915096
3	rs2253127	92431514	G,G	A,A	0.552684,0.256944	-0.00605887,0.0177076	0.00397643,0.00978302	0.8942,1.1531	0.000459515	0.000926104
3	rs190357331	92398198	A,NA	G,NA	0.975149,NA	-0.0190932,NA	0.0127009,NA	0.876928,NA	0.00045917	0.000915631
3	rs2800167	92426981	A,A	G,G	0.553678,0.258929	-0.00600995,0.017964	0.00397729,0.0097585	0.883489,1.18281	0.000457884	0.000922689
3	rs12248435	92453475	G,NA	T,NA	0.82008,NA	0.00845818,NA	0.00514721,NA	0.998569,NA	0.000457347	0.000915858
3	rs2800166	92427067	A,A	C,C	0.553678,0.257937	-0.0059643,0.0179864	0.00397729,0.00977071	0.873802,1.18281	0.000457312	0.000921495
3	rs116965591	92613736	NA,A	NA,G	NA,0.96627	NA,0.0233911	NA,0.023678	NA,0.490516	0.000456968	0.000909376
3	rs7894606	92966636	G,G	A,A	0.120278,0.059524	-0.00893791,0.0300659	0.00607818,0.0180669	0.849462,1.01735	0.000455963	0.000907637
3	rs12259754	92472510	T,NA	G,NA	0.82008,NA	0.00845818,NA	0.00514721,NA	0.998569,NA	0.000455646	0.000912482
3	rs112653092	92539105	T,NA	A,NA	0.94831,NA	0.016135,NA	0.00893021,NA	1.14999,NA	0.000455176	0.000907819
3	rs2710759	92430927	G,G	C,C	0.552684,0.256944	-0.00600867,0.0177596	0.00397643,0.00978302	0.883489,1.1582	0.000454472	0.000915875
3	rs2489294	92431029	A,A	C,C	0.552684,0.256944	-0.00600867,0.0177596	0.00397643,0.00978302	0.883489,1.1582	0.000454472	0.000915875
3	rs11186284	92475435	A,NA	G,NA	0.82008,NA	0.00841257,NA	0.00514721,NA	0.990651,NA	0.00045222	0.000905602
3	rs7920627	92544645	C,NA	T,NA	0.949304,NA	-0.0131842,NA	0.00901262,NA	0.843129,NA	0.000451834	0.000900175
3	rs7913555	92451840	A,NA	G,NA	0.82008,NA	0.00841257,NA	0.00514721,NA	0.990651,NA	0.00045139	0.000903898
3	rs2800163	92431189	A,A	G,G	0.552684,0.256944	-0.00600867,0.0177076	0.00397643,0.00978302	0.883489,1.1531	0.000451065	0.000909002
3	rs6583747	92800518	G,G	A,A	0.43837,0.358135	-0.0149767,0.00561117	0.00398468,0.00891575	3.76728,0.276448	0.000451036	0.000909544
3	rs61859324	92405403	C,NA	A,NA	0.817097,NA	0.01139,NA	0.00511437,NA	1.58597,NA	0.000450989	0.000905542
3	rs1539722	92480412	G,G	A,A	0.831014,0.794643	-0.0124187,-0.0169626	0.00527606,0.0105819	1.73087,0.962824	0.000450693	0.000897721
3	rs1936583	92402839	G,G	A,A	0.205765,0.257937	0.00733643,0.0230132	0.00489079,0.00977071	0.874187,1.73268	0.000450679	0.000901021
3	rs146457088	92778666	NA,T	NA,C	NA,0.943452	NA,-0.0351002	NA,0.018507	NA,1.23745	0.000449775	0.000895584
3	rs139164078	92308428	NA,T	NA,G	NA,0.985119	NA,0.0358369	NA,0.0353055	NA,0.508524	0.000449406	0.000894511
3	rs146830629	92938536	A,NA	T,NA	0.975149,NA	-0.021567,NA	0.0127009,NA	1.0482,NA	0.00044806	0.000892027
3	rs1274384	92290956	C,C	G,G	0.877734,0.832341	-0.00811052,-0.0256087	0.00603539,0.011443	0.747136,1.59817	0.000447986	0.00089273
3	rs34998060	92911474	A,A	G,G	0.843936,0.655754	0.00711965,0.0166427	0.00544795,0.00899701	0.718366,1.1915	0.000446423	0.000888078
3	rs2800160	92432843	A,A	G,G	0.552684,0.274802	-0.00619576,0.0173627	0.00397643,0.00957558	0.923705,1.15616	0.000446362	0.000899603
3	rs190527210	93195487	NA,T	NA,C	NA,0.987103	NA,0.0379313	NA,0.0378862	NA,0.499304	0.000446002	0.000887796
3	rs117460970	92849387	NA,T	NA,C	NA,0.957341	NA,0.0174899	NA,0.0211527	NA,0.388991	0.000444845	0.000885316
3	rs73323275	92874169	NA,A	NA,G	NA,0.984127	NA,-0.0320615	NA,0.0342017	NA,0.457746	0.000444524	0.000884642
3	rs2710758	92430917	T,T	C,C	0.164016,0.06746	0.00701347,0.0386521	0.00533946,0.017043	0.723518,1.63201	0.000443229	0.000884121
3	rs12246189	92577279	C,NA	T,NA	0.947316,NA	-0.0128357,NA	0.0088502,NA	0.83278,NA	0.000442461	0.000881371
3	rs149381946	93089983	A,NA	G,NA	0.962227,NA	-0.0209186,NA	0.0103707,NA	1.35965,NA	0.000442314	0.00087954
3	rs148001939	92307249	NA,T	NA,C	NA,0.945437	NA,0.0193308	NA,0.0188207	NA,0.516596	0.000441806	0.00087947
3	rs1936619	92431180	G,G	C,C	0.164016,0.06746	0.00701347,0.0386023	0.00533946,0.017043	0.723518,1.62869	0.000440723	0.000879123
3	rs59886855	92453956	C,NA	A,NA	0.82008,NA	0.00832592,NA	0.00514721,NA	0.97569,NA	0.000440377	0.000881792
3	rs7913197	92451763	C,NA	A,NA	0.819085,NA	0.00821704,NA	0.00513615,NA	0.960059,NA	0.000439793	0.000880599
3	rs7913631	92452133	G,NA	A,NA	0.819085,NA	0.00821704,NA	0.00513615,NA	0.960059,NA	0.000439793	0.000880599
3	rs955064	92542499	G,NA	T,NA	0.949304,NA	-0.0130013,NA	0.00901262,NA	0.826396,NA	0.000438587	0.000873779
3	rs1274385	92292430	G,G	A,A	0.877734,0.835317	-0.0083368,-0.0254573	0.00603539,0.0115253	0.776814,1.56563	0.000438267	0.000873337
3	rs118133241	92681993	NA,A	NA,G	NA,0.978175	NA,0.0268556	NA,0.0292559	NA,0.445337	0.000438104	0.000871848
3	rs2027505	92600829	T,NA	C,NA	0.946322,NA	-0.0133762,NA	0.00877248,NA	0.895132,NA	0.000437982	0.000872389
3	rs78622249	92602666	G,NA	C,NA	0.946322,NA	-0.0133762,NA	0.00877248,NA	0.895132,NA	0.000437982	0.000872389
3	rs1936617	92432126	G,G	A,A	0.552684,0.256944	-0.00605887,0.0173595	0.00397643,0.00978302	0.8942,1.11925	0.000437213	0.000881115
3	rs7894809	92966543	C,C	G,G	0.120278,0.059524	-0.00884451,0.0297798	0.00607818,0.0180669	0.836734,1.00309	0.000436014	0.000867934
3	rs1419344	92432950	A,A	G,G	0.552684,0.274802	-0.00615013,0.0173164	0.00397643,0.00957558	0.913822,1.15153	0.000435852	0.000878353
3	rs1296196	92485407	C,C	T,T	0.833002,0.794643	-0.0123841,-0.0169408	0.00530104,0.0105819	1.71035,0.961014	0.000435457	0.000867356
3	rs76280214	92547582	A,NA	G,NA	0.94831,NA	0.0158649,NA	0.00893021,NA	1.12123,NA	0.000435435	0.000868419
3	rs117648959	92759973	NA,C	NA,G	NA,0.97123	NA,-0.0241555	NA,0.0255725	NA,0.462346	0.000435235	0.000866039
3	rs79846185	92595829	NA,T	NA,C	NA,0.955357	NA,-0.0188674	NA,0.0206987	NA,0.441269	0.000434763	0.000865181
3	rs75210077	93160508	T,T	C,C	0.984095,0.916667	0.031727,0.0104904	0.0158037,0.0154664	1.34979,0.303122	0.00043406	0.000863523
3	rs1419342	92428437	G,G	A,A	0.552684,0.256944	-0.00591738,0.0176608	0.00397643,0.00978302	0.864163,1.14853	0.000433268	0.000873006
3	rs184360502	92704124	G,NA	A,NA	0.988072,NA	-0.0260846,NA	0.0182119,NA	0.81798,NA	0.000432685	0.000860864
3	rs1857588	92485360	C,C	T,T	0.833002,0.794643	-0.0123841,-0.0168916	0.00530104,0.0105819	1.71035,0.956928	0.0004326	0.000861667
3	rs10785997	92965821	T,T	G,G	0.120278,0.060516	-0.00898239,0.0295073	0.00607818,0.0179276	0.855553,1.00095	0.000432481	0.000860923
3	rs12572878	92341031	NA,G	NA,A	NA,0.968254	NA,-0.0237539	NA,0.0243817	NA,0.481575	0.000432477	0.00086053
3	rs77974554	92535200	NA,T	NA,G	NA,0.972222	NA,0.0241674	NA,0.0260119	NA,0.452421	0.000432424	0.000860529
3	rs7071278	92483401	T,NA	A,NA	0.819085,NA	0.00830804,NA	0.00513615,NA	0.97569,NA	0.000432336	0.000865614
3	rs2253576	92427963	T,T	G,G	0.552684,0.256944	-0.00587173,0.0177596	0.00397643,0.00978302	0.854572,1.1582	0.000432311	0.000871026
3	rs2253577	92427952	G,G	A,A	0.552684,0.256944	-0.00587173,0.0177596	0.00397643,0.00978302	0.854572,1.1582	0.000432311	0.000871026
3	rs73316210	93166203	C,C	T,T	0.982107,0.914682	0.0298292,0.00995582	0.014915,0.015302	1.34193,0.287947	0.000431494	0.000858275
3	rs76727931	93216620	T,NA	C,NA	0.983101,NA	-0.0235678,NA	0.0153396,NA	0.905037,NA	0.000431109	0.000856958
3	rs7914755	92446898	A,NA	C,NA	0.82008,NA	0.00823473,NA	0.00514721,NA	0.960059,NA	0.000429206	0.000859365
3	rs111397423	93012492	T,NA	C,NA	0.991054,NA	0.017946,NA	0.0209976,NA	0.405901,NA	0.000428744	0.000853234
3	rs79217455	92598123	C,NA	G,NA	0.946322,NA	-0.0132456,NA	0.00877248,NA	0.882506,NA	0.000428643	0.000853784
3	rs72807150	92351341	T,NA	C,NA	0.918489,NA	0.0147152,NA	0.00722595,NA	1.37981,NA	0.000428564	0.000858048
3	rs74230679	93157568	NA,T	NA,C	NA,0.972222	NA,-0.0258378	NA,0.0260119	NA,0.494092	0.000427399	0.000850601
3	rs72634995	92582154	C,C	T,T	0.811133,0.801587	-0.0117261,-0.0167273	0.00505144,0.0107187	1.69319,0.925819	0.000427307	0.000851646
3	rs76267709	92720889	NA,C	NA,G	NA,0.907738	NA,-0.0153496	NA,0.0147711	NA,0.524726	0.000426899	0.000849788
3	rs7098983	92479509	A,NA	T,NA	0.819085,NA	0.00826254,NA	0.00513615,NA	0.967859,NA	0.000426847	0.000854596
3	rs141942544	93066581	NA,A	NA,G	NA,0.970238	NA,-0.0211972	NA,0.0251555	NA,0.398562	0.000426795	0.000849296
3	rs117380705	92684985	NA,C	NA,T	NA,0.90873	NA,-0.0125914	NA,0.014843	NA,0.402011	0.000426494	0.000848935
3	rs1936601	92445341	T,T	C,C	0.176938,0.135913	0.0116234,0.0220803	0.00518099,0.0124737	1.60439,1.1152	0.000426395	0.000849678
3	rs12241061	92596219	T,NA	A,NA	0.946322,NA	-0.0132035,NA	0.00877248,NA	0.878449,NA	0.000425692	0.000847906
3	rs2710727	92485320	C,C	A,A	0.833002,0.794643	-0.0123396,-0.0168598	0.00530104,0.0105819	1.70062,0.954289	0.000425619	0.000847759
3	rs1936615	92432285	A,A	C,C	0.552684,0.274802	-0.0061045,0.0172651	0.00397643,0.00957558	0.903987,1.1464	0.000425344	0.000857108
3	rs2800161	92432686	G,G	C,C	0.552684,0.274802	-0.0061045,0.0172651	0.00397643,0.00957558	0.903987,1.1464	0.000425344	0.000857108
3	rs2186014	92416818	G,G	A,A	0.149105,0.066468	0.00654574,0.0391144	0.0055508,0.0171606	0.622873,1.64497	0.000425183	0.000847974
3	rs145187069	92496440	NA,T	NA,A	NA,0.97619	NA,0.0248413	NA,0.0280389	NA,0.425229	0.000425163	0.000846113
3	rs7072840	92478283	T,NA	G,NA	0.82008,NA	0.00818915,NA	0.00514721,NA	0.952288,NA	0.000424533	0.000850019
3	rs77908881	92576615	NA,C	NA,T	NA,0.990079	NA,-0.0378242	NA,0.0431319	NA,0.419626	0.000424394	0.0008448
3	rs61048088	92454173	G,NA	A,NA	0.819085,NA	0.00808514,NA	0.00513615,NA	0.937607,NA	0.000423764	0.000848423
3	rs67521227	92597787	G,G	A,A	0.811133,0.801587	-0.0119985,-0.0160292	0.00505144,0.0107187	1.75606,0.870311	0.000423235	0.000843609
3	rs77377298	92337413	G,NA	A,NA	0.978131,NA	0.0196568,NA	0.0135185,NA	0.835862,NA	0.000422381	0.000840196
3	rs117960205	92592302	NA,A	NA,G	NA,0.977182	NA,0.0276124	NA,0.0286274	NA,0.475252	0.000421415	0.000838614
3	rs7091868	92814573	C,C	T,T	0.439364,0.356151	-0.0147913,0.00561125	0.0039837,0.00892676	3.68854,0.276036	0.000420845	0.000847698
3	rs76548764	92831888	NA,G	NA,C	NA,0.877976	NA,-0.0193192	NA,0.0130599	NA,0.85678	0.000420731	0.000837365
3	rs79417625	92725615	NA,T	NA,C	NA,0.907738	NA,-0.0150344	NA,0.0147711	NA,0.510381	0.000419537	0.000835131
3	rs76060029	92652524	NA,G	NA,A	NA,0.970238	NA,-0.02106	NA,0.0251555	NA,0.39525	0.000419217	0.000834247
3	rs118186543	92907420	NA,T	NA,C	NA,0.935516	NA,-0.0147878	NA,0.0174041	NA,0.402845	0.000418333	0.000832722
3	rs77437487	92894944	NA,G	NA,C	NA,0.982143	NA,0.0267736	NA,0.0322783	NA,0.390573	0.000418049	0.000832081
3	rs75881309	92313649	G,NA	A,NA	0.978131,NA	0.019555,NA	0.0135185,NA	0.829658,NA	0.000417864	0.000831215
3	rs111879418	92353937	G,NA	A,NA	0.976143,NA	-0.0180782,NA	0.0129561,NA	0.788043,NA	0.000417843	0.000833244
3	rs113726349	92368196	A,NA	C,NA	0.976143,NA	-0.0180589,NA	0.0129561,NA	0.786846,NA	0.000416958	0.000831478
3	rs2253145	92431395	T,T	C,C	0.552684,0.274802	-0.0061045,0.0171161	0.00397643,0.00957558	0.903987,1.13159	0.000416528	0.000839326
3	rs2800152	92444877	C,C	T,T	0.223658,0.233135	0.0143702,0.00515641	0.00474483,0.0101097	2.60961,0.214656	0.000416271	0.000831063
3	rs2710755	92429327	C,C	T,T	0.552684,0.256944	-0.00596303,0.0172608	0.00397643,0.00978302	0.873802,1.10974	0.000416163	0.000838555
3	rs2710756	92429461	T,T	C,C	0.552684,0.256944	-0.00596303,0.0172608	0.00397643,0.00978302	0.873802,1.10974	0.000416163	0.000838555
3	rs74148986	92791124	NA,T	NA,C	NA,0.938492	NA,-0.0193311	NA,0.0177919	NA,0.557126	0.00041603	0.000828058
3	rs2710760	92432344	C,C	T,T	0.552684,0.274802	-0.00605887,0.0172137	0.00397643,0.00957558	0.8942,1.14128	0.000415152	0.000836505
3	rs2253126	92431534	C,C	T,T	0.552684,0.274802	-0.00605887,0.0172137	0.00397643,0.00957558	0.8942,1.14128	0.000415152	0.000836505
3	rs11186423	92803522	C,C	G,G	0.439364,0.358135	-0.0147913,0.00538824	0.0039837,0.00891575	3.68854,0.263117	0.000414724	0.000835397
3	rs117405058	92714222	NA,T	NA,C	NA,0.907738	NA,-0.0148164	NA,0.0147711	NA,0.500549	0.000414615	0.000825335
3	rs2800165	92429881	G,G	C,C	0.552684,0.256944	-0.00600867,0.0171103	0.00397643,0.00978302	0.883489,1.09531	0.000414381	0.000835008
3	rs7099189	92511464	A,A	G,G	0.683897,0.511905	-0.00946684,-0.0129268	0.00425236,0.00855178	1.58508,0.883928	0.000414148	0.000825724
3	rs10881877	92803679	C,C	T,T	0.439364,0.358135	-0.0147913,0.00536766	0.0039837,0.00891575	3.68854,0.261897	0.000414052	0.000834048
3	rs149514630	92517919	NA,T	NA,C	NA,0.969246	NA,0.0226767	NA,0.0247591	NA,0.444031	0.000413864	0.000823884
3	rs7095540	92479410	G,NA	T,NA	0.818091,NA	0.00804714,NA	0.00512521,NA	0.934085,NA	0.000413772	0.000828334
3	rs7916485	92455891	C,NA	T,NA	0.82008,NA	0.00810254,NA	0.00514721,NA	0.937607,NA	0.000413736	0.000828312
3	rs17525184	92456589	T,NA	C,NA	0.82008,NA	0.00810254,NA	0.00514721,NA	0.937607,NA	0.000413736	0.000828312
3	rs12261786	92589724	C,NA	T,NA	0.946322,NA	-0.0130265,NA	0.00877248,NA	0.861501,NA	0.000413617	0.00082385
3	rs77096624	92556282	G,NA	A,NA	0.94831,NA	0.0155322,NA	0.00893021,NA	1.08627,NA	0.000412793	0.000823229
3	rs10881880	92804017	A,A	G,G	0.439364,0.358135	-0.0147913,0.00532158	0.0039837,0.00891575	3.68854,0.259171	0.000412558	0.000831049
3	rs2710773	92453378	T,T	G,G	0.173956,0.209325	0.0123537,0.016722	0.00521577,0.0105074	1.74815,0.952702	0.000412467	0.000821609
3	rs17104234	92794026	NA,A	NA,T	NA,0.827381	NA,-0.0169284	NA,0.0113111	NA,0.871296	0.000411819	0.00081969
3	rs2710765	92433498	T,T	C,C	0.552684,0.275794	-0.0061045,0.0169901	0.00397643,0.00956488	0.903987,1.121	0.000411757	0.000829699
3	rs11186449	92899400	G,G	A,A	0.465209,0.287698	-0.00368923,-0.0190258	0.00396391,0.00944284	0.453449,1.35732	0.000411421	0.000817118
3	rs116994987	92308065	C,NA	T,NA	0.978131,NA	0.0194068,NA	0.0135185,NA	0.820669,NA	0.000411419	0.000818402
3	rs17103779	92773578	NA,A	NA,T	NA,0.941468	NA,-0.0322047	NA,0.0182098	NA,1.11368	0.000411027	0.000818402
3	rs10881900	92948478	G,G	T,T	0.514911,0.219246	0.00191101,0.0230681	0.00395606,0.0103319	0.201312,1.59229	0.000410979	0.000817512
3	rs2710763	92432665	T,T	C,C	0.552684,0.274802	-0.00600867,0.0172651	0.00397643,0.00957558	0.883489,1.1464	0.000410483	0.000827036
3	rs2800162	92432445	A,A	C,C	0.552684,0.274802	-0.00600867,0.0172651	0.00397643,0.00957558	0.883489,1.1464	0.000410483	0.000827036
3	rs11186542	93111129	NA,C	NA,T	NA,0.816468	NA,-0.00828168	NA,0.0110428	NA,0.343637	0.000410338	0.000816595
3	rs117709615	92762135	NA,C	NA,G	NA,0.943452	NA,-0.0325954	NA,0.018507	NA,1.10681	0.000409774	0.0008159
3	rs1936596	92391154	C,C	A,A	0.204771,0.25496	0.00503632,0.0235294	0.00489958,0.00980793	0.517135,1.78412	0.000409351	0.000817848
3	rs150902478	92476126	NA,C	NA,A	NA,0.97123	NA,0.0250211	NA,0.0255725	NA,0.484314	0.000409008	0.000814219
3	rs11591871	92880249	T,T	C,C	0.477137,0.287698	-0.00541393,-0.0167044	0.00395844,0.00944284	0.765968,1.11411	0.000408127	0.000811253
3	rs7899936	92455763	A,NA	G,NA	0.819085,NA	0.00794872,NA	0.00513615,NA	0.914646,NA	0.000408077	0.000816934
3	rs142738942	92367518	NA,A	NA,G	NA,0.988095	NA,-0.0326044	NA,0.0394133	NA,0.389234	0.000408038	0.00081229
3	rs2710761	92432589	T,T	C,C	0.552684,0.274802	-0.00600867,0.0172137	0.00397643,0.00957558	0.883489,1.14128	0.000407518	0.000821058
3	rs2710762	92432590	T,T	C,C	0.552684,0.274802	-0.00600867,0.0172137	0.00397643,0.00957558	0.883489,1.14128	0.000407518	0.000821058
3	rs2800194	92410120	C,C	T,T	0.205765,0.252976	0.00742848,0.0226588	0.00489079,0.00983323	0.890101,1.67356	0.00040717	0.000813993
3	rs2710733	92398458	C,C	T,T	0.267396,0.257937	0.00160658,0.0233814	0.00446712,0.00977071	0.143204,1.777	0.000406944	0.000812634
3	rs7071656	92477634	A,NA	C,NA	0.819085,NA	0.00793132,NA	0.00513615,NA	0.911735,NA	0.000406847	0.000814498
3	rs17098924	92456667	A,NA	G,NA	0.819085,NA	0.00793132,NA	0.00513615,NA	0.911735,NA	0.000406137	0.000813042
3	rs7900519	92456239	A,NA	G,NA	0.819085,NA	0.00793132,NA	0.00513615,NA	0.911735,NA	0.000406137	0.000813042
3	rs2800125	92391165	A,A	G,G	0.204771,0.25496	0.00508219,0.0234774	0.00489958,0.00980793	0.523444,1.77784	0.000405932	0.000811025
3	rs12250934	92724024	NA,A	NA,G	NA,0.907738	NA,-0.014401	NA,0.0147711	NA,0.482029	0.000405617	0.000807423
3	rs184261573	92733465	NA,A	NA,G	NA,0.990079	NA,0.0393822	NA,0.0431319	NA,0.442242	0.000404945	0.000805897
3	rs12269550	92790829	NA,T	NA,A	NA,0.935516	NA,-0.0182117	NA,0.0174041	NA,0.529628	0.000404302	0.000804725
3	rs117769250	92862242	NA,A	NA,T	NA,0.97619	NA,-0.0263305	NA,0.0280389	NA,0.458803	0.000404213	0.00080444
3	rs189924323	93080786	NA,A	NA,C	NA,0.97123	NA,0.0217828	NA,0.0255725	NA,0.404148	0.00040399	0.000804135
3	rs11186231	92323363	A,A	C,C	0.847913,0.946429	-0.00428155,-0.0436623	0.00550577,0.0189842	0.359741,1.66852	0.000403641	0.000804609
3	rs12265378	92457889	C,NA	A,NA	0.82008,NA	0.0080114,NA	0.00514721,NA	0.92227,NA	0.000403547	0.000807859
3	rs10881879	92803939	A,A	G,G	0.439364,0.358135	-0.0147425,0.00532158	0.0039837,0.00891575	3.66755,0.259171	0.000403086	0.000811782
3	rs61857739	92611235	A,NA	G,NA	0.962227,NA	-0.0112591,NA	0.0103707,NA	0.556538,NA	0.000402861	0.000803516
3	rs185101559	92389281	G,NA	A,NA	0.982107,NA	0.00887463,NA	0.014915,NA	0.258191,NA	0.000402761	0.000802839
3	rs77570369	92998659	NA,A	NA,C	NA,0.944444	NA,0.0154132	NA,0.0186617	NA,0.38844	0.000402694	0.000801611
3	rs79523836	92439330	C,NA	A,NA	0.940358,NA	-0.0147911,NA	0.00834865,NA	1.11663,NA	0.000401994	0.000800129
3	rs11186286	92477076	C,NA	T,NA	0.819085,NA	0.00788547,NA	0.00513615,NA	0.904087,NA	0.000401791	0.000804348
3	rs35987367	92591992	T,T	C,C	0.695825,0.576389	0.0101791,-0.000101765	0.00429762,0.00865091	1.74817,0.00409542	0.000401687	0.000804521
3	rs76963187	92487960	NA,A	NA,G	NA,0.93254	NA,-0.0135446	NA,0.017043	NA,0.369805	0.000399742	0.000795344
3	rs150350607	93198704	NA,T	NA,G	NA,0.967262	NA,-0.0178526	NA,0.0240217	NA,0.339732	0.000399543	0.000795217
3	rs1936599	92399733	T,T	C,C	0.267396,0.257937	0.00160658,0.0232821	0.00446712,0.00977071	0.143204,1.765	0.000399039	0.000796838
3	rs1936616	92432168	A,A	G,G	0.552684,0.274802	-0.00605887,0.016921	0.00397643,0.00957558	0.8942,1.11232	0.000398552	0.000803025
3	rs144328228	92768616	NA,C	NA,G	NA,0.940476	NA,-0.0309716	NA,0.0180669	NA,1.06309	0.000398367	0.000793151
3	rs7906136	92774431	NA,G	NA,C	NA,0.94246	NA,-0.0317752	NA,0.0183564	NA,1.07857	0.000397173	0.0007908
3	rs144982258	92370256	NA,G	NA,A	NA,0.97619	NA,-0.023036	NA,0.0280389	NA,0.38582	0.000397001	0.00079035
3	rs74148819	92456553	A,NA	G,NA	0.819085,NA	0.00783962,NA	0.00513615,NA	0.89647,NA	0.000396144	0.000792984
3	rs74148818	92456528	G,NA	C,NA	0.819085,NA	0.00783962,NA	0.00513615,NA	0.89647,NA	0.000396144	0.000792984
3	rs79109609	92343624	G,G	T,T	0.907555,0.733135	-0.0111749,-0.0165556	0.00682591,0.00966419	0.99309,1.062	0.000395852	0.000791579
3	rs9419730	92599983	A,A	C,C	0.812127,0.796627	-0.0119601,-0.015559	0.00506169,0.0106201	1.7415,0.844949	0.000395703	0.000788736
3	rs56369629	92600668	C,C	T,T	0.812127,0.796627	-0.0119601,-0.015559	0.00506169,0.0106201	1.7415,0.844949	0.000395703	0.000788736
3	rs77662872	92790023	NA,A	NA,G	NA,0.934524	NA,-0.0175698	NA,0.0172809	NA,0.509639	0.000395208	0.000786629
3	rs79494835	92790125	NA,T	NA,C	NA,0.934524	NA,-0.0175698	NA,0.0172809	NA,0.509639	0.000395208	0.000786629
3	rs74148985	92790235	NA,G	NA,A	NA,0.934524	NA,-0.0175673	NA,0.0172809	NA,0.509541	0.000395165	0.000786544
3	rs190831680	92920266	NA,C	NA,T	NA,0.969246	NA,-0.0184744	NA,0.0247591	NA,0.341447	0.000394466	0.000785057
3	rs55983726	92344433	A,NA	C,NA	0.822068,NA	0.0102938,NA	0.00516962,NA	1.33294,NA	0.000393398	0.000789447
3	rs117019023	92771463	NA,T	NA,C	NA,0.94246	NA,-0.0315229	NA,0.0183564	NA,1.06586	0.000393173	0.000782832
3	rs11597471	92598767	G,G	C,C	0.693837,0.578373	0.0102067,0.000152782	0.00428977,0.00865635	1.76084,0.00615907	0.000392526	0.000786065
3	rs79117543	92934326	C,NA	T,NA	0.973161,NA	-0.0187426,NA	0.0122339,NA	0.901302,NA	0.000392338	0.000781221
3	rs139926681	92907021	G,NA	A,NA	0.968191,NA	-0.0162328,NA	0.0112664,NA	0.824965,NA	0.000392332	0.000779632
3	rs66650915	92592468	C,C	T,T	0.693837,0.577381	0.0102067,0.000101817	0.00428977,0.00865361	1.76084,0.00409624	0.000392094	0.000785202
3	rs10785972	92593800	T,T	C,C	0.694831,0.577381	0.0101698,-0.000152688	0.00429368,0.00865361	1.74817,0.00615721	0.000391526	0.000784101
3	rs1779929	92478934	A,A	T,T	0.833002,0.795635	-0.0122782,-0.0166889	0.00530104,0.0106009	1.68724,0.93772	0.000390081	0.000776939
3	rs7080463	92588681	A,A	T,T	0.694831,0.578373	0.0101236,0.00030561	0.00429368,0.00865635	1.73556,0.0124067	0.000389872	0.000780627
3	rs79777605	92790014	NA,G	NA,A	NA,0.934524	NA,-0.0172334	NA,0.0172809	NA,0.496698	0.000389645	0.000775558
3	rs142697352	92555177	NA,C	NA,G	NA,0.979167	NA,0.0249852	NA,0.0299292	NA,0.393807	0.000389588	0.000775377
3	rs11186447	92894987	NA,T	NA,C	NA,0.972222	NA,-0.0210531	NA,0.0260119	NA,0.378507	0.000389096	0.00077433
3	rs117010524	92795946	NA,A	NA,G	NA,0.884921	NA,0.01213	NA,0.0133953	NA,0.437494	0.000388969	0.000774235
3	rs11599902	92598823	C,C	T,T	0.692843,0.577381	0.0101052,0.000203655	0.0042859,0.00865361	1.73556,0.00823174	0.000388296	0.00077753
3	rs7894925	92966582	NA,A	NA,G	NA,0.973214	NA,0.0187051	NA,0.0264757	NA,0.31887	0.000388184	0.000772582
3	rs75346593	92555570	NA,A	NA,G	NA,0.962302	NA,0.0165197	NA,0.0224433	NA,0.335649	0.000387742	0.000771772
3	rs139218450	92906806	A,NA	G,NA	0.992048,NA	-0.0230026,NA	0.0222601,NA	0.520801,NA	0.000387502	0.000771183
3	rs9664318	92788260	NA,A	NA,T	NA,0.934524	NA,-0.0170403	NA,0.0172809	NA,0.489329	0.000386546	0.00076939
3	rs9651427	92304257	C,C	T,T	0.547714,0.953373	0.0081738,0.0227682	0.00397243,0.0202746	1.40203,0.582624	0.000386535	0.000776554
3	rs11186275	92456882	T,NA	G,NA	0.819085,NA	0.00774794,NA	0.00513615,NA	0.881326,NA	0.000386519	0.000773664
3	rs11186324	92585041	T,T	C,C	0.693837,0.577381	0.0101606,0.00035645	0.00428977,0.00865361	1.74817,0.014509	0.000385594	0.000772154
3	rs4933624	92698251	NA,T	NA,C	NA,0.909722	NA,-0.0134536	NA,0.0149162	NA,0.435233	0.000384984	0.000766361
3	rs144241105	92787107	NA,G	NA,C	NA,0.934524	NA,-0.0169389	NA,0.0172809	NA,0.485476	0.000384946	0.000766205
3	rs10881838	92590233	G,G	A,A	0.693837,0.577381	0.0101606,0.000254582	0.00428977,0.00865361	1.74817,0.0103143	0.000384813	0.000770594
3	rs146804082	92937298	T,NA	C,NA	0.973161,NA	-0.0185681,NA	0.0122339,NA	0.889158,NA	0.000384727	0.000766067
3	rs9664551	92788691	NA,A	NA,T	NA,0.934524	NA,-0.0168949	NA,0.0172809	NA,0.483806	0.000384256	0.000764833
3	rs7074548	92550624	A,NA	G,NA	0.94831,NA	-0.0122605,NA	0.00893021,NA	0.770121,NA	0.000383935	0.000764788
3	rs2710772	92452473	G,G	A,A	0.175944,0.210317	0.0120393,0.0163977	0.00519247,0.0104891	1.69002,0.928184	0.000383843	0.000764677
3	rs2901260	92951840	A,A	T,T	0.291252,0.767857	-0.008109,-0.0121301	0.0043517,0.0101248	1.20478,0.636591	0.000383796	0.000764029
3	rs12259060	92579949	G,G	A,A	0.695825,0.576389	0.0100731,0.000101786	0.00429762,0.00865091	1.71933,0.00409624	0.000383448	0.000767934
3	rs1936618	92432054	C,C	T,T	0.552684,0.274802	-0.00605887,0.0166233	0.00397643,0.00957558	0.8942,1.08322	0.000382677	0.000771009
3	rs10881839	92601606	C,C	A,A	0.694831,0.577381	0.0101236,-0.000152688	0.00429368,0.00865361	1.73556,0.00615721	0.000382649	0.000766305
3	rs2800148	92453605	T,T	C,C	0.173956,0.209325	0.0120765,0.0167731	0.00521577,0.0105074	1.6863,0.95696	0.000381972	0.000760883
3	rs77583169	92848184	NA,G	NA,C	NA,0.875992	NA,-0.0173743	NA,0.0129696	NA,0.743831	0.000381915	0.00076014
3	rs17555472	93045702	G,NA	C,NA	0.991054,NA	-0.0339869,NA	0.0209976,NA	0.976623,NA	0.000381085	0.000758166
3	rs9663622	92788257	NA,A	NA,G	NA,0.934524	NA,-0.0166523	NA,0.0172809	NA,0.474652	0.000380522	0.0007574
3	rs10881886	92880583	G,G	A,A	0.471173,0.27877	-0.00487259,-0.0171866	0.00396089,0.0095333	0.660287,1.14617	0.000379326	0.000753966
3	rs140912439	92787796	NA,T	NA,C	NA,0.934524	NA,-0.0165541	NA,0.0172809	NA,0.470965	0.000379038	0.000754448
3	rs140711609	92787493	NA,A	NA,T	NA,0.934524	NA,-0.0165537	NA,0.0172809	NA,0.470949	0.000379032	0.000754435
3	rs7917748	92810256	C,C	T,T	0.43837,0.356151	-0.0147018,0.00525551	0.00398468,0.00892676	3.64853,0.254896	0.000378547	0.000762534
3	rs185064879	92874207	NA,C	NA,T	NA,0.958333	NA,-0.017281	NA,0.0213919	NA,0.377589	0.000378212	0.000752767
3	rs12256617	92457187	G,NA	T,NA	0.819085,NA	0.00766086,NA	0.00513615,NA	0.867051,NA	0.000377701	0.000755967
3	rs7087400	92587180	G,G	A,A	0.693837,0.577381	0.0101144,0.00035645	0.00428977,0.00865361	1.73556,0.014509	0.000377415	0.000755754
3	rs1298056	92494971	G,G	A,A	0.83499,0.796627	-0.0127004,-0.0157545	0.00532652,0.0106201	1.7668,0.860273	0.000377133	0.00075121
3	rs118156402	92996974	NA,G	NA,A	NA,0.972222	NA,0.0202828	NA,0.0260119	NA,0.360975	0.000376951	0.00075032
3	rs117827122	93044205	NA,G	NA,T	NA,0.951389	NA,-0.0170307	NA,0.0198773	NA,0.407201	0.000376845	0.000750142
3	rs7899452	92784794	NA,T	NA,G	NA,0.934524	NA,-0.0164009	NA,0.0172809	NA,0.465237	0.000376759	0.000749911
3	rs7915101	92894370	T,T	C,C	0.469185,0.287698	-0.00318562,-0.0186473	0.00396183,0.00944284	0.375355,1.31609	0.000376012	0.000746869
3	rs75711379	92314386	G,NA	A,NA	0.976143,NA	-0.016603,NA	0.0129561,NA	0.698915,NA	0.0003758	0.00074877
3	rs10785996	92954499	T,T	A,A	0.291252,0.767857	-0.008109,-0.0119345	0.0043517,0.0101248	1.20478,0.622507	0.000375721	0.000747959
3	rs138581502	92829372	NA,A	NA,G	NA,0.881944	NA,-0.0176775	NA,0.0132476	NA,0.739746	0.000375632	0.000747638
3	rs4520504	92602373	C,C	T,T	0.693837,0.577381	0.0101144,0.000101817	0.00428977,0.00865361	1.73556,0.00409624	0.000375594	0.000752116
3	rs11186353	92652850	A,NA	G,NA	0.951292,NA	-0.0136069,NA	0.00918509,NA	0.858557,NA	0.000375374	0.000747581
3	rs11186314	92565953	C,NA	G,NA	0.947316,NA	-0.0117993,NA	0.0088502,NA	0.738833,NA	0.000375323	0.000747607
3	rs17443486	92302869	G,G	A,A	0.791252,0.840278	-0.00495597,-0.0257366	0.00486487,0.0116683	0.51098,1.56214	0.000374711	0.000746915
3	rs143028233	92785210	NA,A	NA,G	NA,0.934524	NA,-0.0162554	NA,0.0172809	NA,0.459822	0.000374631	0.000745675
3	rs116998413	92759889	NA,A	NA,G	NA,0.960318	NA,-0.0374568	NA,0.0218976	NA,1.05966	0.000374575	0.000745839
3	rs7073260	92797352	G,G	A,A	0.434394,0.364087	-0.0149577,0.00516352	0.00398879,0.00888386	3.75233,0.250969	0.000374533	0.000756925
3	rs9663623	92788394	NA,T	NA,C	NA,0.934524	NA,-0.0162185	NA,0.0172809	NA,0.458452	0.000374096	0.000744612
3	rs7074363	92902863	C,C	A,A	0.466203,0.28869	-0.00391912,-0.0182082	0.00396336,0.00943317	0.491144,1.27101	0.000373877	0.000742596
3	rs78162044	92796911	NA,A	NA,G	NA,0.881944	NA,-0.017734	NA,0.0132476	NA,0.74308	0.000373352	0.000743115
3	rs11186276	92458193	G,NA	T,NA	0.819085,NA	0.00761504,NA	0.00513615,NA	0.859582,NA	0.000373184	0.000746901
3	rs4933626	92708018	NA,A	NA,C	NA,0.909722	NA,-0.0124394	NA,0.0149162	NA,0.393286	0.000372586	0.000741671
3	rs75814387	92770833	NA,G	NA,A	NA,0.94246	NA,-0.0300901	NA,0.0183564	NA,0.994955	0.000372386	0.000741426
3	rs11186356	92663546	G,NA	T,NA	0.951292,NA	-0.0135436,NA	0.00918509,NA	0.852812,NA	0.000371911	0.000740683
3	rs142180520	92480439	NA,A	NA,G	NA,0.974206	NA,-0.0179981	NA,0.0269663	NA,0.297141	0.000370882	0.00073813
3	rs57283884	92789141	NA,G	NA,C	NA,0.934524	NA,-0.0159845	NA,0.0172809	NA,0.449802	0.000370762	0.000737975
3	rs79802990	92822294	C,NA	G,NA	0.971173,NA	0.020211,NA	0.0118166,NA	1.05952,NA	0.000370624	0.000736763
3	rs61857706	92486955	C,NA	T,NA	0.920477,NA	-0.0124144,NA	0.0073078,NA	1.04885,NA	0.000370563	0.00074033
3	rs116944834	92765333	NA,C	NA,T	NA,0.944444	NA,-0.0303614	NA,0.0186617	NA,0.984011	0.000369889	0.000736446
3	rs3910158	92782777	NA,A	NA,G	NA,0.934524	NA,-0.0159036	NA,0.0172809	NA,0.446827	0.00036963	0.000735722
3	rs7908053	92934593	A,NA	G,NA	0.973161,NA	-0.0182001,NA	0.0122339,NA	0.863805,NA	0.000369403	0.000735552
3	rs10881803	92299321	NA,G	NA,T	NA,0.874008	NA,0.0113701	NA,0.0128817	NA,0.42317	0.000369383	0.000735366
3	rs7906960	92586205	G,G	A,A	0.693837,0.577381	0.0100682,0.000305513	0.00428977,0.00865361	1.72299,0.0124067	0.000369072	0.000739029
3	rs74797415	92467679	NA,G	NA,A	NA,0.919643	NA,-0.0104242	NA,0.0157247	NA,0.294666	0.000369036	0.000734314
3	rs149671981	92477751	NA,A	NA,T	NA,0.979167	NA,0.0188728	NA,0.0299292	NA,0.277107	0.000369022	0.000734556
3	rs7098902	92813181	C,C	A,A	0.439364,0.356151	-0.0146981,0.00443671	0.0039837,0.00892676	3.64853,0.208183	0.000368984	0.000743147
3	rs117913344	92630311	NA,T	NA,A	NA,0.96627	NA,0.016815	NA,0.023678	NA,0.320927	0.000368816	0.000734006
3	rs117835780	92855288	NA,C	NA,A	NA,0.984127	NA,0.0265262	NA,0.0342017	NA,0.35853	0.000368671	0.000733814
3	rs4282910	92631244	A,A	G,G	0.83996,0.83631	0.0110596,-0.0146675	0.00539257,0.0115534	1.39493,0.689844	0.00036826	0.000736757
3	rs142992090	93123705	NA,C	NA,G	NA,0.974206	NA,0.0199831	NA,0.0269663	NA,0.3385	0.000367576	0.000731591
3	rs1539720	92434298	A,A	G,G	0.162028,0.06746	0.00591332,0.0376565	0.00536574,0.017043	0.567929,1.56639	0.000367449	0.000732689
3	rs72819223	93287354	T,NA	C,NA	0.961233,NA	-0.012491,NA	0.0102422,NA	0.652419,NA	0.000367012	0.000730537
3	rs7921841	92938181	G,NA	C,NA	0.973161,NA	-0.0181356,NA	0.0122339,NA	0.859392,NA	0.000366812	0.000730393
3	rs1274393	92352699	A,A	G,G	0.848907,0.93254	-0.00423135,-0.0377257	0.00552061,0.017043	0.353204,1.57091	0.000365555	0.000728675
3	rs117006437	92305140	NA,A	NA,G	NA,0.985119	NA,0.0261942	NA,0.0353055	NA,0.339011	0.00036547	0.000727454
3	rs117793043	92532843	NA,A	NA,G	NA,0.967262	NA,0.0197763	NA,0.0240217	NA,0.386839	0.000364809	0.000726207
3	rs75848191	92760335	T,NA	C,NA	0.978131,NA	-0.0150702,NA	0.0135185,NA	0.576845,NA	0.000362756	0.000722422
3	rs4933646	92892942	C,C	T,T	0.466203,0.286706	-0.00341751,-0.0185706	0.00396336,0.00945258	0.410568,1.30575	0.000362655	0.000720322
3	rs2800188	92414225	A,A	G,G	0.205765,0.252976	0.00738245,0.0220637	0.00489079,0.00983323	0.882128,1.60475	0.000362535	0.000724696
3	rs117102647	93005572	A,NA	G,NA	0.992048,NA	-0.0368382,NA	0.0222601,NA	1.00902,NA	0.000361471	0.000719071
3	rs11186594	93262981	NA,T	NA,C	NA,0.967262	NA,-0.0143316	NA,0.0240217	NA,0.259032	0.000361391	0.000719296
3	rs7077356	92797935	G,G	A,A	0.434394,0.364087	-0.0148656,0.00525882	0.00398879,0.00888386	3.71245,0.256582	0.00036139	0.000729928
3	rs2710746	92423122	G,G	A,A	0.149105,0.06746	0.00663274,0.0372943	0.0055508,0.017043	0.634289,1.54285	0.000360995	0.000719917
3	rs143873838	93180796	G,NA	C,NA	0.961233,NA	0.0142337,NA	0.0102422,NA	0.783527,NA	0.000359617	0.000715695
3	rs2420801	92914422	C,C	T,T	0.332008,0.14881	0.00839472,0.00572665	0.00419836,0.0120109	1.3415,0.198245	0.000359371	0.000715252
3	rs12265771	92701453	T,T	G,G	0.975149,0.944444	0.00255638,0.0417637	0.0127009,0.0186617	0.0754713,1.59817	0.000357609	0.000711536
3	rs9787603	92797833	A,A	G,G	0.434394,0.364087	-0.0148656,0.00511338	0.00398879,0.00888386	3.71245,0.248029	0.000357487	0.000722075
3	rs147027904	93282685	C,NA	A,NA	0.973161,NA	-0.0129044,NA	0.0122339,NA	0.535343,NA	0.000357284	0.000710885
3	rs184271946	92380644	C,NA	T,NA	0.975149,NA	-0.0168105,NA	0.0127009,NA	0.731317,NA	0.000357071	0.00071191
3	rs1936573	92425098	A,A	T,T	0.148111,0.06746	0.00669701,0.0370945	0.00556614,0.017043	0.640333,1.52994	0.000355929	0.000709826
3	rs76102629	92483175	NA,T	NA,C	NA,0.957341	NA,0.0115668	NA,0.0211527	NA,0.233215	0.000355781	0.000707961
3	rs111357663	92305689	A,NA	C,NA	0.882704,NA	0.00845082,NA	0.00614455,NA	0.772043,NA	0.000355615	0.000712581
3	rs3910159	92782768	NA,G	NA,A	NA,0.934524	NA,-0.0148204	NA,0.0172809	NA,0.407708	0.00035547	0.00070754
3	rs17104329	92799905	NA,T	NA,C	NA,0.881944	NA,-0.0166451	NA,0.0132476	NA,0.679958	0.000354569	0.000705735
3	rs142592295	92377687	NA,G	NA,T	NA,0.994048	NA,-0.0365898	NA,0.0555718	NA,0.292203	0.00035453	0.000705697
3	rs80130739	93074640	NA,A	NA,G	NA,0.944444	NA,-0.0118754	NA,0.0186617	NA,0.280215	0.000354065	0.000704788
3	rs2454532	93013045	A,A	G,G	0.604374,0.558532	0.0071339,0.00964198	0.00404338,0.00860854	1.10972,0.580551	0.000351344	0.000699572
3	rs76561200	92765819	NA,A	NA,G	NA,0.944444	NA,-0.028712	NA,0.0186617	NA,0.906882	0.000350393	0.00069761
3	rs192486909	92710517	NA,T	NA,C	NA,0.955357	NA,0.014648	NA,0.0206987	NA,0.319532	0.000350073	0.000696813
3	rs150740864	92375598	G,NA	A,NA	0.980119,NA	0.0138791,NA	0.0141639,NA	0.485266,NA	0.000349875	0.000697299
3	rs146932488	93191466	NA,C	NA,G	NA,0.97123	NA,-0.016289	NA,0.0255725	NA,0.280551	0.000349751	0.000696094
3	rs9787602	92797805	A,A	G,G	0.4334,0.368056	-0.0147335,0.0058755	0.00398985,0.00886353	3.65396,0.294646	0.000348692	0.000703808
3	rs17103986	92780915	NA,T	NA,A	NA,0.947421	NA,-0.0339248	NA,0.0191524	NA,1.11628	0.000348246	0.000693447
3	rs77581922	92776444	NA,C	NA,T	NA,0.94246	NA,-0.028065	NA,0.0183564	NA,0.898628	0.000348074	0.000692994
3	rs7094359	92304910	C,C	A,A	0.548708,0.953373	0.00799202,0.0223929	0.0039732,0.0202746	1.35385,0.569626	0.00034793	0.000698667
3	rs4933637	92770051	NA,C	NA,A	NA,0.914682	NA,-0.0119242	NA,0.015302	NA,0.360683	0.000347869	0.000692465
3	rs73316284	93260076	A,A	G,G	0.984095,0.918651	0.0295238,0.0118332	0.0158037,0.0156369	1.20943,0.34756	0.000347818	0.000692006
3	rs117563914	92625379	A,NA	G,NA	0.964215,NA	-0.00986505,NA	0.0106439,NA	0.450977,NA	0.000347111	0.000690609
3	rs28662270	92770422	NA,T	NA,C	NA,0.914682	NA,-0.0118627	NA,0.015302	NA,0.358328	0.000347087	0.000690908
3	rs10881809	92401614	T,NA	C,NA	0.942346,NA	0.0141791,NA	0.00848241,NA	1.02408,NA	0.000346859	0.000691325
3	rs7910606	92799679	C,C	A,A	0.434394,0.363095	-0.0147779,0.00524603	0.00398879,0.00888906	3.67466,0.255646	0.000346359	0.000699218
3	rs11599921	92533941	C,C	T,T	0.811133,0.797619	-0.0118923,-0.0141699	0.00505144,0.0106395	1.73141,0.737741	0.000346154	0.000689981
3	rs116861073	92819339	G,NA	A,NA	0.970179,NA	-0.019078,NA	0.0116239,NA	0.996798,NA	0.000345201	0.000687702
3	rs11186581	93243626	NA,C	NA,G	NA,0.967262	NA,-0.0123529	NA,0.0240217	NA,0.216751	0.000344453	0.000685588
3	rs3844362	92822936	NA,A	NA,G	NA,0.881944	NA,-0.0159566	NA,0.0132476	NA,0.641299	0.00034425	0.000685199
3	rs11186320	92576448	C,C	T,T	0.694831,0.577381	0.00985097,0.000662177	0.00429368,0.00865361	1.66207,0.027332	0.000343982	0.000688747
3	rs66845062	92521226	C,C	G,G	0.83499,0.796627	-0.0129306,-0.014413	0.00532652,0.0106201	1.81817,0.757618	0.000343705	0.00068468
3	rs117890817	92900533	NA,T	NA,C	NA,0.981151	NA,0.0183942	NA,0.0314332	NA,0.253035	0.000342911	0.000682543
3	rs370821475	92788419	NA,G	NA,A	NA,0.947421	NA,-0.0343426	NA,0.0191524	NA,1.13695	0.000342841	0.000682693
3	rs141692126	92609575	G,NA	A,NA	0.985089,NA	0.00829149,NA	0.0163138,NA	0.213761,NA	0.000342463	0.000681937
3	rs59534805	92775611	NA,C	NA,T	NA,0.914682	NA,-0.0114278	NA,0.015302	NA,0.341821	0.000341745	0.000680272
3	rs17103770	92773509	NA,T	NA,G	NA,0.914682	NA,-0.0113854	NA,0.015302	NA,0.340228	0.000341242	0.000679272
3	rs2000322	92457445	A,A	G,G	0.704771,0.697421	0.00915988,0.00506115	0.00433447,0.00930543	1.4612,0.23172	0.000340336	0.000680996
3	rs1573251	92371548	G,G	A,A	0.263419,0.258929	0.00141994,0.0223045	0.00448855,0.0097585	0.123933,1.65218	0.000339978	0.000678735
3	rs79265515	92748098	NA,G	NA,A	NA,0.912698	NA,-0.0115281	NA,0.0151436	NA,0.350174	0.000339773	0.000676336
3	rs199919554	92572445	NA,A	NA,G	NA,0.984127	NA,0.0192575	NA,0.0342017	NA,0.241545	0.00033959	0.000675836
3	rs2710752	92427649	C,C	A,A	0.149105,0.06746	0.00708636,0.0364903	0.0055508,0.017043	0.695229,1.49123	0.000339454	0.000677022
3	rs186073916	93228534	NA,A	NA,T	NA,0.972222	NA,0.0159535	NA,0.0260119	NA,0.267873	0.00033928	0.000675277
3	rs12259812	92773638	NA,T	NA,C	NA,0.91369	NA,-0.0113681	NA,0.0152221	NA,0.341821	0.00033896	0.000674731
3	rs11186557	93164257	NA,A	NA,C	NA,0.967262	NA,-0.0115213	NA,0.0240217	NA,0.199628	0.000338183	0.00067311
3	rs117992021	92485163	NA,C	NA,T	NA,0.970238	NA,0.0179627	NA,0.0251555	NA,0.323135	0.000338019	0.000672828
3	rs11186416	92774291	NA,A	NA,G	NA,0.914682	NA,-0.0110871	NA,0.015302	NA,0.329081	0.000337788	0.000672394
3	rs7082401	92576815	C,C	T,T	0.694831,0.578373	0.0098094,0.000611404	0.00429368,0.00865635	1.651,0.0251698	0.000337376	0.000675502
3	rs11186458	92913494	T,T	C,C	0.759443,0.89881	-0.0060478,-0.0234181	0.00462576,0.0141743	0.718805,1.00655	0.000337274	0.000671249
3	rs2465117	92405114	A,A	G,G	0.263419,0.252976	0.0031979,0.0227111	0.00448855,0.00983323	0.322228,1.67967	0.000336897	0.000672859
3	rs12259967	92773686	NA,A	NA,G	NA,0.914682	NA,-0.011005	NA,0.015302	NA,0.326033	0.000336863	0.000670552
3	rs7898246	92368486	C,C	T,T	0.266402,0.259921	0.000842145,0.0220792	0.00447241,0.00974638	0.0702525,1.62912	0.000336787	0.000672311
3	rs117762962	93047151	A,NA	G,NA	0.991054,NA	-0.0319831,NA	0.0209976,NA	0.893764,NA	0.000336209	0.000668919
3	rs4933640	92778422	NA,C	NA,T	NA,0.914682	NA,-0.0109018	NA,0.015302	NA,0.322219	0.000335717	0.00066827
3	rs1419343	92372842	C,C	T,T	0.263419,0.257937	0.00155371,0.0223176	0.00448855,0.00977071	0.137135,1.65045	0.000335598	0.000670003
3	rs1936610	92439519	T,T	A,A	0.723658,0.767857	0.0116189,0.00903522	0.00442129,0.0101248	2.06599,0.429241	0.000335195	0.000675942
3	rs117664139	92763773	T,NA	A,NA	0.972167,NA	0.0239651,NA	0.0120196,NA	1.33564,NA	0.000334638	0.000666878
3	rs141587418	93231066	NA,G	NA,A	NA,0.990079	NA,0.0268734	NA,0.0431319	NA,0.273069	0.000334322	0.000665391
3	rs117977448	92841080	NA,T	NA,C	NA,0.93254	NA,0.00774223	NA,0.017043	NA,0.187334	0.000333334	0.000663428
3	rs2420188	92401971	C,NA	T,NA	0.942346,NA	0.0139083,NA	0.00848241,NA	0.995356,NA	0.000333029	0.000663744
3	rs2420187	92401930	T,NA	C,NA	0.942346,NA	0.0139083,NA	0.00848241,NA	0.995356,NA	0.000333029	0.000663744
3	rs146386485	92448480	NA,C	NA,G	NA,0.982143	NA,0.0158454	NA,0.0322783	NA,0.205166	0.000332764	0.000662359
3	rs117415998	92542134	NA,G	NA,A	NA,0.979167	NA,-0.0197038	NA,0.0299292	NA,0.292162	0.000331526	0.000659963
3	rs7094579	92392807	T,NA	C,NA	0.941352,NA	0.0139563,NA	0.00841466,NA	1.01232,NA	0.000330923	0.000659577
3	rs7901904	93162301	G,G	A,A	0.984095,0.917659	0.0311801,-0.00270768	0.0158037,0.0155508	1.31426,0.0646072	0.000329998	0.00065662
3	rs77727898	92324952	T,T	C,C	0.907555,0.755952	-0.0112662,-0.0150974	0.00682591,0.00995218	1.00506,0.888508	0.000329448	0.000658722
3	rs76751936	92728891	NA,T	NA,C	NA,0.983135	NA,-0.0195316	NA,0.0331973	NA,0.254693	0.000329358	0.000655533
3	rs930399	92917925	C,C	A,A	0.331014,0.147817	0.00813699,0.00581395	0.00420153,0.0120441	1.27748,0.201147	0.000329307	0.000655408
3	rs2450444	93010383	A,A	G,G	0.639165,0.929563	0.00746273,0.013016	0.00411698,0.0167057	1.15563,0.360614	0.000328838	0.000654723
3	rs11186535	93073888	NA,C	NA,A	NA,0.963294	NA,-0.0103683	NA,0.0227328	NA,0.18821	0.000328317	0.000653431
3	rs79608042	92698288	NA,C	NA,G	NA,0.967262	NA,-0.0288142	NA,0.0240217	NA,0.637646	0.00032824	0.000653408
3	rs12098856	92883937	A,NA	G,NA	0.961233,NA	0.016583,NA	0.0102422,NA	0.977048,NA	0.000328024	0.000653239
3	rs141268334	92969614	NA,T	NA,A	NA,0.983135	NA,-0.0176807	NA,0.0331973	NA,0.225985	0.000327829	0.000652477
3	rs56030721	92534626	G,G	A,A	0.809145,0.797619	-0.0115435,-0.0144738	0.00503123,0.0106395	1.66216,0.760178	0.000327665	0.000653115
3	rs7906444	92733627	NA,A	NA,G	NA,0.968254	NA,-0.0118451	NA,0.0243817	NA,0.202666	0.000327639	0.000652045
3	rs3740298	92910645	NA,C	NA,T	NA,0.918651	NA,0.00665993	NA,0.0156369	NA,0.173813	0.000327323	0.000651493
3	rs146618495	93190643	A,NA	G,NA	0.954274,NA	0.0127947,NA	0.00946506,NA	0.753388,NA	0.000327192	0.000651178
3	rs10509604	92396120	C,NA	T,NA	0.941352,NA	0.0138768,NA	0.00841466,NA	1.00382,NA	0.000327037	0.000651824
3	rs12266084	92401759	C,NA	T,NA	0.941352,NA	0.0138639,NA	0.00841466,NA	1.00245,NA	0.000327027	0.000651727
3	rs78985163	92911993	NA,C	NA,T	NA,0.918651	NA,0.00660802	NA,0.0156369	NA,0.172247	0.00032683	0.000650512
3	rs117964125	92449940	NA,C	NA,T	NA,0.954365	NA,-0.00948307	NA,0.0204832	NA,0.191528	0.000325869	0.000648616
3	rs78295510	92747973	NA,G	NA,A	NA,0.910714	NA,-0.00991354	NA,0.0149907	NA,0.293785	0.000325572	0.000648068
3	rs68093943	92522697	T,T	C,C	0.83499,0.796627	-0.0127934,-0.0142606	0.00532652,0.0106201	1.78746,0.746325	0.000325235	0.000647881
3	rs79454630	92916799	NA,T	NA,G	NA,0.918651	NA,0.00643492	NA,0.0156369	NA,0.16705	0.000325215	0.000647298
3	rs79793575	92679041	NA,A	NA,G	NA,0.940476	NA,0.0103609	NA,0.0180669	NA,0.246934	0.000324545	0.000646071
3	rs76811546	92439229	G,NA	A,NA	0.974155,NA	-0.0177689,NA	0.0124606,NA	0.812861,NA	0.000324095	0.0006459
3	rs1936581	92451859	NA,A	NA,G	NA,0.949405	NA,-0.0103891	NA,0.019504	NA,0.22602	0.000323208	0.000643371
3	rs144357727	92889896	G,NA	A,NA	0.967197,NA	0.0109497,NA	0.0111,NA	0.489576,NA	0.000322804	0.000642528
3	rs142544727	93088096	NA,G	NA,A	NA,0.97123	NA,-0.011923	NA,0.0255725	NA,0.193114	0.000322649	0.00064216
3	rs11186249	92401364	A,NA	G,NA	0.941352,NA	0.0137798,NA	0.00841466,NA	0.993503,NA	0.000322397	0.000642571
3	rs185014690	92712835	NA,A	NA,C	NA,0.962302	NA,-0.0309109	NA,0.0224433	NA,0.773599	0.000322334	0.000641734
3	rs56320206	92872825	C,C	T,T	0.668986,0.804563	-0.00544819,-0.0133962	0.00420153,0.01078	0.710569,0.669621	0.000322203	0.00064185
3	rs10509621	92877442	NA,A	NA,T	NA,0.819444	NA,-0.00610801	NA,0.0111132	NA,0.234644	0.000321709	0.000640222
3	rs1938460	92322951	A,A	G,G	0.907555,0.75496	-0.0111749,-0.0150255	0.00682591,0.00993854	0.99309,0.884144	0.000321311	0.000642437
3	rs11592512	92509829	T,T	C,C	0.83499,0.796627	-0.0126562,-0.014482	0.00532652,0.0106201	1.757,0.762752	0.000321178	0.000639781
3	rs10509609	92505374	T,T	C,C	0.83499,0.796627	-0.0126119,-0.0145857	0.00532652,0.0106201	1.74723,0.770503	0.000321132	0.000639682
3	rs76292651	92918021	NA,C	NA,T	NA,0.918651	NA,0.00594115	NA,0.0156369	NA,0.152435	0.000320845	0.0006386
3	rs111787725	92990633	C,NA	A,NA	0.991054,NA	0.0133762,NA	0.0209976,NA	0.280585,NA	0.00032062	0.000638102
3	rs11186341	92623448	C,C	G,G	0.840954,0.83631	0.0109045,-0.0141159	0.0054062,0.0115534	1.3596,0.654072	0.000320576	0.000641295
3	rs75868876	92563606	NA,A	NA,G	NA,0.973214	NA,-0.0104627	NA,0.0264757	NA,0.159449	0.00032017	0.000637228
3	rs76539257	93144297	NA,T	NA,C	NA,0.917659	NA,0.00674782	NA,0.0155508	NA,0.177605	0.000320009	0.000636893
3	rs79077649	92767363	NA,A	NA,T	NA,0.94246	NA,-0.0248015	NA,0.0183564	NA,0.752862	0.000319181	0.000635429
3	rs145837383	93033917	NA,G	NA,A	NA,0.980159	NA,0.012771	NA,0.0306528	NA,0.169446	0.000318692	0.000634323
3	rs12243712	92400134	C,NA	T,NA	0.941352,NA	0.0136999,NA	0.00841466,NA	0.98504,NA	0.000318656	0.00063511
3	rs142537638	93158201	NA,C	NA,G	NA,0.991071	NA,-0.0225772	NA,0.0454422	NA,0.208094	0.000318547	0.000634013
3	rs142325034	92747619	NA,C	NA,T	NA,0.973214	NA,0.0139797	NA,0.0264757	NA,0.223674	0.000317308	0.000631586
3	rs143790822	92441862	NA,A	NA,G	NA,0.984127	NA,-0.018435	NA,0.0342017	NA,0.229235	0.00031715	0.000631333
3	rs143197849	92728040	T,NA	A,NA	0.994036,NA	-0.0545432,NA	0.0256781,NA	1.47288,NA	0.000317139	0.000631548
3	rs144023583	93127102	NA,T	NA,C	NA,0.984127	NA,0.013465	NA,0.0342017	NA,0.158761	0.000316742	0.000630464
3	rs61859296	92356143	C,C	T,T	0.850895,0.973214	-0.00476296,0.0435542	0.0055508,0.0264757	0.407984,1.00019	0.000315658	0.00063025
3	rs141697254	92944093	NA,T	NA,C	NA,0.983135	NA,0.0148729	NA,0.0331973	NA,0.184328	0.000315604	0.000628159
3	rs10881820	92449600	C,C	T,T	0.705765,0.697421	0.00943833,0.00344052	0.00433873,0.00930543	1.52867,0.147775	0.000314819	0.000630074
3	rs527339586	93124947	NA,C	NA,A	NA,0.933532	NA,-0.00771115	NA,0.0171606	NA,0.184969	0.000314812	0.000626632
3	rs2800131	92366171	C,C	A,A	0.264414,0.259921	0.00146275,0.0218817	0.00448312,0.00974638	0.128303,1.60623	0.000314794	0.000628447
3	rs28398010	92937432	NA,A	NA,G	NA,0.978175	NA,0.0108633	NA,0.0292559	NA,0.148498	0.000314672	0.000626314
3	rs187443951	93137060	NA,T	NA,G	NA,0.972222	NA,-0.0100272	NA,0.0260119	NA,0.154977	0.000314503	0.00062598
3	rs2710724	92366663	T,T	G,G	0.264414,0.259921	0.00150729,0.0218817	0.00448312,0.00974638	0.132704,1.60623	0.000314073	0.000627015
3	rs74390293	92443921	NA,C	NA,G	NA,0.985119	NA,-0.0166798	NA,0.0353055	NA,0.196126	0.000313825	0.000624711
3	rs3740048	92503619	C,C	T,T	0.83499,0.796627	-0.0122929,-0.015094	0.00532652,0.0106201	1.67765,0.808996	0.000313202	0.000623846
3	rs144943781	92370924	NA,G	NA,C	NA,0.97619	NA,0.0134671	NA,0.0280389	NA,0.199962	0.000313016	0.000623038
3	rs74148812	92441191	NA,T	NA,C	NA,0.984127	NA,-0.0170209	NA,0.0342017	NA,0.208505	0.00031233	0.000621733
3	rs186198436	92937021	A,NA	G,NA	0.986084,NA	0.0199566,NA	0.0168779,NA	0.625176,NA	0.000311213	0.000619303
3	rs149190735	93112177	NA,C	NA,T	NA,0.969246	NA,0.010382	NA,0.0247591	NA,0.170708	0.000311167	0.000619338
3	rs74643776	92338912	C,C	T,T	0.906561,0.75496	-0.0109058,-0.0153375	0.00679323,0.00993854	0.964945,0.910893	0.000311126	0.000622008
3	rs1954654	92317152	C,C	T,T	0.906561,0.755952	-0.0107942,-0.0150974	0.00679323,0.00995218	0.950513,0.888508	0.000311035	0.000621858
3	rs141654225	93128922	NA,T	NA,C	NA,0.928571	NA,-0.00581007	NA,0.0165981	NA,0.13888	0.000310979	0.000619005
3	rs76851833	92601618	NA,A	NA,G	NA,0.956349	NA,0.00744932	NA,0.0209218	NA,0.141584	0.000310654	0.000618254
3	rs12256605	92621473	C,C	G,G	0.840954,0.83631	0.0108107,-0.0140671	0.0054062,0.0115534	1.34166,0.650944	0.00031057	0.00062125
3	rs74501345	92913030	A,NA	G,NA	0.988072,NA	0.0257491,NA	0.0182119,NA	0.802991,NA	0.000310485	0.000617696
3	rs117150722	92720123	NA,G	NA,A	NA,0.880952	NA,0.0062388	NA,0.0131998	NA,0.196224	0.000310326	0.000617671
3	rs150880957	92797200	NA,T	NA,C	NA,0.983135	NA,0.0155315	NA,0.0331973	NA,0.193896	0.000310316	0.000617664
3	rs2710757	92429910	T,T	A,A	0.148111,0.06746	0.00701402,0.0357415	0.00556614,0.017043	0.68272,1.44392	0.000310093	0.000618421
3	rs7896481	92449817	C,C	A,A	0.705765,0.697421	0.00939265,0.00344052	0.00433873,0.00930543	1.51713,0.147775	0.00030888	0.00061817
3	rs10881818	92448883	A,A	G,G	0.705765,0.697421	0.00939265,0.00344052	0.00433873,0.00930543	1.51713,0.147775	0.00030888	0.00061817
3	rs80275462	92954086	NA,T	NA,C	NA,0.919643	NA,0.0043066	NA,0.0157247	NA,0.105584	0.000308841	0.000614702
3	rs142874236	93109940	A,NA	G,NA	0.991054,NA	-0.020398,NA	0.0209976,NA	0.479743,NA	0.000308427	0.000614291
3	rs72809082	92514743	G,G	A,A	0.83499,0.796627	-0.0127004,-0.0140098	0.00532652,0.0106201	1.7668,0.727903	0.000308374	0.000614291
3	rs17106346	92938953	NA,G	NA,C	NA,0.922619	NA,0.00481957	NA,0.0159983	NA,0.11735	0.000308371	0.000613766
3	rs10881840	92623753	T,T	C,C	0.840954,0.83631	0.0107684,-0.0141159	0.0054062,0.0115534	1.33362,0.654072	0.000308124	0.000616347
3	rs1274410	92364962	T,T	C,C	0.735586,0.740079	-0.00151103,-0.0217786	0.00448312,0.00974638	0.133075,1.59434	0.000308078	0.000615037
3	rs111945122	92939667	NA,C	NA,T	NA,0.922619	NA,0.0047389	NA,0.0159983	NA,0.115166	0.000307881	0.00061279
3	rs11186251	92404193	C,NA	A,NA	0.942346,NA	0.0133447,NA	0.00848241,NA	0.936786,NA	0.000306958	0.000611747
3	rs75713540	92982226	NA,G	NA,A	NA,0.982143	NA,0.0129103	NA,0.0322783	NA,0.161668	0.000306947	0.000610978
3	rs12268984	92333073	C,C	T,T	0.545726,0.953373	0.00752731,0.0238728	0.00397094,0.0202746	1.23648,0.621588	0.000306753	0.000615662
3	rs76157711	92988995	NA,G	NA,T	NA,0.952381	NA,0.00681035	NA,0.0200728	NA,0.134069	0.000306318	0.000609716
3	rs56339184	92920352	G,G	T,T	0.759443,0.894841	-0.00615081,-0.0220708	0.00462576,0.013935	0.736077,0.946038	0.0003062	0.000609468
3	rs17097279	92313287	C,C	T,T	0.906561,0.75496	-0.0107942,-0.0149324	0.00679323,0.00993854	0.950513,0.876235	0.000306159	0.0006121
3	rs117234503	93088644	NA,T	NA,C	NA,0.969246	NA,0.00912263	NA,0.0247591	NA,0.147195	0.000306147	0.000609349
3	rs190942136	92442063	NA,G	NA,A	NA,0.984127	NA,-0.0148834	NA,0.0342017	NA,0.178196	0.000306067	0.000609256
3	rs7919504	92955414	NA,A	NA,G	NA,0.978175	NA,0.00827158	NA,0.0292559	NA,0.109365	0.000305581	0.000608223
3	rs57318884	92957138	NA,A	NA,G	NA,0.978175	NA,0.00825717	NA,0.0292559	NA,0.109154	0.000305537	0.000608136
3	rs185169511	92593559	NA,A	NA,G	NA,0.972222	NA,-0.00667389	NA,0.0260119	NA,0.0982638	0.000305499	0.00060804
3	rs57152340	92953060	NA,G	NA,T	NA,0.803571	NA,0.00477815	NA,0.0107594	NA,0.18245	0.000305268	0.00060762
3	rs58364744	92953845	NA,G	NA,A	NA,0.978175	NA,0.0078618	NA,0.0292559	NA,0.103396	0.000304363	0.000605798
3	rs118119919	93195375	NA,G	NA,A	NA,0.982143	NA,0.00599253	NA,0.0322783	NA,0.0691948	0.000303993	0.000605058
3	rs35416754	92576767	C,C	T,T	0.875746,0.717262	0.00822298,-0.00806832	0.0059937,0.00949232	0.769339,0.403036	0.000303903	0.000605678
3	rs59147432	92935858	NA,T	NA,G	NA,0.978175	NA,0.00769802	NA,0.0292559	NA,0.101027	0.000303892	0.000604862
3	rs56132525	92536833	C,C	G,G	0.833002,0.797619	-0.0121686,-0.0149782	0.00530104,0.0106395	1.66347,0.798077	0.000303693	0.000604946
3	rs11186436	92839964	NA,T	NA,A	NA,0.91369	NA,0.0081215	NA,0.0152221	NA,0.226459	0.000303568	0.000604215
3	rs76306887	92300156	NA,A	NA,G	NA,0.897817	NA,0.0059029	NA,0.014113	NA,0.170209	0.000303242	0.000603619
3	rs2105409	92449417	G,G	C,C	0.705765,0.697421	0.00934697,0.00344052	0.00433873,0.00930543	1.50563,0.147775	0.000303087	0.000606558
3	rs1573252	92374615	A,A	G,G	0.109344,0.045635	0.00737077,0.0427328	0.00633559,0.0204832	0.611418,1.43231	0.000302975	0.000603618
3	rs116973187	92994938	NA,T	NA,C	NA,0.958333	NA,0.00699829	NA,0.0213919	NA,0.128685	0.000302867	0.000602825
3	rs181697006	92849485	NA,G	NA,A	NA,0.987103	NA,-0.00825901	NA,0.0378862	NA,0.0822672	0.000302474	0.00060202
3	rs192238701	92439740	NA,A	NA,C	NA,0.987103	NA,0.00624891	NA,0.0378862	NA,0.0609843	0.000302333	0.000601711
3	rs79570939	92338105	G,G	A,A	0.907555,0.755952	-0.0106816,-0.0153585	0.00682591,0.00995218	0.929531,0.910893	0.000302323	0.000604395
3	rs2648715	93051499	C,C	T,T	0.664016,0.560516	0.00556725,0.0140198	0.00418592,0.00861267	0.736316,0.984786	0.000302314	0.000602047
3	rs181456260	93130463	G,NA	C,NA	0.991054,NA	-0.0200372,NA	0.0209976,NA	0.468586,NA	0.000302185	0.000601856
3	rs73310412	92952982	NA,A	NA,G	NA,0.978175	NA,0.00704841	NA,0.0292559	NA,0.0917213	0.000302115	0.000601325
3	rs11186250	92403937	C,NA	A,NA	0.942346,NA	0.0132242,NA	0.00848241,NA	0.924477,NA	0.000301822	0.000601505
3	rs77975638	92555791	NA,C	NA,A	NA,0.930556	NA,-0.00424211	NA,0.0168156	NA,0.096459	0.000301476	0.000599989
3	rs59837538	92939526	NA,C	NA,T	NA,0.978175	NA,0.00674968	NA,0.0292559	NA,0.0874915	0.000301345	0.000599794
3	rs148143894	92709783	NA,C	NA,T	NA,0.955357	NA,0.00703028	NA,0.0206987	NA,0.134232	0.000301262	0.000599648
3	rs74933208	93185478	NA,T	NA,C	NA,0.986111	NA,-0.010454	NA,0.0365264	NA,0.110854	0.000300965	0.000599015
3	rs148354935	92937489	NA,A	NA,G	NA,0.921627	NA,0.00335636	NA,0.0159053	NA,0.0794225	0.000300533	0.000598169
3	rs116910525	92465036	A,NA	G,NA	0.972167,NA	0.00372413,NA	0.0120196,NA	0.121086,NA	0.00030035	0.000598974
3	rs11186253	92406374	G,NA	T,NA	0.942346,NA	0.0131868,NA	0.00848241,NA	0.920673,NA	0.000300258	0.000598386
3	rs12258536	92423055	C,NA	T,NA	0.942346,NA	0.0131868,NA	0.00848241,NA	0.920673,NA	0.000300258	0.000598386
3	rs7916597	92626527	NA,A	NA,T	NA,0.96627	NA,0.00530395	NA,0.023678	NA,0.0847297	0.000300169	0.000597466
3	rs80288294	92592541	NA,T	NA,C	NA,0.968254	NA,0.00708331	NA,0.0243817	NA,0.112709	0.000300014	0.000597184
3	rs78655026	92665221	NA,A	NA,G	NA,0.925595	NA,0.00426121	NA,0.0162889	NA,0.100383	0.000299431	0.000596044
3	rs193129411	93132254	NA,G	NA,A	NA,0.96627	NA,0.00298471	NA,0.023678	NA,0.0459076	0.000298807	0.000594739
3	rs2800150	92448623	C,C	T,T	0.173956,0.218254	0.0119403,0.0146998	0.00521577,0.0103488	1.65631,0.808324	0.000298768	0.000595151
3	rs147729986	92552947	NA,G	NA,A	NA,0.964286	NA,0.00584009	NA,0.0230345	NA,0.0969895	0.000298336	0.000593837
3	rs57314370	93230769	NA,A	NA,G	NA,0.915675	NA,0.00322865	NA,0.0153834	NA,0.0789576	0.000298149	0.000593416
3	rs1274407	92361911	A,A	G,G	0.735586,0.740079	-0.00128537,-0.021531	0.00448312,0.00974638	0.111073,1.56598	0.000298121	0.000595107
3	rs1274409	92362797	T,T	C,C	0.736581,0.741071	-0.00146857,-0.0216102	0.00448855,0.0097585	0.128701,1.57196	0.000298048	0.000594977
3	rs117537435	92353214	NA,A	NA,C	NA,0.977182	NA,-0.0076741	NA,0.0286274	NA,0.103118	0.000297571	0.000592283
3	rs113233061	92948023	NA,T	NA,C	NA,0.978175	NA,0.00500253	NA,0.0292559	NA,0.0633706	0.000297438	0.000592017
3	rs147414991	92624622	NA,T	NA,C	NA,0.982143	NA,0.00693805	NA,0.0322783	NA,0.0810212	0.000297412	0.000591972
3	rs77166649	92904610	NA,C	NA,A	NA,0.888889	NA,0.0015278	NA,0.0136019	NA,0.0406877	0.000297088	0.000591353
3	rs117696629	92442668	NA,T	NA,C	NA,0.984127	NA,-0.0103878	NA,0.0342017	NA,0.118421	0.000296649	0.000590487
3	rs185366864	92701888	NA,G	NA,A	NA,0.997024	NA,-0.0129519	NA,0.078473	NA,0.0610276	0.000296642	0.000590447
3	rs181100369	93027181	NA,A	NA,G	NA,0.984127	NA,0.00698436	NA,0.0342017	NA,0.0766582	0.000296544	0.000590234
3	rs144351501	92476518	NA,G	NA,A	NA,0.983135	NA,0.00438278	NA,0.0331973	NA,0.0481931	0.000296508	0.000590179
3	rs148457850	92632367	NA,C	NA,A	NA,0.975198	NA,0.00791232	NA,0.0274863	NA,0.111567	0.000296196	0.000589575
3	rs60438346	92943312	NA,T	NA,G	NA,0.978175	NA,0.00426232	NA,0.0292559	NA,0.0534665	0.000296081	0.000589317
3	rs2420192	92420787	C,C	T,T	0.281312,0.252976	0.00571819,0.0202052	0.00439719,0.00983323	0.713415,1.39903	0.000295956	0.000591506
3	rs11186338	92614402	A,A	G,G	0.840954,0.83631	0.0106746,-0.0139645	0.0054062,0.0115534	1.31585,0.644395	0.000295953	0.000591971
3	rs79272929	92724603	NA,C	NA,T	NA,0.931548	NA,0.00391604	NA,0.016928	NA,0.0877487	0.000295819	0.00058882
3	rs11186421	92795151	NA,G	NA,A	NA,0.946429	NA,-0.000620111	NA,0.0189842	NA,0.0114669	0.000295599	0.000588356
3	rs1274406	92361899	A,A	G,G	0.735586,0.740079	-0.00128537,-0.0214834	0.00448312,0.00974638	0.111073,1.56055	0.000295547	0.000589966
3	rs11186500	92962128	NA,G	NA,A	NA,0.977182	NA,0.00301804	NA,0.0286274	NA,0.0380863	0.000295527	0.000588219
3	rs7913746	92452173	G,G	A,A	0.705765,0.697421	0.0092602,0.00360782	0.00433873,0.00930543	1.4839,0.156002	0.000295446	0.000591224
3	rs2105408	92424440	A,NA	G,NA	0.942346,NA	0.0130663,NA	0.00848241,NA	0.908467,NA	0.000295313	0.000588523
3	rs11528046	92587469	NA,A	NA,G	NA,0.948413	NA,-0.00471653	NA,0.0193256	NA,0.0930257	0.000295274	0.000587766
3	rs146467760	92664489	NA,G	NA,A	NA,0.954365	NA,0.00328276	NA,0.0204832	NA,0.0591493	0.000294721	0.000586595
3	rs117048245	92739040	NA,C	NA,T	NA,0.940476	NA,0.00543346	NA,0.0180669	NA,0.117127	0.000294495	0.000586166
3	rs75332478	92864193	NA,T	NA,G	NA,0.969246	NA,-0.00733837	NA,0.0247591	NA,0.115243	0.000294486	0.000586146
3	rs117684443	92327852	NA,G	NA,C	NA,0.888889	NA,0.00404167	NA,0.0136019	NA,0.115567	0.000294425	0.000586048
3	rs74853563	92899913	NA,C	NA,T	NA,0.889881	NA,0.0007131	NA,0.0136555	NA,0.0184746	0.000294343	0.00058588
3	rs146740810	93217659	NA,G	NA,A	NA,0.920635	NA,-0.00376289	NA,0.0158141	NA,0.0904849	0.000294257	0.000585678
3	rs117705805	92725580	NA,T	NA,A	NA,0.928571	NA,0.00309526	NA,0.0165981	NA,0.0695266	0.000294214	0.000585602
3	rs78907404	92562622	NA,C	NA,T	NA,0.981151	NA,-0.00809463	NA,0.0314332	NA,0.0986623	0.000294205	0.000585603
3	rs118000158	92941888	NA,A	NA,G	NA,0.935516	NA,-0.00357495	NA,0.0174041	NA,0.0771435	0.000293771	0.000584695
3	rs57588243	92933009	NA,T	NA,G	NA,0.977182	NA,0.00145604	NA,0.0286274	NA,0.0179842	0.00029374	0.000584658
3	rs11186265	92424733	G,NA	T,NA	0.942346,NA	0.0130248,NA	0.00848241,NA	0.904277,NA	0.00029364	0.000585187
3	rs11186227	92322319	NA,G	NA,A	NA,0.888889	NA,0.00369168	NA,0.0136019	NA,0.104535	0.000293562	0.000584326
3	rs73325270	92933741	NA,G	NA,A	NA,0.977182	NA,0.00130522	NA,0.0286274	NA,0.0160878	0.000293556	0.000584293
3	rs59598717	92838884	NA,T	NA,A	NA,0.97123	NA,-0.000752584	NA,0.0255725	NA,0.0103179	0.00029347	0.000584127
3	rs2901026	92615660	C,C	A,A	0.83996,0.83631	0.0106945,-0.0139645	0.00539257,0.0115534	1.32472,0.644395	0.000293454	0.000586969
3	rs1560542	92883984	NA,C	NA,A	NA,0.885913	NA,0.000163013	NA,0.0134459	NA,0.00422139	0.00029335	0.000583899
3	rs142515882	92593134	NA,T	NA,G	NA,0.947421	NA,-0.00306434	NA,0.0191524	NA,0.0590439	0.000292438	0.000582098
3	rs138787829	92788947	NA,T	NA,C	NA,0.944444	NA,0.000566919	NA,0.0186617	NA,0.0106548	0.000292327	0.000581844
3	rs140530474	92629244	NA,G	NA,A	NA,0.972222	NA,-0.000552864	NA,0.0260119	NA,0.00742757	0.000292322	0.000581832
3	rs11186257	92415598	NA,T	NA,G	NA,0.869048	NA,-0.000666317	NA,0.0126714	NA,0.0186059	0.000292305	0.000581788
3	rs80006613	93009779	NA,A	NA,G	NA,0.972222	NA,-0.000738543	NA,0.0260119	NA,0.0099503	0.000292271	0.000581743
3	rs1274405	92361864	T,T	G,G	0.735586,0.740079	-0.00132963,-0.021431	0.00448312,0.00974638	0.115327,1.55459	0.000291972	0.000582831
3	rs149467686	92986012	NA,C	NA,T	NA,0.974206	NA,-0.000219172	NA,0.0269663	NA,0.00282551	0.000291964	0.000581125
3	rs117752683	92446281	NA,G	NA,A	NA,0.978175	NA,-0.000608077	NA,0.0292559	NA,0.00726213	0.000291962	0.000581113
3	rs147878866	92711420	NA,G	NA,A	NA,0.975198	NA,0.0038955	NA,0.0274863	NA,0.0519308	0.000291825	0.000580853
3	rs147522711	92652767	NA,A	NA,C	NA,0.980159	NA,-0.0021842	NA,0.0306528	NA,0.025399	0.000291756	0.000580717
3	rs141672103	92573092	NA,C	NA,A	NA,0.978175	NA,-0.0034086	NA,0.0292559	NA,0.0422737	0.000291439	0.000580084
3	rs140303547	92900637	NA,G	NA,A	NA,0.960318	NA,0.00329469	NA,0.0218976	NA,0.0553187	0.000291406	0.000580019
3	rs117588698	93212696	NA,C	NA,A	NA,0.920635	NA,-0.0012783	NA,0.0158141	NA,0.0289216	0.000291353	0.00057991
3	rs17522727	92345884	C,NA	T,NA	0.946322,NA	-0.0125537,NA	0.00877248,NA	0.816953,NA	0.000290937	0.000580688
3	rs1892105	92442274	A,A	G,G	0.191849,0.063492	0.00916048,0.0325238	0.00502127,0.0175302	1.16684,1.19686	0.000290896	0.000580173
3	rs12253556	93285009	A,A	G,G	0.983101,0.916667	0.0264106,0.0111729	0.0153396,0.0154664	1.06997,0.327859	0.000290777	0.000578572
3	rs1274408	92362083	G,G	T,T	0.735586,0.740079	-0.0014668,-0.021431	0.00448312,0.00974638	0.128701,1.55459	0.000289752	0.000578418
3	rs2248787	93053063	G,G	C,C	0.664016,0.559524	0.00565572,0.013615	0.00418592,0.00861059	0.752877,0.943727	0.000289399	0.000576337
3	rs11498658	92422025	A,NA	T,NA	0.942346,NA	0.0129044,NA	0.00848241,NA	0.892176,NA	0.000288882	0.000575697
3	rs12244993	92414700	T,NA	G,NA	0.942346,NA	0.0129044,NA	0.00848241,NA	0.892176,NA	0.000288882	0.000575697
3	rs78596902	92885670	T,NA	C,NA	0.978131,NA	0.0131349,NA	0.0135185,NA	0.479859,NA	0.000288601	0.000574362
3	rs72819219	93241291	C,NA	T,NA	0.975149,NA	-0.0130663,NA	0.0127009,NA	0.517719,NA	0.000288586	0.000574316
3	rs72809075	92493566	C,NA	G,NA	0.99006,NA	0.0300889,NA	0.01993,NA	0.882353,NA	0.000288417	0.000574929
3	rs2710754	92429049	T,T	C,C	0.206759,0.068452	0.00217563,0.0350602	0.00488208,0.0169281	0.183189,1.41627	0.000285762	0.000569572
3	rs10881841	92637153	A,A	G,G	0.842942,0.83631	0.0109603,-0.0146187	0.00543389,0.0115534	1.3596,0.686647	0.000284425	0.000568892
3	rs112262304	92726415	C,NA	T,NA	0.950298,NA	-0.0100168,NA	0.00909753,NA	0.567226,NA	0.000283452	0.000563685
3	rs78195524	92581074	A,NA	G,NA	0.963221,NA	-0.00874772,NA	0.0105045,NA	0.392567,NA	0.000282436	0.000562985
3	rs2163582	92873931	G,G	C,C	0.647117,0.640873	0.00878448,0.00194179	0.00413745,0.00891032	1.47185,0.0822392	0.00028199	0.00056136
3	rs116900143	92588290	C,NA	T,NA	0.971173,NA	0.00291199,NA	0.0118166,NA	0.0940167,NA	0.000280958	0.000560215
3	rs75597803	92320990	C,NA	T,NA	0.978131,NA	0.0153182,NA	0.0135185,NA	0.589796,NA	0.000280543	0.00055816
3	rs117883231	92683762	G,NA	C,NA	0.919483,NA	0.00342714,NA	0.00726648,NA	0.195734,NA	0.000279814	0.000555907
3	rs117089085	92857687	G,NA	A,NA	0.968191,NA	0.0198537,NA	0.0112664,NA	1.10772,NA	0.000279715	0.000557377
3	rs11591258	92534129	C,NA	T,NA	0.926441,NA	0.0122267,NA	0.0075738,NA	0.972844,NA	0.000279452	0.000556743
3	rs11186435	92833789	T,T	A,A	0.485089,0.681548	-0.0147659,-0.000202734	0.00395606,0.00917557	3.72214,0.00772396	0.000279207	0.000563693
3	rs3740046	92501468	T,T	C,C	0.833002,0.797619	-0.0119396,-0.0147606	0.00530104,0.0106395	1.61435,0.781632	0.000279085	0.00055591
3	rs142279148	92723661	A,NA	G,NA	0.950298,NA	-0.0101561,NA	0.00909753,NA	0.577954,NA	0.00027863	0.000554105
3	rs12245101	93271982	A,A	T,T	0.984095,0.918651	0.0277064,0.0113808	0.0158037,0.0156369	1.09922,0.330937	0.000278489	0.000554101
3	rs151197321	93061202	A,NA	G,NA	0.978131,NA	-0.0156294,NA	0.0135185,NA	0.606212,NA	0.000277446	0.000552373
3	rs1892106	92442236	A,A	G,G	0.190855,0.063492	0.00917866,0.0321213	0.00503123,0.0175302	1.16684,1.17456	0.000277334	0.000553105
3	rs3852502	92836763	A,A	G,G	0.498012,0.680556	-0.0152668,-0.00121419	0.00395433,0.00916798	3.94681,0.0483527	0.000277204	0.00056453
3	rs117844994	92724025	T,NA	G,NA	0.950298,NA	-0.010201,NA	0.00909753,NA	0.581432,NA	0.000277105	0.000551076
3	rs17098642	92440843	G,G	A,A	0.873757,0.769841	0.0122725,-0.00678783	0.00595306,0.0101552	1.40614,0.297679	0.000275687	0.000549955
3	rs2710741	92417026	C,C	T,T	0.591451,0.47123	-0.00679669,0.00591523	0.00402215,0.00856354	1.04066,0.310048	0.000275032	0.000554523
3	rs61877860	93133997	T,NA	A,NA	0.958251,NA	0.0118367,NA	0.00988495,NA	0.636137,NA	0.000274819	0.000546924
3	rs934902	92769529	C,C	T,T	0.406561,0.072421	-0.0119388,-0.0318416	0.00402521,0.0164928	2.52042,1.27142	0.000274081	0.000550697
3	rs117553944	92729441	A,NA	G,NA	0.951292,NA	-0.00978625,NA	0.00918509,NA	0.542614,NA	0.000273416	0.000543732
3	rs78228363	92967031	G,NA	T,NA	0.984095,NA	-0.0139721,NA	0.0158037,NA	0.424073,NA	0.000273083	0.0005438
3	rs147132892	92411093	T,NA	C,NA	0.980119,NA	0.0152046,NA	0.0141639,NA	0.548124,NA	0.00027216	0.000541271
3	rs77581154	93112402	C,C	T,T	0.993042,0.998016	0.028676,0.0649691	0.0237851,0.0960615	0.642138,0.302045	0.000271066	0.000539242
3	rs73308219	92373208	G,NA	A,NA	0.94334,NA	0.0127302,NA	0.00855199,NA	0.86454,NA	0.000270813	0.000539654
3	rs12264160	92600085	A,A	G,G	0.838966,0.839286	0.0101616,-0.0135117	0.00537909,0.0116392	1.23004,0.609615	0.00027054	0.000541142
3	rs74148885	92605915	G,G	T,T	0.838966,0.838294	0.0100676,-0.0137828	0.00537909,0.0116103	1.21283,0.628601	0.000270092	0.000540221
3	rs11528038	92308100	A,A	G,G	0.847913,0.946429	-0.00456592,-0.0395137	0.00550577,0.0189842	0.390474,1.42716	0.000270027	0.000538257
3	rs1113910	92346053	G,G	C,C	0.545726,0.953373	0.00692697,0.0242166	0.00397094,0.0202746	1.09105,0.633932	0.000270006	0.000541627
3	rs2105411	92447675	T,T	C,C	0.705765,0.697421	0.0090365,0.00358821	0.00433873,0.00930543	1.4286,0.155032	0.000269647	0.000539517
3	rs11817364	92498026	A,A	G,G	0.794235,0.859127	0.0081227,0.0129747	0.00489079,0.0122874	1.01435,0.536108	0.000269228	0.00053856
3	rs78125547	92719397	T,NA	C,NA	0.950298,NA	-0.0104751,NA	0.00909753,NA	0.602827,NA	0.000268126	0.000533239
3	rs78496609	92717689	A,NA	G,NA	0.950298,NA	-0.0104751,NA	0.00909753,NA	0.602827,NA	0.000268126	0.000533239
3	rs10430649	93059828	A,A	G,G	0.925447,0.642857	-0.00325082,0.01552	0.00752717,0.00892123	0.176636,1.08663	0.000267507	0.000532449
3	rs11593660	92487159	T,NA	C,NA	0.926441,NA	0.0112027,NA	0.0075738,NA	0.856663,NA	0.000267408	0.00053267
3	rs11593934	92718408	C,NA	G,NA	0.950298,NA	-0.01052,NA	0.00909753,NA	0.606363,NA	0.000266705	0.000530417
3	rs137957346	92513093	C,NA	A,NA	0.972167,NA	0.00245214,NA	0.0120196,NA	0.0765777,NA	0.00026663	0.000531649
3	rs146338305	92810886	T,NA	C,NA	0.992048,NA	-0.00162924,NA	0.0222601,NA	0.0261086,NA	0.00026655	0.000530567
3	rs73308216	92372090	G,NA	C,NA	0.942346,NA	0.0126835,NA	0.00848241,NA	0.870165,NA	0.000266086	0.000530236
3	rs61857734	92573815	A,NA	G,NA	0.942346,NA	-0.0140953,NA	0.00848241,NA	1.01515,NA	0.0002659	0.000530457
3	rs12258938	92609876	G,G	A,A	0.838966,0.838294	0.00997836,-0.013881	0.00537909,0.0116103	1.1966,0.634776	0.000265639	0.000531292
3	rs78507336	92619490	G,NA	A,NA	0.976143,NA	0.0143471,NA	0.0129561,NA	0.571642,NA	0.000264527	0.000526915
3	rs35403049	93222959	T,NA	C,NA	0.962227,NA	-0.0133793,NA	0.0103707,NA	0.705505,NA	0.00026351	0.0005245
3	rs17453191	92468281	C,NA	T,NA	0.926441,NA	0.0111256,NA	0.0075738,NA	0.84819,NA	0.000262609	0.000523124
3	rs117440180	92762242	T,NA	C,NA	0.978131,NA	0.0216128,NA	0.0135185,NA	0.959102,NA	0.000262308	0.000521666
3	rs72815446	93050925	C,C	T,T	0.968191,0.725198	-0.0107129,0.0148347	0.0112664,0.00957558	0.466398,0.916041	0.000262138	0.000521886
3	rs12266482	92432443	A,NA	T,NA	0.942346,NA	0.0121413,NA	0.00848241,NA	0.817216,NA	0.000261654	0.000521395
3	rs116956219	92894790	A,NA	G,NA	0.989066,NA	-0.0185961,NA	0.0190121,NA	0.484107,NA	0.000261544	0.000520745
3	rs34646333	92693375	G,NA	A,NA	0.964215,NA	-0.00590347,NA	0.0106439,NA	0.237213,NA	0.000261105	0.000519471
3	rs2465119	92437210	T,T	C,C	0.161034,0.084325	0.00569717,0.0328122	0.00537909,0.0153835	0.538293,1.48243	0.000260681	0.000519576
3	rs147281471	92815758	A,NA	G,NA	0.988072,NA	-0.00847181,NA	0.0182119,NA	0.192599,NA	0.000259669	0.000517418
3	rs59828534	92387398	C,NA	T,NA	0.942346,NA	0.0124939,NA	0.00848241,NA	0.851482,NA	0.000258885	0.000515898
3	rs11186443	92888749	G,G	C,C	0.439364,0.286706	-0.00217224,-0.0176271	0.0039837,0.00945258	0.232428,1.20613	0.000258178	0.000513044
3	rs2096348	92417287	G,G	C,C	0.263419,0.252976	0.00337699,0.0212141	0.00448855,0.00983323	0.345018,1.50898	0.000258003	0.000515205
3	rs74383175	92861497	C,NA	T,NA	0.965209,NA	0.000423322,NA	0.0107893,NA	0.0138095,NA	0.000257936	0.000513183
3	rs11596231	92714792	C,NA	A,NA	0.950298,NA	-0.0108334,NA	0.00909753,NA	0.631284,NA	0.000257166	0.000511467
3	rs2800153	92444213	G,G	A,A	0.596421,0.306548	-0.00636681,0.0107676	0.00402994,0.00927141	0.94258,0.60997	0.000257138	0.000517501
3	rs4933591	92309827	T,T	C,C	0.258449,0.655754	0.00371714,-0.0163401	0.00451629,0.00899701	0.38671,1.15899	0.000256909	0.000514594
3	rs1274404	92359480	T,T	C,C	0.736581,0.741071	-0.00160143,-0.0208134	0.00448855,0.0097585	0.141911,1.48232	0.00025672	0.000512436
3	rs73308243	92386010	G,NA	A,NA	0.942346,NA	0.0123794,NA	0.00848241,NA	0.840288,NA	0.000255276	0.000508699
3	rs75347105	93071158	C,NA	T,NA	0.991054,NA	-0.0272537,NA	0.0209976,NA	0.711516,NA	0.000255123	0.000507838
3	rs12252378	92430547	G,NA	A,NA	0.941352,NA	0.0120032,NA	0.00841466,NA	0.813231,NA	0.000254298	0.000506695
3	rs118081073	93033639	G,NA	A,NA	0.985089,NA	0.017807,NA	0.0163138,NA	0.560603,NA	0.000254129	0.000505694
3	rs111583851	93263705	A,A	G,G	0.983101,0.916667	0.0249782,0.0116367	0.0153396,0.0154664	0.98526,0.345037	0.000253502	0.000504419
3	rs75326407	92886613	T,NA	C,NA	0.985089,NA	-0.0136543,NA	0.0163138,NA	0.39512,NA	0.000252849	0.00050334
3	rs1936576	92423993	G,G	A,A	0.600398,0.473214	-0.00691239,0.00450416	0.00403651,0.00856165	1.06143,0.222698	0.000252323	0.000508568
3	rs80115001	93283655	A,A	G,G	0.984095,0.918651	0.0271256,0.0104258	0.0158037,0.0156369	1.06506,0.296762	0.000251881	0.000501174
3	rs12776845	93153905	G,NA	A,NA	0.962227,NA	-0.0129209,NA	0.0103707,NA	0.672033,NA	0.000251749	0.00050109
3	rs2800175	92420451	C,C	T,T	0.600398,0.47123	-0.00686668,0.00489994	0.00403651,0.00856354	1.05102,0.246267	0.000251726	0.000507345
3	rs12249377	92592956	A,A	C,C	0.838966,0.837302	0.010298,-0.0119354	0.00537909,0.0115817	1.25521,0.518905	0.000251129	0.000502325
3	rs10881845	92648193	C,C	T,T	0.842942,0.83631	0.0106392,-0.0141521	0.00543389,0.0115534	1.29896,0.656391	0.000250227	0.000500405
3	rs11186480	92931292	A,A	G,G	0.702783,0.883929	-0.00537346,-0.0222119	0.00432606,0.0133454	0.669193,1.01757	0.000250107	0.000497687
3	rs58578719	92588658	A,A	G,G	0.83996,0.838294	0.0102342,-0.0118113	0.00539257,0.0116103	1.23869,0.510037	0.000249692	0.000499398
3	rs1982199	92909035	T,T	C,C	0.101392,0.021825	0.0100446,0.0249794	0.00655017,0.0292562	0.902549,0.405379	0.000249191	0.000495834
3	rs10881910	93062304	A,A	G,G	0.919483,0.640873	-0.00380197,0.0150056	0.00726648,0.00891032	0.221255,1.03542	0.000248312	0.000494296
3	rs80250204	92707852	C,NA	G,NA	0.950298,NA	-0.0111547,NA	0.00909753,NA	0.657278,NA	0.000248036	0.000493331
3	rs61570821	92683757	T,NA	A,NA	0.925447,NA	0.012372,NA	0.00752717,NA	0.998922,NA	0.000247005	0.000492065
3	rs11186352	92651794	C,C	G,G	0.842942,0.837302	0.0105924,-0.0141789	0.00543389,0.0115817	1.29025,0.655893	0.000246406	0.000492757
3	rs58671078	92683763	T,NA	C,NA	0.925447,NA	0.0123474,NA	0.00752717,NA	0.99599,NA	0.000246197	0.000490453
3	rs10881883	92846420	A,A	G,G	0.477137,0.684524	-0.0144243,-0.00328466	0.00395844,0.00919868	3.57103,0.142045	0.000245374	0.000494596
3	rs10785989	92870298	G,G	A,A	0.053678,0.394841	-0.00360488,-0.0188333	0.00877247,0.00874495	0.166774,1.50488	0.000244971	0.000487467
3	rs7086130	92835371	G,G	A,A	0.483101,0.679563	-0.014585,-0.000354148	0.00395656,0.00916045	3.64294,0.013604	0.000243912	0.000492325
3	rs7085559	92650119	C,C	T,T	0.842942,0.83631	0.0105924,-0.0139942	0.00543389,0.0115534	1.29025,0.64629	0.000243765	0.00048747
3	rs10466134	92307124	G,G	C,C	0.550696,0.954365	0.00702751,0.0215188	0.00397478,0.0204832	1.11319,0.532449	0.000242241	0.00048609
3	rs7088963	92905682	A,A	G,G	0.520875,0.308532	-0.00493526,-0.0142296	0.00395775,0.0092548	0.672841,0.906017	0.000242206	0.00048104
3	rs113158046	92897022	A,NA	C,NA	0.958251,NA	0.00886201,NA	0.00988495,NA	0.431825,NA	0.0002422	0.000482188
3	rs73315609	92586728	G,G	A,A	0.838966,0.837302	0.0102086,-0.0117822	0.00537909,0.0115817	1.23869,0.510037	0.000242073	0.000484187
3	rs10881834	92581244	A,A	G,G	0.838966,0.837302	0.0102086,-0.0117822	0.00537909,0.0115817	1.23869,0.510037	0.000242073	0.000484187
3	rs7070070	92870104	C,C	T,T	0.054672,0.394841	-0.00362976,-0.0187473	0.00869693,0.00874495	0.169787,1.49418	0.000241968	0.000481475
3	rs1592143	92587768	C,C	A,A	0.838966,0.837302	0.0102086,-0.0117328	0.00537909,0.0115817	1.23869,0.507188	0.000241217	0.000482474
3	rs59898454	92658390	G,NA	A,NA	0.971173,NA	0.00193643,NA	0.0118166,NA	0.0605655,NA	0.00024101	0.000480529
3	rs1074511	92844364	T,T	C,C	0.477137,0.689484	-0.0143758,-0.0029798	0.00395844,0.00923845	3.55038,0.126656	0.000240474	0.000484549
3	rs183426938	92938257	G,NA	C,NA	0.99006,NA	0.0277178,NA	0.01993,NA	0.784363,NA	0.00023995	0.00047775
3	rs139372118	93149201	T,NA	C,NA	0.985089,NA	0.0197483,NA	0.0163138,NA	0.645742,NA	0.00023952	0.000476576
3	rs111438550	92407857	T,NA	G,NA	0.944334,NA	0.0116391,NA	0.00862346,NA	0.751756,NA	0.000239475	0.000477173
3	rs12764387	92349715	A,NA	G,NA	0.994036,NA	0.0115677,NA	0.0256781,NA	0.185514,NA	0.00023917	0.00047585
3	rs76559746	92638014	C,NA	T,NA	0.971173,NA	0.00183365,NA	0.0118166,NA	0.0571577,NA	0.000238977	0.000476469
3	rs7091039	92534755	T,T	A,A	0.793241,0.856151	0.00841847,0.0123399	0.00488208,0.0121808	1.07241,0.507196	0.000238647	0.000477426
3	rs73308294	92415284	C,NA	T,NA	0.944334,NA	0.0115993,NA	0.00862346,NA	0.748124,NA	0.000238404	0.000475038
3	rs76930866	92816329	T,NA	C,NA	0.954274,NA	0.0158836,NA	0.00946506,NA	1.03002,NA	0.000238071	0.0004743
3	rs73324051	92342634	A,NA	C,NA	0.947316,NA	0.0118795,NA	0.0088502,NA	0.74593,NA	0.000237898	0.00047376
3	rs79636051	92668952	A,NA	G,NA	0.925447,NA	0.0103414,NA	0.00752717,NA	0.770884,NA	0.000237566	0.000474742
3	rs76165759	92306462	A,NA	G,NA	0.971173,NA	0.0151859,NA	0.0118166,NA	0.701706,NA	0.000237376	0.00047362
3	rs12772535	92937446	A,A	G,G	0.842942,0.597222	0.00643026,0.0128305	0.00543389,0.0087157	0.625865,0.850809	0.000237373	0.000472348
3	rs12242279	92909779	A,A	G,G	0.758449,0.901786	-0.00555267,-0.0215464	0.00461925,0.0143636	0.639527,0.874204	0.000236544	0.000470785
3	rs3858285	92955129	G,G	C,C	0.811133,0.318452	0.00300435,0.0165728	0.00505144,0.00917557	0.258053,1.14943	0.000236543	0.000470595
3	rs79778749	92537399	C,C	T,T	0.789264,0.856151	0.00808041,0.0124965	0.00484796,0.0121808	1.01972,0.515802	0.000235266	0.00047057
3	rs12242821	93181359	A,A	G,G	0.983101,0.915675	0.0243098,0.0114936	0.0153396,0.0153834	0.946851,0.34201	0.000235108	0.000467816
3	rs56972023	92490703	T,T	C,C	0.792247,0.859127	0.00787085,0.0125516	0.00487344,0.0122874	0.973467,0.512838	0.000235094	0.000470112
3	rs7910115	93193736	A,A	G,G	0.983101,0.915675	0.0244082,0.0112473	0.0153396,0.0153834	0.952462,0.332829	0.000234986	0.000467573
3	rs11816068	92866855	C,C	G,G	0.057654,0.39881	-0.00257597,-0.0183226	0.00848242,0.00873	0.118405,1.4457	0.000234677	0.000466934
3	rs10736060	92927424	A,A	C,C	0.332008,0.149802	0.00768078,0.00315412	0.00419836,0.011978	1.1718,0.101111	0.000234495	0.000466707
3	rs1938477	92305111	G,G	A,A	0.550696,0.954365	0.00706975,0.0205387	0.00397478,0.0204832	1.12322,0.500311	0.000234408	0.000470404
3	rs141109119	93071426	T,NA	C,NA	0.983101,NA	0.0139337,NA	0.0153396,NA	0.439264,NA	0.000233725	0.000465266
3	rs117122196	92817757	T,NA	C,NA	0.968191,NA	0.0171903,NA	0.0112664,NA	0.896001,NA	0.000233441	0.000464653
3	rs11186541	93109803	G,G	T,T	0.919483,0.865079	-0.0136975,0.00988251	0.00726648,0.0125123	1.22602,0.366906	0.00023315	0.000464058
3	rs78883416	93016725	C,C	G,G	0.656064,0.93254	-0.0065022,-0.00364628	0.00416224,0.017043	0.92722,0.0806138	0.00023269	0.00046287
3	rs11186323	92583074	G,G	A,A	0.836978,0.837302	0.0102883,-0.011278	0.00535253,0.0115817	1.26289,0.481266	0.00023249	0.000464961
3	rs148909357	93094512	C,NA	A,NA	0.968191,NA	-0.0090887,NA	0.0112664,NA	0.376924,NA	0.000232416	0.000462644
3	rs74786482	92685797	C,NA	T,NA	0.922465,NA	0.0111245,NA	0.00739292,NA	0.878147,NA	0.000232299	0.000462738
3	rs141365453	92785261	A,NA	C,NA	0.984095,NA	-0.00552412,NA	0.0158037,NA	0.138657,NA	0.000232182	0.000462666
3	rs11498662	92586229	T,T	G,G	0.836978,0.837302	0.0102458,-0.0113818	0.00535253,0.0115817	1.25497,0.487138	0.000231335	0.000462643
3	rs148827146	92854855	G,NA	A,NA	0.989066,NA	-0.016766,NA	0.0190121,NA	0.422679,NA	0.000231177	0.000460426
3	rs116997468	92990603	G,NA	C,NA	0.894632,NA	0.00772029,NA	0.00643966,NA	0.637178,NA	0.000230258	0.000457915
3	rs12261011	92580807	G,G	A,A	0.836978,0.837302	0.0102458,-0.011278	0.00535253,0.0115817	1.25497,0.481266	0.000229687	0.000459345
3	rs17097510	92346694	C,NA	T,NA	0.947316,NA	0.0115229,NA	0.0088502,NA	0.714629,NA	0.000229005	0.000456044
3	rs61160086	92520358	G,NA	T,NA	0.971173,NA	0.00129298,NA	0.0118166,NA	0.0395918,NA	0.000228839	0.000456225
3	rs1936613	92435453	G,NA	T,NA	0.944334,NA	0.0112025,NA	0.00862346,NA	0.712382,NA	0.000228262	0.000454809
3	rs11186360	92667502	A,A	C,C	0.842942,0.83631	0.0103698,-0.0138156	0.00543389,0.0115534	1.24914,0.634938	0.000226651	0.000453194
3	rs34718593	93271824	A,NA	G,NA	0.963221,NA	-0.0123015,NA	0.0105045,NA	0.616954,NA	0.000226582	0.000451016
3	rs114529560	92958499	G,NA	A,NA	0.986084,NA	-0.0203143,NA	0.0168779,NA	0.640656,NA	0.000226285	0.000450488
3	rs7082814	92664939	A,A	T,T	0.843936,0.838294	0.0103502,-0.0135857	0.00544795,0.0116103	1.24066,0.616288	0.000225741	0.000451362
3	rs61877880	93227620	T,NA	C,NA	0.963221,NA	-0.0122566,NA	0.0105045,NA	0.613872,NA	0.000225701	0.000449262
3	rs10736061	92929523	A,A	G,G	0.333002,0.149802	0.00758876,0.00175509	0.00419521,0.011978	1.15203,0.0537903	0.000225221	0.000448256
3	rs73316246	93226550	G,G	A,A	0.983101,0.915675	0.0239111,0.0113986	0.0153396,0.0153834	0.924273,0.338459	0.000224674	0.000447059
3	rs6583744	92767200	A,NA	G,NA	0.924453,NA	-0.00497264,NA	0.00748151,NA	0.295618,NA	0.000224368	0.00044645
3	rs11186575	93220104	T,T	C,C	0.983101,0.916667	0.0237884,0.0116463	0.0153396,0.0154664	0.917381,0.345396	0.000223971	0.000445669
3	rs12240706	93180205	C,C	G,G	0.983101,0.915675	0.0237504,0.0116789	0.0153396,0.0153834	0.915245,0.348973	0.000223786	0.000445291
3	rs73324045	92339992	A,NA	G,NA	0.95328,NA	0.0116065,NA	0.0093687,NA	0.666762,NA	0.000223604	0.000445277
3	rs1936574	92424342	C,C	A,A	0.189861,0.253968	0.00742479,0.0194417	0.00504129,0.00982053	0.851378,1.32114	0.000222731	0.000445006
3	rs73324035	92336940	C,NA	T,NA	0.95328,NA	0.0115639,NA	0.0093687,NA	0.663368,NA	0.000222692	0.00044346
3	rs35770526	93284892	A,NA	T,NA	0.963221,NA	-0.0120233,NA	0.0105045,NA	0.597942,NA	0.000221235	0.000440373
3	rs11186339	92617609	C,C	T,T	0.916501,0.83631	0.01141,-0.0126998	0.00714714,0.0115534	0.957075,0.565959	0.00022088	0.000439846
3	rs7100516	93257155	A,A	C,C	0.984095,0.918651	0.0252972,0.0117856	0.0158037,0.0156369	0.96082,0.345798	0.00022081	0.000439361
3	rs77118857	92602421	A,NA	C,NA	0.924453,NA	0.00911566,NA	0.00748151,NA	0.651573,NA	0.000220306	0.000440108
3	rs4587649	92389042	C,C	A,A	0.651093,0.805556	0.0081577,-0.00828466	0.00414823,0.0108009	1.30772,0.353538	0.000219877	0.00044368
3	rs4933596	92386864	C,C	T,T	0.651093,0.806548	0.0081577,-0.00820357	0.00414823,0.0108218	1.30772,0.348318	0.000219834	0.000443558
3	rs140257572	93087504	T,NA	C,NA	0.946322,NA	-0.00989427,NA	0.00877248,NA	0.586076,NA	0.000219765	0.000437335
3	rs75063692	92624484	A,NA	G,NA	0.975149,NA	0.0152549,NA	0.0127009,NA	0.638812,NA	0.000219606	0.000436449
3	rs7913864	92450288	C,C	T,T	0.702783,0.697421	0.00874084,0.00282987	0.00432606,0.00930543	1.36321,0.11859	0.000219524	0.000439091
3	rs2420849	92866168	C,C	G,G	0.054672,0.397817	-0.0024453,-0.0180112	0.00869693,0.00873368	0.108696,1.40692	0.000219457	0.000436644
3	rs76228675	92330031	T,NA	C,NA	0.961233,NA	0.0116502,NA	0.0102422,NA	0.592877,NA	0.000219051	0.00043625
3	rs79474819	93140521	C,NA	T,NA	0.971173,NA	0.0159492,NA	0.0118166,NA	0.751776,NA	0.000218755	0.00043549
3	rs11596991	92598458	T,NA	C,NA	0.926441,NA	0.0103582,NA	0.0075738,NA	0.765921,NA	0.000218591	0.000435416
3	rs116888905	93071264	C,NA	T,NA	0.992048,NA	0.0287566,NA	0.0222601,NA	0.706833,NA	0.000218562	0.000435039
3	rs2710766	92433587	T,T	C,C	0.204771,0.27381	0.0075518,0.0190249	0.00489958,0.00958635	0.909248,1.32614	0.000218455	0.000436445
3	rs11812708	92505265	C,C	T,T	0.794235,0.857143	0.0081227,0.0105565	0.00489079,0.0122159	1.01435,0.411728	0.000218382	0.00043687
3	rs140040058	93152340	C,NA	T,NA	0.980119,NA	0.0154081,NA	0.0141639,NA	0.558045,NA	0.000218219	0.000434201
3	rs111386413	92592039	G,NA	A,NA	0.924453,NA	0.00901978,NA	0.00748151,NA	0.642126,NA	0.00021784	0.000435161
3	rs61346715	93178437	G,G	A,A	0.983101,0.914682	0.0239368,0.0105548	0.0153396,0.015302	0.925722,0.309501	0.00021771	0.000433206
3	rs75204552	92701761	A,NA	G,NA	0.950298,NA	-0.0124199,NA	0.00909753,NA	0.763985,NA	0.000217682	0.000433039
3	rs78002787	93235862	A,A	G,G	0.984095,0.918651	0.0253635,0.0112291	0.0158037,0.0156369	0.964513,0.325427	0.000217097	0.000431975
3	rs113797987	92591332	A,NA	G,NA	0.924453,NA	0.00896933,NA	0.00748151,NA	0.637178,NA	0.000216568	0.000432608
3	rs115189424	92359819	T,NA	C,NA	0.981113,NA	0.0124851,NA	0.0145245,NA	0.408917,NA	0.000216386	0.000430537
3	rs61859606	92740690	T,NA	C,NA	0.846918,NA	-0.0236084,NA	0.00549107,NA	4.7664,NA	0.000216001	0.00074907
3	rs79950698	92698504	T,NA	C,NA	0.949304,NA	-0.0130169,NA	0.00901262,NA	0.827823,NA	0.000215996	0.000429692
3	rs74701947	92520832	C,C	T,T	0.793241,0.857143	0.00824051,0.0101351	0.00488208,0.0122159	1.03892,0.390696	0.00021582	0.000431747
3	rs12246059	92440481	A,A	G,G	0.934394,0.774802	-0.0102415,0.00817788	0.00798549,0.0102335	0.699699,0.372411	0.000215337	0.000429533
3	rs75085478	92585597	C,NA	A,NA	0.924453,NA	0.00891888,NA	0.00748151,NA	0.632247,NA	0.000215313	0.00043009
3	rs114952271	92586395	C,NA	T,NA	0.924453,NA	0.00891888,NA	0.00748151,NA	0.632247,NA	0.000215313	0.00043009
3	rs112099063	92701368	G,NA	C,NA	0.949304,NA	-0.0130879,NA	0.00901262,NA	0.834306,NA	0.00021454	0.000426801
3	rs2800158	92437910	C,C	T,T	0.161034,0.075397	0.00569717,0.0321798	0.00537909,0.0161901	0.538293,1.32926	0.000214328	0.0004271
3	rs76070020	93198984	C,C	T,T	0.984095,0.915675	0.0251362,0.0110851	0.0158037,0.0153834	0.95188,0.326829	0.00021424	0.000426292
3	rs7899233	92932937	G,G	A,A	0.512922,0.189484	-0.00354619,0.0174898	0.00395562,0.0109078	0.431812,0.96321	0.000213802	0.00042535
3	rs57768581	92507378	C,C	A,A	0.794235,0.857143	0.00807701,0.0104472	0.00489079,0.0122159	1.00594,0.406235	0.00021375	0.000427592
3	rs12244858	92472559	G,NA	A,NA	0.806163,NA	0.00545353,NA	0.00500161,NA	0.559789,NA	0.000213456	0.000426344
3	rs12242257	93210725	A,A	C,C	0.984095,0.915675	0.0251049,0.0110519	0.0158037,0.0153834	0.95015,0.325606	0.000213283	0.000424387
3	rs11186574	93217601	G,G	A,A	0.984095,0.915675	0.024979,0.0113304	0.0158037,0.0153834	0.943191,0.335915	0.000213218	0.000424257
3	rs56662980	92518358	C,C	A,A	0.793241,0.857143	0.00810822,0.010456	0.00488208,0.0122159	1.01435,0.406675	0.000213169	0.000426401
3	rs12266112	93225721	G,G	A,A	0.983101,0.915675	0.0233498,0.0114936	0.0153396,0.0153834	0.892919,0.34201	0.000213141	0.000424115
3	rs3910154	92824594	G,G	C,C	0.310139,0.511905	0.000597893,-0.0116364	0.00427445,0.00855178	0.0512165,0.760426	0.00021311	0.000424266
3	rs10785973	92598171	A,A	C,C	0.695825,0.696429	0.0092223,0.00803894	0.00429762,0.00929682	1.49648,0.412059	0.000212788	0.00042395
3	rs17099060	92468993	C,C	G,G	0.971173,0.862103	0.00545052,0.0195649	0.0118166,0.0123978	0.190702,0.941025	0.000212221	0.000422237
3	rs56075405	92714759	A,NA	G,NA	0.849901,NA	-0.0236429,NA	0.00553562,NA	4.71096,NA	0.000212197	0.000715042
3	rs7912164	92519954	C,C	T,T	0.793241,0.857143	0.00819489,0.0100808	0.00488208,0.0122159	1.03041,0.388012	0.000212158	0.000424409
3	rs150355493	92370145	G,NA	A,NA	0.981113,NA	0.00805784,NA	0.0145245,NA	0.237285,NA	0.000212056	0.000422483
3	rs35930315	92756340	A,NA	G,NA	0.927435,NA	-0.00697266,NA	0.00762141,NA	0.443389,NA	0.000211692	0.00042129
3	rs76017080	92610589	C,NA	T,NA	0.924453,NA	0.00876756,NA	0.00748151,NA	0.617554,NA	0.000211648	0.000422735
3	rs1274399	92357530	T,T	C,C	0.736581,0.72619	-0.00151286,-0.0191705	0.00448855,0.00958635	0.133075,1.34175	0.000211161	0.000421389
3	rs77198958	92491963	C,NA	T,NA	0.923459,NA	0.00886554,NA	0.00743677,NA	0.632247,NA	0.000210932	0.000421317
3	rs12785046	93048477	A,NA	C,NA	0.946322,NA	-0.00929628,NA	0.00877248,NA	0.538687,NA	0.000210414	0.000418915
3	rs76021388	92497907	C,NA	T,NA	0.923459,NA	0.0088154,NA	0.00743677,NA	0.627332,NA	0.000209752	0.00041895
3	rs79972388	92472622	C,NA	G,NA	0.923459,NA	0.00880721,NA	0.00743677,NA	0.626532,NA	0.000209561	0.000418566
3	rs57159565	93235872	C,C	T,T	0.983101,0.915675	0.0232273,0.0113511	0.0153396,0.0153834	0.886141,0.336688	0.000209231	0.000416337
3	rs145070400	93170012	A,A	C,C	0.982107,0.914682	0.023299,0.0108429	0.014915,0.015302	0.927162,0.320049	0.000208482	0.000414775
3	rs117732641	93166505	A,NA	G,NA	0.993042,NA	-0.0197181,NA	0.0237851,NA	0.390299,NA	0.00020845	0.00041492
3	rs61857871	92759784	G,NA	A,NA	0.860835,NA	-0.0258027,NA	0.00571235,NA	5.20259,NA	0.000207987	0.00132609
3	rs78980826	92684953	T,NA	G,NA	0.935388,NA	0.00984246,NA	0.00804241,NA	0.655568,NA	0.000207679	0.000414607
3	rs7081299	93162790	A,NA	C,NA	0.978131,NA	-0.0109498,NA	0.0135185,NA	0.378877,NA	0.000207657	0.000413388
3	rs61579794	93222825	A,A	C,C	0.984095,0.915675	0.0247272,0.0112697	0.0158037,0.0153834	0.929349,0.33366	0.000207521	0.000412925
3	rs34677183	92558698	G,NA	T,NA	0.987078,NA	-0.0153133,NA	0.0175062,NA	0.418259,NA	0.000207431	0.00041319
3	rs72815471	93071076	A,NA	G,NA	0.949304,NA	-0.0103405,NA	0.00901262,NA	0.59991,NA	0.000206949	0.000411857
3	rs78041737	92867622	T,NA	C,NA	0.979125,NA	0.0205323,NA	0.0138296,NA	0.861281,NA	0.000206515	0.000411328
3	rs12248059	93158742	T,NA	C,NA	0.978131,NA	-0.0108539,NA	0.0135185,NA	0.374651,NA	0.000206463	0.000411011
3	rs117422007	92821376	G,NA	T,NA	0.966203,NA	0.0201337,NA	0.0109412,NA	1.18215,NA	0.000206414	0.000411486
3	rs138792037	92364047	T,NA	C,NA	0.976143,NA	0.0140382,NA	0.0129561,NA	0.555051,NA	0.000206391	0.000410585
3	rs117263639	92351135	C,C	T,T	0.899602,0.756944	-0.0107933,-0.00844119	0.00657888,0.00996594	0.996193,0.401217	0.000206286	0.000412272
3	rs76733605	92470017	C,NA	T,NA	0.922465,NA	0.00875529,NA	0.00739292,NA	0.626532,NA	0.000206183	0.000411777
3	rs75431484	92856477	C,NA	T,NA	0.963221,NA	0.0157396,NA	0.0105045,NA	0.872771,NA	0.000206134	0.000410697
3	rs11817665	92524640	C,C	T,T	0.792247,0.857143	0.00813941,0.0101351	0.00487344,0.0122159	1.02279,0.390696	0.00020591	0.000411896
3	rs12780689	93070134	A,NA	G,NA	0.949304,NA	-0.0102466,NA	0.00901262,NA	0.592486,NA	0.000205214	0.000408406
```
