## Supplementary material for "Characterization of shared and ancestry-specific signals driving complex traits using multi-ancestry fine-mapping": susiex_nc3.cs80.snp

```
BP	SNP	PIP(CS1)	LogBF(CS1,Pop1)	LogBF(CS1,Pop2)	PIP(CS2)	LogBF(CS2,Pop1)	LogBF(CS2,Pop2)	PIP(CS3)	LogBF(CS3,Pop1)	LogBF(CS3,Pop2)
92289637	rs77713165	6.5476e-08	-1.6127	-1.48718e-10	0.000164356	-1.66895	-1.48718e-10	0.000166161	-1.66776	-1.48718e-10
92289652	rs1274382	3.26293e-07	-0.897326	0.890742	0.000550618	-1.40643	0.946483	0.000554459	-1.40814	0.945418
92289999	rs1274383	2.98126e-07	-0.897326	0.800463	0.00050245	-1.40643	0.854939	0.000505968	-1.40814	0.853897
92290213	rs1341817	2.33845e-07	-0.33972	-1.48718e-10	0.0022401	0.943287	-1.48718e-10	0.00217729	0.905121	-1.48718e-10
92290956	rs1274384	2.41928e-07	-1.12162	0.81588	0.000444701	-1.54761	0.874027	0.000447986	-1.54897	0.873016
92291050	rs2252733	1.77214e-07	-1.24497	0.627944	0.00164852	-0.0599879	0.696635	0.00162337	-0.0840891	0.695629
92291183	rs17521676	5.74324e-08	-1.74377	-1.48718e-10	0.0001528	-1.74186	-1.48718e-10	0.000154146	-1.74282	-1.48718e-10
92291955	rs113153078	2.02783e-07	-0.482246	-1.48718e-10	0.00171102	0.673856	-1.48718e-10	0.00166613	0.637542	-1.48718e-10
92292430	rs1274385	2.41316e-07	-1.07826	0.76999	0.00043502	-1.5213	0.825706	0.000438267	-1.52273	0.824843
92292491	rs58653229	2.3192e-07	-0.347985	-1.48718e-10	0.00191768	0.787883	-1.48718e-10	0.00187076	0.753382	-1.48718e-10
92292605	rs112429131	6.09292e-08	-1.68467	-1.48718e-10	0.000155152	-1.72659	-1.48718e-10	0.000156803	-1.72573	-1.48718e-10
92292960	rs1274386	4.33154e-08	-1.76546	-0.26041	0.00015586	-1.4688	-0.253227	0.000156002	-1.47491	-0.255939
92293042	rs57541607	5.96977e-08	-1.70509	-1.48718e-10	0.000152769	-1.74206	-1.48718e-10	0.000154376	-1.74132	-1.48718e-10
92293555	rs1418052	4.54995e-07	0.325907	-1.48718e-10	0.0007431	-0.160157	-1.48718e-10	0.000738295	-0.176373	-1.48718e-10
92293685	rs144764971	5.91412e-08	-1.71445	-1.48718e-10	0.00017886	-1.58439	-1.48718e-10	0.000180843	-1.58309	-1.48718e-10
92293757	rs1274387	2.62341e-07	-1.10444	0.879705	0.000478442	-1.53725	0.936798	0.000482068	-1.53864	0.936005
92294612	rs17443182	2.05909e-07	-0.466944	-1.48718e-10	0.00182603	0.738911	-1.48718e-10	0.00177717	0.70206	-1.48718e-10
92294953	rs11186214	2.58909e-07	-1.08864	0.850733	0.000468419	-1.5326	0.910972	0.000472066	-1.53382	0.910221
92295608	rs10881802	4.8861e-08	-1.76834	-0.137065	0.000176187	-1.4672	-0.132248	0.000176302	-1.47337	-0.135145
92295630	rs11186215	2.64258e-07	-1.09577	0.878315	0.000482014	-1.53199	0.938973	0.000485677	-1.53339	0.938217
92295828	rs61858541	3.34835e-08	-1.17847	-1.10485	0.000106949	-0.992597	-1.10604	0.000107665	-0.99564	-1.10605
92296245	rs61858542	2.84753e-07	-1.09577	0.95301	0.000518085	-1.53199	1.01114	0.000521996	-1.53339	1.01033
92296274	rs61858543	3.0037e-07	-1.09577	1.0064	0.000546906	-1.53199	1.06528	0.000551029	-1.53339	1.06446
92296325	rs11186217	5.4967e-08	-1.78765	-1.48718e-10	0.000145986	-1.78748	-1.48718e-10	0.000147434	-1.78734	-1.48718e-10
92296663	rs61858544	3.0278e-07	-1.09577	1.0144	0.000551355	-1.53199	1.07338	0.000555511	-1.53339	1.07256
92296686	rs73322467	6.33705e-08	-1.64538	-1.48718e-10	0.000162777	-1.67861	-1.48718e-10	0.000164545	-1.67753	-1.48718e-10
92296757	rs73322469	6.32461e-08	-1.64735	-1.48718e-10	0.000162497	-1.68033	-1.48718e-10	0.000164261	-1.67926	-1.48718e-10
92297210	rs17521851	3.12644e-07	-1.08704	1.03773	0.000567561	-1.52667	1.09703	0.000571828	-1.52809	1.09621
92297373	rs72807114	2.05909e-07	-0.466944	-1.48718e-10	0.00182603	0.738911	-1.48718e-10	0.00177717	0.70206	-1.48718e-10
92297943	rs1938479	2.43908e-07	-0.297588	-1.48718e-10	0.00211859	0.887518	-1.48718e-10	0.00206513	0.852229	-1.48718e-10
92298629	rs17443321	2.2454e-07	-0.380326	-1.48718e-10	0.00195426	0.806781	-1.48718e-10	0.00190556	0.771814	-1.48718e-10
92298741	rs78704282	2.39496e-07	-1.35703e-10	-0.315842	0.000638672	-1.35703e-10	-0.311597	0.000645157	-1.35703e-10	-0.311223
92299184	rs10458740	1.84504e-07	-1.23886	0.662151	0.00173688	-0.0410689	0.729926	0.00171023	-0.065461	0.729129
92299321	rs10881803	1.42022e-07	-1.35703e-10	-0.838398	0.000365976	-1.35703e-10	-0.868421	0.000369383	-1.35703e-10	-0.868882
92299474	rs17096993	5.8473e-08	-1.72582	-1.48718e-10	0.000153847	-1.73503	-1.48718e-10	0.000155453	-1.73437	-1.48718e-10
92299559	rs10458742	4.90828e-08	-1.77924	-0.121635	0.00014768	-1.66014	-0.115799	0.000148184	-1.66353	-0.118737
92299989	rs1892533	1.84504e-07	-1.23886	0.662151	0.00173688	-0.0410689	0.729926	0.00171023	-0.065461	0.729129
92300121	rs55850765	1.68303e-07	-0.668611	-1.48718e-10	0.000598091	-0.377245	-1.48718e-10	0.000592798	-0.395863	-1.48718e-10
92300156	rs76306887	1.14073e-07	-1.35703e-10	-1.05755	0.000300353	-1.35703e-10	-1.06603	0.000303242	-1.35703e-10	-1.06618
92301114	rs17443452	1.87875e-07	-1.20543	0.646821	0.00172898	-0.0300056	0.714304	0.00170281	-0.0541921	0.713511
92301161	rs61859283	3.03124e-07	-1.10444	1.0242	0.000553941	-1.53725	1.08332	0.000558123	-1.53864	1.0825
92301688	rs79447929	6.31898e-08	-1.64824	-1.48718e-10	0.000165462	-1.66225	-1.48718e-10	0.000167249	-1.66123	-1.48718e-10
92301707	rs11816911	3.03805e-07	-1.08704	1.00905	0.000551298	-1.52667	1.06796	0.000555446	-1.52809	1.06714
92302869	rs17443486	1.55457e-07	-1.52907	0.781063	0.000372188	-1.69193	0.840339	0.000374711	-1.69417	0.839605
92303053	rs56166844	3.17944e-08	-1.61064	-0.724451	0.000119473	-1.27568	-0.712216	0.00011962	-1.2832	-0.7132
92303944	rs17097104	3.11303e-08	-1.68286	-0.673335	7.56089e-05	-1.78182	-0.663596	7.62465e-05	-1.78197	-0.664777
92304257	rs9651427	8.48972e-08	-0.815694	-0.537245	0.000390085	-0.356336	-0.448288	0.000386535	-0.375383	-0.448112
92304405	rs59076468	2.90273e-08	-1.73792	-0.688222	9.58756e-05	-1.6086	-0.599332	9.64677e-05	-1.61226	-0.599249
92304619	rs1938478	1.87608e-08	-1.77685	-1.08576	4.97839e-05	-1.78049	-1.08281	5.02101e-05	-1.78137	-1.08313
92304742	rs76814758	1.73599e-07	-0.637632	-1.48718e-10	0.00129248	0.39333	-1.48718e-10	0.00126	0.358152	-1.48718e-10
92304892	rs17522164	1.79512e-07	-0.604141	-1.48718e-10	0.00135336	0.43936	-1.48718e-10	0.00131887	0.403811	-1.48718e-10
92304910	rs7094359	7.97911e-08	-0.859243	-0.555725	0.000350779	-0.442659	-0.468171	0.00034793	-0.460719	-0.467997
92305025	rs17097139	4.79169e-08	-1.72439	-0.200521	0.000123962	-1.76848	-0.182539	0.000124922	-1.76875	-0.184277
92305111	rs1938477	5.30202e-08	-1.17145	-0.65226	0.000235998	-0.739107	-0.568057	0.000234408	-0.755716	-0.567936
92305140	rs117006437	1.40413e-07	-1.35703e-10	-0.849795	0.000361976	-1.35703e-10	-0.87941	0.00036547	-1.35703e-10	-0.879534
92305529	rs1938476	5.11942e-08	-1.78778	-0.0709743	0.00017341	-1.57567	-0.0396595	0.000173573	-1.58069	-0.0434292
92305689	rs111357663	7.58822e-08	-1.4652	-1.48718e-10	0.000357017	-0.893203	-1.48718e-10	0.000355615	-0.906869	-1.48718e-10
92305864	rs111241951	1.73599e-07	-0.637632	-1.48718e-10	0.00129248	0.39333	-1.48718e-10	0.00126	0.358152	-1.48718e-10
92305916	rs4933189	1.86463e-08	-1.77402	-1.09471	4.9199e-05	-1.78251	-1.0926	4.96303e-05	-1.78326	-1.09286
92306393	rs61859287	2.89383e-08	-1.73285	-0.696363	9.55409e-05	-1.5991	-0.612329	9.61216e-05	-1.60286	-0.612247
92306462	rs76165759	8.90295e-08	-1.30541	-1.48718e-10	0.000236211	-1.30626	-1.48718e-10	0.000237376	-1.31107	-1.48718e-10
92307124	rs10466134	5.47696e-08	-1.18303	-0.608218	0.000243854	-0.754226	-0.520194	0.000242241	-0.770715	-0.520069
92307249	rs148001939	1.61497e-07	-1.35703e-10	-0.709896	0.000437695	-1.35703e-10	-0.689465	0.000441806	-1.35703e-10	-0.689846
92307329	rs72807119	1.65513e-07	-0.68533	-1.48718e-10	0.00121008	0.327458	-1.48718e-10	0.00118031	0.292817	-1.48718e-10
92307907	rs28811956	2.35083e-07	-0.334441	-1.48718e-10	0.00177495	0.710541	-1.48718e-10	0.00172672	0.673263	-1.48718e-10
92307994	rs1938475	2.48325e-07	-0.279642	-1.48718e-10	0.00190687	0.782231	-1.48718e-10	0.00185407	0.744419	-1.48718e-10
92308044	rs117950616	1.92169e-07	-1.35703e-10	-0.536003	0.000502549	-1.35703e-10	-0.551295	0.000506921	-1.35703e-10	-0.552363
92308065	rs116994987	1.43159e-07	-0.830427	-1.48718e-10	0.000407007	-0.762157	-1.48718e-10	0.000411419	-0.761105	-1.48718e-10
92308100	rs11528038	1.12948e-07	-1.58094	0.513488	0.000268189	-1.78699	0.607697	0.000270027	-1.78709	0.6049
92308428	rs139164078	1.74576e-07	-1.35703e-10	-0.632019	0.000445131	-1.35703e-10	-0.672619	0.000449406	-1.35703e-10	-0.672791
92308615	rs56195412	1.32306e-07	-0.909264	-1.48718e-10	0.000510136	-0.53631	-1.48718e-10	0.000505386	-0.555395	-1.48718e-10
92308653	rs56349819	1.68238e-07	-0.668998	-1.48718e-10	0.00123774	0.350056	-1.48718e-10	0.00120707	0.31523	-1.48718e-10
92309060	rs12258969	2.30738e-07	-0.353098	-1.48718e-10	0.00173203	0.686061	-1.48718e-10	0.00168527	0.648967	-1.48718e-10
92309569	rs12780507	1.65513e-07	-0.68533	-1.48718e-10	0.00121008	0.327458	-1.48718e-10	0.00118031	0.292817	-1.48718e-10
92309827	rs4933591	5.86191e-08	-1.73488	0.0115591	0.000257692	-1.26331	0.0440891	0.000256909	-1.27217	0.0401741
92310237	rs2154379	1.98915e-08	-1.72642	-1.07767	4.99368e-05	-1.78602	-1.07421	5.0384e-05	-1.78646	-1.07458
92310685	rs12412812	1.65513e-07	-0.68533	-1.48718e-10	0.00121008	0.327458	-1.48718e-10	0.00118031	0.292817	-1.48718e-10
92312242	rs4598578	1.65513e-07	-0.68533	-1.48718e-10	0.00121008	0.327458	-1.48718e-10	0.00118031	0.292817	-1.48718e-10
92312841	rs1316993	1.65513e-07	-0.68533	-1.48718e-10	0.00121008	0.327458	-1.48718e-10	0.00118031	0.292817	-1.48718e-10
92312931	rs1316992	1.65513e-07	-0.68533	-1.48718e-10	0.00121008	0.327458	-1.48718e-10	0.00118031	0.292817	-1.48718e-10
92313287	rs17097279	9.64252e-08	-0.917222	-0.30839	0.000305938	-0.790188	-0.257416	0.000306159	-0.796597	-0.260015
92313557	rs17443846	5.84673e-08	-1.72591	-1.48718e-10	0.000150469	-1.75723	-1.48718e-10	0.000151921	-1.75736	-1.48718e-10
92313649	rs75881309	1.45324e-07	-0.815417	-1.48718e-10	0.000413379	-0.746623	-1.48718e-10	0.000417864	-0.745562	-1.48718e-10
92313955	rs72807123	1.65513e-07	-0.68533	-1.48718e-10	0.00121008	0.327458	-1.48718e-10	0.00118031	0.292817	-1.48718e-10
92314012	rs4933190	1.65513e-07	-0.68533	-1.48718e-10	0.00121008	0.327458	-1.48718e-10	0.00118031	0.292817	-1.48718e-10
92314386	rs75711379	9.82264e-08	-1.2071	-1.48718e-10	0.000373013	-0.849376	-1.48718e-10	0.0003758	-0.851661	-1.48718e-10
92314739	rs12415015	1.68238e-07	-0.668998	-1.48718e-10	0.00123774	0.350056	-1.48718e-10	0.00120707	0.31523	-1.48718e-10
92315815	rs7087722	1.57714e-07	-0.733594	-1.48718e-10	0.0011316	0.260397	-1.48718e-10	0.00110437	0.226312	-1.48718e-10
92316193	rs4933593	1.65513e-07	-0.68533	-1.48718e-10	0.00121008	0.327458	-1.48718e-10	0.00118031	0.292817	-1.48718e-10
92316672	rs4534487	1.65513e-07	-0.68533	-1.48718e-10	0.00121008	0.327458	-1.48718e-10	0.00118031	0.292817	-1.48718e-10
92317152	rs1954654	9.81729e-08	-0.917222	-0.290427	0.000310822	-0.790188	-0.241581	0.000311035	-0.796597	-0.244214
92317504	rs1938467	2.3954e-07	-0.315661	-1.48718e-10	0.00181916	0.735145	-1.48718e-10	0.00176941	0.697683	-1.48718e-10
92317733	rs75394479	1.62852e-07	-0.701539	-1.48718e-10	0.00118319	0.304982	-1.48718e-10	0.00115429	0.270526	-1.48718e-10
92317738	rs73324006	2.35083e-07	-0.334441	-1.48718e-10	0.00177495	0.710541	-1.48718e-10	0.00172672	0.673263	-1.48718e-10
92318689	rs72807124	4.24943e-07	0.257575	-1.48718e-10	0.000974617	0.111057	-1.48718e-10	0.000962668	0.0889913	-1.48718e-10
92318742	rs72807125	1.65513e-07	-0.68533	-1.48718e-10	0.00121008	0.327458	-1.48718e-10	0.00118031	0.292817	-1.48718e-10
92319245	rs73324008	5.54621e-08	-1.52937	-0.249307	0.000183342	-1.36037	-0.199263	0.000184088	-1.36334	-0.201959
92319842	rs7091062	1.68238e-07	-0.668998	-1.48718e-10	0.00123774	0.350056	-1.48718e-10	0.00120707	0.31523	-1.48718e-10
92319869	rs6583715	2.48325e-07	-0.279642	-1.48718e-10	0.00190687	0.782231	-1.48718e-10	0.00185407	0.744419	-1.48718e-10
92320223	rs7073521	1.68238e-07	-0.668998	-1.48718e-10	0.00123774	0.350056	-1.48718e-10	0.00120707	0.31523	-1.48718e-10
92320759	rs4933191	1.60189e-07	-0.718027	-1.48718e-10	0.00118839	0.309363	-1.48718e-10	0.00115941	0.274946	-1.48718e-10
92320990	rs75597803	9.9062e-08	-1.19863	-1.48718e-10	0.000277596	-1.14482	-1.48718e-10	0.000280543	-1.14399	-1.48718e-10
92321437	rs12414683	1.60709e-07	-0.714783	-1.48718e-10	0.000962933	0.0989955	-1.48718e-10	0.000941195	0.0664331	-1.48718e-10
92321524	rs10881804	1.97816e-07	-0.507042	-1.48718e-10	0.00116076	0.285839	-1.48718e-10	0.00113316	0.252046	-1.48718e-10
92321571	rs12414347	1.46702e-07	-0.805979	-1.48718e-10	0.000831811	-0.0473824	-1.48718e-10	0.0008141	-0.0786347	-1.48718e-10
92322319	rs11186227	1.09997e-07	-1.35703e-10	-1.09392	0.000290739	-1.35703e-10	-1.09856	0.000293562	-1.35703e-10	-1.09863
92322571	rs11186228	2.08582e-07	-0.454049	-1.48718e-10	0.00120802	0.325752	-1.48718e-10	0.00117894	0.29165	-1.48718e-10
92322951	rs1938460	1.04335e-07	-0.851511	-0.295264	0.000321125	-0.751581	-0.247577	0.000321311	-0.758098	-0.25021
92323152	rs10881805	2.0489e-07	-0.471907	-1.48718e-10	0.00118115	0.303256	-1.48718e-10	0.00115292	0.269337	-1.48718e-10
92323157	rs12413401	1.44697e-07	-0.819738	-1.48718e-10	0.000816699	-0.0657169	-1.48718e-10	0.000799442	-0.0968034	-1.48718e-10
92323363	rs11186231	1.62043e-07	-1.61241	0.905892	0.000400968	-1.78785	1.01074	0.000403641	-1.78782	1.00763
92324247	rs11595094	7.10359e-08	-1.53119	-1.48718e-10	0.000146016	-1.78727	-1.48718e-10	0.000147454	-1.7872	-1.48718e-10
92324952	rs77727898	1.06759e-07	-0.833378	-0.290427	0.000329276	-0.73251	-0.241581	0.000329448	-0.739086	-0.244214
92325435	rs11498499	2.0489e-07	-0.471907	-1.48718e-10	0.00118115	0.303256	-1.48718e-10	0.00115292	0.269337	-1.48718e-10
92325847	rs72807127	1.46702e-07	-0.805979	-1.48718e-10	0.000831811	-0.0473824	-1.48718e-10	0.0008141	-0.0786347	-1.48718e-10
92326406	rs56172029	1.44697e-07	-0.819738	-1.48718e-10	0.000816699	-0.0657169	-1.48718e-10	0.000799442	-0.0968034	-1.48718e-10
92326895	rs2901081	1.46702e-07	-0.805979	-1.48718e-10	0.000831811	-0.0473824	-1.48718e-10	0.0008141	-0.0786347	-1.48718e-10
92326902	rs2901082	1.46702e-07	-0.805979	-1.48718e-10	0.000831811	-0.0473824	-1.48718e-10	0.0008141	-0.0786347	-1.48718e-10
92327011	rs2901083	1.44697e-07	-0.819738	-1.48718e-10	0.000816699	-0.0657169	-1.48718e-10	0.000799442	-0.0968034	-1.48718e-10
92327132	rs66665368	1.48979e-07	-0.790576	-1.48718e-10	0.000849029	-0.0268948	-1.48718e-10	0.000830797	-0.0583313	-1.48718e-10
92327852	rs117684443	1.10388e-07	-1.35703e-10	-1.09038	0.000291598	-1.35703e-10	-1.09561	0.000294425	-1.35703e-10	-1.09569
92328164	rs7895889	2.01288e-07	-0.489643	-1.48718e-10	0.00115502	0.280882	-1.48718e-10	0.00112762	0.247146	-1.48718e-10
92328703	rs7899671	1.46702e-07	-0.805979	-1.48718e-10	0.000831811	-0.0473824	-1.48718e-10	0.0008141	-0.0786347	-1.48718e-10
92329556	rs144211908	5.53343e-08	-1.78099	-1.48718e-10	0.000155571	-1.72389	-1.48718e-10	0.000157321	-1.72243	-1.48718e-10
92330031	rs76228675	9.13681e-08	-1.27948	-1.48718e-10	0.000217155	-1.39038	-1.48718e-10	0.000219051	-1.39141	-1.48718e-10
92330381	rs72807132	1.47067e-07	-0.803492	-1.48718e-10	0.000795742	-0.0917124	-1.48718e-10	0.000779188	-0.122465	-1.48718e-10
92330387	rs72807134	1.42132e-07	-0.837625	-1.48718e-10	0.000760804	-0.136612	-1.48718e-10	0.000745284	-0.166952	-1.48718e-10
92330795	rs56354566	1.46501e-07	-0.80735	-1.48718e-10	0.000812787	-0.0705193	-1.48718e-10	0.000795651	-0.101556	-1.48718e-10
92330843	rs12253232	2.00963e-07	-0.491257	-1.48718e-10	0.00112612	0.255548	-1.48718e-10	0.00109965	0.222026	-1.48718e-10
92331036	rs72807136	5.96319e-08	-1.70619	-1.48718e-10	0.000146102	-1.78669	-1.48718e-10	0.000147546	-1.78658	-1.48718e-10
92331132	rs56130632	1.46501e-07	-0.80735	-1.48718e-10	0.000812787	-0.0705193	-1.48718e-10	0.000795651	-0.101556	-1.48718e-10
92332047	rs66513005	1.51224e-07	-0.775617	-1.48718e-10	0.000860582	-0.0133789	-1.48718e-10	0.000842368	-0.0445007	-1.48718e-10
92332193	rs142816519	1.77291e-07	-1.35703e-10	-0.616588	0.000482517	-1.35703e-10	-0.591971	0.000487167	-1.35703e-10	-0.592111
92333073	rs12268984	7.26848e-08	-1.02717	-0.481081	0.000308931	-0.649878	-0.387993	0.000306753	-0.666866	-0.387808
92333086	rs74806497	1.48773e-07	-0.791958	-1.48718e-10	0.000829497	-0.050168	-1.48718e-10	0.00081186	-0.081389	-1.48718e-10
92333448	rs1892532	1.42326e-07	-0.836261	-1.48718e-10	0.000782221	-0.108851	-1.48718e-10	0.000765998	-0.139538	-1.48718e-10
92333500	rs1892531	1.46501e-07	-0.80735	-1.48718e-10	0.000812787	-0.0705193	-1.48718e-10	0.000795651	-0.101556	-1.48718e-10
92333859	rs7089665	1.48773e-07	-0.791958	-1.48718e-10	0.000829497	-0.050168	-1.48718e-10	0.00081186	-0.081389	-1.48718e-10
92333917	rs61859288	3.24755e-08	-1.71558	-0.598312	0.000101988	-1.64536	-0.500765	0.000102668	-1.64854	-0.500674
92334131	rs56057746	3.23223e-08	-1.72981	-0.588817	0.000100981	-1.66565	-0.490403	0.000101679	-1.66859	-0.490311
92334171	rs72807140	5.77401e-08	-1.73843	-1.48718e-10	0.000147683	-1.77592	-1.48718e-10	0.000149245	-1.77513	-1.48718e-10
92334196	rs7090090	1.48773e-07	-0.791958	-1.48718e-10	0.000829497	-0.050168	-1.48718e-10	0.00081186	-0.081389	-1.48718e-10
92334260	rs7090414	1.49944e-07	-0.784117	-1.48718e-10	0.000833689	-0.0451281	-1.48718e-10	0.000816079	-0.0762064	-1.48718e-10
92334314	rs7090119	2.04557e-07	-0.473532	-1.48718e-10	0.00115144	0.277785	-1.48718e-10	0.00112417	0.244079	-1.48718e-10
92334540	rs117549691	5.65398e-08	-1.75943	-1.48718e-10	0.000178474	-1.58655	-1.48718e-10	0.000179996	-1.58778	-1.48718e-10
92334588	rs2420185	1.48773e-07	-0.791958	-1.48718e-10	0.000829497	-0.050168	-1.48718e-10	0.00081186	-0.081389	-1.48718e-10
92334695	rs1892530	1.56891e-07	-0.738826	-1.48718e-10	0.00113192	0.260682	-1.48718e-10	0.00110576	0.227572	-1.48718e-10
92334697	rs1892529	1.56891e-07	-0.738826	-1.48718e-10	0.00113192	0.260682	-1.48718e-10	0.00110576	0.227572	-1.48718e-10
92334797	rs1892528	1.46501e-07	-0.80735	-1.48718e-10	0.000812787	-0.0705193	-1.48718e-10	0.000795651	-0.101556	-1.48718e-10
92335072	rs1892527	1.48773e-07	-0.791958	-1.48718e-10	0.000829497	-0.050168	-1.48718e-10	0.00081186	-0.081389	-1.48718e-10
92335233	rs2901084	1.42364e-07	-0.835991	-1.48718e-10	0.000801069	-0.0850415	-1.48718e-10	0.000784335	-0.115881	-1.48718e-10
92335952	rs7099204	1.48773e-07	-0.791958	-1.48718e-10	0.000829497	-0.050168	-1.48718e-10	0.00081186	-0.081389	-1.48718e-10
92336760	rs1938461	2.00969e-08	-1.74734	-1.04648	5.17959e-05	-1.783	-1.04067	5.22369e-05	-1.78372	-1.04121
92336940	rs73324035	1.02349e-07	-1.166	-1.48718e-10	0.000220715	-1.37412	-1.48718e-10	0.000222692	-1.37493	-1.48718e-10
92337413	rs77377298	1.46841e-07	-0.805031	-1.48718e-10	0.000417845	-0.735877	-1.48718e-10	0.000422381	-0.73481	-1.48718e-10
92337529	rs11186232	5.93416e-08	-1.7134	0.00233153	0.000154545	-1.76725	0.0367468	0.000155721	-1.76745	0.0347938
92337950	rs67010776	1.48773e-07	-0.791958	-1.48718e-10	0.000829497	-0.050168	-1.48718e-10	0.00081186	-0.081389	-1.48718e-10
92338026	rs4933595	2.00963e-07	-0.491257	-1.48718e-10	0.00112612	0.255548	-1.48718e-10	0.00109965	0.222026	-1.48718e-10
92338105	rs79570939	9.84351e-08	-0.94649	-0.258492	0.000302065	-0.851633	-0.208713	0.000302323	-0.857826	-0.211395
92338912	rs74643776	1.04029e-07	-0.890639	-0.259071	0.000310875	-0.82503	-0.206568	0.000311126	-0.831276	-0.209244
92339992	rs73324045	1.02863e-07	-1.16098	-1.48718e-10	0.00022162	-1.37002	-1.48718e-10	0.000223604	-1.37084	-1.48718e-10
92340279	rs61859291	3.1332e-08	-1.73246	-0.617276	9.75126e-05	-1.66952	-0.521487	9.81901e-05	-1.67241	-0.521398
92340687	rs75651706	1.78549e-07	-1.35703e-10	-0.609517	0.000512119	-1.35703e-10	-0.53243	0.000517423	-1.35703e-10	-0.531856
92341031	rs12572878	1.6643e-07	-1.35703e-10	-0.679807	0.000428071	-1.35703e-10	-0.711699	0.000432477	-1.35703e-10	-0.711187
92341071	rs12248380	1.93645e-07	-0.528352	-1.48718e-10	0.00116953	0.293369	-1.48718e-10	0.00114162	0.259487	-1.48718e-10
92341657	rs117883152	5.54789e-08	-1.77838	-1.48718e-10	0.000146813	-1.78183	-1.48718e-10	0.000148306	-1.78144	-1.48718e-10
92341866	rs1807875	1.83894e-07	-0.580022	-1.48718e-10	0.00109421	0.226796	-1.48718e-10	0.00106868	0.193462	-1.48718e-10
92342187	rs72807144	1.39758e-07	-0.854471	-1.48718e-10	0.000824219	-0.0565514	-1.48718e-10	0.000806706	-0.0877583	-1.48718e-10
92342511	rs10047335	1.83894e-07	-0.580022	-1.48718e-10	0.00109421	0.226796	-1.48718e-10	0.00106868	0.193462	-1.48718e-10
92342634	rs73324051	1.15249e-07	-1.04729	-1.48718e-10	0.000235804	-1.30799	-1.48718e-10	0.000237898	-1.30888	-1.48718e-10
92342698	rs150513097	3.87326e-07	-1.35703e-10	0.164887	0.00103211	-1.35703e-10	0.16837	0.00104274	-1.35703e-10	0.168891
92343214	rs61859292	2.87421e-08	-1.71692	-0.7191	8.74562e-05	-1.66645	-0.633395	8.8067e-05	-1.66931	-0.633315
92343624	rs79109609	1.34395e-07	-0.851511	-0.0420891	0.00039575	-0.751581	-0.0386241	0.000395852	-0.758098	-0.0415795
92343852	rs12243422	1.36889e-07	-0.875211	-1.48718e-10	0.000797319	-0.0897326	-1.48718e-10	0.000780758	-0.120452	-1.48718e-10
92343910	rs7903085	1.83894e-07	-0.580022	-1.48718e-10	0.00109421	0.226796	-1.48718e-10	0.00106868	0.193462	-1.48718e-10
92344433	rs55983726	1.38333e-07	-0.864717	-1.48718e-10	0.000396066	-0.789406	-1.48718e-10	0.000393398	-0.805895	-1.48718e-10
92344918	rs117935198	3.24017e-07	-1.35703e-10	-0.0135827	0.00087761	-1.35703e-10	0.0062144	0.000886787	-1.35703e-10	0.00688714
92345067	rs1274412	5.76276e-07	-1.37134	1.93354	0.00133133	-1.5748	1.99775	0.00133169	-1.5777	1.99119
92345527	rs61859293	2.90591e-08	-1.72081	-0.704237	8.86109e-05	-1.66975	-0.616984	8.92255e-05	-1.67265	-0.616902
92345884	rs17522727	1.06965e-07	-1.12188	-1.48718e-10	0.000289728	-1.10204	-1.48718e-10	0.000290937	-1.10761	-1.48718e-10
92346053	rs1113910	6.19808e-08	-1.2045	-0.463059	0.000271633	-0.797852	-0.368685	0.000270006	-0.813777	-0.368498
92346694	rs17097510	1.09895e-07	-1.09485	-1.48718e-10	0.000226981	-1.34612	-1.48718e-10	0.000229005	-1.34697	-1.48718e-10
92346977	rs1274411	2.54102e-07	-1.68289	1.42625	0.00068467	-1.78576	1.54371	0.00068908	-1.78559	1.54023
92347112	rs61859294	3.11805e-08	-1.712	-0.642584	9.67264e-05	-1.64991	-0.549195	9.73766e-05	-1.65302	-0.549108
92347862	rs117839419	2.06891e-07	-0.462186	-1.48718e-10	0.0010288	0.165157	-1.48718e-10	0.00103367	0.160154	-1.48718e-10
92347877	rs1419346	2.58401e-07	-1.35703e-10	-0.239869	0.000702799	-1.35703e-10	-0.215917	0.000710684	-1.35703e-10	-0.214489
92348307	rs7098151	6.112e-08	-1.6906	0.00905684	0.000151087	-1.78158	0.0284505	0.000152242	-1.78174	0.0264912
92348919	rs55661486	2.96887e-08	-1.69104	-0.712575	9.10657e-05	-1.63322	-0.626187	9.16679e-05	-1.63644	-0.626106
92349715	rs12764387	6.20523e-08	-1.6664	-1.48718e-10	0.000236674	-1.3043	-1.48718e-10	0.00023917	-1.30354	-1.48718e-10
92350389	rs11186233	1.60787e-07	-0.714298	-1.48718e-10	0.00114764	0.274472	-1.48718e-10	0.00112022	0.240561	-1.48718e-10
92351135	rs117263639	5.82038e-08	-0.828264	-0.902165	0.00020597	-0.55238	-0.890876	0.000206286	-0.559166	-0.892288
92351341	rs72807150	1.89182e-07	-0.551671	-1.48718e-10	0.000429479	-0.708416	-1.48718e-10	0.000428564	-0.720276	-1.48718e-10
92351962	rs140212955	5.51466e-08	-1.78439	-1.48718e-10	0.000160178	-1.69471	-1.48718e-10	0.000161549	-1.69591	-1.48718e-10
92352339	rs78659821	4.47031e-08	-1.66916	-0.325177	0.000107641	-1.78735	-0.304832	0.000108502	-1.78739	-0.306556
92352699	rs1274393	1.28945e-07	-1.64972	0.714727	0.000363123	-1.78579	0.909547	0.000365555	-1.78557	0.906275
92353214	rs117537435	1.12256e-07	-1.35703e-10	-1.0736	0.000294687	-1.35703e-10	-1.08507	0.000297571	-1.35703e-10	-1.08506
92353890	rs1274394	7.02712e-08	-1.40683	-0.135184	0.000816697	-0.0797193	0.0139997	0.000799474	-0.10573	0.00896626
92353937	rs111879418	1.02021e-07	-1.1692	-1.48718e-10	0.000415473	-0.741571	-1.48718e-10	0.000417843	-0.745611	-1.48718e-10
92354035	rs1274395	2.71648e-08	-1.67469	-0.817771	0.000149258	-0.97872	-0.786592	0.000148371	-0.991916	-0.789083
92354314	rs1290000	3.49079e-08	-1.56404	-0.677628	8.57836e-05	-1.67322	-0.64594	8.61102e-05	-1.67618	-0.648912
92354474	rs1274396	2.8551e-08	-1.66511	-0.777577	0.000159428	-0.953437	-0.745957	0.000158422	-0.966839	-0.748618
92354492	rs75666171	5.52744e-08	-1.78207	-1.48718e-10	0.000167864	-1.64783	-1.48718e-10	0.000168721	-1.65247	-1.48718e-10
92355164	rs1274397	2.78938e-08	-1.6724	-0.793576	0.00015352	-0.974441	-0.762718	0.000152596	-0.987606	-0.765316
92355354	rs1274398	3.65e-08	-1.52539	-0.67168	8.965e-05	-1.6353	-0.639776	8.99417e-05	-1.63879	-0.642768
92355640	rs75482724	8.48955e-08	-1.35296	-1.48718e-10	0.000146107	-1.78665	-1.48718e-10	0.000147544	-1.78659	-1.48718e-10
92355655	rs4390260	1.1336e-07	-1.06381	-1.48718e-10	0.000739089	-0.16557	-1.48718e-10	0.000724258	-0.19557	-1.48718e-10
92355756	rs2490322	3.47903e-08	-1.56417	-0.68087	8.60373e-05	-1.66691	-0.6493	8.63609e-05	-1.66992	-0.652261
92355876	rs2490321	2.85007e-08	-1.66687	-0.777577	0.000158386	-0.959997	-0.745957	0.000157368	-0.973513	-0.748618
92356143	rs61859296	6.81046e-08	-1.60771	0.0343777	0.000314623	-1.34872	0.32911	0.000315658	-1.35449	0.328428
92356740	rs1343651	7.8964e-08	-1.34444	-0.0809439	0.000959988	0.0237305	0.0722027	0.000938938	-0.00300743	0.06704
92357530	rs1274399	6.70352e-08	-1.76291	0.173751	0.000210205	-1.75926	0.336357	0.000211161	-1.7588	0.330707
92357671	rs1274400	8.15992e-08	-1.34745	-0.0451149	0.00101864	0.0446443	0.110592	0.000995935	0.0176182	0.105346
92358016	rs1274401	8.53182e-08	-1.34745	-0.000547014	0.0010684	0.0446443	0.158286	0.00104448	0.0176182	0.152938
92358526	rs1274402	1.74955e-07	-1.68969	1.05984	0.000540191	-1.75094	1.27187	0.000543961	-1.75016	1.26832
92358532	rs1274403	1.74314e-07	-1.69336	1.05984	0.000541439	-1.74863	1.27187	0.000545231	-1.74783	1.26832
92359480	rs1274404	8.09936e-08	-1.75838	0.358366	0.0002557	-1.76373	0.536745	0.00025672	-1.7633	0.530573
92359819	rs115189424	8.42022e-08	-1.36116	-1.48718e-10	0.000214113	-1.40448	-1.48718e-10	0.000216386	-1.40365	-1.48718e-10
92360470	rs72807156	1.12664e-07	-1.06997	-1.48718e-10	0.000664115	-0.272533	-1.48718e-10	0.000651533	-0.30139	-1.48718e-10
92361864	rs1274405	8.90892e-08	-1.77123	0.466484	0.000290855	-1.75247	0.654307	0.000291972	-1.75194	0.647882
92361899	rs1274406	8.974e-08	-1.77296	0.475492	0.000294416	-1.74983	0.663837	0.000295547	-1.74928	0.657396
92361911	rs1274407	9.04799e-08	-1.77296	0.483704	0.000296984	-1.74983	0.672523	0.000298121	-1.74928	0.666066
92362083	rs1274408	8.96219e-08	-1.76526	0.466484	0.00028866	-1.76004	0.654307	0.000289752	-1.75958	0.647882
92362377	rs7899789	4.94228e-08	-1.66127	-0.232696	0.000118286	-1.78669	-0.211188	0.000119217	-1.78677	-0.21301
92362464	rs17097771	2.51944e-08	-1.63168	-0.936082	7.19121e-05	-1.59144	-0.904104	7.24309e-05	-1.59222	-0.905868
92362543	rs77338924	2.42599e-08	-1.67191	-0.933641	6.88975e-05	-1.63692	-0.901444	6.94004e-05	-1.63761	-0.903219
92362797	rs1274409	9.20692e-08	-1.76504	0.493201	0.000296926	-1.75689	0.67938	0.000298048	-1.75641	0.672946
92363094	rs1299939	1.15405e-07	-1.2918	0.245875	0.00156093	0.156419	0.425632	0.00152371	0.128578	0.41961
92363203	rs1779941	1.14098e-07	-1.3032	0.245875	0.00152601	0.133795	0.425632	0.00148987	0.106117	0.41961
92363751	rs72807159	1.21246e-07	-0.996558	-1.48718e-10	0.000816759	-0.0656441	-1.48718e-10	0.000799637	-0.096559	-1.48718e-10
92364047	rs138792037	1.07585e-07	-1.1161	-1.48718e-10	0.000204128	-1.45224	-1.48718e-10	0.000206391	-1.45094	-1.48718e-10
92364307	rs142797339	9.94397e-07	-1.35703e-10	1.10776	0.00252807	-1.35703e-10	1.06422	0.00254927	-1.35703e-10	1.06284
92364908	rs72807160	1.23532e-07	-0.977884	-1.48718e-10	0.00081641	-0.0660719	-1.48718e-10	0.000799349	-0.096919	-1.48718e-10
92364962	rs1274410	9.53891e-08	-1.76315	0.526732	0.000306959	-1.76229	0.718018	0.000308078	-1.76184	0.711478
92365241	rs2710717	1.13921e-07	-1.30409	0.245219	0.00152224	0.132018	0.424934	0.00148621	0.104353	0.418913
92365315	rs111889235	1.31814e-07	-0.912987	-1.48718e-10	0.000922922	0.0565569	-1.48718e-10	0.000902715	0.0246891	-1.48718e-10
92365874	rs7900478	1.26244e-07	-0.956166	-1.48718e-10	0.0008667	-0.00629499	-1.48718e-10	0.000848082	-0.0377405	-1.48718e-10
92366171	rs2800131	9.6907e-08	-1.76545	0.544824	0.000313655	-1.75983	0.737138	0.000314794	-1.75936	0.730564
92366663	rs2710724	9.71129e-08	-1.76333	0.544824	0.000312943	-1.76211	0.737138	0.000314073	-1.76165	0.730564
92366665	rs11816872	6.07762e-08	-1.63982	-0.0473591	0.000142551	-1.78759	-0.023692	0.000143661	-1.78756	-0.0256965
92366690	rs2710725	1.35391e-07	-1.30409	0.417882	0.00182876	0.132018	0.608385	0.00178484	0.104353	0.602013
92366700	rs2710726	1.33921e-07	-1.31501	0.417882	0.00178929	0.110204	0.608385	0.0017466	0.0826965	0.602013
92366930	rs145646688	2.51069e-08	-1.65031	-0.920923	7.15908e-05	-1.61241	-0.887611	7.21052e-05	-1.61315	-0.889445
92367183	rs56190281	1.21246e-07	-0.996558	-1.48718e-10	0.000816759	-0.0656441	-1.48718e-10	0.000799637	-0.096559	-1.48718e-10
92367213	rs72807163	1.22762e-07	-0.984131	-1.48718e-10	0.000831851	-0.0473349	-1.48718e-10	0.000814279	-0.0784144	-1.48718e-10
92367217	rs2105410	5.21296e-08	-1.6437	-0.196944	0.000122516	-1.78774	-0.175003	0.000123487	-1.78772	-0.176862
92367518	rs142738942	1.41071e-07	-1.35703e-10	-0.845114	0.000404276	-1.35703e-10	-0.768889	0.000408038	-1.35703e-10	-0.769357
92368196	rs113726349	1.01854e-07	-1.17084	-1.48718e-10	0.000414591	-0.743696	-1.48718e-10	0.000416958	-0.747732	-1.48718e-10
92368486	rs7898246	9.84655e-08	-1.78443	0.579754	0.000335538	-1.72929	0.774036	0.000336787	-1.72866	0.767397
92368524	rs117713962	2.43626e-08	-1.68601	-0.915326	6.91575e-05	-1.65307	-0.881535	6.9659e-05	-1.65371	-0.883395
92369083	rs2096350	1.24483e-07	-0.970209	-1.48718e-10	0.000849045	-0.0268758	-1.48718e-10	0.000830958	-0.0581383	-1.48718e-10
92370121	rs7094806	1.17985e-07	-1.02382	-1.48718e-10	0.000784471	-0.105979	-1.48718e-10	0.000768307	-0.136528	-1.48718e-10
92370145	rs150355493	6.01935e-08	-1.69682	-1.48718e-10	0.000210411	-1.42192	-1.48718e-10	0.000212056	-1.42387	-1.48718e-10
92370256	rs144982258	1.34658e-07	-1.35703e-10	-0.891645	0.000393371	-1.35703e-10	-0.796235	0.000397001	-1.35703e-10	-0.796779
92370924	rs144943781	1.17959e-07	-1.35703e-10	-1.02404	0.000310001	-1.35703e-10	-1.03441	0.000313016	-1.35703e-10	-1.03446
92371548	rs1573251	1.03818e-07	-1.76727	0.615523	0.000338768	-1.75417	0.808497	0.000339978	-1.75367	0.801834
92371952	rs2710728	1.27499e-07	-1.28076	0.334485	0.00175298	0.178227	0.519858	0.0017106	0.15023	0.513653
92372083	rs72807166	5.52779e-08	-1.78201	-1.48718e-10	0.000153104	-1.73987	-1.48718e-10	0.000154497	-1.74055	-1.48718e-10
92372090	rs73308216	1.29286e-07	-0.932353	-1.48718e-10	0.000264091	-1.1947	-1.48718e-10	0.000266086	-1.1969	-1.48718e-10
92372842	rs1419343	1.04328e-07	-1.76087	0.614032	0.000334413	-1.76137	0.802757	0.000335598	-1.76092	0.796123
92373208	rs73308219	1.27907e-07	-0.943074	-1.48718e-10	0.000268786	-1.17707	-1.48718e-10	0.000270813	-1.17929	-1.48718e-10
92373233	rs1547850	1.24789e-07	-0.967753	-1.48718e-10	0.000871155	-0.00116793	-1.48718e-10	0.000852483	-0.0325646	-1.48718e-10
92373927	rs2800119	2.12229e-07	-1.78721	1.35049	0.000816571	-1.6462	1.58032	0.000822119	-1.64546	1.57662
92374061	rs117641211	7.50497e-08	-1.47623	-1.48718e-10	0.000156537	-1.7177	-1.48718e-10	0.000158184	-1.71696	-1.48718e-10
92374435	rs2255628	1.28069e-07	-1.26818	0.326365	0.00177228	0.200841	0.508195	0.00172903	0.172554	0.502046
92374615	rs1573252	1.44705e-07	-1.34682	0.527141	0.00030059	-1.77542	0.710177	0.000302975	-1.77508	0.708016
92374826	rs1547851	1.82011e-07	-0.590315	-1.48718e-10	0.000171302	-1.62756	-1.48718e-10	0.00017272	-1.62905	-1.48718e-10
92374955	rs1972397	1.55428e-07	-0.748199	-1.48718e-10	0.0012015	0.320338	-1.48718e-10	0.00117263	0.286286	-1.48718e-10
92375046	rs1547852	1.95093e-07	-1.78472	1.26382	0.000755016	-1.62963	1.48538	0.00076014	-1.62889	1.48167
92375272	rs72807168	1.39743e-07	-0.854574	-1.48718e-10	0.00103153	0.167811	-1.48718e-10	0.00100788	0.134886	-1.48718e-10
92375576	rs72807169	5.71572e-08	-1.74857	-1.48718e-10	0.000146639	-1.78301	-1.48718e-10	0.000148111	-1.78275	-1.48718e-10
92375598	rs150740864	7.91223e-08	-1.42339	-1.48718e-10	0.000347466	-0.920321	-1.48718e-10	0.000349875	-0.92314	-1.48718e-10
92376053	rs146717829	5.53322e-08	-1.78103	-1.48718e-10	0.000155552	-1.72401	-1.48718e-10	0.000157302	-1.72255	-1.48718e-10
92376143	rs1936588	1.90247e-07	-1.78472	1.23867	0.000735414	-1.62963	1.45908	0.000740419	-1.62889	1.45539
92376278	rs1936589	1.81224e-07	-1.78698	1.19233	0.000686697	-1.6497	1.4106	0.000691361	-1.649	1.40695
92376693	rs77653704	2.65947e-08	-1.65478	-0.858893	7.76111e-05	-1.59701	-0.822272	7.81413e-05	-1.59782	-0.824376
92377474	rs61859322	5.79784e-08	-1.73431	-1.48718e-10	0.000167667	-1.64901	-1.48718e-10	0.000168757	-1.65226	-1.48718e-10
92377687	rs142592295	1.2955e-07	-1.35703e-10	-0.93031	0.000351162	-1.35703e-10	-0.909741	0.00035453	-1.35703e-10	-0.909925
92378044	rs1936591	1.81654e-07	-1.78777	1.1955	0.000679291	-1.66386	1.41392	0.000683878	-1.6632	1.41026
92378087	rs2032047	2.73928e-08	-1.61703	-0.867069	8.02933e-05	-1.55227	-0.83303	8.0838e-05	-1.55318	-0.835091
92378290	rs1936592	1.80544e-07	-1.78787	1.18946	0.000671949	-1.66841	1.4076	0.000676481	-1.66776	1.40395
92378856	rs148004356	1.1155e-07	-1.07991	-1.48718e-10	0.000164772	-1.66643	-1.48718e-10	0.000166538	-1.66549	-1.48718e-10
92379266	rs1857590	1.78263e-07	-1.78787	1.17675	0.000663068	-1.66841	1.3943	0.000667546	-1.66776	1.39065
92379608	rs111441549	5.50638e-08	-1.78589	-1.48718e-10	0.000156758	-1.71628	-1.48718e-10	0.000158197	-1.71687	-1.48718e-10
92379924	rs1419345	1.77212e-07	-1.78777	1.17074	0.000661916	-1.66386	1.38801	0.000666398	-1.6632	1.38437
92380644	rs184271946	9.49417e-08	-1.24112	-1.48718e-10	0.000354871	-0.899235	-1.48718e-10	0.000357071	-0.902782	-1.48718e-10
92382189	rs79769940	2.84313e-08	-1.58801	-0.858882	8.396e-05	-1.51839	-0.82226	8.45206e-05	-1.51936	-0.824365
92382786	rs2710729	1.37154e-07	-1.29291	0.419631	0.00178374	0.109013	0.606466	0.00174101	0.0814301	0.600072
92383748	rs2251651	1.37855e-07	-1.279	0.410825	0.00167516	0.0555405	0.597136	0.00163587	0.028454	0.590759
92383946	rs78610477	2.86067e-08	-1.58801	-0.852731	8.4515e-05	-1.51839	-0.815671	8.50773e-05	-1.51936	-0.8178
92384408	rs2710730	1.3904e-07	-1.27045	0.410825	0.00184617	0.152742	0.597136	0.0018014	0.124841	0.590759
92384521	rs118014672	6.45233e-08	-1.62735	-1.48718e-10	0.000148987	-1.76713	-1.48718e-10	0.000150527	-1.76658	-1.48718e-10
92384744	rs11813374	2.8075e-08	-1.58882	-0.870678	8.28262e-05	-1.51933	-0.83491	8.33834e-05	-1.5203	-0.836967
92385525	rs77947068	2.84145e-08	-1.58226	-0.865216	8.40852e-05	-1.51172	-0.827433	8.46446e-05	-1.51271	-0.829549
92385560	rs117727148	5.6032e-08	-1.76846	-1.48718e-10	0.000166481	-1.65611	-1.48718e-10	0.000168071	-1.65633	-1.48718e-10
92385828	rs2710731	2.07538e-07	-1.64658	1.18752	0.000596487	-1.77678	1.39685	0.000600445	-1.77636	1.39332
92386010	rs73308243	1.22484e-07	-0.986403	-1.48718e-10	0.000253366	-1.23615	-1.48718e-10	0.000255276	-1.23837	-1.48718e-10
92386759	rs1936593	1.47778e-07	-1.21094	0.412269	0.00207014	0.266465	0.59792	0.00201828	0.237756	0.591528
92386864	rs4933596	3.85665e-08	-1.15629	-0.98571	0.000223735	-0.403929	-0.956595	0.000219834	-0.429682	-0.958164
92387368	rs11186243	1.62789e-07	-0.701925	-1.48718e-10	0.00131987	0.414303	-1.48718e-10	0.00128711	0.379439	-1.48718e-10
92387398	rs59828534	1.24576e-07	-0.969468	-1.48718e-10	0.000256955	-1.22209	-1.48718e-10	0.000258885	-1.22434	-1.48718e-10
92387783	rs80166359	2.84007e-08	-1.57392	-0.874046	8.4098e-05	-1.50207	-0.836937	8.46592e-05	-1.50307	-0.839016
92388848	rs1936594	2.11328e-07	-1.65555	1.21458	0.000620664	-1.77408	1.43388	0.000624727	-1.77361	1.43021
92388886	rs1936595	1.91518e-07	-1.78759	1.2482	0.000721125	-1.65922	1.46905	0.000725974	-1.65855	1.46535
92389042	rs4587649	3.84956e-08	-1.16274	-0.981091	0.000223813	-0.409455	-0.95072	0.000219877	-0.435331	-0.952317
92389281	rs185101559	6.19362e-08	-1.66828	-1.48718e-10	0.000400178	-0.779079	-1.48718e-10	0.000402761	-0.782375	-1.48718e-10
92389959	rs79596084	2.8361e-08	-1.5934	-0.855962	8.36966e-05	-1.52466	-0.819132	8.42554e-05	-1.52562	-0.821248
92390728	rs2800123	2.23652e-07	-1.64199	1.2577	0.000646739	-1.77803	1.47898	0.000650906	-1.77763	1.47528
92390995	rs10748552	2.23335e-07	-1.63732	1.25161	0.000641884	-1.77919	1.47261	0.000646007	-1.77882	1.46891
92391154	rs1936596	1.70769e-07	-1.46998	0.815911	0.000408494	-1.76781	1.0093	0.000409351	-1.76844	1.0023
92391165	rs2800125	1.70363e-07	-1.46257	0.806125	0.000405087	-1.76591	0.999029	0.000405932	-1.76658	0.992048
92392234	rs2800126	1.92903e-07	-1.78765	1.25545	0.00070881	-1.68155	1.47415	0.000713542	-1.68094	1.47047
92392372	rs2800127	2.40796e-08	-1.57481	-1.03821	0.000137913	-0.838621	-1.00574	0.00013666	-0.85654	-1.00668
92392714	rs7917811	1.43758e-07	-0.826248	-1.48718e-10	0.00101811	0.15472	-1.48718e-10	0.000994826	0.121851	-1.48718e-10
92392807	rs7094579	1.58951e-07	-0.725781	-1.48718e-10	0.000328603	-0.976137	-1.48718e-10	0.000330923	-0.97883	-1.48718e-10
92392915	rs2800128	1.54375e-07	-1.26751	0.512518	0.00203657	0.147277	0.70076	0.00198684	0.119428	0.694157
92393961	rs1419353	2.306e-07	-1.61795	1.26426	0.000645041	-1.78503	1.48335	0.000649087	-1.78481	1.47966
92394008	rs17451198	1.41601e-07	-0.841366	-1.48718e-10	0.000996447	0.133207	-1.48718e-10	0.000973832	0.100522	-1.48718e-10
92394059	rs1419354	2.3503e-07	-1.61795	1.28329	0.000657996	-1.78503	1.50324	0.000662114	-1.78481	1.49953
92394260	rs2051154	1.37324e-07	-1.30527	0.433232	0.00170237	0.0518565	0.616935	0.00166215	0.0246625	0.610487
92394559	rs2051155	1.34638e-07	-1.31617	0.424386	0.00165088	0.0305036	0.607574	0.00161216	0.00346845	0.601145
92394755	rs1936597	1.39528e-07	-0.856115	-1.48718e-10	0.000951607	0.0871639	-1.48718e-10	0.000930417	0.0549154	-1.48718e-10
92395015	rs76960465	2.91541e-08	-1.60434	-0.817443	8.25202e-05	-1.57935	-0.778591	8.30681e-05	-1.58016	-0.780892
92396120	rs10509604	1.56813e-07	-0.739324	-1.48718e-10	0.000324737	-0.987972	-1.48718e-10	0.000327037	-0.990645	-1.48718e-10
92398083	rs144058258	6.39778e-08	-1.63584	-1.48718e-10	0.000148544	-1.77011	-1.48718e-10	0.000150073	-1.7696	-1.48718e-10
92398198	rs190357331	1.1608e-07	-1.0401	-1.48718e-10	0.000456555	-0.647278	-1.48718e-10	0.00045917	-0.651298	-1.48718e-10
92398458	rs2710733	1.2695e-07	-1.75713	0.806541	0.000405729	-1.76992	1.00462	0.000406944	-1.76956	0.997519
92399221	rs1954506	8.59165e-08	-1.25809	-0.0829176	0.00105635	0.12378	0.0678113	0.00103204	0.0960897	0.0624904
92399374	rs74415628	2.75244e-08	-1.64891	-0.830396	7.8901e-05	-1.6104	-0.792398	7.94391e-05	-1.61108	-0.79465
92399570	rs1936598	2.35811e-07	-1.61795	1.28661	0.000660283	-1.78503	1.50671	0.000664414	-1.78481	1.503
92399733	rs1936599	1.24598e-07	-1.75713	0.787838	0.000397834	-1.76992	0.984971	0.000399039	-1.76956	0.977902
92400134	rs12243712	1.52209e-07	-0.769126	-1.48718e-10	0.000316402	-1.01397	-1.48718e-10	0.000318656	-1.0166	-1.48718e-10
92400210	rs2186015	1.49827e-07	-0.784897	-1.48718e-10	0.00111305	0.243869	-1.48718e-10	0.00108674	0.21022	-1.48718e-10
92401364	rs11186249	1.54263e-07	-0.755719	-1.48718e-10	0.000320123	-1.00228	-1.48718e-10	0.000322397	-1.00493	-1.48718e-10
92401614	rs10881809	1.61904e-07	-0.707376	-1.48718e-10	0.000344424	-0.929115	-1.48718e-10	0.000346859	-0.931799	-1.48718e-10
92401759	rs12266084	1.57129e-07	-0.73731	-1.48718e-10	0.000324649	-0.988243	-1.48718e-10	0.000327027	-0.990676	-1.48718e-10
92401930	rs2420187	1.54661e-07	-0.753148	-1.48718e-10	0.00033067	-0.969867	-1.48718e-10	0.000333029	-0.972487	-1.48718e-10
92401971	rs2420188	1.54661e-07	-0.753148	-1.48718e-10	0.00033067	-0.969867	-1.48718e-10	0.000333029	-0.972487	-1.48718e-10
92402018	rs2465116	2.35888e-07	-1.59256	1.26153	0.00064173	-1.78732	1.4805	0.000645681	-1.78723	1.47681
92402582	rs2710734	1.10614e-07	-1.46946	0.38113	0.00124199	-0.214969	0.568448	0.00121512	-0.24022	0.562103
92402765	rs1936582	3.05845e-07	-1.32945	1.25815	0.000671186	-1.73891	1.47697	0.000674686	-1.73975	1.47328
92402839	rs1936583	2.55429e-07	-0.988138	0.736703	0.000450289	-1.59277	0.931669	0.000450679	-1.5947	0.924738
92403302	rs1936584	1.07838e-07	-1.48706	0.373308	0.00118411	-0.254387	0.560147	0.00115889	-0.279319	0.553817
92403441	rs1936585	1.07687e-07	-1.47832	0.363173	0.00119174	-0.23474	0.546919	0.00116623	-0.259831	0.540646
92403456	rs1936586	1.07687e-07	-1.47832	0.363173	0.00119174	-0.23474	0.546919	0.00116623	-0.259831	0.540646
92403866	rs1936587	1.08784e-07	-1.47832	0.373308	0.00120761	-0.23474	0.560147	0.00118169	-0.259831	0.553817
92403937	rs11186250	1.38379e-07	-0.864386	-1.48718e-10	0.000299635	-1.06842	-1.48718e-10	0.000301822	-1.07088	-1.48718e-10
92404193	rs11186251	1.41052e-07	-0.845252	-1.48718e-10	0.000304742	-1.05152	-1.48718e-10	0.000306958	-1.05401	-1.48718e-10
92404243	rs79561226	2.75268e-08	-1.60903	-0.870187	7.33145e-05	-1.6428	-0.833432	7.38326e-05	-1.64339	-0.835526
92404594	rs4933601	2.74177e-08	-1.6116	-0.871595	7.26101e-05	-1.6451	-0.84078	7.31259e-05	-1.64569	-0.842843
92404776	rs2710735	7.85438e-08	-1.74415	0.313426	0.000586231	-0.878106	0.480831	0.000577832	-0.896143	0.474709
92404931	rs2489293	1.00473e-07	-1.47299	0.288502	0.0010698	-0.253195	0.457431	0.00104723	-0.278139	0.451322
92405039	rs56300138	1.58917e-07	-0.725996	-1.48718e-10	0.00109281	0.225521	-1.48718e-10	0.00106727	0.192143	-1.48718e-10
92405114	rs2465117	1.26444e-07	-1.60625	0.651665	0.000335949	-1.78209	0.828061	0.000336897	-1.78227	0.821332
92405403	rs61859324	1.92604e-07	-0.533743	-1.48718e-10	0.000454565	-0.651647	-1.48718e-10	0.000450989	-0.669274	-1.48718e-10
92405436	rs61859325	1.63969e-07	-0.694703	-1.48718e-10	0.00111095	0.241982	-1.48718e-10	0.00108494	0.20856	-1.48718e-10
92405711	rs150197775	2.71809e-08	-1.6116	-0.880268	7.1943e-05	-1.6451	-0.85001	7.24566e-05	-1.64569	-0.852037
92405833	rs144018722	1.63847e-07	-0.69545	-1.48718e-10	0.00113966	0.267501	-1.48718e-10	0.00111264	0.233776	-1.48718e-10
92405938	rs7478197	9.97714e-08	-1.46405	0.272553	0.00107276	-0.233543	0.440542	0.00104999	-0.258647	0.434466
92406145	rs146404630	2.71119e-08	-1.61414	-0.880268	7.17785e-05	-1.64739	-0.85001	7.22913e-05	-1.64798	-0.852037
92406302	rs9731151	9.89412e-08	-1.46405	0.264198	0.0010633	-0.233543	0.431691	0.00104076	-0.258647	0.425632
92406374	rs11186253	1.37565e-07	-0.870283	-1.48718e-10	0.00029808	-1.07363	-1.48718e-10	0.000300258	-1.07607	-1.48718e-10
92406903	rs144323254	9.17002e-08	-1.27586	-1.48718e-10	0.000185935	-1.54559	-1.48718e-10	0.000188044	-1.54404	-1.48718e-10
92407153	rs143641999	2.00365e-08	-1.69165	-1.10518	7.68071e-05	-1.32369	-1.106	7.68439e-05	-1.33298	-1.10596
92407665	rs7475208	1.00204e-07	-1.43556	0.248394	0.0011122	-0.171843	0.414947	0.00108811	-0.197442	0.408921
92407857	rs111438550	1.0689e-07	-1.12258	-1.48718e-10	0.000237648	-1.3002	-1.48718e-10	0.000239475	-1.30227	-1.48718e-10
92408361	rs2800196	9.65235e-08	-1.47299	0.248394	0.0010253	-0.253195	0.414947	0.00100375	-0.278139	0.408921
92408542	rs2710736	9.58719e-08	-1.46405	0.232685	0.00102838	-0.233543	0.398298	0.00100664	-0.258647	0.392305
92408554	rs61859326	1.63969e-07	-0.694703	-1.48718e-10	0.00111095	0.241982	-1.48718e-10	0.00108494	0.20856	-1.48718e-10
92408615	rs149725732	2.59148e-08	-1.65078	-0.888781	6.88398e-05	-1.68013	-0.85908	6.93391e-05	-1.68064	-0.86107
92408730	rs2952846	9.50862e-08	-1.46405	0.224456	0.00101945	-0.233543	0.389573	0.000997915	-0.258647	0.383598
92408744	rs28783131	1.63969e-07	-0.694703	-1.48718e-10	0.00111095	0.241982	-1.48718e-10	0.00108494	0.20856	-1.48718e-10
92408934	rs7903113	9.43093e-08	-1.46405	0.216252	0.00101062	-0.233543	0.380875	0.000989289	-0.258647	0.374917
92409888	rs2710737	9.21329e-08	-1.41793	0.146783	0.000961883	-0.209248	0.307152	0.000941962	-0.234096	0.301344
92409951	rs2800195	9.36177e-08	-1.46405	0.208891	0.00100276	-0.233543	0.373069	0.000981612	-0.258647	0.367126
92410120	rs2800194	2.37975e-07	-0.964493	0.642278	0.000406751	-1.581	0.818214	0.00040717	-1.58299	0.811503
92410163	rs2710738	9.43093e-08	-1.46405	0.216252	0.00101062	-0.233543	0.380875	0.000989289	-0.258647	0.374917
92410296	rs2800193	9.28575e-08	-1.46405	0.200738	0.000994127	-0.233543	0.36442	0.000973176	-0.258647	0.358495
92410661	rs2710739	9.21806e-08	-1.46405	0.193422	0.000986441	-0.233543	0.356659	0.000965668	-0.258647	0.35075
92410936	rs72807184	2.20114e-08	-1.76483	-0.937992	5.946e-05	-1.7342	-0.951483	6.01331e-05	-1.7325	-0.951657
92410999	rs77559573	2.53637e-08	-1.65747	-0.903594	6.79243e-05	-1.68604	-0.866554	6.84218e-05	-1.68654	-0.868487
92411093	rs147132892	1.0108e-07	-1.17847	-1.48718e-10	0.000269083	-1.17597	-1.48718e-10	0.00027216	-1.17433	-1.48718e-10
92411758	rs2800192	8.9326e-08	-1.46405	0.161964	0.000954051	-0.233543	0.323273	0.000934023	-0.258647	0.317432
92412295	rs2800191	9.53122e-08	-1.45499	0.21777	0.00103436	-0.213769	0.384324	0.00101238	-0.239033	0.378372
92412484	rs2800190	8.88078e-08	-1.46405	0.156147	0.00094457	-0.233543	0.313285	0.00092476	-0.258647	0.307464
92412820	rs2800189	8.9326e-08	-1.46405	0.161964	0.000954051	-0.233543	0.323273	0.000934023	-0.258647	0.317432
92413082	rs116973154	5.23948e-07	-1.35703e-10	0.467012	0.00142472	-1.35703e-10	0.490744	0.00143586	-1.35703e-10	0.488799
92413655	rs2465118	8.46899e-08	-1.40464	0.0492578	0.000957164	-0.110464	0.203451	0.000936503	-0.136424	0.19786
92414225	rs2800188	2.11693e-07	-0.976359	0.537115	0.000362081	-1.58693	0.707807	0.000362535	-1.58889	0.701291
92414536	rs6583720	4.28086e-08	-1.62679	-0.410856	9.82184e-05	-1.78492	-0.39887	9.90362e-05	-1.78482	-0.400413
92414700	rs12244993	1.31653e-07	-0.914212	-1.48718e-10	0.000286766	-1.11232	-1.48718e-10	0.000288882	-1.1147	-1.48718e-10
92414920	rs2420189	8.24957e-08	-1.45315	0.0715206	0.000585373	-0.625885	0.227146	0.000575978	-0.646153	0.221505
92415160	rs2420190	8.10397e-08	-1.46326	0.063819	0.000559518	-0.662863	0.21895	0.000550692	-0.682867	0.213327
92415163	rs2420191	8.10397e-08	-1.46326	0.063819	0.000559518	-0.662863	0.21895	0.000550692	-0.682867	0.213327
92415284	rs73308294	1.06331e-07	-1.12782	-1.48718e-10	0.000236583	-1.30469	-1.48718e-10	0.000238404	-1.30675	-1.48718e-10
92415467	rs1936580	8.042e-08	-1.46326	0.0561435	0.000554966	-0.662863	0.210781	0.000546221	-0.682867	0.205175
92415537	rs1936579	8.3523e-08	-1.46326	0.0940026	0.000577776	-0.662863	0.25106	0.000568624	-0.682867	0.245369
92415598	rs11186257	1.096e-07	-1.35703e-10	-1.09755	0.000289459	-1.35703e-10	-1.10297	0.000292305	-1.35703e-10	-1.10292
92415619	rs2800183	8.3523e-08	-1.46326	0.0940026	0.000577776	-0.662863	0.25106	0.000568624	-0.682867	0.245369
92415872	rs2800182	8.2876e-08	-1.46326	0.0862254	0.000573016	-0.662863	0.242789	0.00056395	-0.682867	0.237115
92416213	rs2096349	1.68076e-07	-0.669962	-1.48718e-10	0.000699171	-0.221093	-1.48718e-10	0.000686233	-0.249501	-1.48718e-10
92416402	rs7476897	1.62593e-07	-0.703132	-1.48718e-10	0.000688267	-0.236811	-1.48718e-10	0.000675568	-0.265163	-1.48718e-10
92416818	rs2186014	2.02379e-07	-1.3142	0.82996	0.000422769	-1.7526	1.02844	0.000425183	-1.75328	1.02508
92417026	rs2710741	3.26122e-08	-1.32206	-0.987633	0.000279535	-0.193298	-0.944563	0.000275032	-0.21808	-0.945749
92417088	rs61857661	1.53478e-07	-0.76082	-1.48718e-10	0.000608593	-0.359838	-1.48718e-10	0.000598487	-0.386313	-1.48718e-10
92417287	rs2096348	1.00007e-07	-1.58176	0.392619	0.000257169	-1.77708	0.555824	0.000258003	-1.77733	0.549587
92417767	rs1592353	1.42331e-07	-0.836228	-1.48718e-10	0.000556671	-0.449014	-1.48718e-10	0.000547889	-0.474644	-1.48718e-10
92417902	rs1936578	7.98682e-08	-1.46326	0.0492578	0.000550913	-0.662863	0.203451	0.000542241	-0.682867	0.19786
92418492	rs2800179	7.98682e-08	-1.46326	0.0492578	0.000550913	-0.662863	0.203451	0.000542241	-0.682867	0.19786
92418495	rs12413665	1.53478e-07	-0.76082	-1.48718e-10	0.000608593	-0.359838	-1.48718e-10	0.000598487	-0.386313	-1.48718e-10
92418574	rs2710744	8.042e-08	-1.46326	0.0561435	0.000554966	-0.662863	0.210781	0.000546221	-0.682867	0.205175
92418673	rs12413660	1.71723e-07	-0.648499	-1.48718e-10	0.000714977	-0.198738	-1.48718e-10	0.0007016	-0.227354	-1.48718e-10
92418684	rs75827081	2.45299e-08	-1.63316	-0.96133	6.46921e-05	-1.66444	-0.936912	6.51814e-05	-1.66498	-0.938558
92419129	rs1857594	7.98682e-08	-1.46326	0.0492578	0.000550913	-0.662863	0.203451	0.000542241	-0.682867	0.19786
92419243	rs1857593	7.98682e-08	-1.46326	0.0492578	0.000550913	-0.662863	0.203451	0.000542241	-0.682867	0.19786
92419460	rs61857662	1.53478e-07	-0.76082	-1.48718e-10	0.000608593	-0.359838	-1.48718e-10	0.000598487	-0.386313	-1.48718e-10
92419483	rs2800177	7.98682e-08	-1.46326	0.0492578	0.000550913	-0.662863	0.203451	0.000542241	-0.682867	0.19786
92419854	rs145868518	5.74567e-08	-1.74335	-1.48718e-10	0.000149487	-1.76378	-1.48718e-10	0.000151031	-1.76323	-1.48718e-10
92419925	rs72807194	9.32661e-08	-1.25892	-1.48718e-10	0.000188121	-1.5339	-1.48718e-10	0.000190262	-1.53232	-1.48718e-10
92420111	rs12411392	1.49004e-07	-0.790406	-1.48718e-10	0.000587705	-0.394763	-1.48718e-10	0.000578135	-0.42091	-1.48718e-10
92420244	rs2800176	8.06049e-08	-1.45408	0.0492578	0.000560379	-0.645825	0.203451	0.000551475	-0.665982	0.19786
92420451	rs2800175	3.16463e-08	-1.3039	-1.03586	0.000255652	-0.225255	-1.00192	0.000251726	-0.249508	-1.00287
92420787	rs2420192	1.32547e-07	-1.13713	0.229686	0.000295505	-1.4663	0.384001	0.000295956	-1.4686	0.378095
92421205	rs2263617	7.99925e-08	-1.45408	0.0416318	0.000555847	-0.645825	0.195331	0.000547024	-0.665982	0.189758
92421627	rs2800174	7.37162e-08	-1.45408	-0.0400796	0.000504244	-0.645825	0.0978974	0.000496351	-0.665982	0.0925478
92422025	rs11498658	1.31653e-07	-0.914212	-1.48718e-10	0.000286766	-1.11232	-1.48718e-10	0.000288882	-1.1147	-1.48718e-10
92422415	rs72807197	3.22233e-08	-1.7877	-0.533993	0.000103287	-1.75369	-0.37978	0.000104076	-1.75537	-0.38022
92422701	rs2263618	7.99925e-08	-1.45408	0.0416318	0.000555847	-0.645825	0.195331	0.000547024	-0.665982	0.189758
92422800	rs2211559	7.73708e-08	-1.61517	0.169396	0.000201276	-1.7866	0.320285	0.000202057	-1.78668	0.314507
92422953	rs2263619	7.99925e-08	-1.45408	0.0416318	0.000555847	-0.645825	0.195331	0.000547024	-0.665982	0.189758
92423055	rs12258536	1.37565e-07	-0.870283	-1.48718e-10	0.00029808	-1.07363	-1.48718e-10	0.000300258	-1.07607	-1.48718e-10
92423095	rs7903534	4.84318e-08	-1.52188	-0.39234	0.00014699	-1.40043	-0.380196	0.000148141	-1.40079	-0.38176
92423122	rs2710746	1.74217e-07	-1.29903	0.664954	0.000358878	-1.74837	0.860368	0.000360995	-1.7491	0.857245
92423854	rs1936577	7.45338e-08	-1.44477	-0.0383575	0.000520699	-0.628662	0.112846	0.000512464	-0.64897	0.107483
92423933	rs80242583	2.41633e-08	-1.64601	-0.963539	6.38031e-05	-1.67589	-0.939299	6.42881e-05	-1.67641	-0.940934
92423993	rs1936576	3.15293e-08	-1.29285	-1.05061	0.000256277	-0.205452	-1.01928	0.000252323	-0.229859	-1.02015
92424116	rs1936575	7.45338e-08	-1.44477	-0.0383575	0.000520699	-0.628662	0.112846	0.000512464	-0.64897	0.107483
92424135	rs2420193	1.58408e-07	-0.729204	-1.48718e-10	0.000631683	-0.322601	-1.48718e-10	0.000620979	-0.34942	-1.48718e-10
92424296	rs2420194	5.98677e-08	-1.70224	-1.48718e-10	0.000188873	-1.52991	-1.48718e-10	0.000189652	-1.53553	-1.48718e-10
92424342	rs1936574	1.35023e-07	-1.00451	0.115577	0.00022219	-1.63376	0.2663	0.000222731	-1.63542	0.260666
92424360	rs2263620	7.40442e-08	-1.44477	-0.0449484	0.000517045	-0.628662	0.105803	0.000508875	-0.64897	0.100456
92424440	rs2105408	1.34994e-07	-0.889153	-1.48718e-10	0.000293162	-1.09026	-1.48718e-10	0.000295313	-1.09268	-1.48718e-10
92424546	rs2226213	7.47461e-08	-1.43533	-0.0449484	0.000526062	-0.611372	0.105803	0.000517672	-0.631831	0.100456
92424733	rs11186265	1.34124e-07	-0.895613	-1.48718e-10	0.000291498	-1.09595	-1.48718e-10	0.00029364	-1.09836	-1.48718e-10
92425098	rs1936573	1.7252e-07	-1.28806	0.644199	0.000353851	-1.74061	0.838494	0.000355929	-1.74138	0.835389
92425989	rs2800170	7.30076e-08	-1.4443	-0.0595196	0.000514807	-0.617423	0.0902276	0.000506643	-0.637825	0.0849148
92426899	rs2800169	7.06094e-08	-1.46679	-0.0704218	0.000467413	-0.698865	0.0750898	0.000460454	-0.718349	0.0698454
92426900	rs2800168	7.06094e-08	-1.46679	-0.0704218	0.000467413	-0.698865	0.0750898	0.000460454	-0.718349	0.0698454
92426915	rs2710751	6.99584e-08	-1.47321	-0.0732662	0.000475829	-0.681458	0.0755274	0.000468562	-0.701296	0.0702474
92426981	rs2800167	6.94482e-08	-1.47321	-0.0805853	0.000464949	-0.681458	0.0523972	0.000457884	-0.701296	0.0471934
92427067	rs2800166	6.88403e-08	-1.48213	-0.0804636	0.000464326	-0.69823	0.0678281	0.000457312	-0.717916	0.0625654
92427649	rs2710752	1.7424e-07	-1.21611	0.582168	0.000337509	-1.72248	0.773081	0.000339454	-1.72341	0.770028
92427952	rs2253577	6.54688e-08	-1.49938	-0.113422	0.000438839	-0.716007	0.0291521	0.000432311	-0.735549	0.023977
92427963	rs2253576	6.54688e-08	-1.49938	-0.113422	0.000438839	-0.716007	0.0291521	0.000432311	-0.735549	0.023977
92427971	rs61857664	1.51099e-07	-0.776446	-1.48718e-10	0.000597476	-0.378275	-1.48718e-10	0.000587655	-0.404577	-1.48718e-10
92428437	rs1419342	6.5161e-08	-1.49072	-0.126798	0.000439863	-0.699369	0.0148446	0.000433268	-0.719063	0.00970225
92428830	rs76127190	2.34997e-08	-1.64508	-0.992317	6.18023e-05	-1.67506	-0.971989	6.22825e-05	-1.67558	-0.973455
92428854	rs76431453	2.36049e-08	-1.64278	-0.990152	6.20746e-05	-1.67301	-0.969639	6.25558e-05	-1.67354	-0.971118
92429049	rs2710754	9.37864e-08	-1.71768	0.464324	0.000283797	-1.77602	0.653289	0.000285762	-1.77585	0.650289
92429327	rs2710755	6.23272e-08	-1.48193	-0.180052	0.000422506	-0.682604	-0.0421817	0.000416163	-0.70245	-0.0471913
92429461	rs2710756	6.23272e-08	-1.48193	-0.180052	0.000422506	-0.682604	-0.0421817	0.000416163	-0.70245	-0.0471913
92429478	rs72809007	5.49601e-08	-1.78777	-1.48718e-10	0.000174432	-1.60945	-1.48718e-10	0.000175953	-1.6105	-1.48718e-10
92429881	rs2800165	6.16612e-08	-1.47301	-0.199712	0.00042074	-0.665712	-0.0632617	0.000414381	-0.68571	-0.0682214
92429910	rs2710757	1.5911e-07	-1.23163	0.50684	0.000308265	-1.73359	0.693561	0.000310093	-1.73442	0.690574
92430547	rs12252378	1.17308e-07	-1.02958	-1.48718e-10	0.000252343	-1.2402	-1.48718e-10	0.000254298	-1.24221	-1.48718e-10
92430917	rs2710758	2.24363e-07	-1.19039	0.809279	0.000440864	-1.69455	1.0123	0.000443229	-1.69569	1.00905
92430927	rs2710759	6.72374e-08	-1.47301	-0.113137	0.000461545	-0.665712	0.0293042	0.000454472	-0.68571	0.0241294
92430963	rs17524032	1.87979e-07	-0.558051	-1.48718e-10	0.000817925	-0.0642175	-1.48718e-10	0.000801596	-0.0941123	-1.48718e-10
92431029	rs2489294	6.72374e-08	-1.47301	-0.113137	0.000461545	-0.665712	0.0293042	0.000454472	-0.68571	0.0241294
92431158	rs12416298	1.91215e-07	-0.54098	-1.48718e-10	0.000834614	-0.0440184	-1.48718e-10	0.000817809	-0.0740886	-1.48718e-10
92431180	rs1936619	2.23156e-07	-1.19039	0.803885	0.00043837	-1.69455	1.00662	0.000440723	-1.69569	1.00338
92431189	rs2800163	6.67649e-08	-1.47301	-0.12019	0.000458077	-0.665712	0.0217618	0.000451065	-0.68571	0.0166042
92431395	rs2253145	6.72957e-08	-1.45387	-0.131412	0.000422907	-0.629829	-0.0940055	0.000416528	-0.650146	-0.0986192
92431470	rs2253139	6.79101e-08	-1.46306	-0.113137	0.00047027	-0.646986	0.0293042	0.000462986	-0.667151	0.0241294
92431514	rs2253127	6.74329e-08	-1.46306	-0.12019	0.000466736	-0.646986	0.0217618	0.000459515	-0.667151	0.0166042
92431534	rs2253126	6.75849e-08	-1.46306	-0.117938	0.00042146	-0.646986	-0.0802764	0.000415152	-0.667151	-0.0849213
92432054	rs1936618	6.23826e-08	-1.46306	-0.198037	0.000388418	-0.646986	-0.16192	0.000382677	-0.667151	-0.166376
92432126	rs1936617	6.43635e-08	-1.46306	-0.166776	0.000444032	-0.646986	-0.0281045	0.000437213	-0.667151	-0.0331467
92432168	rs1936616	6.4926e-08	-1.46306	-0.158074	0.00040457	-0.646986	-0.121178	0.000398552	-0.667151	-0.12573
92432285	rs1936615	6.86966e-08	-1.45387	-0.110808	0.000431879	-0.629829	-0.0730123	0.000425344	-0.650146	-0.0776737
92432344	rs2710760	6.75849e-08	-1.46306	-0.117938	0.00042146	-0.646986	-0.0802764	0.000415152	-0.667151	-0.0849213
92432443	rs12266482	1.17548e-07	-1.02753	-1.48718e-10	0.000259691	-1.21149	-1.48718e-10	0.000261654	-1.21369	-1.48718e-10
92432445	rs2800162	6.73942e-08	-1.47301	-0.110808	0.000416657	-0.665712	-0.0730123	0.000410483	-0.68571	-0.0776737
92432589	rs2710761	6.69154e-08	-1.47301	-0.117938	0.000413641	-0.665712	-0.0802764	0.000407518	-0.68571	-0.0849213
92432590	rs2710762	6.69154e-08	-1.47301	-0.117938	0.000413641	-0.665712	-0.0802764	0.000407518	-0.68571	-0.0849213
92432665	rs2710763	6.73942e-08	-1.47301	-0.110808	0.000416657	-0.665712	-0.0730123	0.000410483	-0.68571	-0.0776737
92432686	rs2800161	6.86966e-08	-1.45387	-0.110808	0.000431879	-0.629829	-0.0730123	0.000425344	-0.650146	-0.0776737
92432843	rs2800160	7.09566e-08	-1.43512	-0.0971888	0.000453372	-0.595137	-0.0591379	0.000446362	-0.615757	-0.0638304
92432950	rs1419344	6.98372e-08	-1.44456	-0.103652	0.000442624	-0.612546	-0.0657219	0.000435852	-0.633014	-0.0703996
92433300	rs80267573	2.35563e-08	-1.64278	-0.992209	6.19325e-05	-1.67301	-0.971931	6.24134e-05	-1.67354	-0.973397
92433498	rs2710765	6.6383e-08	-1.45387	-0.145067	0.000418048	-0.629829	-0.105563	0.000411757	-0.650146	-0.110138
92433587	rs2710766	1.49964e-07	-0.933674	0.14969	0.000217887	-1.57549	0.188478	0.000218455	-1.57747	0.183336
92433730	rs1892113	1.81298e-07	-0.594238	-1.48718e-10	0.000707495	-0.209257	-1.48718e-10	0.000694632	-0.237334	-1.48718e-10
92433925	rs1892112	1.80786e-07	-0.597069	-1.48718e-10	0.000707471	-0.209291	-1.48718e-10	0.000694605	-0.237375	-1.48718e-10
92433980	rs140874898	1.40074e-07	-0.852212	-1.48718e-10	0.000561134	-0.441029	-1.48718e-10	0.000565549	-0.44292	-1.48718e-10
92434298	rs1539720	1.64203e-07	-1.39618	0.702902	0.00036521	-1.77086	0.900344	0.000367449	-1.77132	0.897189
92434544	rs7076271	1.32736e-07	-0.90602	-1.48718e-10	0.00050748	-0.541531	-1.48718e-10	0.000499987	-0.566136	-1.48718e-10
92434734	rs1539719	4.84452e-08	-1.74442	-0.169527	0.000125936	-1.78126	-0.153951	0.000126935	-1.78133	-0.155712
92434907	rs2710767	2.28095e-08	-1.56105	-1.10615	0.000121602	-0.866193	-1.10404	0.000120596	-0.884097	-1.10418
92434957	rs1936614	4.7542e-08	-1.75033	-0.182438	0.000124037	-1.78344	-0.16697	0.000125024	-1.78349	-0.168719
92435453	rs1936613	1.01034e-07	-1.17892	-1.48718e-10	0.000226497	-1.34825	-1.48718e-10	0.000228262	-1.35022	-1.48718e-10
92435851	rs7097710	1.36681e-07	-0.876732	-1.48718e-10	0.000525436	-0.506759	-1.48718e-10	0.000517501	-0.531706	-1.48718e-10
92435937	rs12416204	1.38516e-07	-0.863395	-1.48718e-10	0.000533807	-0.490953	-1.48718e-10	0.000525664	-0.516054	-1.48718e-10
92436384	rs10509605	4.86006e-08	-1.70647	-0.204274	0.000138175	-1.65348	-0.188989	0.000139204	-1.65406	-0.190717
92436471	rs1936612	2.22127e-08	-1.5884	-1.10531	0.000114241	-0.926792	-1.10588	0.000113388	-0.944069	-1.10583
92436524	rs17524465	1.38516e-07	-0.863395	-1.48718e-10	0.000533807	-0.490953	-1.48718e-10	0.000525664	-0.516054	-1.48718e-10
92436679	rs17098601	4.77558e-08	-1.50306	-0.425223	0.000142121	-1.40317	-0.411138	0.000143255	-1.40345	-0.412644
92436939	rs2710768	2.25323e-08	-1.57361	-1.10582	0.000117922	-0.896342	-1.10463	0.000116986	-0.913923	-1.10474
92437210	rs2465119	1.45625e-07	-1.43385	0.620502	0.000258816	-1.78013	0.565264	0.000260681	-1.78044	0.563018
92437400	rs56275434	1.96461e-07	-0.731272	0.217358	0.000626876	-0.5564	0.226161	0.000617207	-0.579621	0.224108
92437910	rs2800158	1.17171e-07	-1.43385	0.403102	0.0002127	-1.78013	0.36903	0.000214328	-1.78044	0.367227
92437935	rs61857684	1.44916e-07	-0.818229	-1.48718e-10	0.000563086	-0.437556	-1.48718e-10	0.000554211	-0.463171	-1.48718e-10
92438406	rs76851215	1.34252e-07	-0.894663	-1.48718e-10	0.00062735	-0.329483	-1.48718e-10	0.000630928	-0.333526	-1.48718e-10
92438444	rs72809032	1.4715e-07	-0.802931	-1.48718e-10	0.000573337	-0.419514	-1.48718e-10	0.000564204	-0.445301	-1.48718e-10
92438659	rs1892108	1.933e-07	-0.530135	-1.48718e-10	0.000765595	-0.130334	-1.48718e-10	0.000751369	-0.15882	-1.48718e-10
92438849	rs73310256	5.52487e-08	-1.78254	-1.48718e-10	0.000157726	-1.71013	-1.48718e-10	0.000159294	-1.70996	-1.48718e-10
92438925	rs2800157	8.8945e-08	-1.39572	0.0893582	0.000195302	-1.76905	0.27261	0.000196739	-1.76938	0.270539
92439106	rs2096352	2.10419e-08	-1.66788	-1.07998	9.06115e-05	-1.21631	-1.0481	9.02009e-05	-1.22997	-1.04871
92439229	rs76811546	1.10843e-07	-1.08627	-1.48718e-10	0.000321799	-0.997061	-1.48718e-10	0.000324095	-0.999681	-1.48718e-10
92439330	rs79523836	1.99853e-07	-0.496799	-1.48718e-10	0.000398096	-0.784296	-1.48718e-10	0.000401994	-0.784281	-1.48718e-10
92439519	rs1936610	1.29778e-07	-0.0953711	-0.833186	0.000340731	-0.184627	-0.755268	0.000335195	-0.20958	-0.756424
92439545	rs17452486	5.80377e-08	-1.73329	-1.48718e-10	0.000172168	-1.62251	-1.48718e-10	0.000174022	-1.62154	-1.48718e-10
92439690	rs1936609	1.29004e-07	-1.00761	0.0730749	0.000200557	-1.67106	0.20117	0.000202044	-1.67165	0.199423
92439740	rs192238701	1.11851e-07	-1.35703e-10	-1.07722	0.000299357	-1.35703e-10	-1.06935	0.000302333	-1.35703e-10	-1.06919
92440088	rs4933603	7.96761e-07	0.886174	-1.48718e-10	0.00138232	0.460529	-1.48718e-10	0.00136846	0.440722	-1.48718e-10
92440481	rs12246059	3.75859e-08	-1.2739	-0.893849	0.000214205	-0.588068	-0.815987	0.000215337	-0.591585	-0.81693
92440784	rs1936607	4.02707e-08	-0.995457	-1.1033	6.52202e-05	-1.48713	-1.10609	6.57707e-05	-1.48846	-1.10608
92440795	rs74411983	1.6024e-07	-0.717704	-1.48718e-10	0.000647126	-0.298447	-1.48718e-10	0.00065141	-0.301578	-1.48718e-10
92440843	rs17098642	1.18174e-07	-0.051968	-0.970254	0.000274225	-0.173382	-0.983656	0.000275687	-0.176964	-0.984488
92440959	rs1419352	2.12604e-07	0.626786	-1.06173	0.000626215	0.736203	-1.0675	0.000612502	0.704801	-1.06797
92441029	rs1419351	2.12436e-07	0.626786	-1.06252	0.000625754	0.736203	-1.06823	0.000612054	0.704801	-1.0687
92441144	rs80254307	1.85522e-07	-0.571209	-1.48718e-10	0.000768563	-0.126466	-1.48718e-10	0.000773514	-0.129773	-1.48718e-10
92441191	rs74148812	1.17356e-07	-1.35703e-10	-1.02917	0.000309382	-1.35703e-10	-1.03641	0.00031233	-1.35703e-10	-1.03666
92441337	rs2800156	9.05504e-08	-0.246028	-1.04245	0.000692597	0.838187	-1.06873	0.000678467	0.808133	-1.06902
92441355	rs2800155	8.72863e-08	-0.284743	-1.04044	0.000659436	0.787585	-1.06719	0.000646168	0.757824	-1.06748
92441426	rs2710771	4.26597e-08	-0.94272	-1.09841	6.8295e-05	-1.44268	-1.10447	6.88707e-05	-1.44405	-1.10444
92441511	rs1419350	4.23688e-08	-0.946222	-1.10174	6.72611e-05	-1.45651	-1.10589	6.78247e-05	-1.45791	-1.10588
92441525	rs17098655	3.1788e-07	-0.032706	-1.48718e-10	0.000755908	-0.143069	-1.48718e-10	0.000759901	-0.147529	-1.48718e-10
92441553	rs2901088	2.21209e-06	3.00083	-1.09351	0.0106994	3.60354	-1.09659	0.0102891	3.55494	-1.09682
92441668	rs1419348	1.47311e-07	-0.719969	-0.081868	0.00019455	-1.52418	0.0238836	0.000195918	-1.52509	0.0220701
92441854	rs1419347	1.36812e-07	-0.726509	-0.149263	0.000178157	-1.51533	-0.0729964	0.00017936	-1.5163	-0.0750233
92441862	rs143790822	1.19258e-07	-1.35703e-10	-1.01309	0.000314164	-1.35703e-10	-1.02107	0.00031715	-1.35703e-10	-1.02134
92442063	rs190942136	1.1487e-07	-1.35703e-10	-1.05058	0.000303167	-1.35703e-10	-1.05671	0.000306067	-1.35703e-10	-1.05691
92442233	rs1892107	1.1514e-07	-0.539092	-0.50914	0.00125138	0.860044	-0.499027	0.00122152	0.828633	-0.501495
92442236	rs1892106	2.30005e-07	-0.464221	0.107943	0.000275617	-1.34564	0.193665	0.000277334	-1.34689	0.191391
92442274	rs1892105	2.36001e-07	-0.472486	0.141943	0.000289125	-1.33296	0.228837	0.000290896	-1.33429	0.226533
92442656	rs1936606	2.368e-06	3.06785	-1.09243	0.0114987	3.67465	-1.09564	0.0110541	3.62573	-1.09589
92442668	rs117696629	1.11066e-07	-1.35703e-10	-1.08426	0.000293814	-1.35703e-10	-1.08804	0.000296649	-1.35703e-10	-1.08817
92443533	rs11812720	3.56663e-07	0.215278	-0.132867	0.00163297	0.819108	-0.191938	0.00159759	0.787315	-0.19178
92443814	rs11814758	2.67365e-07	0.0967688	-0.302533	0.00103189	0.524281	-0.356125	0.00100911	0.492083	-0.355981
92443921	rs74390293	1.16336e-07	-1.35703e-10	-1.0379	0.000310867	-1.35703e-10	-1.03162	0.000313825	-1.35703e-10	-1.03188
92444011	rs7901850	6.00658e-08	-1.17786	-0.521078	0.000175911	-1.03592	-0.565085	0.000174749	-1.05239	-0.564973
92444213	rs2800153	4.32204e-08	-1.34546	-0.682603	0.000260388	-0.550498	-0.658319	0.000257138	-0.57073	-0.660376
92444214	rs77108595	3.11225e-07	-0.0538649	-1.48718e-10	0.00113969	0.267525	-1.48718e-10	0.00114733	0.264475	-1.48718e-10
92444877	rs2800152	6.58565e-07	1.69289	-0.997208	0.000414307	0.249249	-0.993631	0.000416271	0.244439	-0.99382
92445241	rs1936603	4.18738e-06	3.41961	-0.874157	0.00876489	3.0648	-0.757281	0.00850618	3.02468	-0.756844
92445253	rs1936602	3.70416e-06	3.31033	-0.887503	0.00834381	3.02916	-0.770872	0.00809829	2.98912	-0.770427
92445341	rs1936601	4.41995e-07	0.184154	0.112765	0.000423022	-1.01219	0.288625	0.000426395	-1.01393	0.288576
92445645	rs2420196	1.10087e-07	-0.160862	-0.932246	0.000167427	-0.824623	-0.825814	0.000169022	-0.825269	-0.825421
92445650	rs2901089	3.71522e-06	3.35708	-0.931263	0.0065131	2.8449	-0.83432	0.0063287	2.80607	-0.83394
92446281	rs117752683	1.08778e-07	-1.35703e-10	-1.10507	0.000289127	-1.35703e-10	-1.10412	0.000291962	-1.35703e-10	-1.10409
92446453	rs113610170	6.40595e-08	-1.63457	-1.48718e-10	0.000201708	-1.46416	-1.48718e-10	0.000202864	-1.46818	-1.48718e-10
92446898	rs7914755	9.76399e-08	-1.21309	-1.48718e-10	0.000430247	-0.706629	-1.48718e-10	0.000429206	-0.718781	-1.48718e-10
92446955	rs117735800	5.75364e-08	-1.74196	-1.48718e-10	0.000146896	-1.78126	-1.48718e-10	0.000148285	-1.78158	-1.48718e-10
92447167	rs1936600	1.74648e-07	-0.179279	-0.452326	0.000185874	-1.24451	-0.301415	0.000187579	-1.24588	-0.300643
92447479	rs2096351	5.56577e-08	-0.726394	-1.04877	0.000186168	-0.576364	-0.967974	0.000186267	-0.586205	-0.967332
92447675	rs2105411	7.27344e-08	-0.487821	-1.01974	0.00026987	-0.248465	-0.924582	0.000269647	-0.259756	-0.923847
92447913	rs10881817	4.03767e-08	-1.0968	-0.999324	8.90651e-05	-1.38615	-0.895472	9.00535e-05	-1.38563	-0.894679
92448480	rs146386485	1.17808e-07	-1.35703e-10	-1.02532	0.000329587	-1.35703e-10	-0.973148	0.000332764	-1.35703e-10	-0.973284
92448623	rs2800150	3.04348e-07	0.27476	-0.350966	0.000296168	-0.898921	-0.181141	0.000298768	-0.900768	-0.180284
92448753	rs7923597	1.05543e-07	-1.13526	-1.48718e-10	0.000489725	-0.577143	-1.48718e-10	0.000488215	-0.589962	-1.48718e-10
92448883	rs10881818	8.26394e-08	-0.354033	-1.02586	0.000309303	-0.10317	-0.933497	0.00030888	-0.114984	-0.932779
92448990	rs10509606	4.0046e-08	-1.10503	-0.999324	8.85089e-05	-1.39241	-0.895472	8.94907e-05	-1.3919	-0.894679
92449417	rs2105409	8.12038e-08	-0.371558	-1.02586	0.000303482	-0.12217	-0.933497	0.000303087	-0.133917	-0.932779
92449580	rs10881819	4.07122e-08	-1.08853	-0.999324	8.96293e-05	-1.37983	-0.895472	9.06243e-05	-1.37932	-0.894679
92449600	rs10881820	8.41096e-08	-0.336399	-1.02586	0.000315271	-0.0840603	-0.933497	0.000314819	-0.0959411	-0.932779
92449737	rs11186272	1.01474e-07	-1.17458	-1.48718e-10	0.000464083	-0.630925	-1.48718e-10	0.000462785	-0.643455	-1.48718e-10
92449817	rs7896481	8.26394e-08	-0.354033	-1.02586	0.000309303	-0.10317	-0.933497	0.00030888	-0.114984	-0.932779
92449940	rs117964125	1.19361e-07	-1.35703e-10	-1.01222	0.000322733	-1.35703e-10	-0.994163	0.000325869	-1.35703e-10	-0.994223
92449965	rs117607905	5.85268e-08	-1.7249	-1.48718e-10	0.000146319	-1.7852	-1.48718e-10	0.000147714	-1.78544	-1.48718e-10
92450288	rs7913864	6.49708e-08	-0.571675	-1.04877	0.00021955	-0.411433	-0.967974	0.000219524	-0.421923	-0.967332
92451551	rs77619491	6.7169e-08	-1.58717	-1.48718e-10	0.000196146	-1.49213	-1.48718e-10	0.000196827	-1.49839	-1.48718e-10
92451763	rs7913197	9.7773e-08	-1.21173	-1.48718e-10	0.000440902	-0.682165	-1.48718e-10	0.000439793	-0.694414	-1.48718e-10
92451840	rs7913555	1.01331e-07	-1.17599	-1.48718e-10	0.000452612	-0.655953	-1.48718e-10	0.00045139	-0.668387	-1.48718e-10
92451859	rs1936581	1.20537e-07	-1.35703e-10	-1.00243	0.000320146	-1.35703e-10	-1.00221	0.000323208	-1.35703e-10	-1.00242
92452133	rs7913631	9.7773e-08	-1.21173	-1.48718e-10	0.000440902	-0.682165	-1.48718e-10	0.000439793	-0.694414	-1.48718e-10
92452173	rs7913746	7.91158e-08	-0.404552	-1.01892	0.000295786	-0.157968	-0.923382	0.000295446	-0.169588	-0.922644
92452183	rs61611692	4.29136e-08	-1.04726	-0.987931	9.39433e-05	-1.34817	-0.880126	9.49909e-05	-1.34763	-0.879304
92452253	rs117714176	6.44259e-08	-1.62886	-1.48718e-10	0.000159596	-1.69834	-1.48718e-10	0.000160869	-1.70013	-1.48718e-10
92452398	rs2489291	2.87447e-08	-1.55133	-0.884596	5.83882e-05	-1.76396	-0.939914	5.8999e-05	-1.76307	-0.940124
92452473	rs2710772	3.77913e-07	0.329066	-0.188782	0.000380602	-0.815111	-0.0141223	0.000383843	-0.817161	-0.0133223
92452653	rs34899943	1.8714e-08	-1.78524	-1.07987	5.11681e-05	-1.761	-1.07487	5.16772e-05	-1.76072	-1.07498
92453378	rs2710773	4.40106e-07	0.445882	-0.153246	0.000408871	-0.780604	0.0230153	0.000412467	-0.782428	0.0238664
92453475	rs12248435	1.02319e-07	-1.16628	-1.48718e-10	0.000458619	-0.642769	-1.48718e-10	0.000457347	-0.655275	-1.48718e-10
92453605	rs2800148	3.93414e-07	0.327391	-0.146908	0.000378663	-0.864255	0.0299136	0.000381972	-0.866137	0.0307673
92453669	rs2420200	3.16475e-08	-1.26323	-1.07649	0.000125833	-0.863933	-1.0721	0.000126769	-0.866133	-1.07221
92453715	rs11528045	4.50274e-08	-1.02227	-0.96484	9.90001e-05	-1.32887	-0.847001	0.000100112	-1.32832	-0.846112
92453956	rs59886855	9.95011e-08	-1.19421	-1.48718e-10	0.000441509	-0.680789	-1.48718e-10	0.000440377	-0.693085	-1.48718e-10
92454173	rs61048088	9.51816e-08	-1.23859	-1.48718e-10	0.000424744	-0.719501	-1.48718e-10	0.000423764	-0.731541	-1.48718e-10
92454807	rs10881821	4.64855e-08	-0.995969	-0.959271	0.000101699	-1.30845	-0.840517	0.000102842	-1.30789	-0.839628
92455453	rs10881822	3.1393e-08	-1.26843	-1.07936	0.000124582	-0.870837	-1.07519	0.000125511	-0.873029	-1.07529
92455763	rs7899936	9.26363e-08	-1.2657	-1.48718e-10	0.000408932	-0.757439	-1.48718e-10	0.000408077	-0.769263	-1.48718e-10
92455769	rs2800147	2.86041e-08	-1.55133	-0.889498	5.8141e-05	-1.76396	-0.944157	5.87494e-05	-1.76307	-0.944363
92455891	rs7916485	9.50551e-08	-1.23992	-1.48718e-10	0.000414653	-0.743547	-1.48718e-10	0.000413736	-0.755488	-1.48718e-10
92456074	rs2800146	2.83715e-08	-1.56978	-0.87921	5.90171e-05	-1.75792	-0.935244	5.96401e-05	-1.75693	-0.935456
92456132	rs2800145	2.88002e-08	-1.55133	-0.882666	5.84859e-05	-1.76396	-0.938242	5.90977e-05	-1.76307	-0.938452
92456239	rs7900519	9.2321e-08	-1.26911	-1.48718e-10	0.000406977	-0.76223	-1.48718e-10	0.000406137	-0.774026	-1.48718e-10
92456528	rs74148818	9.06944e-08	-1.28688	-1.48718e-10	0.000396906	-0.787288	-1.48718e-10	0.000396144	-0.798939	-1.48718e-10
92456553	rs74148819	9.06944e-08	-1.28688	-1.48718e-10	0.000396906	-0.787288	-1.48718e-10	0.000396144	-0.798939	-1.48718e-10
92456589	rs17525184	9.50551e-08	-1.23992	-1.48718e-10	0.000414653	-0.743547	-1.48718e-10	0.000413736	-0.755488	-1.48718e-10
92456667	rs17098924	9.2321e-08	-1.26911	-1.48718e-10	0.000406977	-0.76223	-1.48718e-10	0.000406137	-0.774026	-1.48718e-10
92456882	rs11186275	8.91243e-08	-1.30435	-1.48718e-10	0.000387206	-0.812031	-1.48718e-10	0.000386519	-0.823537	-1.48718e-10
92457187	rs12256617	8.76834e-08	-1.32065	-1.48718e-10	0.000378321	-0.835246	-1.48718e-10	0.000377701	-0.846613	-1.48718e-10
92457246	rs1892110	1.89365e-08	-1.76034	-1.09295	5.32843e-05	-1.70537	-1.08997	5.36595e-05	-1.70801	-1.09005
92457445	rs2000322	8.27411e-08	-0.432188	-0.946476	0.000340693	-0.116603	-0.823403	0.000340336	-0.128299	-0.822486
92457643	rs1936611	4.96613e-08	-0.970118	-0.919036	0.000109447	-1.28829	-0.787251	0.000110689	-1.28772	-0.786276
92457733	rs1892109	5.23667e-07	0.364084	0.102393	0.000508254	-0.839955	0.299949	0.000512732	-0.841862	0.300899
92457889	rs12265378	9.33477e-08	-1.25805	-1.48718e-10	0.000404382	-0.768627	-1.48718e-10	0.000403547	-0.780424	-1.48718e-10
92458193	rs11186276	8.69443e-08	-1.32911	-1.48718e-10	0.000373769	-0.84735	-1.48718e-10	0.000373184	-0.858645	-1.48718e-10
92458498	rs60940089	4.96613e-08	-0.970118	-0.919036	0.000109447	-1.28829	-0.787251	0.000110689	-1.28772	-0.786276
92460466	rs73310302	5.00231e-08	-0.995969	-0.885926	0.000111955	-1.30845	-0.744441	0.00011323	-1.30789	-0.743403
92460611	rs74719186	4.81045e-08	-1.04134	-0.879664	0.000114341	-1.14267	-0.889127	0.000115377	-1.14265	-0.889863
92462715	rs2710715	8.60195e-07	0.624416	0.338364	0.000872525	-0.490884	0.491287	0.000879538	-0.493818	0.492498
92462934	rs1857591	8.7736e-07	0.644173	0.338364	0.000885267	-0.476386	0.491287	0.000892368	-0.479337	0.492498
92463145	rs2800144	3.29451e-08	-1.69899	-0.600548	7.34818e-05	-1.78007	-0.693879	7.41371e-05	-1.78061	-0.694189
92463214	rs2800143	3.82993e-08	-1.07684	-1.07211	0.000100996	-1.14492	-1.01099	0.00010206	-1.14457	-1.01059
92463376	rs1857592	4.72397e-08	-0.885087	-1.05406	9.32993e-05	-1.25307	-0.982109	9.42943e-05	-1.25264	-0.981656
92463962	rs76155785	1.62918e-07	-1.35703e-10	-0.701134	0.000457727	-1.35703e-10	-0.644715	0.000462473	-1.35703e-10	-0.64413
92464375	rs11186277	6.35158e-08	-0.946752	-0.69634	0.000142813	-1.09787	-0.711584	0.000144065	-1.09801	-0.712442
92465036	rs116910525	5.54967e-08	-1.77806	-1.48718e-10	0.000298658	-1.07169	-1.48718e-10	0.00030035	-1.07577	-1.48718e-10
92465922	rs116873055	5.66844e-08	-1.75688	-1.48718e-10	0.000150076	-1.75984	-1.48718e-10	0.0001515	-1.76013	-1.48718e-10
92465982	rs10881823	3.2689e-08	-1.22293	-1.08441	0.000131587	-0.810691	-1.08063	0.00013256	-0.812954	-1.08073
92466089	rs1936572	1.08305e-07	-0.786455	-0.322971	0.000161429	-1.48177	-0.205154	0.000163743	-1.47835	-0.204067
92466432	rs1936571	1.08305e-07	-0.786455	-0.322971	0.000161429	-1.48177	-0.205154	0.000163743	-1.47835	-0.204067
92466790	rs1936570	1.03491e-06	1.47756	-0.329867	0.00123125	0.557348	-0.212552	0.0012389	0.552727	-0.211469
92466804	rs1936569	1.03491e-06	1.47756	-0.329867	0.00123125	0.557348	-0.212552	0.0012389	0.552727	-0.211469
92466969	rs2800142	1.03491e-06	1.47756	-0.329867	0.00123125	0.557348	-0.212552	0.0012389	0.552727	-0.211469
92467055	rs1936568	1.1031e-06	1.55439	-0.342883	0.00129594	0.622525	-0.226521	0.00130389	0.61784	-0.225446
92467094	rs1936567	1.03491e-06	1.47756	-0.329867	0.00123125	0.557348	-0.212552	0.0012389	0.552727	-0.211469
92467679	rs74797415	1.30189e-07	-1.35703e-10	-0.925393	0.000365283	-1.35703e-10	-0.870317	0.000369036	-1.35703e-10	-0.869823
92467699	rs2710718	6.07706e-07	0.347538	0.267772	0.000631582	-0.802576	0.479816	0.000637056	-0.804639	0.48078
92467804	rs2800141	9.79483e-07	1.42938	-0.336731	0.00117334	0.516542	-0.219918	0.00118067	0.511961	-0.21884
92467825	rs2710719	9.79483e-07	1.42938	-0.336731	0.00117334	0.516542	-0.219918	0.00118067	0.511961	-0.21884
92468035	rs2800140	2.92243e-08	-1.53521	-0.884167	5.87208e-05	-1.75865	-0.939542	5.93406e-05	-1.75767	-0.939752
92468281	rs17453191	1.30578e-07	-0.922408	-1.48718e-10	0.000260452	-1.20857	-1.48718e-10	0.000262609	-1.21005	-1.48718e-10
92468528	rs1857587	9.73476e-07	1.42938	-0.342883	0.00116562	0.516542	-0.226521	0.0011729	0.511961	-0.225446
92468690	rs10881824	3.26019e-08	-1.23579	-1.07422	0.000130802	-0.827621	-1.06968	0.00013177	-0.829864	-1.0698
92468993	rs17099060	6.09591e-08	-1.6774	-0.00677635	0.00021	-1.78082	0.356938	0.000212221	-1.78071	0.357622
92469095	rs2800139	9.98433e-07	1.45469	-0.342883	0.00119087	0.537973	-0.226521	0.00119828	0.533371	-0.225446
92469263	rs11186279	3.22094e-08	-1.245	-1.07712	0.000128821	-0.839782	-1.07279	0.000129776	-0.842011	-1.0729
92469647	rs59257274	4.86702e-08	-1.00216	-0.907152	0.000112763	-1.12968	-0.916016	0.000113799	-1.12958	-0.916705
92470017	rs76733605	6.98371e-08	-1.54821	-1.48718e-10	0.000205567	-1.44522	-1.48718e-10	0.000206183	-1.45196	-1.48718e-10
92470047	rs1936623	9.84966e-07	1.45469	-0.356462	0.00117363	0.537973	-0.241103	0.00118092	0.533371	-0.240038
92470133	rs1936622	6.09969e-07	0.329066	0.289962	0.000638759	-0.815111	0.503649	0.000644308	-0.817161	0.504621
92470203	rs10881825	3.30366e-08	-1.21964	-1.07712	0.000133199	-0.806362	-1.07279	0.000134181	-0.80863	-1.0729
92470777	rs1857586	9.81354e-08	-0.834011	-0.374022	0.000148891	-1.5078	-0.259973	0.000150998	-1.50453	-0.258919
92471403	rs2154134	1.01967e-07	-0.802437	-0.367291	0.000152578	-1.49058	-0.252738	0.000154753	-1.48721	-0.25168
92471984	rs1936621	1.01283e-07	-0.802437	-0.374022	0.000151478	-1.49058	-0.259973	0.000153637	-1.48721	-0.258919
92472004	rs139953033	2.10876e-07	-1.35703e-10	-0.443109	0.000614174	-1.35703e-10	-0.35071	0.000619845	-1.35703e-10	-0.351248
92472084	rs1936620	1.02915e-07	-0.786455	-0.374022	0.000152818	-1.48177	-0.259973	0.000155003	-1.47835	-0.258919
92472343	rs11186282	4.13023e-08	-1.15128	-0.922182	9.70072e-05	-1.2655	-0.930701	9.78998e-05	-1.26541	-0.931363
92472510	rs12259754	1.02216e-07	-1.1673	-1.48718e-10	0.000456942	-0.646432	-1.48718e-10	0.000455646	-0.659	-1.48718e-10
92472559	rs12244858	6.64747e-08	-1.59756	-1.48718e-10	0.000212867	-1.41032	-1.48718e-10	0.000213456	-1.41729	-1.48718e-10
92472561	rs1419355	1.00965e-07	-0.782501	-0.397109	0.000147045	-1.4893	-0.29095	0.000149148	-1.48589	-0.289886
92472622	rs79972388	6.97732e-08	-1.54913	-1.48718e-10	0.000208979	-1.42875	-1.48718e-10	0.000209561	-1.4357	-1.48718e-10
92472727	rs12570123	3.41155e-08	-1.22395	-1.04067	0.000133567	-0.843961	-1.03242	0.000134535	-0.846288	-1.03261
92472852	rs12570136	3.20272e-08	-1.28278	-1.04501	0.000123151	-0.92055	-1.03703	0.000124056	-0.922781	-1.0372
92473028	rs2800138	9.65594e-07	1.53817	-0.459803	0.00107397	0.568037	-0.359909	0.00108053	0.563409	-0.358917
92473377	rs2710720	9.29483e-07	1.51252	-0.472273	0.00103705	0.54646	-0.373311	0.0010434	0.541854	-0.372329
92473442	rs17525902	5.50452e-08	-1.78622	-1.48718e-10	0.000157438	-1.71196	-1.48718e-10	0.000159018	-1.7117	-1.48718e-10
92473447	rs7906966	5.38314e-08	-1.66641	-0.142113	0.000179701	-1.77785	0.198151	0.00018159	-1.77771	0.198748
92473522	rs2710722	9.07844e-07	1.48698	-0.470285	0.00101363	0.524986	-0.374677	0.00101994	0.5204	-0.373619
92473524	rs2800137	9.02234e-07	1.48698	-0.476483	0.00100692	0.524986	-0.381327	0.00101318	0.5204	-0.380273
92473543	rs2800136	9.74687e-07	1.56391	-0.476179	0.00107645	0.589714	-0.379282	0.00108309	0.585065	-0.378213
92473603	rs2800135	9.78805e-07	1.56391	-0.471962	0.00108514	0.589714	-0.371237	0.00109176	0.585065	-0.37024
92473615	rs2710723	9.53925e-07	1.53817	-0.471962	0.00106187	0.568037	-0.371237	0.00106837	0.563409	-0.37024
92474125	rs11186283	1.03612e-07	-1.15372	-1.48718e-10	0.000465649	-0.627556	-1.48718e-10	0.000464281	-0.640227	-1.48718e-10
92475254	rs1274445	2.86778e-08	-1.47298	-0.965274	5.58084e-05	-1.73918	-1.00989	5.64179e-05	-1.7379	-1.01003
92475435	rs11186284	1.01609e-07	-1.17325	-1.48718e-10	0.000453486	-0.654024	-1.48718e-10	0.00045222	-0.66655	-1.48718e-10
92475500	rs1274444	8.87606e-07	1.51349	-0.519341	0.000988266	0.547274	-0.42231	0.000994297	0.542667	-0.421348
92475674	rs1274443	2.86778e-08	-1.47298	-0.965274	5.58084e-05	-1.73918	-1.00989	5.64179e-05	-1.7379	-1.01003
92476015	rs1274442	5.29549e-07	0.466001	0.011644	0.000513971	-0.726543	0.197722	0.000518335	-0.728604	0.198508
92476068	rs12775136	1.8546e-08	-1.78714	-1.08698	4.97908e-05	-1.78062	-1.08254	5.02794e-05	-1.78047	-1.08265
92476126	rs150902478	1.59167e-07	-1.35703e-10	-0.724428	0.000405218	-1.35703e-10	-0.766564	0.000409008	-1.35703e-10	-0.766983
92476215	rs139730577	2.03685e-07	-1.35703e-10	-0.477807	0.000553308	-1.35703e-10	-0.455073	0.000558816	-1.35703e-10	-0.454897
92476423	rs78358752	6.57427e-08	-1.60863	-1.48718e-10	0.000154376	-1.7316	-1.48718e-10	0.000155656	-1.73307	-1.48718e-10
92476463	rs7478556	3.79482e-08	-1.17966	-0.978503	9.1345e-05	-1.27076	-0.985583	9.21892e-05	-1.27074	-0.986131
92476518	rs144351501	1.08913e-07	-1.35703e-10	-1.10383	0.000293649	-1.35703e-10	-1.0886	0.000296508	-1.35703e-10	-1.08864
92477076	rs11186286	9.17292e-08	-1.27554	-1.48718e-10	0.000402628	-0.772976	-1.48718e-10	0.000401791	-0.784786	-1.48718e-10
92477258	rs1274441	7.35351e-08	-1.40205	-0.0945698	0.000158728	-1.78659	0.0827958	0.000160449	-1.78629	0.0835467
92477634	rs7071656	9.25538e-08	-1.26659	-1.48718e-10	0.000407725	-0.760396	-1.48718e-10	0.000406847	-0.77228	-1.48718e-10
92477751	rs149671981	1.2611e-07	-1.35703e-10	-0.957225	0.000365543	-1.35703e-10	-0.869605	0.000369022	-1.35703e-10	-0.86986
92477844	rs2795317	2.94644e-08	-1.44527	-0.965929	5.63768e-05	-1.72792	-1.01101	5.70008e-05	-1.72651	-1.01114
92478283	rs7072840	9.69885e-08	-1.21979	-1.48718e-10	0.00042557	-0.717559	-1.48718e-10	0.000424533	-0.729728	-1.48718e-10
92478475	rs12763963	4.0078e-08	-1.0161	-1.08745	0.000146463	-0.70042	-1.0838	0.000147446	-0.703349	-1.0839
92478556	rs12768801	1.8654e-08	-1.77981	-1.08851	4.93712e-05	-1.78737	-1.08425	4.98505e-05	-1.78733	-1.08435
92478934	rs1779929	4.01127e-07	0.386982	-0.187083	0.000386608	-0.794288	-0.0192895	0.000390081	-0.795828	-0.0185348
92479410	rs7095540	9.54535e-08	-1.23574	-1.48718e-10	0.000414638	-0.743582	-1.48718e-10	0.000413772	-0.755401	-1.48718e-10
92479457	rs1539723	7.45353e-08	-1.3952	-0.0879041	0.000160079	-1.78534	0.0900213	0.000161831	-1.78494	0.0907745
92479509	rs7098983	9.92842e-08	-1.19639	-1.48718e-10	0.000427832	-0.712257	-1.48718e-10	0.000426847	-0.724291	-1.48718e-10
92480001	rs1857589	6.12609e-08	-1.67924	-1.48718e-10	0.000149411	-1.76429	-1.48718e-10	0.000150934	-1.76387	-1.48718e-10
92480047	rs2800134	1.05402e-07	-0.57103	-0.565569	0.000138267	-1.36951	-0.472289	0.000140303	-1.36555	-0.471363
92480212	rs17099203	4.76838e-08	-1.66534	-0.264446	0.000155998	-1.77754	0.0563941	0.000157635	-1.7774	0.0569711
92480412	rs1539722	4.4814e-07	0.4598	-0.149076	0.000446782	-0.692559	0.0236413	0.000450693	-0.694305	0.0243733
92480439	rs142180520	1.36068e-07	-1.35703e-10	-0.881226	0.000367248	-1.35703e-10	-0.86495	0.000370882	-1.35703e-10	-0.864833
92480720	rs10881826	4.18955e-08	-0.99472	-1.06448	0.000153769	-0.675066	-1.06047	0.000154787	-0.678029	-1.06064
92480959	rs2185705	4.2132e-08	-0.987762	-1.06581	0.000154923	-0.666827	-1.06124	0.000155947	-0.669801	-1.0614
92481151	rs1274440	5.73951e-08	-1.74442	-1.48718e-10	0.000149825	-1.76152	-1.48718e-10	0.00015112	-1.76264	-1.48718e-10
92481152	rs4933193	3.74286e-08	-1.66534	-0.506602	0.000116225	-1.77754	-0.237923	0.000117435	-1.7774	-0.237425
92481241	rs11186287	1.92808e-08	-1.77787	-1.0574	5.10089e-05	-1.78773	-1.05125	5.14993e-05	-1.78771	-1.05144
92481543	rs77105845	5.55219e-08	-1.7776	-1.48718e-10	0.000152046	-1.74681	-1.48718e-10	0.000153414	-1.74758	-1.48718e-10
92482059	rs12416340	4.05182e-08	-1.03652	-1.05611	0.000147714	-0.724686	-1.05102	0.000148699	-0.727582	-1.05121
92482324	rs10881827	4.17771e-08	-1.00855	-1.05348	0.000153126	-0.691456	-1.04827	0.000154139	-0.694397	-1.04846
92482523	rs11186288	4.05182e-08	-1.03652	-1.05611	0.000147714	-0.724686	-1.05102	0.000148699	-0.727582	-1.05121
92482731	rs10785968	4.05182e-08	-1.03652	-1.05611	0.000147714	-0.724686	-1.05102	0.000148699	-0.727582	-1.05121
92482734	rs11186289	4.05182e-08	-1.03652	-1.05611	0.000147714	-0.724686	-1.05102	0.000148699	-0.727582	-1.05121
92482759	rs10785969	4.99048e-08	-0.82946	-1.0548	0.000188778	-0.480759	-1.04966	0.000189977	-0.48397	-1.04984
92482824	rs117415659	3.40071e-07	-1.35703e-10	0.0347758	0.000934728	-1.35703e-10	0.0692677	0.000943303	-1.35703e-10	0.0686703
92483175	rs76102629	1.2646e-07	-1.35703e-10	-0.954458	0.000352179	-1.35703e-10	-0.906849	0.000355781	-1.35703e-10	-0.906402
92483207	rs7896173	4.15124e-08	-1.099	-0.969386	9.29883e-05	-1.38499	-0.853519	9.40278e-05	-1.38445	-0.852673
92483360	rs7913138	3.47336e-08	-1.66534	-0.58133	0.000106361	-1.77754	-0.326615	0.000107464	-1.7774	-0.326159
92483401	rs7071278	1.00236e-07	-1.18686	-1.48718e-10	0.000433365	-0.699407	-1.48718e-10	0.000432336	-0.711513	-1.48718e-10
92483444	rs12571656	4.04329e-08	-1.04394	-1.05079	0.000147233	-0.733516	-1.04545	0.000148216	-0.7364	-1.04565
92483791	rs11186290	4.01624e-08	-1.05066	-1.05079	0.000146061	-0.741513	-1.04545	0.000147037	-0.744386	-1.04565
92483812	rs1274439	1.43159e-06	2.15339	-0.68123	0.00145399	1.11098	-0.599908	0.00146245	1.10622	-0.599075
92484110	rs17099236	3.47164e-08	-1.65785	-0.589319	0.000106302	-1.76834	-0.336358	0.000107412	-1.76814	-0.335905
92484752	rs1573253	3.68399e-08	-1.14915	-1.03865	8.6803e-05	-1.26225	-1.0451	8.76289e-05	-1.26211	-1.04549
92484768	rs12412067	4.11186e-08	-1.02975	-1.04817	0.000150152	-0.716627	-1.04271	0.00015115	-0.719534	-1.04291
92484991	rs10881828	4.28817e-08	-0.987762	-1.04817	0.000157819	-0.666827	-1.04271	0.000158857	-0.669801	-1.04291
92485021	rs10785970	3.93538e-08	-1.07788	-1.04391	0.000142414	-0.773988	-1.03826	0.000143371	-0.776816	-1.03847
92485073	rs1954505	2.96467e-08	-1.41831	-0.986715	5.63022e-05	-1.71159	-1.02867	5.69349e-05	-1.71002	-1.02879
92485163	rs117992021	1.33786e-07	-1.35703e-10	-0.898141	0.000334788	-1.35703e-10	-0.95749	0.000338019	-1.35703e-10	-0.957614
92485320	rs2710727	4.21858e-07	0.410701	-0.160412	0.000421898	-0.736836	0.0106113	0.000425619	-0.738513	0.0113409
92485360	rs1857588	4.30937e-07	0.428084	-0.156502	0.000428822	-0.724807	0.0148597	0.0004326	-0.726494	0.0155906
92485407	rs1296196	4.33556e-07	0.428084	-0.150444	0.000431653	-0.724807	0.0214403	0.000435457	-0.726494	0.0221734
92485911	rs78621745	1.67649e-07	-1.35703e-10	-0.672505	0.000455306	-1.35703e-10	-0.650018	0.000459832	-1.35703e-10	-0.649856
92485934	rs1274453	2.31527e-08	-1.7701	-0.882167	6.31377e-05	-1.69557	-0.930102	6.35907e-05	-1.69776	-0.930495
92486380	rs11186291	3.85005e-08	-1.09162	-1.05209	0.000138981	-0.790429	-1.04622	0.000139922	-0.793234	-1.0464
92486655	rs11186292	3.41473e-08	-1.21746	-1.04624	8.25345e-05	-1.30464	-1.05313	8.33159e-05	-1.30458	-1.0535
92486835	rs2465115	4.93577e-07	0.53235	-0.12505	0.000469416	-0.668507	0.0490092	0.000473715	-0.669863	0.0497512
92486903	rs1299115	4.98425e-07	0.542486	-0.125413	0.000469237	-0.668495	0.0486157	0.000473343	-0.670254	0.0493575
92486955	rs61857706	1.42289e-07	-0.836518	-1.48718e-10	0.000369761	-0.85813	-1.48718e-10	0.000370563	-0.865694	-1.48718e-10
92487159	rs11593660	1.34149e-07	-0.895425	-1.48718e-10	0.0002652	-1.19051	-1.48718e-10	0.000267408	-1.19194	-1.48718e-10
92487960	rs76963187	1.41537e-07	-1.35703e-10	-0.841818	0.000395619	-1.35703e-10	-0.790536	0.000399742	-1.35703e-10	-0.789898
92488725	rs1274452	2.64429e-08	-1.75182	-0.767573	6.94368e-05	-1.70341	-0.827166	6.99342e-05	-1.7055	-0.827661
92489616	rs11186294	1.82842e-08	-1.78723	-1.10111	5.04284e-05	-1.75403	-1.09641	5.09041e-05	-1.75443	-1.09635
92490703	rs56972023	5.4264e-08	-1.15188	-0.648636	0.000235019	-0.902175	-0.409148	0.000235094	-0.912015	-0.408716
92490929	rs1274448	2.83945e-08	-1.40961	-1.03858	5.38835e-05	-1.71257	-1.07159	5.44901e-05	-1.71103	-1.07167
92491883	rs1274447	2.87843e-08	-1.40961	-1.02494	5.44016e-05	-1.71257	-1.06202	5.50132e-05	-1.71103	-1.06211
92491963	rs77198958	7.01491e-08	-1.54376	-1.48718e-10	0.00021036	-1.42217	-1.48718e-10	0.000210932	-1.42918	-1.48718e-10
92492550	rs1539721	4.25452e-08	-1.05066	-0.993154	0.00015632	-0.741513	-0.977571	0.000157353	-0.744386	-0.977843
92492820	rs72809074	8.05065e-08	-1.40604	-1.48718e-10	0.000158506	-1.7052	-1.48718e-10	0.000160173	-1.70446	-1.48718e-10
92493197	rs7917422	1.82e-08	-1.78691	-1.10605	5.01329e-05	-1.75192	-1.10439	5.06036e-05	-1.75233	-1.10437
92493566	rs72809075	1.27524e-07	-0.946074	-1.48718e-10	0.000286467	-1.11336	-1.48718e-10	0.000288417	-1.11631	-1.48718e-10
92494971	rs1298056	4.16808e-07	0.534569	-0.296324	0.000373801	-0.704617	-0.142647	0.000377133	-0.706191	-0.141928
92495336	rs1107688	1.82397e-08	-1.78498	-1.1058	5.06147e-05	-1.74283	-1.10392	5.10875e-05	-1.74329	-1.10389
92495654	rs4284320	3.59435e-08	-1.23104	-0.981388	8.68251e-05	-1.31687	-0.990219	8.76446e-05	-1.31667	-0.990761
92496399	rs76082959	1.74657e-07	-1.35703e-10	-0.631556	0.000482235	-1.35703e-10	-0.592557	0.000486702	-1.35703e-10	-0.593065
92496440	rs145187069	1.54751e-07	-1.35703e-10	-0.752562	0.000420975	-1.35703e-10	-0.728415	0.000425163	-1.35703e-10	-0.728246
92497907	rs76021388	6.98255e-08	-1.54838	-1.48718e-10	0.000209172	-1.42783	-1.48718e-10	0.000209752	-1.43479	-1.48718e-10
92498026	rs11817364	5.846e-08	-1.10901	-0.617028	0.000269345	-0.804735	-0.370259	0.000269228	-0.815341	-0.369816
92499618	rs1274446	2.76507e-08	-1.43429	-1.04043	5.27805e-05	-1.73193	-1.07292	5.33655e-05	-1.73056	-1.07299
92500084	rs76623564	3.53909e-08	-1.25125	-0.976675	8.82359e-05	-1.31605	-0.974926	8.90565e-05	-1.31591	-0.975539
92500519	rs17526697	6.70617e-07	0.713817	-1.48718e-10	0.00146111	0.515966	-1.48718e-10	0.00144787	0.497132	-1.48718e-10
92501468	rs3740046	2.79534e-07	0.245629	-0.406886	0.000276623	-0.885007	-0.263325	0.000279085	-0.886569	-0.262632
92501650	rs1418213	1.83904e-08	-1.78078	-1.10177	5.13968e-05	-1.73655	-1.09487	5.18799e-05	-1.73698	-1.0948
92503619	rs3740048	3.297e-07	0.37484	-0.371036	0.000310411	-0.812804	-0.220286	0.000313202	-0.814297	-0.219572
92504054	rs10509608	1.82532e-08	-1.78537	-1.10467	5.03965e-05	-1.74945	-1.10162	5.08701e-05	-1.74986	-1.10158
92504318	rs11186297	2.85668e-08	-1.41322	-1.02892	5.34431e-05	-1.72757	-1.06481	5.40386e-05	-1.72614	-1.06488
92505265	rs11812708	4.9599e-08	-1.10901	-0.781401	0.000218486	-0.804735	-0.579529	0.000218382	-0.815341	-0.579132
92505374	rs10509609	3.53884e-07	0.499373	-0.424784	0.000318298	-0.728612	-0.279387	0.000321132	-0.730168	-0.278698
92505404	rs1935347	2.83452e-08	-1.41322	-1.03671	5.31424e-05	-1.72757	-1.07045	5.37348e-05	-1.72614	-1.07052
92505542	rs12220866	3.64388e-08	-1.25329	-0.945455	9.05512e-05	-1.31606	-0.94901	9.13912e-05	-1.31592	-0.949653
92506945	rs71479057	4.69144e-08	-1.08148	-0.864575	0.00017446	-0.778297	-0.830996	0.000175592	-0.781119	-0.831433
92507378	rs57768581	4.87406e-08	-1.1197	-0.788169	0.000213839	-0.817608	-0.588157	0.00021375	-0.828145	-0.587763
92507390	rs60844040	2.73077e-08	-1.74477	-0.742443	8.61063e-05	-1.78518	-0.530222	8.69784e-05	-1.78525	-0.529807
92507863	rs2420203	1.83135e-08	-1.78741	-1.09933	5.03208e-05	-1.75974	-1.09283	5.07985e-05	-1.76009	-1.09276
92509829	rs11592512	3.56317e-07	0.516938	-0.435498	0.000318349	-0.716647	-0.291194	0.000321178	-0.718212	-0.290509
92510557	rs74545603	2.49465e-07	-0.275062	-1.48718e-10	0.000638472	-0.31191	-1.48718e-10	0.000643646	-0.313569	-1.48718e-10
92510700	rs17454797	5.99206e-08	-1.70136	-1.48718e-10	0.000148106	-1.77306	-1.48718e-10	0.000149609	-1.77269	-1.48718e-10
92511367	rs4933194	3.4942e-08	-1.47225	-0.768443	6.62577e-05	-1.74597	-0.831465	6.69615e-05	-1.7448	-0.831804
92511464	rs7099189	2.69502e-07	0.0378888	-0.235692	0.000411477	-0.620411	-0.130823	0.000414148	-0.62349	-0.131004
92511821	rs10881829	4.22008e-08	-1.11966	-0.932283	0.000106449	-1.16734	-0.935982	0.000107428	-1.16724	-0.936651
92512516	rs117926841	5.5112e-08	-1.78501	-1.48718e-10	0.000165047	-1.66476	-1.48718e-10	0.00016656	-1.66536	-1.48718e-10
92512887	rs17099478	1.81284e-07	-1.35703e-10	-0.594317	0.000490796	-1.35703e-10	-0.57496	0.00049572	-1.35703e-10	-0.574707
92513093	rs137957346	5.49892e-08	-1.78724	-1.48718e-10	0.000265034	-1.19113	-1.48718e-10	0.00026663	-1.19485	-1.48718e-10
92513249	rs10881830	3.36894e-08	-1.18648	-1.09071	0.000117919	-0.913328	-1.08766	0.000118751	-0.915948	-1.08774
92513343	rs11186299	3.68036e-08	-1.25018	-0.938603	9.33069e-05	-1.29286	-0.942233	9.4165e-05	-1.29278	-0.94289
92513877	rs7916848	3.63053e-08	-1.41322	-0.789201	6.63619e-05	-1.72757	-0.848299	6.70857e-05	-1.72614	-0.848612
92514030	rs7900386	3.57686e-08	-1.40329	-0.814018	6.51576e-05	-1.72354	-0.870634	6.58722e-05	-1.72207	-0.870933
92514739	rs11186300	3.55522e-08	-1.39324	-0.830138	6.44899e-05	-1.71939	-0.885085	6.52008e-05	-1.71787	-0.885374
92514743	rs72809082	3.45758e-07	0.534569	-0.483209	0.000305666	-0.704617	-0.343877	0.000308374	-0.706191	-0.343215
92515862	rs140697300	5.99985e-08	-1.70006	-1.48718e-10	0.000148186	-1.77252	-1.48718e-10	0.000149691	-1.77214	-1.48718e-10
92516213	rs187101846	4.31987e-07	0.274016	-1.48718e-10	0.000707209	-0.209662	-1.48718e-10	0.000710514	-0.214728	-1.48718e-10
92517919	rs149514630	1.50772e-07	-1.35703e-10	-0.778608	0.000410039	-1.35703e-10	-0.754736	0.000413864	-1.35703e-10	-0.75518
92518243	rs7903572	3.6008e-08	-1.41689	-0.79375	6.66522e-05	-1.7191	-0.852401	6.73849e-05	-1.71759	-0.85271
92518358	rs56662980	4.96683e-08	-1.10139	-0.787628	0.000213227	-0.821162	-0.587467	0.000213169	-0.831558	-0.587073
92518521	rs79871163	5.51322e-08	-1.78465	-1.48718e-10	0.000159157	-1.7011	-1.48718e-10	0.000160961	-1.69956	-1.48718e-10
92519954	rs7912164	4.95664e-08	-1.08072	-0.810345	0.000212246	-0.796671	-0.61657	0.000212158	-0.807198	-0.616187
92520358	rs61160086	5.50795e-08	-1.7856	-1.48718e-10	0.000227382	-1.34436	-1.48718e-10	0.000228839	-1.3477	-1.48718e-10
92520614	rs183812878	6.16038e-07	-1.35703e-10	0.628929	0.00163177	-1.35703e-10	0.626435	0.0016466	-1.35703e-10	0.625748
92520832	rs74701947	5.02772e-08	-1.06972	-0.807105	0.000215924	-0.783656	-0.612406	0.00021582	-0.794252	-0.612021
92521226	rs66845062	3.95087e-07	0.627302	-0.442576	0.000340697	-0.640996	-0.298998	0.000343705	-0.642616	-0.298317
92521978	rs113831746	2.43029e-07	-0.301198	-1.48718e-10	0.00134089	0.430104	-1.48718e-10	0.0013505	0.427512	-1.48718e-10
92522492	rs77975427	3.72089e-08	-1.08148	-1.09635	0.00013413	-0.778297	-1.09389	0.00013505	-0.781119	-1.09395
92522697	rs68093943	3.68007e-07	0.571806	-0.458084	0.000322382	-0.679139	-0.316111	0.000325235	-0.680731	-0.315437
92522721	rs34479797	1.84771e-08	-1.77499	-1.10286	4.83644e-05	-1.78789	-1.10434	4.88385e-05	-1.78789	-1.10431
92523663	rs150692599	6.19588e-08	-1.66791	-1.48718e-10	0.000169773	-1.63652	-1.48718e-10	0.000171375	-1.63686	-1.48718e-10
92524640	rs11817665	4.90949e-08	-1.09352	-0.807105	0.000205979	-0.830808	-0.612406	0.00020591	-0.841256	-0.612021
92524708	rs4113478	3.59893e-08	-1.43457	-0.776584	6.74643e-05	-1.72248	-0.836907	6.82042e-05	-1.72099	-0.837226
92524772	rs34301914	3.67659e-08	-1.09447	-1.09534	0.00013221	-0.793833	-1.09276	0.00013312	-0.796634	-1.09283
92524836	rs11498504	1.98564e-08	-1.78789	-1.01797	5.36741e-05	-1.76305	-1.02501	5.41682e-05	-1.76337	-1.02526
92525930	rs12256352	3.25508e-08	-1.22461	-1.08697	0.000113066	-0.959433	-1.08358	0.00011387	-0.961983	-1.08367
92526004	rs4262637	4.93135e-08	-1.08908	-0.807105	0.000194907	-0.886061	-0.612406	0.000194888	-0.896272	-0.612021
92526183	rs2420367	3.60612e-08	-1.44147	-0.767692	6.87217e-05	-1.71206	-0.828864	6.94837e-05	-1.71044	-0.829188
92528179	rs7907728	4.94743e-08	-1.08908	-0.803848	0.000195724	-0.886061	-0.608223	0.000195705	-0.896272	-0.607837
92528523	rs12762083	1.83484e-08	-1.78118	-1.10365	4.83819e-05	-1.78695	-1.10492	4.88586e-05	-1.78689	-1.10489
92528542	rs117309322	5.52211e-08	-1.78304	-1.48718e-10	0.000146093	-1.78674	-1.48718e-10	0.000147541	-1.78661	-1.48718e-10
92529270	rs7072526	4.87253e-08	-1.10433	-0.803848	0.000204232	-0.843511	-0.608223	0.000204178	-0.853888	-0.607837
92529357	rs7912516	1.99965e-08	-1.7871	-1.01172	5.35604e-05	-1.77116	-1.01901	5.4056e-05	-1.77143	-1.01927
92529829	rs60226639	4.55941e-08	-1.13983	-0.834773	0.000173291	-0.965418	-0.650596	0.00017338	-0.975025	-0.650204
92530131	rs12768638	3.4954e-08	-1.14648	-1.09387	0.000124407	-0.856305	-1.09113	0.000125273	-0.859016	-1.0912
92531032	rs35956066	2.00651e-08	-1.7858	-1.00959	5.34432e-05	-1.7754	-1.01697	5.39395e-05	-1.77563	-1.01723
92531394	rs4933606	4.91666e-08	-1.09885	-0.80032	0.000194441	-0.897162	-0.603698	0.000194435	-0.90731	-0.60331
92531600	rs1418212	3.56806e-08	-1.46934	-0.750433	6.89222e-05	-1.72479	-0.813221	6.9676e-05	-1.72331	-0.813554
92531691	rs60873034	4.23693e-08	-1.16543	-0.882522	0.000151349	-1.03887	-0.712531	0.000151502	-1.04798	-0.71214
92532843	rs117793043	1.41518e-07	-1.35703e-10	-0.841956	0.000361388	-1.35703e-10	-0.881035	0.000364809	-1.35703e-10	-0.881342
92533282	rs4471341	3.45109e-08	-1.50706	-0.746045	6.82726e-05	-1.7513	-0.796178	6.89969e-05	-1.75018	-0.796477
92533729	rs7086484	2.86231e-08	-1.71875	-0.721416	8.96862e-05	-1.713	-0.561668	9.03519e-05	-1.71524	-0.561765
92533941	rs11599921	2.98288e-07	0.368393	-0.464715	0.000343648	-0.602496	-0.328874	0.000346154	-0.605606	-0.328227
92534129	rs11591258	1.60203e-07	-0.717936	-1.48718e-10	0.000277208	-1.14622	-1.48718e-10	0.000279452	-1.14789	-1.48718e-10
92534626	rs56030721	2.6843e-07	0.232036	-0.433824	0.000325289	-0.691368	-0.294906	0.000327665	-0.694482	-0.294245
92534755	rs7091039	5.96063e-08	-1.03468	-0.671943	0.000238776	-0.824398	-0.471062	0.000238647	-0.834953	-0.470777
92535096	rs75461123	6.53305e-08	-1.61492	-1.48718e-10	0.000153837	-1.7351	-1.48718e-10	0.000155119	-1.73652	-1.48718e-10
92535200	rs77974554	1.57996e-07	-1.35703e-10	-0.731808	0.000428132	-1.35703e-10	-0.711556	0.000432424	-1.35703e-10	-0.71131
92536223	rs117453552	8.7363e-08	-1.32431	-1.48718e-10	0.00016359	-1.67362	-1.48718e-10	0.000165489	-1.67181	-1.48718e-10
92536833	rs56132525	3.12899e-07	0.332445	-0.380943	0.000301032	-0.826855	-0.236917	0.000303693	-0.828468	-0.236233
92536962	rs11186305	4.99366e-08	-1.0305	-0.853129	0.000112571	-1.18831	-0.859091	0.000113372	-1.19016	-0.859881
92537011	rs10881831	4.96752e-08	-1.03773	-0.851141	0.000118883	-1.13572	-0.857126	0.000119959	-1.13565	-0.857919
92537170	rs12416468	3.3811e-08	-1.18956	-1.08404	0.000120337	-0.900286	-1.08041	0.000121232	-0.902505	-1.08051
92537399	rs79778749	5.68952e-08	-1.09261	-0.660558	0.000235303	-0.852805	-0.457309	0.000235266	-0.86298	-0.457021
92539105	rs112653092	1.87291e-07	-0.561719	-1.48718e-10	0.000452662	-0.655843	-1.48718e-10	0.000455176	-0.660034	-1.48718e-10
92540016	rs111950101	6.3875e-08	-1.63745	-1.48718e-10	0.000187095	-1.53937	-1.48718e-10	0.000187836	-1.54515	-1.48718e-10
92540249	rs57822829	2.83055e-08	-1.7556	-0.695719	8.95789e-05	-1.78746	-0.488403	9.04854e-05	-1.78744	-0.488084
92540879	rs36101610	3.37684e-08	-1.3669	-0.907955	0.00012672	-1.14744	-0.781572	0.000126916	-1.15557	-0.781617
92542134	rs117415998	1.2529e-07	-1.35703e-10	-0.963746	0.000328421	-1.35703e-10	-0.976692	0.000331526	-1.35703e-10	-0.977012
92542241	rs78472578	4.10555e-08	-1.17447	-0.904984	0.000164627	-0.897509	-0.769796	0.000164674	-0.906924	-0.769828
92542499	rs955064	1.0859e-07	-1.1068	-1.48718e-10	0.000435274	-0.695012	-1.48718e-10	0.000438587	-0.697159	-1.48718e-10
92543486	rs11186306	5.34784e-08	-0.991525	-0.823577	0.000127743	-1.09259	-0.828378	0.000128898	-1.09251	-0.829185
92544645	rs7920627	1.11178e-07	-1.08325	-1.48718e-10	0.000448433	-0.665228	-1.48718e-10	0.000451834	-0.667404	-1.48718e-10
92544749	rs144608315	5.53793e-08	-1.78017	-1.48718e-10	0.000145962	-1.78764	-1.48718e-10	0.000147398	-1.78758	-1.48718e-10
92544766	rs7904560	7.33208e-07	1.13659	-0.333538	0.000992462	0.275647	-0.146446	0.00099909	0.2718	-0.145672
92544896	rs66533440	4.54074e-07	0.328063	-0.00418264	0.00047009	-0.829805	0.21174	0.000474373	-0.831415	0.212691
92545069	rs4933607	3.4455e-08	-1.34051	-0.914215	0.000129853	-1.11499	-0.789596	0.000130028	-1.12332	-0.789641
92545534	rs117932094	5.50513e-08	-1.78611	-1.48718e-10	0.000147005	-1.78052	-1.48718e-10	0.000148404	-1.78078	-1.48718e-10
92546165	rs12412496	3.40553e-08	-1.3494	-0.916998	0.000127986	-1.12589	-0.793173	0.000128167	-1.13416	-0.793218
92546317	rs12219236	2.87842e-07	-1.35703e-10	-0.131969	0.000859455	-1.35703e-10	-0.0146894	0.000867594	-1.35703e-10	-0.0149939
92546406	rs12413941	4.07635e-08	-1.185	-0.901594	0.000161959	-0.910202	-0.773446	0.000162013	-0.919549	-0.773492
92546920	rs55958759	4.32983e-07	0.439845	-0.163527	0.000519976	-0.536918	0.0197135	0.000523778	-0.540244	0.0205944
92547308	rs7090415	4.01629e-08	-1.1898	-0.911641	0.000149126	-0.972848	-0.793351	0.000149217	-0.981919	-0.793396
92547582	rs76280214	1.78826e-07	-0.607969	-1.48718e-10	0.000432994	-0.700264	-1.48718e-10	0.000435435	-0.704373	-1.48718e-10
92548763	rs10881832	4.32087e-08	-1.49654	-0.531793	8.58298e-05	-1.73828	-0.58034	8.67616e-05	-1.73694	-0.580614
92549295	rs35731058	3.7561e-08	-1.26575	-0.902662	0.000139349	-1.05052	-0.783489	0.000139515	-1.05902	-0.783529
92549972	rs4272713	3.75554e-08	-1.25605	-0.912511	0.000139426	-1.039	-0.794455	0.000139582	-1.04756	-0.7945
92550624	rs7074548	1.01601e-07	-1.17333	-1.48718e-10	0.000380898	-0.828457	-1.48718e-10	0.000383935	-0.830244	-1.48718e-10
92550793	rs10881833	5.50597e-08	-0.98223	-0.803732	0.000140843	-1.02534	-0.798002	0.000142088	-1.02543	-0.798841
92552274	rs17100178	3.35413e-08	-1.69625	-0.585356	0.000100857	-1.78008	-0.3772	0.000101889	-1.77997	-0.376868
92552341	rs17455083	2.56466e-07	-0.247385	-1.48718e-10	0.000751105	-0.149442	-1.48718e-10	0.000756017	-0.152653	-1.48718e-10
92552947	rs147729986	1.10334e-07	-1.35703e-10	-1.09087	0.000295479	-1.35703e-10	-1.08239	0.000298336	-1.35703e-10	-1.0825
92554098	rs118104266	5.57203e-08	-1.77404	-1.48718e-10	0.00014596	-1.78765	-1.48718e-10	0.000147397	-1.78759	-1.48718e-10
92554328	rs7921267	5.011e-08	-0.982702	-0.897457	8.06796e-05	-1.4555	-0.925007	8.14345e-05	-1.45559	-0.925325
92554476	rs118001098	5.54013e-08	-1.77978	-1.48718e-10	0.000155774	-1.72258	-1.48718e-10	0.000157222	-1.72306	-1.48718e-10
92555011	rs11596518	4.35633e-07	0.42763	-0.145209	0.000517165	-0.56235	0.0397248	0.000521005	-0.56557	0.0406135
92555177	rs142697352	1.43189e-07	-1.35703e-10	-0.830218	0.000385796	-1.35703e-10	-0.815678	0.000389588	-1.35703e-10	-0.815627
92555570	rs75346593	1.30792e-07	-1.35703e-10	-0.920771	0.000384049	-1.35703e-10	-0.820219	0.000387742	-1.35703e-10	-0.820378
92555666	rs117271748	5.62503e-08	-1.76457	-1.48718e-10	0.000155314	-1.72554	-1.48718e-10	0.000156675	-1.72654	-1.48718e-10
92555791	rs77975638	1.10864e-07	-1.35703e-10	-1.08608	0.000298493	-1.35703e-10	-1.07224	0.000301476	-1.35703e-10	-1.07203
92556230	rs77396179	5.56207e-07	0.52676	-1.48718e-10	0.000856467	-0.0181722	-1.48718e-10	0.000861722	-0.0217847	-1.48718e-10
92556282	rs77096624	1.69128e-07	-0.663723	-1.48718e-10	0.000410437	-0.753766	-1.48718e-10	0.000412793	-0.757772	-1.48718e-10
92556445	rs111685246	6.54687e-08	-1.61281	-1.48718e-10	0.000196001	-1.49287	-1.48718e-10	0.00019669	-1.49909	-1.48718e-10
92558649	rs112903433	1.37865e-07	-0.868105	-1.48718e-10	0.0005863	-0.397157	-1.48718e-10	0.000590797	-0.399244	-1.48718e-10
92558698	rs34677183	7.21813e-08	-1.5152	-1.48718e-10	0.000205729	-1.44443	-1.48718e-10	0.000207431	-1.44592	-1.48718e-10
92558832	rs68143152	6.46584e-07	0.677201	0.000122674	0.000563646	-0.631437	0.194876	0.000568745	-0.633083	0.195797
92559787	rs4933608	3.85171e-08	-1.24267	-0.900606	0.000147209	-0.999737	-0.779399	0.000147326	-1.00863	-0.779446
92559908	rs7916403	4.25081e-08	-1.02808	-1.01661	6.76318e-05	-1.52233	-1.03458	6.85185e-05	-1.51924	-1.03438
92560328	rs12785051	4.07328e-08	-1.18674	-0.900606	0.000157405	-0.932766	-0.779399	0.000157472	-0.942026	-0.779446
92560413	rs12783703	4.63937e-08	-1.07622	-0.880994	0.000176112	-0.84508	-0.754789	0.000176125	-0.854687	-0.754837
92560428	rs78194737	2.91455e-07	-1.35703e-10	-0.119493	0.00076953	-1.35703e-10	-0.125208	0.000777398	-1.35703e-10	-0.124764
92560714	rs12764938	4.14236e-08	-1.16669	-0.90384	0.000160553	-0.908882	-0.78348	0.0001606	-0.918272	-0.783526
92561300	rs35598406	4.62343e-08	-1.05682	-0.90384	0.000182815	-0.779034	-0.78348	0.000182746	-0.789094	-0.783526
92561557	rs11186309	4.71529e-08	-1.05324	-0.887743	0.000179307	-0.818655	-0.763233	0.000179297	-0.828395	-0.763281
92562377	rs1418214	4.06013e-08	-1.18674	-0.90384	0.000156764	-0.932766	-0.78348	0.00015683	-0.942026	-0.783526
92562622	rs78907404	1.10368e-07	-1.35703e-10	-1.09056	0.000291374	-1.35703e-10	-1.09638	0.000294205	-1.35703e-10	-1.09644
92562831	rs12766851	4.01804e-08	-1.19716	-0.90384	0.000154827	-0.945202	-0.78348	0.000154903	-0.954395	-0.783526
92562899	rs79055969	2.70364e-07	-0.194612	-1.48718e-10	0.000781297	-0.110032	-1.48718e-10	0.000786747	-0.112811	-1.48718e-10
92563148	rs7090941	4.59305e-08	-1.07622	-0.891029	0.000173716	-0.84508	-0.768484	0.000173728	-0.854687	-0.768539
92563400	rs7075333	4.51864e-08	-1.07974	-0.90384	0.000177951	-0.805997	-0.78348	0.000177908	-0.815922	-0.783526
92563606	rs75868876	1.18227e-07	-1.35703e-10	-1.02177	0.000317041	-1.35703e-10	-1.01196	0.00032017	-1.35703e-10	-1.01186
92564191	rs11594548	4.58533e-08	-1.06833	-0.900606	0.000181096	-0.792562	-0.779399	0.00018104	-0.802555	-0.779446
92564335	rs118050958	5.63324e-08	-1.76311	-1.48718e-10	0.000146014	-1.78729	-1.48718e-10	0.000147428	-1.78738	-1.48718e-10
92564457	rs12775181	1.85877e-08	-1.78183	-1.09005	6.84031e-05	-1.45117	-1.0944	6.89434e-05	-1.45309	-1.09434
92564827	rs1573935	4.31953e-08	-0.990362	-1.03829	7.28612e-05	-1.42917	-1.05326	7.37991e-05	-1.42627	-1.0531
92565725	rs1935351	4.29834e-08	-1.12973	-0.90384	0.000167753	-0.865015	-0.78348	0.000167763	-0.874636	-0.783526
92565953	rs11186314	9.69762e-08	-1.21991	-1.48718e-10	0.000372327	-0.851215	-1.48718e-10	0.000375323	-0.852931	-1.48718e-10
92566137	rs4350278	4.6003e-08	-1.06833	-0.897345	0.000181841	-0.792562	-0.775292	0.000181785	-0.802555	-0.775339
92566171	rs4350279	4.11366e-08	-1.18014	-0.897345	0.000158128	-0.932289	-0.775292	0.000158237	-0.941285	-0.775339
92566370	rs2185708	4.61727e-08	-1.06487	-0.897118	0.000178777	-0.811369	-0.773477	0.000178759	-0.821182	-0.773497
92566379	rs2185707	4.54986e-08	-1.07632	-0.900381	0.000175689	-0.824677	-0.777595	0.000175683	-0.834422	-0.777615
92567156	rs58868307	3.98203e-08	-1.21266	-0.897345	0.000153234	-0.963731	-0.775292	0.000153324	-0.972822	-0.775339
92567360	rs57825126	4.70882e-08	-1.06478	-0.87758	0.000179208	-0.831914	-0.750528	0.000179209	-0.841587	-0.750576
92567528	rs60748043	4.6003e-08	-1.06833	-0.897345	0.000181841	-0.792562	-0.775292	0.000181785	-0.802555	-0.775339
92567718	rs112081741	4.6003e-08	-1.06833	-0.897345	0.000181841	-0.792562	-0.775292	0.000181785	-0.802555	-0.775339
92567802	rs60135579	4.63499e-08	-1.0641	-0.894059	0.000183504	-0.787593	-0.771158	0.000183442	-0.797611	-0.771205
92567814	rs61218433	5.00429e-08	-1.00736	-0.87414	0.000192229	-0.766059	-0.746241	0.000192167	-0.776061	-0.746289
92567859	rs111391725	4.60825e-08	-1.0666	-0.897345	0.000180768	-0.798483	-0.775292	0.000180769	-0.808159	-0.775339
92568031	rs59277098	4.70882e-08	-1.06478	-0.87758	0.000179208	-0.831914	-0.750528	0.000179209	-0.841587	-0.750576
92568293	rs12777727	4.43177e-08	-1.10894	-0.894059	0.00017406	-0.840428	-0.771158	0.000174049	-0.850177	-0.771205
92568294	rs12777881	4.21812e-08	-1.14217	-0.910231	0.000172022	-0.831798	-0.791565	0.000171993	-0.841655	-0.79161
92568318	rs117377859	6.09498e-07	0.649349	-0.0310941	0.000536218	-0.650489	0.164043	0.000541084	-0.652121	0.164978
92568345	rs11186315	5.99194e-08	-0.888509	-0.812871	0.000146124	-0.969332	-0.817202	0.000147439	-0.969271	-0.818028
92568349	rs12779377	4.68749e-08	-1.07622	-0.870674	0.000178392	-0.84508	-0.741927	0.000178405	-0.854687	-0.741976
92568463	rs12779610	4.53328e-08	-1.07974	-0.900606	0.000178679	-0.805997	-0.779399	0.000178636	-0.815922	-0.779446
92568534	rs12784621	4.49687e-08	-1.09107	-0.897345	0.000177037	-0.81934	-0.775292	0.000177006	-0.829197	-0.775339
92568725	rs12783410	4.18284e-08	-1.06096	-0.999846	7.30143e-05	-1.47598	-1.00436	7.39427e-05	-1.47328	-1.00415
92568957	rs12784014	4.0228e-08	-1.20247	-0.897345	0.000155112	-0.951549	-0.775292	0.000155193	-0.960706	-0.775339
92568958	rs12761148	4.0228e-08	-1.20247	-0.897345	0.000155112	-0.951549	-0.775292	0.000155193	-0.960706	-0.775339
92569442	rs11817810	4.19881e-08	-1.14054	-0.916459	0.000162815	-0.877824	-0.800551	0.000162835	-0.887378	-0.800605
92569757	rs138704692	4.17296e-08	-1.17242	-0.890747	0.000162111	-0.915706	-0.766999	0.000162165	-0.925058	-0.767046
92569833	rs146134208	2.4471e-07	-1.35703e-10	-0.294305	0.000722886	-1.35703e-10	-0.187737	0.00072971	-1.35703e-10	-0.18807
92570359	rs138692846	4.63076e-08	-1.06833	-0.890747	0.000183356	-0.792562	-0.766999	0.000183299	-0.802555	-0.767046
92570549	rs71479059	4.63076e-08	-1.06833	-0.890747	0.000183356	-0.792562	-0.766999	0.000183299	-0.802555	-0.767046
92570617	rs11527868	6.13088e-08	-0.881198	-0.79726	0.000149445	-0.962356	-0.801704	0.000150787	-0.962295	-0.802553
92570857	rs112875067	4.79647e-08	-1.05324	-0.870674	0.000183168	-0.818655	-0.741927	0.000183157	-0.828395	-0.741976
92571019	rs111631884	4.32112e-08	-1.14054	-0.887743	0.000169005	-0.877824	-0.763233	0.000169027	-0.887378	-0.763281
92571389	rs4933613	4.10612e-08	-1.14563	-0.933691	0.000180069	-0.756156	-0.82149	0.000179955	-0.766478	-0.821533
92572445	rs199919554	1.28449e-07	-1.35703e-10	-0.938847	0.000336232	-1.35703e-10	-0.953187	0.00033959	-1.35703e-10	-0.952978
92572748	rs7096934	4.27505e-08	-1.15126	-0.887743	0.00016687	-0.890542	-0.763233	0.000166902	-0.900029	-0.763281
92572981	rs7079426	4.57101e-08	-1.09107	-0.880994	0.000180704	-0.81934	-0.754789	0.000180672	-0.829197	-0.754837
92573004	rs146659870	6.49622e-08	-1.62057	-1.48718e-10	0.00019403	-1.50297	-1.48718e-10	0.000194733	-1.50909	-1.48718e-10
92573054	rs11596739	6.5842e-07	0.726556	-0.0310941	0.000565367	-0.597555	0.164043	0.000570476	-0.599225	0.164978
92573092	rs141672103	1.08753e-07	-1.35703e-10	-1.1053	0.00028862	-1.35703e-10	-1.10588	0.000291439	-1.35703e-10	-1.10589
92573136	rs11813240	4.67615e-08	-1.06833	-0.880994	0.000185608	-0.792562	-0.754789	0.00018555	-0.802555	-0.754837
92573140	rs77141476	3.36618e-08	-1.74307	-0.534948	0.000106201	-1.78788	-0.317778	0.000107276	-1.78788	-0.317432
92573318	rs58586220	4.00702e-08	-1.22275	-0.880994	0.000154528	-0.975824	-0.754789	0.00015463	-0.984847	-0.754837
92573523	rs58460916	4.79005e-08	-1.06478	-0.860475	0.000183058	-0.831914	-0.72927	0.000183059	-0.841587	-0.72932
92573702	rs35449520	4.63887e-08	-1.07974	-0.87758	0.000183913	-0.805997	-0.750528	0.000183868	-0.815922	-0.750576
92573815	rs61857734	1.52042e-07	-0.770221	-1.48718e-10	0.000264475	-1.19324	-1.48718e-10	0.0002659	-1.1976	-1.48718e-10
92574239	rs4933195	4.69214e-08	-1.06833	-0.87758	0.000186401	-0.792562	-0.750528	0.000186342	-0.802555	-0.750576
92574989	rs71479062	3.71204e-08	-1.29503	-0.885178	0.000138892	-1.07737	-0.759918	0.000139048	-1.08593	-0.759969
92574993	rs113523053	6.33394e-07	0.687806	-0.0310941	0.000550519	-0.62417	0.164043	0.000555504	-0.625821	0.164978
92574994	rs28842222	3.81952e-08	-1.26649	-0.885178	0.000143722	-1.04319	-0.759918	0.000143855	-1.05194	-0.759969
92575116	rs112674986	6.49622e-08	-1.62057	-1.48718e-10	0.00019403	-1.50297	-1.48718e-10	0.000194733	-1.50909	-1.48718e-10
92575165	rs72810808	9.12662e-08	-1.2806	-1.48718e-10	0.00017316	-1.61677	-1.48718e-10	0.000175005	-1.6159	-1.48718e-10
92575256	rs12765470	1.85608e-08	-1.78321	-1.09012	6.91569e-05	-1.44015	-1.09446	6.97009e-05	-1.4421	-1.0944
92575258	rs142674965	6.48942e-08	-1.62162	-1.48718e-10	0.000167373	-1.65076	-1.48718e-10	0.000168961	-1.65105	-1.48718e-10
92575636	rs58118540	3.68237e-08	-1.65771	-0.530529	0.000108288	-1.7736	-0.312588	0.000109402	-1.77345	-0.312241
92575692	rs12415970	4.63887e-08	-1.07974	-0.87758	0.000183913	-0.805997	-0.750528	0.000183868	-0.815922	-0.750576
92575833	rs56043086	6.33394e-07	0.687806	-0.0310941	0.000550519	-0.62417	0.164043	0.000555504	-0.625821	0.164978
92576193	rs11814840	4.60244e-08	-1.09107	-0.87414	0.000182255	-0.81934	-0.746241	0.000182223	-0.829197	-0.746289
92576260	rs111922060	5.90463e-08	-1.71606	-1.48718e-10	0.000159811	-1.69699	-1.48718e-10	0.00016127	-1.69764	-1.48718e-10
92576390	rs11813096	4.65486e-08	-1.07974	-0.87414	0.000184703	-0.805997	-0.746241	0.000184658	-0.815922	-0.746289
92576448	rs11186320	1.00667e-07	-0.078433	-1.10413	0.000344782	0.15378	-1.08185	0.000343982	0.141558	-1.08168
92576565	rs77843021	3.21249e-07	-1.35703e-10	-0.0221624	0.000851191	-1.35703e-10	-0.0243515	0.000859816	-1.35703e-10	-0.0239984
92576615	rs77908881	1.47757e-07	-1.35703e-10	-0.79881	0.000420437	-1.35703e-10	-0.729692	0.000424394	-1.35703e-10	-0.730056
92576767	rs35416754	5.49203e-08	-0.996137	-0.792359	0.000301812	-0.250571	-0.810613	0.000303903	-0.252919	-0.81109
92576815	rs7082401	9.88826e-08	-0.0960393	-1.10441	0.000338141	0.135013	-1.08254	0.000337376	0.12285	-1.08237
92576819	rs140736804	5.50296e-08	-1.78651	-1.48718e-10	0.000145927	-1.78788	-1.48718e-10	0.000147353	-1.78789	-1.48718e-10
92576931	rs7082558	3.27232e-08	-1.64192	-0.664378	7.25376e-05	-1.77758	-0.709303	7.32623e-05	-1.77709	-0.709581
92577039	rs35863839	4.12472e-08	-1.20066	-0.87414	0.00015684	-0.969524	-0.746241	0.000156941	-0.978557	-0.746289
92577279	rs12246189	1.1041e-07	-1.09018	-1.48718e-10	0.000438993	-0.686504	-1.48718e-10	0.000442461	-0.688364	-1.48718e-10
92577727	rs79576879	6.59644e-08	-1.60527	-1.48718e-10	0.000197925	-1.4831	-1.48718e-10	0.0001986	-1.48942	-1.48718e-10
92577907	rs11591238	3.74907e-08	-1.33556	-0.834727	0.000127312	-1.22681	-0.697533	0.000128283	-1.22889	-0.697585
92578452	rs79830668	1.1694e-07	-1.03272	-1.48718e-10	0.000192472	-1.51104	-1.48718e-10	0.000194901	-1.50822	-1.48718e-10
92578538	rs7073423	3.29613e-08	-1.65979	-0.639251	7.37813e-05	-1.78441	-0.68547	7.45026e-05	-1.78413	-0.685756
92578707	rs75619303	7.13856e-08	-0.76539	-0.760894	0.000172753	-0.853534	-0.765594	0.000174306	-0.853411	-0.766492
92579256	rs1342085	3.01638e-08	-1.77137	-0.616371	7.60499e-05	-1.77655	-0.663048	7.67419e-05	-1.77692	-0.663345
92579365	rs11594126	3.69846e-08	-1.34915	-0.834727	0.000125398	-1.24196	-0.697533	0.000126358	-1.24401	-0.697585
92579442	rs74595112	2.24541e-07	-0.380321	-1.48718e-10	0.0011852	0.306677	-1.48718e-10	0.00119164	0.302371	-1.48718e-10
92579949	rs12259060	1.09553e-07	0.0082305	-1.1062	0.000384524	0.274755	-1.09374	0.000383448	0.262101	-1.09361
92580594	rs1935350	3.80253e-08	-1.32832	-0.827807	0.000129435	-1.21876	-0.689053	0.000130421	-1.22085	-0.689105
92580807	rs12261011	8.32143e-08	-0.62586	-0.747101	0.000229628	-0.582634	-0.751894	0.000229687	-0.591191	-0.75281
92581074	rs78195524	7.13472e-08	-1.52682	-1.48718e-10	0.000280557	-1.13421	-1.48718e-10	0.000282436	-1.13727	-1.48718e-10
92581244	rs10881834	8.33661e-08	-0.659699	-0.711439	0.000242089	-0.565216	-0.716466	0.000242073	-0.574051	-0.717426
92581377	rs10881835	7.52267e-08	-0.713659	-0.760214	0.000181652	-0.804055	-0.764839	0.000183287	-0.803929	-0.765737
92582078	rs117469106	8.7205e-07	0.976466	-1.48718e-10	0.000954683	0.0903908	-1.48718e-10	0.000960033	0.0862505	-1.48718e-10
92582154	rs72634995	3.59459e-07	0.281492	-0.191271	0.000424161	-0.707803	-0.0130726	0.000427307	-0.710981	-0.0122332
92582427	rs66795651	4.75985e-07	0.595203	-0.224198	0.000487272	-0.533073	-0.0490923	0.000491275	-0.535446	-0.0482668
92582614	rs7893260	2.4143e-08	-1.76589	-0.844494	9.14652e-05	-1.54549	-0.709537	9.22834e-05	-1.54627	-0.709588
92582670	rs7893391	3.80253e-08	-1.32832	-0.827807	0.000129435	-1.21876	-0.689053	0.000130421	-1.22085	-0.689105
92583074	rs11186323	8.42152e-08	-0.613904	-0.747101	0.000232441	-0.570459	-0.751894	0.00023249	-0.579059	-0.75281
92583880	rs140504789	5.58076e-08	-1.77247	-1.48718e-10	0.000150637	-1.75611	-1.48718e-10	0.000152014	-1.75675	-1.48718e-10
92583921	rs116914622	7.16099e-08	-1.52315	-1.48718e-10	0.000154241	-1.73247	-1.48718e-10	0.000155889	-1.73157	-1.48718e-10
92584772	rs10881836	3.52559e-08	-1.62435	-0.607398	7.59407e-05	-1.78583	-0.655207	7.66815e-05	-1.78555	-0.655503
92585041	rs11186324	1.15675e-07	0.0621263	-1.10572	0.000386593	0.275042	-1.08866	0.000385594	0.262581	-1.08851
92585086	rs117293027	6.15822e-08	-1.67401	-1.48718e-10	0.000172821	-1.61873	-1.48718e-10	0.000174332	-1.61976	-1.48718e-10
92585597	rs75085478	7.03421e-08	-1.54101	-1.48718e-10	0.000214753	-1.4015	-1.48718e-10	0.000215313	-1.40863	-1.48718e-10
92585791	rs74427060	1.6551e-07	-0.68535	-1.48718e-10	0.00073264	-0.174334	-1.48718e-10	0.000738141	-0.176582	-1.48718e-10
92586205	rs7906960	1.11054e-07	0.0215179	-1.10588	0.000369982	0.232148	-1.08968	0.000369072	0.219817	-1.08954
92586219	rs11498507	7.34269e-08	-0.744278	-0.753811	0.00017752	-0.833348	-0.75856	0.000179115	-0.833223	-0.759466
92586229	rs11498662	8.38162e-08	-0.62586	-0.739894	0.000231278	-0.582634	-0.744735	0.000231335	-0.591191	-0.74566
92586395	rs114952271	7.03421e-08	-1.54101	-1.48718e-10	0.000214753	-1.4015	-1.48718e-10	0.000215313	-1.40863	-1.48718e-10
92586728	rs73315609	8.33661e-08	-0.659699	-0.711439	0.000242089	-0.565216	-0.716466	0.000242073	-0.574051	-0.717426
92586779	rs117361120	1.0549e-07	-1.13576	-1.48718e-10	0.000149454	-1.764	-1.48718e-10	0.000150864	-1.76434	-1.48718e-10
92586848	rs72810814	6.40376e-08	-1.63491	-1.48718e-10	0.000156989	-1.71481	-1.48718e-10	0.000158652	-1.714	-1.48718e-10
92587180	rs7087400	1.13343e-07	0.0417648	-1.10572	0.000378369	0.253537	-1.08866	0.000377415	0.241142	-1.08851
92587469	rs11528046	1.10016e-07	-1.35703e-10	-1.09375	0.000292469	-1.35703e-10	-1.09263	0.000295274	-1.35703e-10	-1.09281
92587500	rs6583735	3.5306e-08	-1.61775	-0.612572	7.56283e-05	-1.78503	-0.660126	7.63699e-05	-1.78471	-0.660421
92587768	rs1592143	8.30691e-08	-0.659699	-0.715008	0.000241232	-0.565216	-0.720012	0.000241217	-0.574051	-0.720968
92587963	rs113756497	6.70554e-08	-1.58886	-1.48718e-10	0.000202143	-1.46201	-1.48718e-10	0.000202789	-1.46855	-1.48718e-10
92588290	rs116900143	5.51443e-08	-1.78443	-1.48718e-10	0.00027928	-1.13877	-1.48718e-10	0.000280958	-1.14251	-1.48718e-10
92588658	rs58578719	8.42981e-08	-0.64852	-0.7115	0.000249683	-0.534764	-0.716031	0.000249692	-0.543475	-0.717012
92588681	rs7080463	1.14799e-07	0.0546827	-1.10588	0.000390793	0.286993	-1.0898	0.000389872	0.274763	-1.08966
92588799	rs9420571	3.4274e-08	-1.63715	-0.622841	7.4744e-05	-1.78703	-0.669886	7.54664e-05	-1.78685	-0.670177
92588884	rs9420572	3.23296e-08	-1.65402	-0.664378	7.21161e-05	-1.78341	-0.709303	7.28244e-05	-1.78308	-0.709581
92589353	rs76084743	5.53487e-08	-1.78073	-1.48718e-10	0.000146929	-1.78104	-1.48718e-10	0.000148394	-1.78085	-1.48718e-10
92589362	rs7081448	6.2993e-07	0.750361	-0.0991323	0.000519002	-0.606513	0.0874337	0.00052361	-0.608281	0.0883109
92589724	rs12261786	1.15569e-07	-1.04452	-1.48718e-10	0.000410287	-0.754131	-1.48718e-10	0.000413617	-0.755777	-1.48718e-10
92590233	rs10881838	1.15642e-07	0.0621263	-1.10601	0.000385813	0.275042	-1.09068	0.000384813	0.262581	-1.09054
92590506	rs12764332	3.59442e-08	-1.37708	-0.835328	0.000121455	-1.27317	-0.698271	0.000122393	-1.27516	-0.698323
92590703	rs149847153	3.14379e-07	-0.0437811	-1.48718e-10	0.00143744	0.499634	-1.48718e-10	0.00145029	0.498799	-1.48718e-10
92591236	rs7897751	3.59442e-08	-1.37708	-0.835328	0.000121455	-1.27317	-0.698271	0.000122393	-1.27516	-0.698323
92591332	rs113797987	7.06731e-08	-1.53632	-1.48718e-10	0.000216017	-1.39563	-1.48718e-10	0.000216568	-1.40281	-1.48718e-10
92591547	rs143044209	2.7106e-07	-0.192041	-1.48718e-10	0.000614016	-0.350967	-1.48718e-10	0.000611105	-0.365449	-1.48718e-10
92591992	rs35987367	1.14772e-07	0.0546345	-1.10607	0.000402882	0.324462	-1.09681	0.000401687	0.311656	-1.0967
92591998	rs34871116	5.06202e-08	-1.00601	-0.864017	0.000190752	-0.786357	-0.73366	0.000190723	-0.796184	-0.733709
92592039	rs111386413	7.10088e-08	-1.53158	-1.48718e-10	0.000217297	-1.38972	-1.48718e-10	0.00021784	-1.39695	-1.48718e-10
92592302	rs117960205	1.66691e-07	-1.35703e-10	-0.678236	0.000417209	-1.35703e-10	-0.737402	0.000421415	-1.35703e-10	-0.737099
92592306	rs117935713	5.49577e-08	-1.78782	-1.48718e-10	0.000158438	-1.70563	-1.48718e-10	0.000159886	-1.70626	-1.48718e-10
92592468	rs66650915	1.18011e-07	0.0826027	-1.1062	0.000393144	0.296661	-1.09347	0.000392094	0.284135	-1.09335
92592541	rs80288294	1.11225e-07	-1.35703e-10	-1.08283	0.000297147	-1.35703e-10	-1.07676	0.000300014	-1.35703e-10	-1.07689
92592956	rs12249377	8.64128e-08	-0.63497	-0.700274	0.000251172	-0.539478	-0.705371	0.000251129	-0.548406	-0.706345
92593134	rs142515882	1.0897e-07	-1.35703e-10	-1.10331	0.000289635	-1.35703e-10	-1.10237	0.000292438	-1.35703e-10	-1.10246
92593180	rs6583736	3.20034e-08	-1.65402	-0.674521	7.14264e-05	-1.78341	-0.718913	7.21282e-05	-1.78308	-0.719188
92593492	rs75780197	2.80918e-07	-0.156315	-1.48718e-10	0.00159928	0.606322	-1.48718e-10	0.00161058	0.60363	-1.48718e-10
92593559	rs185169511	1.13056e-07	-1.35703e-10	-1.06649	0.00030252	-1.35703e-10	-1.05884	0.000305499	-1.35703e-10	-1.05877
92593800	rs10785972	1.15072e-07	0.0570914	-1.10591	0.000392615	0.299358	-1.09752	0.000391526	0.28675	-1.09742
92594121	rs12259401	1.47837e-07	0.307494	-1.10576	0.000651148	0.805982	-1.09823	0.000647739	0.790907	-1.09814
92594304	rs35358531	1.83488e-08	-1.78788	-1.09694	7.6541e-05	-1.33291	-1.10025	7.71327e-05	-1.33498	-1.10021
92594343	rs1935349	3.59442e-08	-1.37708	-0.835328	0.000121455	-1.27317	-0.698271	0.000122393	-1.27516	-0.698323
92595066	rs2901127	7.18255e-08	-0.766286	-0.753855	0.000169034	-0.882288	-0.758603	0.000170568	-0.882072	-0.75951
92595829	rs79846185	1.61593e-07	-1.35703e-10	-0.709296	0.000430443	-1.35703e-10	-0.706173	0.000434763	-1.35703e-10	-0.705915
92595973	rs1935348	3.63288e-08	-1.37019	-0.831581	0.000122959	-1.26546	-0.693675	0.000123907	-1.26746	-0.693727
92596219	rs12241061	1.18429e-07	-1.02006	-1.48718e-10	0.000422275	-0.725332	-1.48718e-10	0.000425692	-0.727001	-1.48718e-10
92596272	rs77147377	1.66611e-07	-0.67872	-1.48718e-10	0.000738538	-0.166315	-1.48718e-10	0.00074408	-0.168569	-1.48718e-10
92596818	rs7093602	3.66785e-08	-1.36438	-0.827807	0.000126819	-1.23918	-0.689053	0.000127787	-1.24124	-0.689105
92597787	rs67521227	3.69789e-07	0.391066	-0.272514	0.000420182	-0.628249	-0.102051	0.000423235	-0.631542	-0.101247
92598007	rs2420368	3.75367e-08	-1.35622	-0.81284	0.000127786	-1.24985	-0.670775	0.000128767	-1.25189	-0.670829
92598123	rs79217455	1.19128e-07	-1.01419	-1.48718e-10	0.000425204	-0.718418	-1.48718e-10	0.000428643	-0.720092	-1.48718e-10
92598171	rs10785973	1.79238e-07	0.231949	-0.837616	0.000211028	-0.549875	-0.869122	0.000212788	-0.55094	-0.869483
92598458	rs11596991	1.15605e-07	-1.0442	-1.48718e-10	0.000216758	-1.39221	-1.48718e-10	0.000218591	-1.39352	-1.48718e-10
92598767	rs11597471	1.18015e-07	0.0826027	-1.10617	0.000393575	0.296661	-1.09238	0.000392526	0.284135	-1.09225
92598823	rs11599902	1.13804e-07	0.046197	-1.1061	0.000389272	0.284929	-1.09164	0.000388296	0.272559	-1.09151
92599983	rs9419730	3.50483e-07	0.367166	-0.302232	0.000392838	-0.670639	-0.126952	0.000395703	-0.673857	-0.126196
92600085	rs12264160	9.37484e-08	-0.672605	-0.58116	0.000270581	-0.578652	-0.591763	0.00027054	-0.587439	-0.592859
92600239	rs2226116	4.17306e-07	0.239439	-1.48718e-10	0.000515868	-0.525137	-1.48718e-10	0.000514056	-0.538385	-1.48718e-10
92600668	rs56369629	3.50483e-07	0.367166	-0.302232	0.000392838	-0.670639	-0.126952	0.000395703	-0.673857	-0.126196
92600829	rs2027505	1.21335e-07	-0.995823	-1.48718e-10	0.000434476	-0.696848	-1.48718e-10	0.000437982	-0.698539	-1.48718e-10
92601194	rs12244538	7.5731e-08	-0.820539	-0.646654	0.000177877	-0.933325	-0.65657	0.00017947	-0.933115	-0.657594
92601606	rs10881839	1.1265e-07	0.0358153	-1.10591	0.000383691	0.276366	-1.09752	0.000382649	0.263815	-1.09742
92601618	rs76851833	1.15893e-07	-1.35703e-10	-1.04171	0.00030758	-1.35703e-10	-1.04225	0.000310654	-1.35703e-10	-1.04204
92601792	rs12414389	3.8759e-08	-1.37708	-0.759935	0.000132586	-1.27317	-0.610583	0.000133611	-1.27516	-0.610624
92602347	rs4406742	3.85959e-08	-1.37708	-0.764152	0.000131918	-1.27317	-0.615631	0.000132938	-1.27516	-0.615672
92602373	rs4520504	1.13289e-07	0.0417648	-1.1062	0.00037655	0.253537	-1.09347	0.000375594	0.241142	-1.09335
92602398	rs4459202	3.85959e-08	-1.37708	-0.764152	0.000131918	-1.27317	-0.615631	0.000132938	-1.27516	-0.615672
92602421	rs77118857	7.16598e-08	-1.52245	-1.48718e-10	0.000219779	-1.37837	-1.48718e-10	0.000220306	-1.3857	-1.48718e-10
92602666	rs78622249	1.21335e-07	-0.995823	-1.48718e-10	0.000434476	-0.696848	-1.48718e-10	0.000437982	-0.698539	-1.48718e-10
92602968	rs2153779	4.07332e-08	-1.37708	-0.710253	0.000139985	-1.27317	-0.556276	0.000141069	-1.27516	-0.556309
92603145	rs2185706	3.83329e-08	-1.38392	-0.764152	0.000130912	-1.28083	-0.615631	0.000131926	-1.2828	-0.615672
92603718	rs11186331	2.15297e-07	-1.35703e-10	-0.422361	0.000514621	-1.35703e-10	-0.527557	0.000519636	-1.35703e-10	-0.527589
92604023	rs76177431	1.49673e-07	-0.78593	-1.48718e-10	0.000587419	-0.395249	-1.48718e-10	0.000591695	-0.397725	-1.48718e-10
92604139	rs7084468	3.07174e-08	-1.78417	-0.585381	9.6855e-05	-1.7875	-0.410268	9.7801e-05	-1.78748	-0.410304
92605119	rs11186333	7.82625e-08	-0.807359	-0.626953	0.000188625	-0.893634	-0.637595	0.000190297	-0.893513	-0.638617
92605364	rs7089533	4.57376e-08	-1.23257	-0.73889	0.000153236	-1.15354	-0.585466	0.000154404	-1.15564	-0.585509
92605827	rs73315628	7.69266e-08	-0.812951	-0.638577	0.000180496	-0.926192	-0.649088	0.000182115	-0.925981	-0.650098
92605915	rs74148885	9.37596e-08	-0.698189	-0.555457	0.000270108	-0.605299	-0.566869	0.000270092	-0.613988	-0.567966
92606797	rs79851038	7.43616e-08	-1.48544	-1.48718e-10	0.000154764	-1.72909	-1.48718e-10	0.000156425	-1.72814	-1.48718e-10
92607433	rs75515964	1.57587e-07	-0.734405	-1.48718e-10	0.000690346	-0.233795	-1.48718e-10	0.000695559	-0.236001	-1.48718e-10
92608033	rs4933196	4.09853e-08	-1.72842	-0.352745	0.00013075	-1.78705	-0.110652	0.000132075	-1.78709	-0.11026
92608039	rs61857738	3.67613e-07	0.11265	-1.48718e-10	0.000466948	-0.62477	-1.48718e-10	0.000465557	-0.637483	-1.48718e-10
92609306	rs7074715	4.2394e-08	-1.29595	-0.751422	0.000149332	-1.16441	-0.600407	0.000150457	-1.16659	-0.60045
92609575	rs141692126	6.12016e-08	-1.68021	-1.48718e-10	0.000339528	-0.943431	-1.48718e-10	0.000342463	-0.944553	-1.48718e-10
92609598	rs12414726	5.08817e-08	-1.13476	-0.730119	0.000168527	-1.06886	-0.575032	0.000169783	-1.07112	-0.575076
92609876	rs12258938	9.2307e-08	-0.722215	-0.547046	0.000265632	-0.630333	-0.558545	0.000265639	-0.638929	-0.559651
92610045	rs12259062	4.04103e-08	-1.0016	-1.0937	0.00010885	-1.02321	-1.05781	0.00010922	-1.02978	-1.05757
92610589	rs76017080	6.93771e-08	-1.55482	-1.48718e-10	0.000211063	-1.41883	-1.48718e-10	0.000211648	-1.42579	-1.48718e-10
92611234	rs112988876	1.56486e-07	-0.741414	-1.48718e-10	0.000684492	-0.242311	-1.48718e-10	0.000689665	-0.244511	-1.48718e-10
92611235	rs61857739	8.50071e-08	-1.35165	-1.48718e-10	0.000400731	-0.777697	-1.48718e-10	0.000402861	-0.782125	-1.48718e-10
92612195	rs11186336	3.16371e-08	-1.57397	-0.766076	8.10916e-05	-1.61544	-0.759972	8.1603e-05	-1.61801	-0.760837
92612813	rs142352334	7.16689e-08	-1.52232	-1.48718e-10	0.000152735	-1.74228	-1.48718e-10	0.000154323	-1.74167	-1.48718e-10
92612953	rs77758115	5.11239e-07	-1.35703e-10	0.442457	0.00141332	-1.35703e-10	0.482711	0.00142753	-1.35703e-10	0.482983
92613232	rs116904701	6.05685e-08	-1.69061	-1.48718e-10	0.000149931	-1.76082	-1.48718e-10	0.000151467	-1.76035	-1.48718e-10
92613417	rs12761105	3.74747e-08	-1.40864	-0.762079	0.000118672	-1.37986	-0.614763	0.000119634	-1.38147	-0.614815
92613632	rs117458340	2.33342e-07	-1.35703e-10	-0.341876	0.00061796	-1.35703e-10	-0.344564	0.000624214	-1.35703e-10	-0.344224
92613736	rs116965591	1.70566e-07	-1.35703e-10	-0.655258	0.000452445	-1.35703e-10	-0.656323	0.000456968	-1.35703e-10	-0.656104
92614402	rs11186338	1.11547e-07	-0.537863	-0.542068	0.000295995	-0.55118	-0.529467	0.000295953	-0.559915	-0.530602
92614954	rs79052885	3.25113e-07	-0.0102083	-1.48718e-10	0.000950817	0.0863336	-1.48718e-10	0.000956985	0.0830708	-1.48718e-10
92615185	rs7919103	3.19272e-08	-1.68108	-0.649846	7.38345e-05	-1.78655	-0.682609	7.45467e-05	-1.78637	-0.682917
92615660	rs2901026	1.13186e-07	-0.523277	-0.542068	0.000293488	-0.559683	-0.529467	0.000293454	-0.568396	-0.530602
92617609	rs11186339	9.24387e-08	-0.621377	-0.646458	0.000218922	-0.747197	-0.635075	0.00022088	-0.746997	-0.636101
92617760	rs150729685	1.41428e-07	-0.842587	-1.48718e-10	0.000531679	-0.494948	-1.48718e-10	0.000535954	-0.496669	-1.48718e-10
92618204	rs3808932	3.52865e-08	-1.71034	-0.520543	0.000107039	-1.78727	-0.310526	0.000108122	-1.78723	-0.310226
92618616	rs1891311	8.36689e-08	-0.72537	-0.642142	0.000193898	-0.872947	-0.630706	0.000195648	-0.872666	-0.631736
92618889	rs1891312	3.47387e-08	-1.49533	-0.7512	8.81083e-05	-1.55553	-0.736895	8.86185e-05	-1.55857	-0.737804
92619161	rs7905446	4.51107e-08	-0.889507	-1.09575	0.000111837	-0.986608	-1.06734	0.000112217	-0.993154	-1.06713
92619490	rs78507336	9.05216e-08	-1.28879	-1.48718e-10	0.000262367	-1.20124	-1.48718e-10	0.000264527	-1.20277	-1.48718e-10
92620148	rs12254390	4.51107e-08	-0.889507	-1.09575	0.000111837	-0.986608	-1.06734	0.000112217	-0.993154	-1.06713
92620697	rs113255276	1.11663e-07	-1.0789	-1.48718e-10	0.000200554	-1.4699	-1.48718e-10	0.00020231	-1.47092	-1.48718e-10
92620789	rs6583737	4.58134e-08	-0.874864	-1.09494	0.000113571	-0.972776	-1.06578	0.000113952	-0.979378	-1.06556
92621473	rs12256605	1.17087e-07	-0.498331	-0.533133	0.00031066	-0.511857	-0.520433	0.00031057	-0.520731	-0.521577
92622426	rs1935346	4.65708e-08	-1.22934	-0.724067	0.000139403	-1.26408	-0.569532	0.000140551	-1.26556	-0.569586
92623448	rs11186341	1.20883e-07	-0.470702	-0.528854	0.000320701	-0.484372	-0.516107	0.000320576	-0.493342	-0.517255
92623753	rs10881840	1.16147e-07	-0.510667	-0.528854	0.000308201	-0.524128	-0.516107	0.000308124	-0.532959	-0.517255
92624484	rs75063692	1.41311e-07	-0.843418	-1.48718e-10	0.000216749	-1.39225	-1.48718e-10	0.000219606	-1.38888	-1.48718e-10
92624622	rs147414991	1.10386e-07	-1.35703e-10	-1.09039	0.000294537	-1.35703e-10	-1.08558	0.000297412	-1.35703e-10	-1.0856
92624670	rs7083729	4.57057e-08	-0.874864	-1.09729	0.000113052	-0.972776	-1.07036	0.000113429	-0.979378	-1.07016
92624969	rs7084125	3.77745e-08	-1.42171	-0.741041	0.000120047	-1.39342	-0.589682	0.000121023	-1.395	-0.589735
92625145	rs7100129	2.61501e-08	-1.75727	-0.773257	0.000101933	-1.51853	-0.628139	0.000102841	-1.51934	-0.628189
92625379	rs117563914	9.02013e-08	-1.29234	-1.48718e-10	0.000343528	-0.931721	-1.48718e-10	0.000347111	-0.931074	-1.48718e-10
92626527	rs7916597	1.09794e-07	-1.35703e-10	-1.09577	0.000297276	-1.35703e-10	-1.07633	0.000300169	-1.35703e-10	-1.07637
92626567	rs7916720	3.75016e-08	-1.43632	-0.733676	9.45677e-05	-1.50265	-0.719025	9.50819e-05	-1.50602	-0.719956
92627931	rs10785974	4.57349e-08	-0.874864	-1.09665	0.000113196	-0.972776	-1.06909	0.000113574	-0.979378	-1.06889
92628257	rs4933616	4.24029e-08	-1.72087	-0.326293	0.000134459	-1.78737	-0.0823577	0.000135814	-1.7874	-0.0820284
92629244	rs140530474	1.08798e-07	-1.35703e-10	-1.10489	0.000289486	-1.35703e-10	-1.10288	0.000292322	-1.35703e-10	-1.10286
92630084	rs137969153	1.46979e-07	-0.80409	-1.48718e-10	0.000547362	-0.465878	-1.48718e-10	0.000551464	-0.46814	-1.48718e-10
92630243	rs10785975	9.99692e-08	-0.418892	-0.770626	0.000125169	-1.14714	-0.794184	0.000126304	-1.14742	-0.794605
92630311	rs117913344	1.37631e-07	-1.35703e-10	-0.869807	0.000365187	-1.35703e-10	-0.870578	0.000368816	-1.35703e-10	-0.87042
92630314	rs149477471	9.81194e-08	-1.2082	-1.48718e-10	0.000185782	-1.54642	-1.48718e-10	0.000187837	-1.54514	-1.48718e-10
92630523	rs11186342	3.20945e-08	-1.65605	-0.669647	7.27277e-05	-1.78259	-0.701679	7.34423e-05	-1.78224	-0.701979
92631244	rs4282910	1.35531e-07	-0.405752	-0.479428	0.000368498	-0.395405	-0.466149	0.00036826	-0.404584	-0.467344
92631471	rs4933199	3.83349e-08	-1.4152	-0.732821	0.000122046	-1.38667	-0.579915	0.000123037	-1.38826	-0.579968
92631778	rs11544145	5.89189e-08	-1.71822	-1.48718e-10	0.000163109	-1.67657	-1.48718e-10	0.00016458	-1.67732	-1.48718e-10
92632367	rs148457850	1.1151e-07	-1.35703e-10	-1.08027	0.000293354	-1.35703e-10	-1.08961	0.000296196	-1.35703e-10	-1.0897
92632424	rs61857742	1.83576e-07	-0.581754	-1.48718e-10	0.000925408	0.0592471	-1.48718e-10	0.000930685	0.0552033	-1.48718e-10
92632899	rs4586057	3.74537e-08	-1.45927	-0.712009	8.88435e-05	-1.58717	-0.696942	8.93693e-05	-1.59004	-0.697899
92633561	rs7101168	3.07135e-08	-1.64633	-0.723343	6.98351e-05	-1.77046	-0.754391	7.05426e-05	-1.76983	-0.75467
92634383	rs12246757	4.58081e-08	-0.874001	-1.09592	0.000102643	-1.07247	-1.06726	0.000103023	-1.07871	-1.06705
92635710	rs143777724	6.65389e-08	-1.59659	-1.48718e-10	0.000147574	-1.77666	-1.48718e-10	0.000149044	-1.77647	-1.48718e-10
92636726	rs61481895	3.96727e-08	-1.37662	-0.737096	9.05709e-05	-1.54234	-0.722512	9.10887e-05	-1.54544	-0.723439
92636838	rs144081222	8.19938e-08	-1.38774	-1.48718e-10	0.000160248	-1.69427	-1.48718e-10	0.000161731	-1.69478	-1.48718e-10
92637153	rs10881841	1.26052e-07	-0.473803	-0.483882	0.000284421	-0.649882	-0.47065	0.000284425	-0.658406	-0.471841
92637833	rs11186343	8.90919e-08	-0.706909	-0.597803	0.000172182	-1.0366	-0.585837	0.000173712	-1.03641	-0.586915
92638014	rs76559746	5.49677e-08	-1.78763	-1.48718e-10	0.000237493	-1.30085	-1.48718e-10	0.000238977	-1.30435	-1.48718e-10
92638227	rs12255018	3.90141e-08	-1.39336	-0.737096	8.94104e-05	-1.55524	-0.722512	8.9929e-05	-1.55826	-0.723439
92638405	rs12411309	3.93423e-08	-1.41511	-0.706967	0.000126087	-1.38658	-0.547437	0.000127108	-1.38817	-0.547511
92638530	rs11186344	8.76697e-08	-0.706909	-0.613895	0.000168674	-1.0366	-0.606418	0.00017018	-1.03641	-0.607454
92640181	rs11594649	4.004e-08	-1.40202	-0.702476	0.000128491	-1.37301	-0.542125	0.000129528	-1.37462	-0.5422
92640484	rs10881842	8.43708e-08	-0.6366	-0.722559	0.000162751	-0.954368	-0.724397	0.000164221	-0.954257	-0.72525
92641636	rs7096568	3.57093e-08	-1.48878	-0.730191	8.52367e-05	-1.61008	-0.715472	8.57575e-05	-1.61279	-0.716408
92641987	rs11186346	8.97226e-08	-0.654508	-0.64315	0.000175856	-0.969595	-0.631727	0.000177412	-0.969485	-0.632756
92643840	rs4144423	4.04749e-08	-1.40202	-0.691673	0.000129918	-1.37301	-0.531081	0.00013097	-1.37462	-0.531128
92644372	rs12766523	3.98606e-08	-1.40202	-0.706967	0.00012781	-1.37301	-0.547437	0.000128842	-1.37462	-0.547511
92644643	rs36038131	1.8516e-08	-1.78756	-1.08819	7.72653e-05	-1.33059	-1.09316	7.78503e-05	-1.33282	-1.0931
92645173	rs76612768	1.68797e-07	-0.665682	-1.48718e-10	0.000653046	-0.289341	-1.48718e-10	0.000658209	-0.291195	-1.48718e-10
92645360	rs10509612	4.1024e-08	-1.38871	-0.691515	0.000131724	-1.3592	-0.531079	0.000132783	-1.36084	-0.531158
92645687	rs4144422	3.47511e-08	-1.50898	-0.737193	8.33295e-05	-1.62557	-0.722611	8.38495e-05	-1.62816	-0.723538
92646522	rs10881843	3.41637e-08	-1.52258	-0.740631	8.21837e-05	-1.63592	-0.726116	8.27038e-05	-1.63841	-0.727038
92646722	rs4933617	8.74423e-07	2.02353	-1.04435	0.000655257	0.709735	-0.995696	0.000646759	0.686594	-0.995338
92646725	rs74529341	3.53801e-08	-1.60989	-0.618336	8.694e-05	-1.70713	-0.598644	8.75359e-05	-1.70896	-0.599706
92648024	rs10881844	4.37845e-08	-0.925876	-1.08922	9.91685e-05	-1.11828	-1.05589	9.95597e-05	-1.12432	-1.05564
92648193	rs10881845	1.1018e-07	-0.566587	-0.525678	0.000250131	-0.736109	-0.512896	0.000250227	-0.744303	-0.514047
92648931	rs10881846	3.41637e-08	-1.52258	-0.740631	8.21837e-05	-1.63592	-0.726116	8.27038e-05	-1.63841	-0.727038
92649298	rs12776459	1.86496e-08	-1.78785	-1.0807	7.64879e-05	-1.34716	-1.08669	7.70712e-05	-1.34936	-1.08663
92649368	rs11186350	4.37969e-08	-0.925876	-1.08894	9.93021e-05	-1.11828	-1.05454	9.96936e-05	-1.12432	-1.0543
92649578	rs117057210	6.22629e-08	-1.66301	-1.48718e-10	0.00017979	-1.5792	-1.48718e-10	0.000181871	-1.57742	-1.48718e-10
92649784	rs11186351	4.38557e-08	-0.925876	-1.0876	9.95018e-05	-1.11828	-1.05253	9.98951e-05	-1.12432	-1.05228
92649923	rs7101301	4.37969e-08	-0.925876	-1.08894	9.93021e-05	-1.11828	-1.05454	9.96936e-05	-1.12432	-1.0543
92650119	rs7085559	1.07242e-07	-0.579806	-0.539485	0.000243657	-0.748373	-0.526855	0.000243765	-0.756519	-0.527993
92650709	rs35494783	2.00046e-07	-1.35703e-10	-0.495835	0.000566944	-1.35703e-10	-0.430727	0.000572204	-1.35703e-10	-0.431221
92650797	rs7896973	4.42137e-08	-0.925876	-1.07947	0.000100833	-1.11828	-1.03924	0.000101235	-1.12432	-1.03896
92651479	rs7909232	4.37969e-08	-0.925876	-1.08894	9.93021e-05	-1.11828	-1.05454	9.96936e-05	-1.12432	-1.0543
92651794	rs11186352	1.08588e-07	-0.579806	-0.527013	0.000246303	-0.748373	-0.516052	0.000246406	-0.756519	-0.517219
92652524	rs76060029	1.52174e-07	-1.35703e-10	-0.769358	0.000415052	-1.35703e-10	-0.742585	0.000419217	-1.35703e-10	-0.742328
92652571	rs4933618	4.26248e-08	-0.954108	-1.08783	9.83959e-05	-1.1297	-1.05229	9.87851e-05	-1.13573	-1.05204
92652767	rs147522711	1.09482e-07	-1.35703e-10	-1.09862	0.000288936	-1.35703e-10	-1.10478	0.000291756	-1.35703e-10	-1.1048
92652850	rs11186353	1.17148e-07	-1.03094	-1.48718e-10	0.00037223	-0.851477	-1.48718e-10	0.000375374	-0.852795	-1.48718e-10
92653119	rs10509613	3.07516e-08	-1.61481	-0.753628	6.85892e-05	-1.75837	-0.784482	6.92969e-05	-1.75755	-0.784763
92654347	rs10881847	3.15138e-08	-1.60131	-0.742646	6.96392e-05	-1.75265	-0.775014	7.03665e-05	-1.75175	-0.775245
92655559	rs10881848	3.61576e-08	-1.44862	-0.757873	8.39395e-05	-1.59719	-0.743701	8.44528e-05	-1.59992	-0.744602
92656513	rs7900048	4.24802e-08	-0.967738	-1.0776	9.75053e-05	-1.15512	-1.03596	9.79102e-05	-1.16098	-1.03568
92656997	rs79703029	6.89957e-08	-1.56034	-1.48718e-10	0.000197326	-1.48613	-1.48718e-10	0.000198006	-1.49242	-1.48718e-10
92658390	rs59898454	5.49592e-08	-1.78779	-1.48718e-10	0.000239521	-1.29235	-1.48718e-10	0.00024101	-1.29588	-1.48718e-10
92658751	rs77534855	6.57823e-08	-1.60803	-1.48718e-10	0.000529645	-0.498781	-1.48718e-10	0.000531967	-0.504136	-1.48718e-10
92659865	rs4933620	4.2683e-08	-1.40856	-0.632022	0.000138384	-1.37978	-0.461176	0.000139506	-1.38138	-0.461225
92660702	rs7917835	4.43826e-08	-1.66467	-0.336864	0.00013523	-1.76922	-0.0947979	0.000136618	-1.76903	-0.0944917
92661005	rs75758748	7.02121e-08	-1.54286	-1.48718e-10	0.000201328	-1.46605	-1.48718e-10	0.00020198	-1.47255	-1.48718e-10
92661775	rs7908380	4.2841e-08	-1.73761	-0.299274	0.000138684	-1.78702	-0.0517645	0.000140078	-1.78706	-0.0514518
92662291	rs150147803	5.49617e-08	-1.78774	-1.48718e-10	0.000162922	-1.67772	-1.48718e-10	0.000164395	-1.67845	-1.48718e-10
92662860	rs4568910	4.43135e-08	-0.925876	-1.07722	0.000101191	-1.11828	-1.0357	0.000101595	-1.12432	-1.03541
92663108	rs7089472	4.38118e-08	-0.925876	-1.0886	9.93335e-05	-1.11828	-1.05422	9.97257e-05	-1.12432	-1.05398
92663546	rs11186356	1.16176e-07	-1.03927	-1.48718e-10	0.000368793	-0.860752	-1.48718e-10	0.000371911	-0.862062	-1.48718e-10
92664489	rs146467760	1.10848e-07	-1.35703e-10	-1.08622	0.000291849	-1.35703e-10	-1.09475	0.000294721	-1.35703e-10	-1.09469
92664634	rs117840137	5.52594e-08	-1.78234	-1.48718e-10	0.000146169	-1.78623	-1.48718e-10	0.000147584	-1.78632	-1.48718e-10
92664939	rs7082814	9.62747e-08	-0.652888	-0.574286	0.000225576	-0.797738	-0.554593	0.000225741	-0.805656	-0.555675
92665221	rs78655026	1.13095e-07	-1.35703e-10	-1.06615	0.000296589	-1.35703e-10	-1.07864	0.000299431	-1.35703e-10	-1.07883
92665783	rs17102188	1.65269e-07	-0.686803	-1.48718e-10	0.00063729	-0.313763	-1.48718e-10	0.000642338	-0.315602	-1.48718e-10
92665837	rs41286918	6.98436e-08	-1.54812	-1.48718e-10	0.000200117	-1.47209	-1.48718e-10	0.000200777	-1.47852	-1.48718e-10
92665993	rs76854523	1.63149e-07	-0.699716	-1.48718e-10	0.000627835	-0.328711	-1.48718e-10	0.000632815	-0.33054	-1.48718e-10
92666683	rs4522081	4.03598e-08	-1.0072	-1.08934	9.23909e-05	-1.18972	-1.05524	9.27858e-05	-1.19543	-1.055
92666966	rs148175022	6.87414e-08	-1.56403	-1.48718e-10	0.000158455	-1.70551	-1.48718e-10	0.00015972	-1.7073	-1.48718e-10
92667175	rs11186358	3.28678e-08	-1.55441	-0.747471	7.96895e-05	-1.65976	-0.733091	8.0211e-05	-1.66205	-0.734005
92667287	rs77532055	6.98436e-08	-1.54812	-1.48718e-10	0.000200117	-1.47209	-1.48718e-10	0.000200777	-1.47852	-1.48718e-10
92667387	rs11186359	3.35018e-08	-1.53531	-0.747471	8.08333e-05	-1.64551	-0.733091	8.13521e-05	-1.64793	-0.734005
92667396	rs61857745	6.11272e-08	-1.68142	-1.48718e-10	0.000150704	-1.75567	-1.48718e-10	0.000152035	-1.75661	-1.48718e-10
92667502	rs11186360	9.92535e-08	-0.641789	-0.554914	0.000226495	-0.805811	-0.542456	0.000226651	-0.813728	-0.543577
92667807	rs7903584	3.28559e-08	-1.54813	-0.754117	7.95213e-05	-1.65509	-0.73987	8.00391e-05	-1.65743	-0.740776
92668029	rs4933621	4.11307e-08	-1.43409	-0.643533	0.000132963	-1.40628	-0.474634	0.000134045	-1.40783	-0.474705
92668274	rs11186361	3.25231e-08	-1.54813	-0.764299	7.86996e-05	-1.65509	-0.750257	7.9213e-05	-1.65743	-0.75115
92668416	rs79124448	1.58362e-07	-0.729497	-1.48718e-10	0.000606532	-0.36323	-1.48718e-10	0.000611356	-0.365038	-1.48718e-10
92668952	rs79636051	8.11707e-08	-1.39783	-1.48718e-10	0.000237152	-1.30229	-1.48718e-10	0.000237566	-1.31027	-1.48718e-10
92669319	rs10881849	3.23978e-08	-1.55564	-0.760652	7.00513e-05	-1.73139	-0.790374	7.07981e-05	-1.73026	-0.790627
92670832	rs140255938	5.69866e-08	-1.75156	-1.48718e-10	0.000158213	-1.70705	-1.48718e-10	0.000159973	-1.70571	-1.48718e-10
92671795	rs66985412	5.51659e-08	-1.78404	-1.48718e-10	0.000162187	-1.68224	-1.48718e-10	0.000163613	-1.68321	-1.48718e-10
92672257	rs17102330	6.48987e-08	-1.62155	-1.48718e-10	0.000148287	-1.77184	-1.48718e-10	0.000149784	-1.77152	-1.48718e-10
92672564	rs3939	3.31692e-08	-1.5323	-0.760463	7.08953e-05	-1.71959	-0.790194	7.1659e-05	-1.71835	-0.790446
92673370	rs17102362	2.99646e-08	-1.54176	-0.8526	7.22519e-05	-1.65034	-0.840487	7.2729e-05	-1.65272	-0.841259
92673607	rs11186367	2.98817e-08	-1.54176	-0.855373	7.20471e-05	-1.65034	-0.843325	7.25232e-05	-1.65272	-0.844093
92674036	rs78861272	8.72308e-08	-1.32582	-1.48718e-10	0.00016762	-1.64929	-1.48718e-10	0.000169505	-1.64784	-1.48718e-10
92676127	rs4933200	3.36271e-08	-1.46489	-0.81416	0.000106862	-1.42367	-0.675787	0.000107731	-1.42521	-0.67587
92676575	rs11186368	6.0587e-08	-0.801492	-0.888807	0.000118503	-1.11509	-0.880958	0.000119599	-1.11491	-0.881667
92677766	rs79885270	6.31944e-08	-1.64816	-1.48718e-10	0.00017414	-1.61113	-1.48718e-10	0.000175971	-1.6104	-1.48718e-10
92678059	rs10881853	2.0253e-06	2.40824	-0.589148	0.00168479	1.11423	-0.455819	0.00169285	1.10872	-0.455274
92679041	rs79793575	1.27927e-07	-1.35703e-10	-0.942919	0.000321503	-1.35703e-10	-0.997981	0.000324545	-1.35703e-10	-0.998294
92679630	rs10047267	2.30983e-08	-1.73706	-0.917559	6.032e-05	-1.73854	-0.932783	6.09407e-05	-1.73778	-0.93304
92679687	rs10509614	1.05064e-07	-1.13981	-1.48718e-10	0.000492652	-0.571184	-1.48718e-10	0.00049694	-0.572248	-1.48718e-10
92680929	rs10881855	7.60651e-07	0.956026	-0.116232	0.000472323	-0.643249	0.0299244	0.000476577	-0.643653	0.0295662
92681475	rs3824739	3.97351e-08	-1.62109	-0.491061	0.000105326	-1.60657	-0.507364	0.000106271	-1.60661	-0.508119
92681954	rs79109385	1.1311e-06	1.23657	-1.48718e-10	0.00428867	1.59274	-1.48718e-10	0.00432337	1.59107	-1.48718e-10
92681977	rs185488516	5.61938e-08	-1.76557	-1.48718e-10	0.000148582	-1.76985	-1.48718e-10	0.000149956	-1.77038	-1.48718e-10
92681993	rs118133241	1.6027e-07	-1.35703e-10	-0.71752	0.000433774	-1.35703e-10	-0.698464	0.000438104	-1.35703e-10	-0.698262
92682060	rs10748555	4.80981e-08	-1.56832	-0.352815	0.000100714	-1.74926	-0.409445	0.000101825	-1.74839	-0.409078
92682235	rs11186369	5.60156e-08	-1.40478	-0.363965	0.000106091	-1.68652	-0.420165	0.000107322	-1.68508	-0.419801
92682369	rs11815049	4.08448e-08	-1.78104	-0.303558	0.000107603	-1.78406	-0.308474	0.000108575	-1.78402	-0.309256
92683006	rs76762418	2.86389e-08	-1.71424	-0.725371	9.1566e-05	-1.54841	-0.705522	9.2476e-05	-1.54782	-0.705952
92683757	rs61570821	1.70495e-07	-0.655673	-1.48718e-10	0.00024495	-1.26993	-1.48718e-10	0.000247005	-1.27131	-1.48718e-10
92683762	rs117883231	6.56078e-08	-1.61069	-1.48718e-10	0.000276104	-1.15021	-1.48718e-10	0.000279814	-1.14659	-1.48718e-10
92683763	rs58671078	1.69669e-07	-0.66053	-1.48718e-10	0.000244147	-1.27322	-1.48718e-10	0.000246197	-1.27459	-1.48718e-10
92683794	rs72810828	6.58844e-07	0.696106	-1.48718e-10	0.000937729	0.0724727	-1.48718e-10	0.000934992	0.0598205	-1.48718e-10
92683865	rs80190764	3.75933e-08	-1.78742	-0.380134	0.000101394	-1.77277	-0.379203	0.000102316	-1.77269	-0.379963
92684734	rs11594233	1.58156e-07	-0.730796	-1.48718e-10	0.000154241	-1.73247	-1.48718e-10	0.000155652	-1.73309	-1.48718e-10
92684953	rs78980826	7.42369e-08	-1.48712	-1.48718e-10	0.000206896	-1.43877	-1.48718e-10	0.000207679	-1.44472	-1.48718e-10
92684985	rs117380705	1.4542e-07	-1.35703e-10	-0.814755	0.000422475	-1.35703e-10	-0.724857	0.000426494	-1.35703e-10	-0.725118
92685680	rs79442765	3.50144e-08	-1.72079	-0.517835	0.000114453	-1.5376	-0.493224	0.000115584	-1.53696	-0.493756
92685713	rs10785976	3.10358e-08	-1.27035	-1.08888	7.87944e-05	-1.30826	-1.09589	7.95614e-05	-1.30839	-1.0958
92685797	rs74786482	1.39726e-07	-0.854697	-1.48718e-10	0.000230353	-1.33138	-1.48718e-10	0.000232299	-1.33269	-1.48718e-10
92685928	rs80315240	6.17594e-08	-1.67113	-1.48718e-10	0.000176351	-1.59851	-1.48718e-10	0.000177305	-1.60284	-1.48718e-10
92686228	rs7905874	3.34653e-07	0.0187146	-1.48718e-10	0.000196285	-1.49142	-1.48718e-10	0.000198251	-1.49118	-1.48718e-10
92686421	rs7905809	1.88654e-07	0.519049	-1.07351	0.000140834	-0.740541	-1.08287	0.00014179	-0.743374	-1.083
92686482	rs77310729	6.90127e-08	-1.56009	-1.48718e-10	0.000147517	-1.77704	-1.48718e-10	0.000148882	-1.77756	-1.48718e-10
92686589	rs75505524	2.65009e-06	0.758396	1.32957	0.00206399	-0.548895	1.4103	0.0020786	-0.551328	1.41006
92686595	rs72810830	2.69106e-06	0.989954	1.11336	0.00214635	-0.289912	1.19045	0.00215748	-0.294237	1.19022
92686652	rs12358861	3.55767e-08	-1.14355	-1.07913	5.56325e-05	-1.70813	-1.04409	5.62542e-05	-1.7068	-1.04404
92686743	rs79695644	1.35228e-07	-0.887417	-1.48718e-10	0.000155731	-1.72286	-1.48718e-10	0.000157328	-1.72239	-1.48718e-10
92686818	rs12247252	6.07976e-08	-1.62394	-0.0628907	0.000142013	-1.71106	-0.10401	0.000143418	-1.71034	-0.104612
92687125	rs7909942	2.98037e-08	-1.43236	-0.967387	5.38201e-05	-1.78607	-0.999266	5.43389e-05	-1.78598	-0.999499
92687421	rs73317605	1.44902e-07	-0.818325	-1.48718e-10	0.000146439	-1.78438	-1.48718e-10	0.000147898	-1.7842	-1.48718e-10
92687829	rs74888596	4.64661e-08	-1.66898	-0.286673	0.000124561	-1.30759	-0.638606	0.000125712	-1.30826	-0.638467
92688076	rs10881856	1.59079e-07	-0.755911	0.0309305	0.000113379	-1.64856	-0.391693	0.000114408	-1.64943	-0.391516
92688298	rs1539479	8.02349e-07	0.780684	0.11248	0.000135702	-1.52747	-0.333051	0.000137024	-1.52712	-0.333445
92688342	rs7914879	5.52207e-08	-1.78304	-1.48718e-10	0.000147021	-1.78041	-1.48718e-10	0.000148437	-1.78056	-1.48718e-10
92689033	rs10458744	4.60868e-07	-1.35703e-10	0.338731	0.00100893	-1.35703e-10	0.145653	0.00101872	-1.35703e-10	0.145582
92689134	rs78002591	6.56109e-06	3.31861	-0.324075	0.000104789	-1.75781	-0.361229	0.000105858	-1.75781	-0.360805
92689262	rs79608350	0.000100815	5.49972	0.226936	0.000166724	-1.42499	-0.229658	0.000168197	-1.42603	-0.229555
92689303	rs111426634	6.42388e-08	-1.63177	-1.48718e-10	0.00118765	0.308741	-1.48718e-10	0.00120239	0.31135	-1.48718e-10
92689358	rs117721510	7.58639e-08	-1.46544	-1.48718e-10	0.000165147	-1.66415	-1.48718e-10	0.000166897	-1.66334	-1.48718e-10
92689890	rs76862363	3.62204e-06	3.41999	-1.01957	5.3369e-05	-1.76212	-1.03164	5.38982e-05	-1.76212	-1.0315
92690027	rs74787458	1.78401e-07	-0.698447	0.0880979	0.000121483	-1.62539	-0.345823	0.000122584	-1.62626	-0.345661
92690035	rs59529525	1.62757e-07	-0.702124	-1.48718e-10	0.00014631	-1.78526	-1.48718e-10	0.000147764	-1.7851	-1.48718e-10
92690566	rs7895858	1.64553e-05	5.02014	-1.10612	4.9326e-05	-1.76647	-1.10607	4.98181e-05	-1.76626	-1.10608
92690942	rs7896058	9.06335e-05	6.32542	-0.705225	7.80007e-05	-1.56316	-0.851109	7.87431e-05	-1.56347	-0.851055
92691072	rs7896199	9.53486e-08	-0.19756	-1.03928	5.06574e-05	-1.78226	-1.06364	5.11417e-05	-1.78233	-1.06379
92691786	rs7084241	1.84421e-07	-0.577161	-1.48718e-10	0.000147688	-1.77588	-1.48718e-10	0.000149183	-1.77555	-1.48718e-10
92691863	rs113673027	4.08966e-06	3.50745	-0.98561	5.71094e-05	-1.75563	-0.970391	5.76574e-05	-1.75563	-0.970572
92692567	rs73317612	1.84891e-07	-0.574615	-1.48718e-10	0.000147726	-1.77563	-1.48718e-10	0.000149221	-1.77529	-1.48718e-10
92692634	rs73317616	2.81592e-07	-0.153921	-1.48718e-10	0.0001585	-1.70523	-1.48718e-10	0.00016019	-1.70435	-1.48718e-10
92692781	rs78255468	2.84896e-07	-0.142257	-1.48718e-10	0.000158919	-1.70259	-1.48718e-10	0.000160616	-1.7017	-1.48718e-10
92693359	rs60570258	2.74227e-07	-0.180422	-1.48718e-10	0.000157571	-1.71111	-1.48718e-10	0.000159247	-1.71026	-1.48718e-10
92693375	rs34646333	6.51978e-08	-1.61695	-1.48718e-10	0.000258369	-1.2166	-1.48718e-10	0.000261105	-1.2158	-1.48718e-10
92693603	rs57383363	0.000106933	6.46981	-0.684237	8.02373e-05	-1.55631	-0.829687	8.10079e-05	-1.55657	-0.829599
92693747	rs12770769	4.53552e-07	0.840912	-0.518181	9.28087e-05	-1.50543	-0.735013	9.37143e-05	-1.50524	-0.735228
92694883	rs73317619	2.86486e-07	-0.13669	-1.48718e-10	0.000159121	-1.70132	-1.48718e-10	0.000160821	-1.70042	-1.48718e-10
92694932	rs117798311	2.72055e-07	-1.35703e-10	-0.188377	0.000688191	-1.35703e-10	-0.236922	0.000695143	-1.35703e-10	-0.2366
92695076	rs1977855	1.60243e-07	-0.717691	-1.48718e-10	0.000167852	-1.64791	-1.48718e-10	0.000169805	-1.64606	-1.48718e-10
92695707	rs12785137	4.66828e-07	0.840912	-0.489331	9.53193e-05	-1.50543	-0.708321	9.625e-05	-1.50524	-0.70853
92696319	rs55801917	9.01369e-08	-1.29305	-1.48718e-10	0.000181115	-1.57185	-1.48718e-10	0.000183047	-1.57098	-1.48718e-10
92696559	rs12766869	5.00288e-07	0.910799	-0.489994	9.73484e-05	-1.48222	-0.710473	9.82988e-05	-1.48201	-0.710691
92696809	rs73317624	3.03663e-07	-0.0784628	-1.48718e-10	0.000161319	-1.6876	-1.48718e-10	0.000163054	-1.68663	-1.48718e-10
92697547	rs73317626	2.81832e-07	-0.153069	-1.48718e-10	0.00015853	-1.70504	-1.48718e-10	0.000160221	-1.70416	-1.48718e-10
92697654	rs61857747	0.000129129	5.97419	-1.48718e-10	0.000164922	-1.66551	-1.48718e-10	0.000166599	-1.66513	-1.48718e-10
92697713	rs17535328	2.28088e-05	4.24052	-1.48718e-10	0.000162402	-1.68091	-1.48718e-10	0.000163973	-1.68102	-1.48718e-10
92698149	rs79695845	0.000164518	6.20196	0.014435	7.71199e-05	-1.6606	-0.765026	7.79028e-05	-1.66022	-0.765033
92698251	rs4933624	1.54042e-07	-1.35703e-10	-0.757153	0.00038137	-1.35703e-10	-0.827218	0.000384984	-1.35703e-10	-0.827515
92698269	rs55971695	0.000175701	6.19487	0.0872929	8.0842e-05	-1.65418	-0.72431	8.16628e-05	-1.6538	-0.724318
92698288	rs79608042	2.12779e-07	-1.35703e-10	-0.434127	0.000325063	-1.35703e-10	-0.986969	0.00032824	-1.35703e-10	-0.986974
92698504	rs79950698	1.26577e-07	-0.953529	-1.48718e-10	0.000213616	-1.40681	-1.48718e-10	0.000215996	-1.40546	-1.48718e-10
92698832	rs56294861	2.34361e-05	4.26765	-1.48718e-10	0.000162995	-1.67727	-1.48718e-10	0.00016457	-1.67738	-1.48718e-10
92699366	rs61857750	2.12565e-05	4.26765	-0.0976112	7.13923e-05	-1.67727	-0.825527	7.20819e-05	-1.67738	-0.825534
92699405	rs7068511	0.00113046	7.86502	0.278729	7.93161e-05	-1.78462	-0.61293	8.00896e-05	-1.78463	-0.612939
92699474	rs61857751	2.1719e-05	4.32481	-0.133248	7.10342e-05	-1.66943	-0.838397	7.17224e-05	-1.66954	-0.838372
92699543	rs61857752	2.15955e-05	4.29756	-0.111697	7.15757e-05	-1.6732	-0.827035	7.22694e-05	-1.67331	-0.827008
92699556	rs11186371	9.12524e-07	1.93418	-0.912341	5.73992e-05	-1.61985	-1.10111	5.80315e-05	-1.6186	-1.10113
92700690	rs75255761	2.37417e-08	-1.70629	-0.920855	5.48185e-05	-1.78706	-0.979902	5.53418e-05	-1.78714	-0.980045
92700871	rs144832780	5.83536e-08	-1.72786	-1.48718e-10	0.000176023	-1.60037	-1.48718e-10	0.000177685	-1.6007	-1.48718e-10
92701163	rs4933625	1.60478e-07	0.386869	-1.10309	5.32126e-05	-1.76174	-1.03495	5.37456e-05	-1.76168	-1.03478
92701315	rs72810833	1.19904e-07	-1.00769	-1.48718e-10	0.000198411	-1.48065	-1.48718e-10	0.000199974	-1.48253	-1.48718e-10
92701368	rs112099063	1.27858e-07	-0.943463	-1.48718e-10	0.000212179	-1.41356	-1.48718e-10	0.00021454	-1.41222	-1.48718e-10
92701390	rs7917623	1.03317e-07	-0.473072	-0.683503	7.59691e-05	-1.76266	-0.677997	7.67327e-05	-1.7629	-0.677489
92701453	rs12265771	1.73786e-07	-1.74461	1.10805	0.00035388	-1.75887	0.856836	0.000357609	-1.75855	0.857274
92701562	rs17456916	0.000126672	5.95497	-1.48718e-10	0.000183221	-1.56029	-1.48718e-10	0.000184985	-1.56044	-1.48718e-10
92701586	rs10881858	1.01105e-07	-0.494716	-0.683503	7.55204e-05	-1.76859	-0.677997	7.62809e-05	-1.76881	-0.677489
92701594	rs10881859	9.93127e-08	-0.512604	-0.683503	7.53597e-05	-1.77072	-0.677997	7.61195e-05	-1.77092	-0.677489
92701761	rs75204552	1.15219e-07	-1.04754	-1.48718e-10	0.000215289	-1.39901	-1.48718e-10	0.000217682	-1.39768	-1.48718e-10
92701773	rs11186372	1.1173e-07	-0.512604	-0.565688	8.51694e-05	-1.77072	-0.555628	8.60321e-05	-1.77092	-0.555073
92701888	rs185366864	1.09835e-07	-1.35703e-10	-1.0954	0.000293782	-1.35703e-10	-1.08815	0.000296642	-1.35703e-10	-1.08819
92701896	rs11186373	4.45644e-08	-1.30338	-0.69407	8.28837e-05	-1.66827	-0.685279	8.3716e-05	-1.66849	-0.684794
92702047	rs11186374	1.96294e-07	0.563868	-1.07863	5.69318e-05	-1.76701	-0.962125	5.75065e-05	-1.76694	-0.961884
92702786	rs12573344	2.70768e-07	0.42115	-0.614267	8.17321e-05	-1.76696	-0.600586	8.25654e-05	-1.76705	-0.60008
92702969	rs144100420	4.76377e-07	0.371831	-1.48718e-10	0.00016873	-1.64269	-1.48718e-10	0.00017037	-1.64274	-1.48718e-10
92702970	rs147315388	4.76377e-07	0.371831	-1.48718e-10	0.00016873	-1.64269	-1.48718e-10	0.00017037	-1.64274	-1.48718e-10
92703482	rs7906208	2.64554e-07	0.398115	-0.61445	8.15383e-05	-1.76914	-0.600772	8.237e-05	-1.76923	-0.600266
92703908	rs11186375	1.88948e-07	0.540907	-1.09382	5.52285e-05	-1.76068	-0.998831	5.57827e-05	-1.76062	-0.998634
92703922	rs11186376	1.90145e-07	0.540907	-1.0875	5.61462e-05	-1.76068	-0.982351	5.67101e-05	-1.76062	-0.982146
92704093	rs117304559	5.84166e-08	-1.72678	-1.48718e-10	0.000146206	-1.78597	-1.48718e-10	0.000147639	-1.78595	-1.48718e-10
92704124	rs184360502	1.34141e-07	-0.895487	-1.48718e-10	0.00042823	-0.711328	-1.48718e-10	0.000432685	-0.710707	-1.48718e-10
92704210	rs79777719	3.84062e-08	-1.23022	-0.915945	6.04735e-05	-1.68786	-0.980918	6.10382e-05	-1.68815	-0.981068
92704267	rs11186377	1.49101e-07	0.302404	-1.09216	5.46483e-05	-1.7732	-0.996867	5.51957e-05	-1.77318	-0.996656
92704474	rs10881860	4.1645e-08	-1.30584	-0.759355	7.83175e-05	-1.66236	-0.747853	7.90974e-05	-1.66261	-0.747427
92704517	rs10881861	2.76042e-07	0.42748	-0.601306	8.28644e-05	-1.76633	-0.587448	8.37097e-05	-1.76643	-0.586935
92704868	rs2420498	2.83784e-07	0.450938	-0.597104	8.34154e-05	-1.76397	-0.583189	8.42661e-05	-1.76406	-0.582674
92704909	rs3981165	2.50738e-07	0.309729	-0.579702	8.38422e-05	-1.7765	-0.565552	8.47005e-05	-1.77657	-0.565029
92704915	rs111783305	4.70913e-07	0.360293	-1.48718e-10	0.000169239	-1.63967	-1.48718e-10	0.000170884	-1.63973	-1.48718e-10
92705038	rs61859572	0.000140998	6.24483	-0.18271	8.47219e-05	-1.51276	-0.818858	8.55323e-05	-1.51304	-0.818787
92705409	rs10881862	5.95204e-08	-0.643161	-1.0649	6.85309e-05	-1.61357	-0.930129	6.92562e-05	-1.61303	-0.929878
92705510	rs78160334	7.76056e-07	-1.35703e-10	0.859845	0.00254889	-1.35703e-10	1.07243	0.00257488	-1.35703e-10	1.07284
92705876	rs10785977	2.95775e-07	0.474518	-0.5793	8.51462e-05	-1.76147	-0.565146	8.60148e-05	-1.76158	-0.564622
92705962	rs10881863	1.82622e-08	-1.78466	-1.10489	6.25136e-05	-1.54502	-1.09058	6.31129e-05	-1.54526	-1.09053
92706044	rs10785978	2.81523e-07	0.429428	-0.583593	8.42533e-05	-1.76766	-0.569496	8.5114e-05	-1.76775	-0.568974
92706105	rs10736059	2.56945e-07	0.311624	-0.557143	8.56982e-05	-1.77746	-0.542696	8.65768e-05	-1.77752	-0.542161
92706491	rs10881864	2.82734e-07	0.429428	-0.5793	8.46206e-05	-1.76766	-0.565146	8.54852e-05	-1.76775	-0.564622
92706706	rs118106044	3.51096e-07	0.0666794	-1.48718e-10	0.000153908	-1.73463	-1.48718e-10	0.000155535	-1.73385	-1.48718e-10
92707186	rs12776792	1.88287e-07	0.540907	-1.09732	5.68951e-05	-1.76068	-0.969101	5.74725e-05	-1.76062	-0.968791
92707852	rs80250204	9.84337e-08	-1.205	-1.48718e-10	0.000245258	-1.26868	-1.48718e-10	0.000248036	-1.26714	-1.48718e-10
92708018	rs4933626	1.47184e-07	-1.35703e-10	-0.802697	0.000369075	-1.35703e-10	-0.859987	0.000372586	-1.35703e-10	-0.86025
92708146	rs113473343	4.54454e-07	0.324717	-1.48718e-10	0.00017086	-1.63014	-1.48718e-10	0.000172521	-1.6302	-1.48718e-10
92708621	rs7897141	3.02005e-07	0.422528	-0.506465	9.1201e-05	-1.76655	-0.49137	9.21348e-05	-1.76665	-0.490812
92708650	rs7913787	5.86529e-08	-1.23246	-0.490285	9.64799e-05	-1.657	-0.54465	9.74644e-05	-1.65687	-0.544364
92708697	rs12765205	1.10177e-07	-0.277573	-0.814721	7.49487e-05	-1.75462	-0.699561	7.56873e-05	-1.75456	-0.699543
92708759	rs7897603	2.9778e-07	0.408439	-0.506465	9.11707e-05	-1.76688	-0.49137	9.21058e-05	-1.76697	-0.490812
92708780	rs7897403	2.97078e-07	0.40608	-0.506465	9.09017e-05	-1.76984	-0.49137	9.18341e-05	-1.76992	-0.490812
92708801	rs7897624	2.95723e-07	0.40608	-0.511038	9.04818e-05	-1.76984	-0.496	9.14097e-05	-1.76992	-0.495444
92709123	rs4335456	2.00903e-07	0.588341	-1.0799	6.04434e-05	-1.75534	-0.913942	6.10599e-05	-1.75527	-0.913588
92709376	rs150014106	3.79873e-07	0.145458	-1.48718e-10	0.000156083	-1.7206	-1.48718e-10	0.000157747	-1.71972	-1.48718e-10
92709492	rs4439428	2.93704e-07	0.476487	-0.588295	8.42493e-05	-1.76295	-0.57426	8.51089e-05	-1.76304	-0.573741
92709550	rs139428705	2.02619e-07	0.612241	-1.09529	5.78046e-05	-1.75249	-0.961432	5.83922e-05	-1.75242	-0.961114
92709555	rs139546772	2.0276e-07	0.612241	-1.0946	5.79488e-05	-1.75249	-0.95894	5.85381e-05	-1.75242	-0.958619
92709697	rs76718710	2.64756e-07	0.452897	-0.668467	7.72387e-05	-1.76537	-0.65872	7.80213e-05	-1.76546	-0.658275
92709748	rs74956475	2.05007e-07	0.612241	-1.08358	5.99881e-05	-1.75249	-0.924354	6.06002e-05	-1.75242	-0.923997
92709783	rs148143894	1.14351e-07	-1.35703e-10	-1.05511	0.000298361	-1.35703e-10	-1.07268	0.000301262	-1.35703e-10	-1.07274
92709791	rs78292770	2.93704e-07	0.476487	-0.588295	8.42493e-05	-1.76295	-0.57426	8.51089e-05	-1.76304	-0.573741
92709988	rs80111738	2.02919e-07	0.612241	-1.09381	5.81093e-05	-1.75249	-0.956174	5.87004e-05	-1.75242	-0.95585
92710163	rs77431244	2.93704e-07	0.476487	-0.588295	8.42493e-05	-1.76295	-0.57426	8.51089e-05	-1.76304	-0.573741
92710187	rs112245708	4.48784e-07	0.312162	-1.48718e-10	0.000171451	-1.62669	-1.48718e-10	0.000173117	-1.62675	-1.48718e-10
92710513	rs12778021	2.93704e-07	0.476487	-0.588295	8.42493e-05	-1.76295	-0.57426	8.51089e-05	-1.76304	-0.573741
92710517	rs192486909	1.35721e-07	-1.35703e-10	-0.883777	0.000346726	-1.35703e-10	-0.922452	0.000350073	-1.35703e-10	-0.922576
92710778	rs149960128	3.86961e-07	0.163945	-1.48718e-10	0.000156627	-1.71712	-1.48718e-10	0.000158302	-1.71622	-1.48718e-10
92711023	rs61859574	0.000157833	6.38293	-0.208013	7.75749e-05	-1.50346	-0.916282	7.83005e-05	-1.50373	-0.916431
92711056	rs12779258	2.95088e-07	0.476487	-0.583593	8.46517e-05	-1.76295	-0.569496	8.55156e-05	-1.76304	-0.568974
92711074	rs12220004	4.76482e-07	-1.35703e-10	0.372051	0.00104125	-1.35703e-10	0.177188	0.00105131	-1.35703e-10	0.177075
92711293	rs12779698	3.10809e-08	-1.31166	-1.04612	7.37576e-05	-1.63558	-0.834629	7.45188e-05	-1.63547	-0.834193
92711296	rs12780222	2.96357e-07	0.476487	-0.5793	8.50207e-05	-1.76295	-0.565146	8.58886e-05	-1.76304	-0.564622
92711378	rs12779755	2.95088e-07	0.476487	-0.583593	8.46517e-05	-1.76295	-0.569496	8.55156e-05	-1.76304	-0.568974
92711420	rs147878866	1.09604e-07	-1.35703e-10	-1.09751	0.000289002	-1.35703e-10	-1.10455	0.000291825	-1.35703e-10	-1.10456
92711599	rs28849130	2.96357e-07	0.476487	-0.5793	8.50207e-05	-1.76295	-0.565146	8.58886e-05	-1.76304	-0.564622
92711623	rs7079028	3.01467e-07	0.502576	-0.588295	8.44859e-05	-1.76014	-0.57426	8.53475e-05	-1.76025	-0.573741
92711682	rs7095281	3.06526e-07	0.510224	-0.5793	8.54378e-05	-1.75805	-0.565146	8.63098e-05	-1.75815	-0.564622
92711956	rs139526565	0.000175144	6.51852	-0.239532	7.84652e-05	-1.47771	-0.930624	7.91985e-05	-1.47799	-0.930767
92711962	rs138341238	8.47088e-08	-1.35516	-1.48718e-10	0.000169184	-1.64	-1.48718e-10	0.00017101	-1.63899	-1.48718e-10
92712121	rs4933201	3.09378e-08	-1.31166	-1.05074	7.303e-05	-1.63558	-0.844543	7.37831e-05	-1.63547	-0.844115
92712228	rs61859575	0.000160153	6.41834	-0.22883	7.73527e-05	-1.49682	-0.925789	7.80762e-05	-1.4971	-0.925934
92712470	rs61859576	0.000164519	6.45059	-0.234189	7.76375e-05	-1.49072	-0.928214	7.83635e-05	-1.491	-0.928359
92712710	rs11528048	2.96357e-07	0.476487	-0.5793	8.50207e-05	-1.76295	-0.565146	8.58886e-05	-1.76304	-0.564622
92712835	rs185014690	2.53858e-07	-1.35703e-10	-0.257604	0.000319249	-1.35703e-10	-1.00502	0.000322334	-1.35703e-10	-1.00513
92713029	rs10881865	3.01196e-07	0.492683	-0.5793	8.50757e-05	-1.7623	-0.565146	8.59427e-05	-1.76241	-0.564622
92713653	rs142888225	9.77609e-08	-1.21186	-1.48718e-10	0.00018951	-1.52655	-1.48718e-10	0.000190964	-1.52863	-1.48718e-10
92713798	rs7070819	2.33213e-08	-1.54831	-1.0967	5.0017e-05	-1.78764	-1.07098	5.05101e-05	-1.78763	-1.07091
92714115	rs151034672	4.09056e-07	0.219472	-1.48718e-10	0.000158342	-1.70623	-1.48718e-10	0.000160045	-1.70526	-1.48718e-10
92714222	rs117405058	1.68194e-07	-1.35703e-10	-0.669264	0.000410722	-1.35703e-10	-0.753072	0.000414615	-1.35703e-10	-0.753366
92714302	rs7071533	3.14233e-07	0.52642	-0.570664	8.62396e-05	-1.75746	-0.556395	8.71194e-05	-1.75757	-0.555867
92714324	rs7071662	3.05505e-07	0.502576	-0.574991	8.56326e-05	-1.76014	-0.560779	8.65065e-05	-1.76025	-0.560253
92714333	rs7071550	3.05505e-07	0.502576	-0.574991	8.56326e-05	-1.76014	-0.560779	8.65065e-05	-1.76025	-0.560253
92714453	rs7075411	3.05505e-07	0.502576	-0.574991	8.56326e-05	-1.76014	-0.560779	8.65065e-05	-1.76025	-0.560253
92714481	rs114535423	3.72676e-07	0.126328	-1.48718e-10	0.000155533	-1.72413	-1.48718e-10	0.000157188	-1.72328	-1.48718e-10
92714605	rs61859580	0.000182499	6.62254	-0.30242	7.7895e-05	-1.45735	-0.958279	7.86232e-05	-1.45764	-0.95841
92714640	rs7093432	3.14233e-07	0.52642	-0.570664	8.62396e-05	-1.75746	-0.556395	8.71194e-05	-1.75757	-0.555867
92714759	rs56075405	0.000292805	6.79288	-1.48718e-10	0.000210207	-1.42289	-1.48718e-10	0.000212197	-1.4232	-1.48718e-10
92714792	rs11596231	9.48585e-08	-1.24199	-1.48718e-10	0.000254272	-1.23258	-1.48718e-10	0.000257166	-1.231	-1.48718e-10
92714857	rs11186383	3.1837e-07	0.574472	-0.605637	8.37147e-05	-1.75174	-0.591838	8.45665e-05	-1.75185	-0.591327
92714887	rs11186384	3.1837e-07	0.574472	-0.605637	8.37147e-05	-1.75174	-0.591838	8.45665e-05	-1.75185	-0.591327
92714926	rs56201206	3.55401e-06	2.38145	-1.48718e-10	0.000552434	-0.456653	-1.48718e-10	0.000557621	-0.457039	-1.48718e-10
92714957	rs11186385	3.26171e-07	0.59868	-0.605637	8.39703e-05	-1.74869	-0.591838	8.48242e-05	-1.74881	-0.591327
92715068	rs11812869	3.1837e-07	0.574472	-0.605637	8.37147e-05	-1.75174	-0.591838	8.45665e-05	-1.75185	-0.591327
92715077	rs11814844	3.1837e-07	0.574472	-0.605637	8.37147e-05	-1.75174	-0.591838	8.45665e-05	-1.75185	-0.591327
92715419	rs12772494	3.26171e-07	0.59868	-0.605637	8.39703e-05	-1.74869	-0.591838	8.48242e-05	-1.74881	-0.591327
92715663	rs11596841	3.1837e-07	0.574472	-0.605637	8.37147e-05	-1.75174	-0.591838	8.45665e-05	-1.75185	-0.591327
92715784	rs10881866	3.3502e-07	0.625448	-0.605637	8.42644e-05	-1.74519	-0.591838	8.51208e-05	-1.74532	-0.591327
92715851	rs10881867	3.1837e-07	0.574472	-0.605637	8.37147e-05	-1.75174	-0.591838	8.45665e-05	-1.75185	-0.591327
92715869	rs11594833	3.1837e-07	0.574472	-0.605637	8.37147e-05	-1.75174	-0.591838	8.45665e-05	-1.75185	-0.591327
92716072	rs10881868	1.1864e-07	0.0855584	-1.10385	4.94847e-05	-1.77875	-1.09058	4.99666e-05	-1.77887	-1.0905
92716097	rs12219023	3.1837e-07	0.574472	-0.605637	8.37147e-05	-1.75174	-0.591838	8.45665e-05	-1.75185	-0.591327
92716298	rs4639845	3.1623e-07	0.550385	-0.588295	8.49503e-05	-1.75466	-0.57426	8.58158e-05	-1.75477	-0.573741
92716330	rs76701677	4.18676e-07	0.242717	-1.48718e-10	0.000174913	-1.6067	-1.48718e-10	0.000176611	-1.60677	-1.48718e-10
92716578	rs4639846	3.19846e-07	0.574472	-0.601012	8.4108e-05	-1.75174	-0.58715	8.4964e-05	-1.75185	-0.586637
92716591	rs4553280	3.26171e-07	0.59868	-0.605637	8.39703e-05	-1.74869	-0.591838	8.48242e-05	-1.74881	-0.591327
92716619	rs4411211	3.19846e-07	0.574472	-0.601012	8.4108e-05	-1.75174	-0.58715	8.4964e-05	-1.75185	-0.586637
92716729	rs1122870	3.19846e-07	0.574472	-0.601012	8.4108e-05	-1.75174	-0.58715	8.4964e-05	-1.75185	-0.586637
92716958	rs11186388	2.09199e-07	0.612241	-1.06334	6.31583e-05	-1.75249	-0.872856	6.38058e-05	-1.75242	-0.872452
92717115	rs11186389	3.08981e-07	0.557042	-0.618143	8.2892e-05	-1.74893	-0.604517	8.3732e-05	-1.74908	-0.604012
92717117	rs11186390	3.08981e-07	0.557042	-0.618143	8.2892e-05	-1.74893	-0.604517	8.3732e-05	-1.74908	-0.604012
92717222	rs7909948	1.99459e-07	0.564563	-1.06334	6.28068e-05	-1.75807	-0.872856	6.34504e-05	-1.75801	-0.872452
92717270	rs76982861	4.09359e-07	0.220213	-1.48718e-10	0.000176107	-1.5999	-1.48718e-10	0.000177817	-1.59996	-1.48718e-10
92717452	rs1001845	2.88208e-07	0.452897	-0.583593	8.4447e-05	-1.76537	-0.569496	8.53093e-05	-1.76546	-0.568974
92717689	rs78496609	9.11554e-08	-1.28181	-1.48718e-10	0.000265093	-1.19091	-1.48718e-10	0.000268126	-1.18926	-1.48718e-10
92717695	rs1001846	3.19846e-07	0.574472	-0.601012	8.4108e-05	-1.75174	-0.58715	8.4964e-05	-1.75185	-0.586637
92717831	rs2178206	2.14577e-07	0.636262	-1.06197	6.3547e-05	-1.74952	-0.869689	6.41989e-05	-1.74945	-0.869282
92717963	rs2141375	3.1837e-07	0.574472	-0.605637	8.37147e-05	-1.75174	-0.591838	8.45665e-05	-1.75185	-0.591327
92717974	rs79367933	0.000211288	6.94264	-0.476047	7.76923e-05	-1.39149	-1.02674	7.84192e-05	-1.39181	-1.02684
92718286	rs10881870	3.19846e-07	0.574472	-0.601012	8.4108e-05	-1.75174	-0.58715	8.4964e-05	-1.75185	-0.586637
92718314	rs10785979	3.19846e-07	0.574472	-0.601012	8.4108e-05	-1.75174	-0.58715	8.4964e-05	-1.75185	-0.586637
92718408	rs11593934	9.16039e-08	-1.27691	-1.48718e-10	0.00026369	-1.19621	-1.48718e-10	0.000266705	-1.19457	-1.48718e-10
92718468	rs10785980	3.19846e-07	0.574472	-0.601012	8.4108e-05	-1.75174	-0.58715	8.4964e-05	-1.75185	-0.586637
92718657	rs10748556	2.10674e-07	0.612241	-1.05631	6.41798e-05	-1.75249	-0.856812	6.48387e-05	-1.75242	-0.856394
92718776	rs7094853	2.10369e-07	0.612241	-1.05776	6.39715e-05	-1.75249	-0.860063	6.4628e-05	-1.75242	-0.859648
92719075	rs4933628	2.15177e-07	0.636262	-1.05918	6.39548e-05	-1.74952	-0.863292	6.46112e-05	-1.74945	-0.86288
92719151	rs56226914	0.000215692	6.97951	-0.492286	7.78625e-05	-1.38361	-1.03244	7.8591e-05	-1.38393	-1.03253
92719339	rs4933630	3.21301e-07	0.574472	-0.596473	8.44959e-05	-1.75174	-0.58255	8.5356e-05	-1.75185	-0.582034
92719397	rs78125547	9.11554e-08	-1.28181	-1.48718e-10	0.000265093	-1.19091	-1.48718e-10	0.000268126	-1.18926	-1.48718e-10
92719413	rs11186392	2.27915e-07	-1.35703e-10	-0.365409	0.000668127	-1.35703e-10	-0.266509	0.000674707	-1.35703e-10	-0.266439
92719538	rs7099420	3.19805e-07	0.574472	-0.60114	8.40972e-05	-1.75174	-0.587279	8.4953e-05	-1.75185	-0.586767
92719573	rs7099297	3.21301e-07	0.574472	-0.596473	8.44959e-05	-1.75174	-0.58255	8.5356e-05	-1.75185	-0.582034
92719584	rs7099299	2.11299e-07	0.612241	-1.05335	6.46025e-05	-1.75249	-0.850247	6.52661e-05	-1.75242	-0.849824
92719727	rs7099671	3.22673e-07	0.574472	-0.592213	8.48615e-05	-1.75174	-0.578232	8.57255e-05	-1.75185	-0.577714
92719765	rs12781271	2.10984e-07	0.612241	-1.05484	6.43901e-05	-1.75249	-0.85354	6.50513e-05	-1.75242	-0.853119
92720123	rs117150722	1.17369e-07	-1.35703e-10	-1.02906	0.000307322	-1.35703e-10	-1.04309	0.000310326	-1.35703e-10	-1.04309
92720160	rs12780522	3.19805e-07	0.574472	-0.60114	8.40972e-05	-1.75174	-0.587279	8.4953e-05	-1.75185	-0.586767
92720487	rs12761951	2.16764e-07	0.636262	-1.05184	6.50097e-05	-1.74952	-0.846933	6.56778e-05	-1.74945	-0.846507
92720630	rs1334583	2.11649e-07	0.612241	-1.05169	6.50206e-05	-1.75249	-0.843796	6.56883e-05	-1.75242	-0.843375
92720640	rs7895456	3.19805e-07	0.574472	-0.60114	8.40972e-05	-1.75174	-0.587279	8.4953e-05	-1.75185	-0.586767
92720690	rs1334582	3.20963e-07	0.578085	-0.60114	8.44522e-05	-1.74752	-0.587279	8.53115e-05	-1.74764	-0.586767
92720862	rs1334580	3.12194e-07	0.550385	-0.60114	8.38515e-05	-1.75466	-0.587279	8.47052e-05	-1.75477	-0.586767
92720889	rs76267709	1.73737e-07	-1.35703e-10	-0.636838	0.000422895	-1.35703e-10	-0.723863	0.000426899	-1.35703e-10	-0.724169
92720926	rs6583740	3.12194e-07	0.550385	-0.60114	8.38515e-05	-1.75466	-0.587279	8.47052e-05	-1.75477	-0.586767
92721003	rs4465295	3.11657e-07	0.52642	-0.578896	8.55233e-05	-1.75746	-0.564736	8.63954e-05	-1.75757	-0.564212
92721005	rs4515884	2.22951e-07	0.657986	-1.04542	6.60967e-05	-1.74674	-0.833127	6.67769e-05	-1.74667	-0.83269
92721142	rs6583741	3.14994e-07	0.550385	-0.592213	8.46136e-05	-1.75466	-0.578232	8.54755e-05	-1.75477	-0.577714
92721257	rs7071167	3.16344e-07	0.550385	-0.587935	8.49812e-05	-1.75466	-0.573896	8.5847e-05	-1.75477	-0.573377
92721319	rs11598058	0.00609556	10.2843	-0.455605	5.61313e-05	-1.72392	-1.01938	5.66695e-05	-1.72401	-1.01948
92721334	rs7071323	3.12234e-07	0.550385	-0.601012	8.38623e-05	-1.75466	-0.58715	8.47162e-05	-1.75477	-0.586637
92721534	rs7083742	2.21189e-07	0.657986	-1.05335	6.49747e-05	-1.74674	-0.850247	6.56425e-05	-1.74667	-0.849824
92721657	rs7067705	3.21199e-07	0.574472	-0.59679	8.44687e-05	-1.75174	-0.582871	8.53285e-05	-1.75185	-0.582356
92722166	rs10785981	3.0613e-07	0.52642	-0.59679	8.39863e-05	-1.75746	-0.582871	8.4842e-05	-1.75757	-0.582356
92722412	rs10881871	3.06445e-07	0.52642	-0.595762	8.28189e-05	-1.75746	-0.596868	8.36636e-05	-1.75757	-0.596343
92722482	rs78822921	0.00577046	10.2347	-0.460845	5.58252e-05	-1.72748	-1.02128	5.63606e-05	-1.72756	-1.02138
92722797	rs7088989	2.3292e-07	0.706616	-1.0503	6.58357e-05	-1.74023	-0.843598	6.6513e-05	-1.74015	-0.843169
92722927	rs12570633	3.00191e-07	0.502576	-0.592536	8.4283e-05	-1.76014	-0.576665	8.51436e-05	-1.76025	-0.576132
92723269	rs75997250	3.65308e-07	0.106359	-1.48718e-10	0.000154973	-1.72773	-1.48718e-10	0.000156619	-1.7269	-1.48718e-10
92723320	rs3885867	2.72209e-07	0.382854	-0.570664	8.50045e-05	-1.77189	-0.556395	8.58742e-05	-1.77197	-0.555867
92723406	rs3885868	3.04462e-07	0.51246	-0.588295	8.46726e-05	-1.75794	-0.57426	8.55379e-05	-1.75802	-0.573741
92723441	rs1418816	2.28424e-07	0.68224	-1.04542	6.63084e-05	-1.74355	-0.833127	6.69909e-05	-1.74347	-0.83269
92723443	rs1919132	2.28424e-07	0.68224	-1.04542	6.63084e-05	-1.74355	-0.833127	6.69909e-05	-1.74347	-0.83269
92723462	rs35874668	0.00590987	10.2638	-0.466065	5.60861e-05	-1.72093	-1.02317	5.66265e-05	-1.72097	-1.02327
92723495	rs1072491	3.01467e-07	0.502576	-0.588295	8.44859e-05	-1.76014	-0.57426	8.53475e-05	-1.76025	-0.573741
92723538	rs11186394	2.3292e-07	0.706616	-1.0503	6.58357e-05	-1.74023	-0.843598	6.6513e-05	-1.74015	-0.843169
92723627	rs113741341	4.04974e-07	0.209442	-1.48718e-10	0.000176691	-1.59658	-1.48718e-10	0.000178407	-1.59665	-1.48718e-10
92723661	rs142279148	8.8092e-08	-1.316	-1.48718e-10	0.000275464	-1.15253	-1.48718e-10	0.00027863	-1.15083	-1.48718e-10
92723718	rs11186395	2.3292e-07	0.706616	-1.0503	6.58357e-05	-1.74023	-0.843598	6.6513e-05	-1.74015	-0.843169
92723719	rs11186396	3.01467e-07	0.502576	-0.588295	8.44859e-05	-1.76014	-0.57426	8.53475e-05	-1.76025	-0.573741
92723771	rs144536644	5.54834e-08	-1.7783	-1.48718e-10	0.000146326	-1.78515	-1.48718e-10	0.000147771	-1.78506	-1.48718e-10
92723808	rs11186397	2.2868e-07	0.706616	-1.06867	6.35926e-05	-1.74023	-0.878263	6.42443e-05	-1.74015	-0.877875
92723864	rs11186398	3.02888e-07	0.502576	-0.583593	8.48894e-05	-1.76014	-0.569496	8.57553e-05	-1.76025	-0.568974
92724024	rs12250934	1.6413e-07	-1.35703e-10	-0.69372	0.000401804	-1.35703e-10	-0.775023	0.000405617	-1.35703e-10	-0.775307
92724025	rs117844994	8.85109e-08	-1.31125	-1.48718e-10	0.000273959	-1.15801	-1.48718e-10	0.000277105	-1.15632	-1.48718e-10
92724037	rs11186399	3.02888e-07	0.502576	-0.583593	8.48894e-05	-1.76014	-0.569496	8.57553e-05	-1.76025	-0.568974
92724176	rs4397747	2.66651e-07	0.357446	-0.565885	8.52368e-05	-1.774	-0.551553	8.61096e-05	-1.77407	-0.551023
92724285	rs1544217	3.01467e-07	0.502576	-0.588295	8.44859e-05	-1.76014	-0.57426	8.53475e-05	-1.76025	-0.573741
92724446	rs4423105	3.01467e-07	0.502576	-0.588295	8.44859e-05	-1.76014	-0.57426	8.53475e-05	-1.76025	-0.573741
92724603	rs79272929	1.11848e-07	-1.35703e-10	-1.07724	0.000292975	-1.35703e-10	-1.0909	0.000295819	-1.35703e-10	-1.09097
92724896	rs61859600	0.000577396	7.8215	-0.349598	5.65738e-05	-1.74998	-0.985465	5.71029e-05	-1.75029	-0.985568
92725074	rs1418814	2.23749e-07	0.68224	-1.0661	6.37815e-05	-1.74355	-0.87198	6.44353e-05	-1.74347	-0.871586
92725211	rs61859601	0.000531231	7.77839	-0.389819	5.55424e-05	-1.75264	-1.0012	5.60628e-05	-1.75295	-1.0013
92725580	rs117705805	1.09736e-07	-1.35703e-10	-1.09631	0.000291364	-1.35703e-10	-1.09641	0.000294214	-1.35703e-10	-1.09641
92725615	rs79417625	1.70415e-07	-1.35703e-10	-0.656144	0.000415599	-1.35703e-10	-0.741268	0.000419537	-1.35703e-10	-0.741567
92726054	rs1418815	2.64234e-07	0.357446	-0.574991	8.4454e-05	-1.774	-0.560779	8.53184e-05	-1.77407	-0.560253
92726081	rs61859602	0.000547087	7.84583	-0.427843	5.51238e-05	-1.74597	-1.01544	5.56401e-05	-1.74628	-1.01553
92726415	rs112262304	8.68189e-08	-1.33056	-1.48718e-10	0.000280225	-1.13539	-1.48718e-10	0.000283452	-1.13367	-1.48718e-10
92726475	rs117730742	3.69765e-07	0.118488	-1.48718e-10	0.000155311	-1.72556	-1.48718e-10	0.000156963	-1.72471	-1.48718e-10
92727186	rs4933631	2.18104e-07	0.657986	-1.0674	6.33777e-05	-1.74674	-0.875132	6.4027e-05	-1.74667	-0.874741
92727381	rs4933632	2.58233e-07	0.334474	-0.574991	8.43029e-05	-1.77579	-0.560779	8.51661e-05	-1.77586	-0.560253
92727798	rs7096683	9.84972e-08	-0.569497	-0.634855	7.936e-05	-1.77553	-0.621462	8.01614e-05	-1.77571	-0.620967
92727899	rs7079147	2.60954e-07	0.827825	-1.05786	6.64287e-05	-1.72223	-0.852624	6.71118e-05	-1.72214	-0.852214
92728024	rs12774602	2.23458e-07	0.68224	-1.0674	6.35807e-05	-1.74355	-0.875132	6.42323e-05	-1.74347	-0.874741
92728040	rs143197849	4.64546e-07	0.346681	-1.48718e-10	0.000314044	-1.02145	-1.48718e-10	0.000317139	-1.02138	-1.48718e-10
92728891	rs76751936	1.28737e-07	-1.35703e-10	-0.936609	0.000326153	-1.35703e-10	-0.983621	0.000329358	-1.35703e-10	-0.983571
92729054	rs4933633	2.03337e-07	0.588341	-1.06786	6.28759e-05	-1.75534	-0.874487	6.35194e-05	-1.75527	-0.874098
92729105	rs74441113	0.000153775	6.64372	-0.494852	7.28258e-05	-1.44407	-1.03885	7.35035e-05	-1.44446	-1.03892
92729441	rs117553944	8.40552e-08	-1.36291	-1.48718e-10	0.000270306	-1.17143	-1.48718e-10	0.000273416	-1.16972	-1.48718e-10
92729557	rs72810870	5.92858e-08	-1.71201	-1.48718e-10	0.000146391	-1.78471	-1.48718e-10	0.000147805	-1.78482	-1.48718e-10
92729693	rs577076535	3.81066e-07	0.148593	-1.48718e-10	0.000156174	-1.72002	-1.48718e-10	0.00015784	-1.71913	-1.48718e-10
92730232	rs11597992	0.00580718	10.1647	-0.384521	5.64262e-05	-1.73022	-1.00784	5.69662e-05	-1.73035	-1.00791
92730248	rs7088999	2.90774e-07	0.937772	-1.0596	6.59116e-05	-1.72767	-0.854999	6.65898e-05	-1.72756	-0.85461
92730661	rs11186403	8.9536e-08	-1.77106	0.471316	0.000188135	-1.77941	0.245587	0.000190066	-1.77924	0.245899
92730795	rs7916703	2.0149e-07	0.575516	-1.06415	6.29374e-05	-1.76515	-0.8637	6.35815e-05	-1.76508	-0.863317
92730932	rs7916859	4.11284e-07	0.704631	-0.479726	0.000101441	-1.68673	-0.464783	0.000102484	-1.68679	-0.464214
92732147	rs118138620	3.76423e-07	0.136333	-1.48718e-10	0.000155818	-1.7223	-1.48718e-10	0.000157479	-1.72143	-1.48718e-10
92732226	rs10881872	1.9562e-07	0.555737	-1.07395	6.05754e-05	-1.77634	-0.890757	6.11927e-05	-1.77628	-0.890405
92732281	rs10881873	1.91022e-07	0.532131	-1.07412	6.0631e-05	-1.77794	-0.888238	6.12486e-05	-1.77789	-0.887886
92732339	rs148915588	3.85781e-07	0.160889	-1.48718e-10	0.000156536	-1.7177	-1.48718e-10	0.000158209	-1.7168	-1.48718e-10
92732666	rs10785983	2.35675e-07	0.726514	-1.05844	6.41288e-05	-1.76157	-0.848529	6.47869e-05	-1.76148	-0.848137
92732929	rs61859604	0.000182056	6.8427	-0.525008	7.35994e-05	-1.4127	-1.05965	7.42842e-05	-1.4131	-1.05971
92732950	rs1334579	4.05652e-07	0.675071	-0.463955	0.00010111	-1.71018	-0.444599	0.000102146	-1.71026	-0.44405
92733165	rs1439095	2.30022e-07	0.70178	-1.05799	6.4038e-05	-1.76404	-0.847471	6.46949e-05	-1.76396	-0.847078
92733465	rs184261573	1.58127e-07	-1.35703e-10	-0.730984	0.000400957	-1.35703e-10	-0.777134	0.000404945	-1.35703e-10	-0.776967
92733574	rs74472826	9.81573e-08	-1.20781	-1.48718e-10	0.00104484	0.180633	-1.48718e-10	0.00105238	0.178096	-1.48718e-10
92733627	rs7906444	1.20912e-07	-1.35703e-10	-0.999313	0.000324392	-1.35703e-10	-0.989035	0.000327639	-1.35703e-10	-0.988806
92734181	rs1439094	2.05117e-07	0.606508	-1.07731	6.05212e-05	-1.77253	-0.895468	6.11387e-05	-1.77246	-0.895113
92734317	rs1439093	1.9548e-07	0.558387	-1.07731	6.03019e-05	-1.77616	-0.895468	6.09167e-05	-1.7761	-0.895113
92735019	rs1439092	1.95701e-07	0.558387	-1.07618	6.04848e-05	-1.77616	-0.892439	6.11016e-05	-1.7761	-0.892082
92735473	rs4933202	4.11986e-07	0.752054	-0.525445	9.63453e-05	-1.69602	-0.507032	9.73295e-05	-1.69611	-0.50651
92736196	rs79656203	8.08113e-08	-1.40226	-1.48718e-10	0.00020245	-1.4605	-1.48718e-10	0.000204501	-1.46014	-1.48718e-10
92736758	rs4933634	6.59549e-08	-0.537325	-1.06808	6.1648e-05	-1.78394	-0.865604	6.22719e-05	-1.78398	-0.86523
92737673	rs78943254	4.10535e-07	0.223082	-1.48718e-10	0.000158458	-1.7055	-1.48718e-10	0.000160163	-1.70453	-1.48718e-10
92737719	rs61859605	0.000177903	6.8427	-0.548081	7.2081e-05	-1.4127	-1.0805	7.27527e-05	-1.4131	-1.08055
92737854	rs78797989	4.52172e-07	0.319682	-1.48718e-10	0.000161732	-1.68504	-1.48718e-10	0.000163491	-1.68396	-1.48718e-10
92738075	rs117246426	4.40492e-07	0.293513	-1.48718e-10	0.00016081	-1.69076	-1.48718e-10	0.000162554	-1.6897	-1.48718e-10
92738106	rs2118824	1.13257e-07	-0.347599	-0.717126	9.38964e-05	-1.4851	-0.743695	9.48547e-05	-1.48508	-0.74329
92738138	rs2118825	4.87287e-08	-1.15669	-0.751426	8.53413e-05	-1.54755	-0.776776	8.61683e-05	-1.54803	-0.77639
92738179	rs138582055	4.43445e-07	0.300193	-1.48718e-10	0.000161043	-1.68931	-1.48718e-10	0.000162791	-1.68825	-1.48718e-10
92739040	rs117048245	1.12228e-07	-1.35703e-10	-1.07385	0.000291645	-1.35703e-10	-1.09545	0.000294495	-1.35703e-10	-1.09546
92739374	rs12218436	2.53964e-08	-1.64108	-0.918698	6.6273e-05	-1.77009	-0.807115	6.69294e-05	-1.77014	-0.806934
92739468	rs80137706	4.40492e-07	0.293513	-1.48718e-10	0.00016081	-1.69076	-1.48718e-10	0.000162554	-1.6897	-1.48718e-10
92740690	rs61859606	0.000319254	6.87936	-1.48718e-10	0.000213998	-1.40502	-1.48718e-10	0.000216001	-1.40543	-1.48718e-10
92740791	rs34306213	8.21376e-08	-1.38598	-1.48718e-10	0.0001995	-1.47517	-1.48718e-10	0.00020152	-1.47483	-1.48718e-10
92741717	rs11186407	2.16851e-07	0.67717	-1.09234	5.86631e-05	-1.76639	-0.932782	5.92593e-05	-1.76632	-0.93248
92742290	rs41461347	4.43445e-07	0.300193	-1.48718e-10	0.000161043	-1.68931	-1.48718e-10	0.000162791	-1.68825	-1.48718e-10
92742722	rs7099639	1.96255e-07	0.563317	-1.07828	5.61859e-05	-1.68849	-1.05383	5.67276e-05	-1.68876	-1.0537
92743250	rs2901176	3.96505e-07	0.752054	-0.563745	9.03024e-05	-1.69602	-0.571807	9.12181e-05	-1.69611	-0.571358
92743368	rs78385492	4.4615e-07	0.306274	-1.48718e-10	0.000161257	-1.68799	-1.48718e-10	0.000163008	-1.68692	-1.48718e-10
92743716	rs118086696	1.0166e-07	-1.17274	-1.48718e-10	0.000197948	-1.48298	-1.48718e-10	0.000199951	-1.48264	-1.48718e-10
92743813	rs79090866	4.4615e-07	0.306274	-1.48718e-10	0.000161257	-1.68799	-1.48718e-10	0.000163008	-1.68692	-1.48718e-10
92743922	rs137960822	2.16114e-07	-0.418575	-1.48718e-10	0.000184297	-1.55444	-1.48718e-10	0.000185983	-1.55506	-1.48718e-10
92744305	rs79951483	3.90053e-08	-1.7528	-0.377886	8.41884e-05	-1.78747	-0.550457	8.50078e-05	-1.7875	-0.550473
92744744	rs747334	1.06088e-07	-0.406402	-0.723709	9.26458e-05	-1.51173	-0.730474	9.35886e-05	-1.51171	-0.730098
92744865	rs747335	6.34858e-08	-0.57223	-1.07133	6.13115e-05	-1.78567	-0.869351	6.19311e-05	-1.7857	-0.868999
92745403	rs55863711	0.000170348	6.81954	-0.568323	7.16169e-05	-1.41751	-1.08214	7.22845e-05	-1.41792	-1.08219
92745630	rs12217709	2.1337e-07	0.648545	-1.0799	6.1091e-05	-1.76598	-0.892641	6.17134e-05	-1.76591	-0.892307
92745666	rs149749140	6.11061e-08	-1.68177	-1.48718e-10	0.000146745	-1.78229	-1.48718e-10	0.000148199	-1.78216	-1.48718e-10
92745708	rs11186408	4.66748e-08	-1.19355	-0.757625	8.38708e-05	-1.57763	-0.764082	8.46851e-05	-1.57806	-0.763723
92745718	rs61859607	0.000184596	6.89015	-0.558603	7.2834e-05	-1.40275	-1.08005	7.35122e-05	-1.40316	-1.0801
92745793	rs7080368	2.12956e-07	0.648545	-1.08184	6.05716e-05	-1.76598	-0.901179	6.11885e-05	-1.76591	-0.90085
92745977	rs77833343	8.44279e-08	-1.35848	-1.48718e-10	0.000194885	-1.49858	-1.48718e-10	0.000196856	-1.49824	-1.48718e-10
92746244	rs7081190	2.96971e-07	0.935434	-1.03618	7.02425e-05	-1.73156	-0.787477	7.09667e-05	-1.73144	-0.78707
92746968	rs61859608	0.000214743	7.02776	-0.544945	7.56147e-05	-1.36834	-1.077	7.63161e-05	-1.36878	-1.07705
92747353	rs2027108	2.29292e-07	-0.310479	-0.0489047	0.000141324	-1.71029	-0.10964	0.000142739	-1.71062	-0.109079
92747401	rs2027107	8.39603e-08	-1.36404	-1.48718e-10	0.000195782	-1.49398	-1.48718e-10	0.000197763	-1.49365	-1.48718e-10
92747619	rs142325034	1.22477e-07	-1.35703e-10	-0.986458	0.000314256	-1.35703e-10	-1.02078	0.000317308	-1.35703e-10	-1.02084
92747830	rs4933635	5.85124e-08	-0.743776	-0.981366	8.00645e-05	-1.7094	-0.678751	8.09037e-05	-1.70918	-0.678281
92747831	rs11186410	1.80823e-07	0.496432	-1.09329	5.54843e-05	-1.6536	-1.10128	5.60341e-05	-1.65351	-1.10125
92747973	rs78295510	1.31522e-07	-1.35703e-10	-0.915204	0.000322469	-1.35703e-10	-0.99498	0.000325572	-1.35703e-10	-0.995134
92748026	rs7914213	0.000121271	6.44915	-0.537746	6.57148e-05	-1.50811	-1.07755	6.63361e-05	-1.50837	-1.07761
92748098	rs79265515	1.39117e-07	-1.35703e-10	-0.859062	0.000336539	-1.35703e-10	-0.952274	0.000339773	-1.35703e-10	-0.952441
92749050	rs144639036	7.75584e-08	-1.44335	-1.48718e-10	0.000176437	-1.59802	-1.48718e-10	0.000177826	-1.59991	-1.48718e-10
92749504	rs61859609	0.000193387	6.97618	-0.598109	7.21367e-05	-1.40432	-1.08811	7.2817e-05	-1.40462	-1.08815
92749675	rs1561446	1.692e-07	0.42931	-1.09261	5.73804e-05	-1.7878	-0.933488	5.79577e-05	-1.78779	-0.933212
92749907	rs7083785	0.000121538	6.48534	-0.571734	6.59388e-05	-1.50141	-1.08085	6.65632e-05	-1.50167	-1.08089
92750038	rs7083909	0.000120831	6.5183	-0.61053	6.58256e-05	-1.49525	-1.08873	6.64493e-05	-1.49551	-1.08877
92750495	rs61859610	0.000227951	7.11889	-0.576384	7.48231e-05	-1.374	-1.08186	7.55277e-05	-1.37432	-1.0819
92750504	rs149535738	3.64091e-07	0.103023	-1.48718e-10	0.000154881	-1.72833	-1.48718e-10	0.000156525	-1.7275	-1.48718e-10
92750624	rs7912022	0.000154103	6.68526	-0.534266	6.91002e-05	-1.46324	-1.07219	6.9753e-05	-1.46351	-1.07224
92750634	rs61859611	0.000312394	7.42969	-0.572053	8.02503e-05	-1.30492	-1.08092	8.1004e-05	-1.30526	-1.08096
92751019	rs61859612	0.000439633	7.45418	-0.254866	5.90021e-05	-1.7103	-0.983119	5.956e-05	-1.71052	-0.983212
92751078	rs61859613	0.000396757	7.40523	-0.308529	5.79524e-05	-1.70838	-1.00298	5.85e-05	-1.70862	-1.00307
92751184	rs61859614	0.000434376	7.44529	-0.258001	5.92674e-05	-1.70462	-0.98431	5.98267e-05	-1.70486	-0.984402
92751782	rs55886424	0.000320629	7.17836	-0.294706	5.71009e-05	-1.7282	-0.997972	5.76423e-05	-1.7284	-0.998059
92751792	rs56285679	0.000302955	7.12166	-0.294706	5.73229e-05	-1.72432	-0.997972	5.78653e-05	-1.72454	-0.998059
92751860	rs56242242	0.000416655	7.44529	-0.299653	5.83579e-05	-1.70462	-0.999774	5.8909e-05	-1.70486	-0.99986
92751889	rs56342917	0.000374187	7.36126	-0.323127	5.74188e-05	-1.71242	-1.00819	5.79619e-05	-1.71266	-1.00827
92752330	rs56954792	0.00028664	7.03273	-0.261131	5.71663e-05	-1.73953	-0.985494	5.77091e-05	-1.73972	-0.985586
92752441	rs61859616	0.000421774	7.48945	-0.331606	5.79416e-05	-1.70038	-1.01118	5.84886e-05	-1.70063	-1.01126
92752678	rs61859617	0.000419368	7.48945	-0.337325	5.7826e-05	-1.70038	-1.01317	5.8372e-05	-1.70063	-1.01325
92753721	rs17535998	0.00023259	7.26269	-0.700039	7.56799e-05	-1.34255	-1.10192	7.63936e-05	-1.34288	-1.10194
92753799	rs11186412	3.22603e-05	5.16215	-0.574942	8.59186e-05	-1.46909	-0.848496	8.67067e-05	-1.46964	-0.848543
92753821	rs12248145	2.10019e-08	-1.71553	-1.03424	5.82277e-05	-1.71342	-0.993209	5.87924e-05	-1.71351	-0.993192
92753967	rs7917186	9.65424e-07	1.07819	-1.48718e-10	0.000872446	0.000313207	-1.48718e-10	0.000879968	-0.00083161	-1.48718e-10
92756340	rs35930315	7.79787e-08	-1.43794	-1.48718e-10	0.000209564	-1.42596	-1.48718e-10	0.000211692	-1.42558	-1.48718e-10
92756381	rs35945428	4.15558e-08	-0.962681	-1.10466	4.92067e-05	-1.78789	-1.08707	4.96887e-05	-1.78789	-1.08705
92756837	rs10881874	3.44793e-07	1.15364	-1.10508	6.47067e-05	-1.5217	-1.07942	6.53654e-05	-1.52139	-1.07934
92757016	rs10881875	2.6122e-08	-1.42877	-1.10283	5.02135e-05	-1.75682	-1.09789	5.07069e-05	-1.75682	-1.09784
92757396	rs7074584	2.61852e-05	5.39235	-1.01378	6.39597e-05	-1.51055	-1.10219	6.45608e-05	-1.51095	-1.10216
92757423	rs61859618	0.000194587	6.78071	-0.396457	7.50423e-05	-1.42411	-1.02882	7.57122e-05	-1.42486	-1.02892
92757813	rs9325454	1.21848e-07	0.111514	-1.10312	5.2179e-05	-1.78578	-1.03053	5.26951e-05	-1.78581	-1.03039
92758145	rs920337	7.41942e-08	-1.48769	-1.48718e-10	0.000192933	-1.50865	-1.48718e-10	0.000194902	-1.50822	-1.48718e-10
92758267	rs1318550	5.52769e-08	-0.690773	-1.09125	6.3004e-05	-1.72541	-0.902379	6.36529e-05	-1.72512	-0.90215
92758506	rs11186413	4.776e-08	-1.78788	-0.140308	0.000107299	-1.7872	-0.308167	0.000108328	-1.78723	-0.308325
92758938	rs61857869	0.000929784	8.106	-0.157673	8.0205e-05	-1.42535	-0.961057	8.09858e-05	-1.4253	-0.961139
92759087	rs56374954	0.000898184	8.07142	-0.157673	7.96778e-05	-1.43194	-0.961057	8.04535e-05	-1.4319	-0.961139
92759424	rs4933636	1.76221e-06	1.72695	-0.0470099	0.00018727	-1.40567	-0.132763	0.000189024	-1.40619	-0.132654
92759784	rs61857871	0.000912554	7.92962	-1.48718e-10	0.000205968	-1.44327	-1.48718e-10	0.000207987	-1.44324	-1.48718e-10
92759889	rs116998413	3.97859e-07	-1.35703e-10	0.191717	0.000371006	-1.35703e-10	-0.854771	0.000374575	-1.35703e-10	-0.854926
92759973	rs117648959	1.61351e-07	-1.35703e-10	-0.710801	0.00043083	-1.35703e-10	-0.705274	0.000435235	-1.35703e-10	-0.704831
92760108	rs74976776	7.12758e-08	-1.52782	-1.48718e-10	0.000201114	-1.46712	-1.48718e-10	0.000203174	-1.46666	-1.48718e-10
92760275	rs12219041	4.87553e-08	-0.83871	-1.06886	6.10482e-05	-1.56478	-1.09454	6.16307e-05	-1.56495	-1.0946
92760321	rs80042573	2.04524e-07	-1.55812	1.08442	0.000151457	-1.43149	-0.319196	0.000152983	-1.431	-0.319387
92760335	rs75848191	9.25434e-08	-1.2667	-1.48718e-10	0.000359703	-0.885708	-1.48718e-10	0.000362756	-0.886986	-1.48718e-10
92760595	rs77625718	7.92591e-07	0.880928	-1.48718e-10	0.000187297	-1.53829	-1.48718e-10	0.000189428	-1.53671	-1.48718e-10
92760760	rs79990312	7.35248e-08	-1.49676	-1.48718e-10	0.000194653	-1.49977	-1.48718e-10	0.000196642	-1.49933	-1.48718e-10
92761059	rs11186414	6.32993e-08	-1.59907	-0.0474387	0.000138074	-1.63417	-0.209022	0.000139322	-1.63467	-0.20926
92761249	rs17536094	0.00150872	8.43239	-1.48718e-10	0.000195689	-1.49446	-1.48718e-10	0.000197673	-1.4941	-1.48718e-10
92762135	rs117709615	4.34284e-07	-1.35703e-10	0.279319	0.000405858	-1.35703e-10	-0.764985	0.000409774	-1.35703e-10	-0.765111
92762242	rs117440180	2.14552e-07	-0.425826	-1.48718e-10	0.000259211	-1.21334	-1.48718e-10	0.000262308	-1.2112	-1.48718e-10
92762865	rs9787512	1.92014e-07	0.374469	-0.911282	6.05333e-05	-1.68016	-0.987634	6.11801e-05	-1.6791	-0.987791
92763068	rs2016612	2.51162e-07	0.270907	-0.539189	0.000100315	-1.64053	-0.522145	0.000101293	-1.64081	-0.521898
92763765	rs7076190	2.67845e-07	0.373397	-0.577368	0.000101978	-1.60617	-0.540066	0.000102965	-1.60654	-0.539782
92763773	rs117664139	3.30989e-07	0.00770548	-1.48718e-10	0.000332021	-0.96579	-1.48718e-10	0.000334638	-0.967668	-1.48718e-10
92764390	rs7077120	7.06978e-08	-0.436521	-1.09944	8.44451e-05	-1.29735	-1.03754	8.52665e-05	-1.29751	-1.03743
92764460	rs7096430	2.40946e-07	0.250616	-0.560423	9.74762e-05	-1.64768	-0.543698	9.84274e-05	-1.64794	-0.543456
92765333	rs116944834	3.51546e-07	-1.35703e-10	0.0679602	0.000366341	-1.35703e-10	-0.867424	0.000369889	-1.35703e-10	-0.867513
92765819	rs76561200	3.10446e-07	-1.35703e-10	-0.0563712	0.000347028	-1.35703e-10	-0.921583	0.000350393	-1.35703e-10	-0.921661
92766404	rs11599817	7.45351e-08	-1.48311	-1.48718e-10	0.000192088	-1.51303	-1.48718e-10	0.000194049	-1.51261	-1.48718e-10
92766878	rs9325455	9.97859e-08	-0.0855516	-1.1058	5.50678e-05	-1.76127	-1.00115	5.56074e-05	-1.76139	-1.00101
92766939	rs11598281	7.41942e-08	-1.48769	-1.48718e-10	0.000192933	-1.50865	-1.48718e-10	0.000194902	-1.50822	-1.48718e-10
92767200	rs6583744	6.53904e-08	-1.614	-1.48718e-10	0.000222066	-1.36801	-1.48718e-10	0.000224368	-1.36743	-1.48718e-10
92767363	rs79077649	2.44014e-07	-1.35703e-10	-0.297154	0.000316105	-1.35703e-10	-1.01491	0.000319181	-1.35703e-10	-1.01496
92767371	rs113350718	8.1927e-08	-1.38855	-1.48718e-10	0.000152183	-1.74591	-1.48718e-10	0.000153676	-1.74587	-1.48718e-10
92768352	rs7078333	7.22741e-08	-0.417865	-1.09605	8.66119e-05	-1.26265	-1.0469	8.74528e-05	-1.26283	-1.04679
92768616	rs144328228	4.03646e-07	-1.35703e-10	0.206159	0.000394538	-1.35703e-10	-0.793273	0.000398367	-1.35703e-10	-0.793343
92769529	rs934902	5.20854e-06	2.19228	0.571394	0.000271484	-1.5185	0.351415	0.000274081	-1.51867	0.35138
92769615	rs58760601	2.94007e-07	-0.359962	0.249186	0.000113403	-1.41632	-0.623715	0.000114482	-1.41618	-0.624117
92769660	rs934901	8.99759e-08	-0.200615	-1.09422	9.90929e-05	-1.12509	-1.04984	0.000100052	-1.1253	-1.04973
92769747	rs934900	8.63379e-08	-0.240564	-1.09555	9.68662e-05	-1.15081	-1.04684	9.78046e-05	-1.15102	-1.04673
92770051	rs4933637	1.41416e-07	-1.35703e-10	-0.842675	0.000344574	-1.35703e-10	-0.928678	0.000347869	-1.35703e-10	-0.928892
92770145	rs7087402	8.81318e-08	-0.220652	-1.0949	9.79661e-05	-1.13801	-1.04835	9.89148e-05	-1.13822	-1.04824
92770422	rs28662270	1.41028e-07	-1.35703e-10	-0.84542	0.000343799	-1.35703e-10	-0.93093	0.000347087	-1.35703e-10	-0.931142
92770833	rs75814387	3.5953e-07	-1.35703e-10	0.0904177	0.000368817	-1.35703e-10	-0.860686	0.000372386	-1.35703e-10	-0.860785
92771038	rs17103739	3.71515e-07	0.123209	-1.48718e-10	0.00017688	-1.59552	-1.48718e-10	0.00017862	-1.59546	-1.48718e-10
92771463	rs117019023	4.04017e-07	-1.35703e-10	0.207078	0.000389408	-1.35703e-10	-0.806359	0.000393173	-1.35703e-10	-0.806468
92771814	rs182350301	3.93877e-07	0.181659	-1.48718e-10	0.000173731	-1.61348	-1.48718e-10	0.00017544	-1.61342	-1.48718e-10
92772368	rs7897249	3.86991e-06	2.72015	-0.253548	0.000169241	-1.30936	-0.330302	0.000170871	-1.3096	-0.330204
92772522	rs11596239	3.84567e-07	0.157737	-1.48718e-10	0.000174989	-1.60627	-1.48718e-10	0.00017671	-1.60621	-1.48718e-10
92773509	rs17103770	1.38122e-07	-1.35703e-10	-0.866242	0.000338007	-1.35703e-10	-0.947923	0.000341242	-1.35703e-10	-0.948124
92773578	rs17103779	4.34112e-07	-1.35703e-10	0.278922	0.000407108	-1.35703e-10	-0.761909	0.000411027	-1.35703e-10	-0.762059
92773638	rs12259812	1.38659e-07	-1.35703e-10	-0.86236	0.000335746	-1.35703e-10	-0.954635	0.00033896	-1.35703e-10	-0.954834
92773686	rs12259967	1.35933e-07	-1.35703e-10	-0.882221	0.000333666	-1.35703e-10	-0.960848	0.000336863	-1.35703e-10	-0.961041
92773753	rs11596928	3.67018e-07	0.11103	-1.48718e-10	0.00017757	-1.59163	-1.48718e-10	0.000179317	-1.59156	-1.48718e-10
92773828	rs77333198	0.00109005	8.10735	-1.48718e-10	0.000183989	-1.55611	-1.48718e-10	0.000185832	-1.55587	-1.48718e-10
92774017	rs146471366	2.24005e-07	-0.382713	-1.48718e-10	0.000638648	-0.311635	-1.48718e-10	0.00064518	-0.311187	-1.48718e-10
92774291	rs11186416	1.36396e-07	-1.35703e-10	-0.878817	0.000334583	-1.35703e-10	-0.958103	0.000337788	-1.35703e-10	-0.958299
92774431	rs7906136	4.12632e-07	-1.35703e-10	0.228175	0.000393371	-1.35703e-10	-0.796234	0.000397173	-1.35703e-10	-0.796346
92774814	rs11593249	3.84649e-07	0.157952	-1.48718e-10	0.000174977	-1.60633	-1.48718e-10	0.000176698	-1.60627	-1.48718e-10
92774872	rs4933638	1.85681e-08	-1.78453	-1.08841	6.63835e-05	-1.51489	-1.06065	6.70132e-05	-1.51515	-1.06067
92774918	rs6583745	2.69984e-07	-0.470435	0.274419	0.000122213	-1.35661	-0.608613	0.000123376	-1.35646	-0.609021
92775373	rs7910488	7.8659e-08	-0.338069	-1.09119	5.47776e-05	-1.71183	-1.05588	5.53094e-05	-1.712	-1.05577
92775611	rs59534805	1.38373e-07	-1.35703e-10	-0.86443	0.000338505	-1.35703e-10	-0.94645	0.000341745	-1.35703e-10	-0.946653
92776444	rs77581922	3.07712e-07	-1.35703e-10	-0.0652143	0.000344733	-1.35703e-10	-0.928218	0.000348074	-1.35703e-10	-0.928302
92776735	rs7079206	3.28204e-07	-0.451505	0.45076	0.000136385	-1.36734	-0.488172	0.000137682	-1.36719	-0.488585
92776966	rs76860958	3.71515e-07	0.123209	-1.48718e-10	0.00017688	-1.59552	-1.48718e-10	0.00017862	-1.59546	-1.48718e-10
92777702	rs4933639	2.90785e-07	-0.515476	0.39368	0.000134927	-1.33022	-0.536028	0.000136208	-1.33007	-0.536465
92777765	rs78423484	3.62988e-07	0.0999896	-1.48718e-10	0.000178205	-1.58805	-1.48718e-10	0.000179958	-1.58799	-1.48718e-10
92777783	rs10785984	7.70669e-08	-0.354699	-1.09501	5.54194e-05	-1.70796	-1.0481	5.59576e-05	-1.70814	-1.04798
92778104	rs17103919	3.75664e-07	0.134315	-1.48718e-10	0.000176262	-1.59902	-1.48718e-10	0.000177996	-1.59896	-1.48718e-10
92778422	rs4933640	1.35358e-07	-1.35703e-10	-0.886459	0.00033253	-1.35703e-10	-0.964258	0.000335717	-1.35703e-10	-0.964449
92778666	rs146457088	5.3532e-07	-1.35703e-10	0.488484	0.000445474	-1.35703e-10	-0.671849	0.000449775	-1.35703e-10	-0.67197
92778715	rs3864853	3.62988e-07	0.0999896	-1.48718e-10	0.000178205	-1.58805	-1.48718e-10	0.000179958	-1.58799	-1.48718e-10
92779178	rs78944451	6.75064e-07	-1.35703e-10	0.720427	0.000504694	-1.35703e-10	-0.547035	0.000509559	-1.35703e-10	-0.547172
92779223	rs3852489	2.13218e-08	-1.62877	-1.10588	4.8851e-05	-1.77962	-1.1026	4.93309e-05	-1.77962	-1.10255
92779333	rs3895826	2.1255e-08	-1.63497	-1.10281	4.86693e-05	-1.77974	-1.10619	4.91451e-05	-1.77974	-1.1062
92779580	rs4933203	1.42782e-07	-0.0849832	-0.748076	5.21548e-05	-1.745	-1.07177	5.26573e-05	-1.74501	-1.0719
92779783	rs142187938	6.57607e-08	-1.60836	-1.48718e-10	0.000145944	-1.78776	-1.48718e-10	0.000147372	-1.78776	-1.48718e-10
92780623	rs116858348	5.61809e-08	-1.7658	-1.48718e-10	0.000165555	-1.66169	-1.48718e-10	0.000167186	-1.66161	-1.48718e-10
92780826	rs55846037	1.17256e-06	1.66091	-0.38834	8.5282e-05	-1.75845	-0.566574	8.61016e-05	-1.75858	-0.566612
92780915	rs17103986	4.34206e-07	-1.35703e-10	0.27914	0.000344887	-1.35703e-10	-0.927772	0.000348246	-1.35703e-10	-0.927807
92780968	rs55801282	0.000342762	6.90695	0.0434611	5.37042e-05	-1.77364	-1.01386	5.4228e-05	-1.77362	-1.01391
92781474	rs11815426	2.58431e-07	-1.35703e-10	-0.239751	0.000563502	-1.35703e-10	-0.436817	0.000568987	-1.35703e-10	-0.436859
92781955	rs3852490	7.83138e-06	4.04805	-0.876542	9.86691e-05	-1.25649	-0.92273	9.97263e-05	-1.2555	-0.922789
92782127	rs11186417	7.55465e-08	-1.46963	-1.48718e-10	0.000148096	-1.77313	-1.48718e-10	0.000149586	-1.77284	-1.48718e-10
92782367	rs17536636	0.000760718	7.35326	0.394384	5.96889e-05	-1.77593	-0.905908	6.02747e-05	-1.7759	-0.905907
92782475	rs11186418	6.88388e-08	-1.56261	-1.48718e-10	0.000146076	-1.78686	-1.48718e-10	0.000147515	-1.78679	-1.48718e-10
92782768	rs3910159	1.49846e-07	-1.35703e-10	-0.784771	0.000352045	-1.35703e-10	-0.907228	0.00035547	-1.35703e-10	-0.907276
92782777	rs3910158	1.57399e-07	-1.35703e-10	-0.735594	0.00036607	-1.35703e-10	-0.868162	0.00036963	-1.35703e-10	-0.868215
92782813	rs3910157	8.62478e-07	1.7139	-0.748469	6.41416e-05	-1.73549	-0.874406	6.47531e-05	-1.73565	-0.874483
92783513	rs9787573	8.08559e-06	4.04563	-0.842176	8.94377e-05	-1.39203	-0.885412	9.04026e-05	-1.39102	-0.885428
92783933	rs118143706	8.68591e-08	-1.33009	-1.48718e-10	0.000160382	-1.69343	-1.48718e-10	0.000161896	-1.69377	-1.48718e-10
92784794	rs7899452	1.61182e-07	-1.35703e-10	-0.711846	0.000373132	-1.35703e-10	-0.849057	0.000376759	-1.35703e-10	-0.849112
92784867	rs3864854	6.82426e-06	3.83533	-0.801475	9.18665e-05	-1.40258	-0.848067	9.28467e-05	-1.40168	-0.848086
92784920	rs57629476	1.00941e-06	1.91153	-0.788793	6.08458e-05	-1.75226	-0.910389	6.14298e-05	-1.75239	-0.910437
92784978	rs9651429	2.36676e-08	-1.7854	-0.844868	9.12752e-05	-1.5002	-0.756913	9.21514e-05	-1.50017	-0.757115
92785210	rs143028233	1.60054e-07	-1.35703e-10	-0.71887	0.000371024	-1.35703e-10	-0.854722	0.000374631	-1.35703e-10	-0.854777
92785261	rs141365453	5.6339e-08	-1.76299	-1.48718e-10	0.000230481	-1.33082	-1.48718e-10	0.000232182	-1.3332	-1.48718e-10
92785416	rs112070479	4.14951e-06	2.53637	-1.48718e-10	0.000146082	-1.78682	-1.48718e-10	0.000147507	-1.78684	-1.48718e-10
92787107	rs144241105	1.65514e-07	-1.35703e-10	-0.685324	0.000381241	-1.35703e-10	-0.827557	0.000384946	-1.35703e-10	-0.827615
92787113	rs56393513	0.199366	13.0433	0.272998	6.4152e-05	-1.78609	-0.823643	6.47767e-05	-1.78606	-0.823715
92787261	rs142259663	7.27796e-08	-1.50694	-1.48718e-10	0.000153445	-1.73764	-1.48718e-10	0.000154983	-1.7374	-1.48718e-10
92787493	rs140711609	1.62386e-07	-1.35703e-10	-0.704404	0.000375383	-1.35703e-10	-0.843041	0.000379032	-1.35703e-10	-0.843096
92787740	rs7072602	3.93576e-08	-1.60321	-0.518478	7.32583e-05	-1.68664	-0.790358	7.40106e-05	-1.68618	-0.790325
92787796	rs140912439	1.62389e-07	-1.35703e-10	-0.704384	0.000375389	-1.35703e-10	-0.843024	0.000379038	-1.35703e-10	-0.84308
92788257	rs9663622	1.63174e-07	-1.35703e-10	-0.699561	0.000376858	-1.35703e-10	-0.839119	0.000380522	-1.35703e-10	-0.839175
92788260	rs9664318	1.6636e-07	-1.35703e-10	-0.680228	0.000382826	-1.35703e-10	-0.823408	0.000386546	-1.35703e-10	-0.823465
92788394	rs9663623	1.5977e-07	-1.35703e-10	-0.720642	0.000370494	-1.35703e-10	-0.85615	0.000374096	-1.35703e-10	-0.856204
92788419	rs370821475	4.45671e-07	-1.35703e-10	0.305201	0.000339524	-1.35703e-10	-0.943444	0.000342841	-1.35703e-10	-0.943451
92788691	rs9664551	1.6515e-07	-1.35703e-10	-0.687529	0.000380558	-1.35703e-10	-0.82935	0.000384256	-1.35703e-10	-0.829407
92788947	rs138787829	1.08657e-07	-1.35703e-10	-1.10619	0.000289494	-1.35703e-10	-1.10285	0.000292327	-1.35703e-10	-1.10284
92789141	rs57283884	1.58001e-07	-1.35703e-10	-0.731781	0.000367191	-1.35703e-10	-0.865105	0.000370762	-1.35703e-10	-0.865158
92789488	rs61857878	0.756505	14.8054	-0.155544	5.28553e-05	-1.72582	-1.07761	5.33806e-05	-1.72564	-1.07763
92790014	rs79777605	1.67996e-07	-1.35703e-10	-0.67044	0.000385895	-1.35703e-10	-0.815422	0.000389645	-1.35703e-10	-0.81548
92790023	rs77662872	1.70931e-07	-1.35703e-10	-0.653123	0.000391405	-1.35703e-10	-0.801245	0.000395208	-1.35703e-10	-0.801305
92790125	rs79494835	1.70931e-07	-1.35703e-10	-0.653123	0.000391405	-1.35703e-10	-0.801245	0.000395208	-1.35703e-10	-0.801305
92790177	rs7082968	4.18209e-08	-1.73392	-0.327059	8.27807e-05	-1.71664	-0.63815	8.36305e-05	-1.71615	-0.63816
92790235	rs74148985	1.70908e-07	-1.35703e-10	-0.653254	0.000391363	-1.35703e-10	-0.801353	0.000395165	-1.35703e-10	-0.801413
92790829	rs12269550	1.7564e-07	-1.35703e-10	-0.625942	0.000400409	-1.35703e-10	-0.778502	0.000404302	-1.35703e-10	-0.778554
92791124	rs74148986	1.81525e-07	-1.35703e-10	-0.592988	0.000412018	-1.35703e-10	-0.749921	0.00041603	-1.35703e-10	-0.749959
92791166	rs3910156	2.27401e-07	-0.750159	0.382493	0.000107703	-1.57571	-0.515905	0.00010885	-1.57495	-0.515795
92791385	rs3843023	3.43693e-06	3.1762	-0.828243	0.000116364	-1.18003	-0.834234	0.000117691	-1.17852	-0.834136
92791516	rs10509615	5.55915e-06	2.43835	0.390466	6.11397e-05	-1.75481	-0.90302	6.1738e-05	-1.75471	-0.90311
92792388	rs7907658	2.1299e-06	2.91355	-1.0441	5.86224e-05	-1.60184	-1.09803	5.92305e-05	-1.60125	-1.09803
92793040	rs12415456	2.34401e-06	2.9806	-1.01536	6.03061e-05	-1.58832	-1.08324	6.0931e-05	-1.5877	-1.08328
92794026	rs17104234	2.90979e-07	-1.35703e-10	-0.121128	0.000407749	-1.35703e-10	-0.760337	0.000411819	-1.35703e-10	-0.760134
92794178	rs7092653	3.2813e-07	1.00988	-1.01085	6.03066e-05	-1.57386	-1.09769	6.09323e-05	-1.57328	-1.09768
92794631	rs571719070	7.22933e-08	-1.51365	-1.48718e-10	0.000160194	-1.6946	-1.48718e-10	0.00016178	-1.69448	-1.48718e-10
92794922	rs145092811	2.18032e-08	-1.60624	-1.10608	4.83467e-05	-1.78787	-1.10472	4.88186e-05	-1.78788	-1.10473
92795022	rs3852492	6.02226e-06	2.90884	-1.48718e-10	0.000150637	-1.75612	-1.48718e-10	0.000152154	-1.75582	-1.48718e-10
92795151	rs11186421	1.08706e-07	-1.35703e-10	-1.10573	0.000292735	-1.35703e-10	-1.09172	0.000295599	-1.35703e-10	-1.09171
92795690	rs3843230	2.94535e-06	3.26377	-1.07017	0.000110473	-1.03217	-1.03405	0.000111716	-1.03079	-1.03397
92795741	rs3892722	4.05284e-06	3.01488	-0.502092	0.000135297	-1.38867	-0.474851	0.000136727	-1.38814	-0.474593
92795781	rs2002551	4.93532e-07	1.51252	-1.10532	9.92979e-05	-1.07806	-1.0948	0.000100497	-1.07576	-1.09482
92795811	rs2002552	1.63573e-06	2.69617	-1.09071	0.000108679	-1.02312	-1.05947	0.000109839	-1.02232	-1.05938
92795895	rs2420500	7.48892e-08	-0.442546	-1.03583	5.92206e-05	-1.66019	-1.02953	5.97995e-05	-1.66027	-1.02945
92795945	rs7893459	0.000124505	6.11885	-0.181124	8.50526e-05	-1.54904	-0.778678	8.59435e-05	-1.54867	-0.778355
92795946	rs117010524	1.52681e-07	-1.35703e-10	-0.766029	0.000385263	-1.35703e-10	-0.817061	0.000388969	-1.35703e-10	-0.817218
92796244	rs754313	9.80939e-06	4.32362	-0.926908	0.00054458	0.310009	-0.780982	0.000550523	0.310808	-0.780657
92796273	rs11595356	2.73628e-07	-0.18261	-1.48718e-10	0.000161322	-1.68758	-1.48718e-10	0.00016289	-1.68764	-1.48718e-10
92796911	rs78162044	2.37755e-07	-1.35703e-10	-0.323139	0.000369664	-1.35703e-10	-0.858393	0.000373352	-1.35703e-10	-0.858196
92797200	rs150880957	1.20376e-07	-1.35703e-10	-1.00376	0.000307324	-1.35703e-10	-1.04309	0.000310316	-1.35703e-10	-1.04313
92797352	rs7073260	1.17324e-05	4.53778	-0.962046	0.000370807	0.00575909	-0.861065	0.000374533	0.00582853	-0.860866
92797757	rs1431856	8.35874e-08	-1.36849	-1.48718e-10	0.000178354	-1.58722	-1.48718e-10	0.00017993	-1.58815	-1.48718e-10
92797805	rs9787602	1.00111e-05	4.33653	-0.91946	0.000345232	-0.119628	-0.807143	0.000348692	-0.119611	-0.806918
92797833	rs9787603	1.07918e-05	4.45705	-0.964892	0.000353931	-0.0371053	-0.864781	0.000357487	-0.0370367	-0.864583
92797935	rs7077356	1.08821e-05	4.45705	-0.956559	0.000357794	-0.0371053	-0.853926	0.00036139	-0.0370367	-0.853724
92798120	rs17536955	3.70872e-06	2.71412	-0.290061	8.78166e-05	-1.45838	-0.837356	8.87644e-05	-1.45757	-0.837164
92798146	rs10509616	3.80474e-06	2.73968	-0.290061	8.84283e-05	-1.45144	-0.837356	8.93835e-05	-1.45062	-0.837164
92799087	rs7082870	8.88562e-08	-1.23067	-0.0766897	0.000173742	-1.25713	-0.356281	0.000175407	-1.25789	-0.355716
92799676	rs7910943	8.43619e-08	-1.26549	-0.0937703	0.000167301	-1.2785	-0.372695	0.000168902	-1.27924	-0.372151
92799679	rs7910606	1.00681e-05	4.38064	-0.957894	0.000342917	-0.0774546	-0.856046	0.000346359	-0.0773867	-0.855854
92799905	rs17104329	2.16412e-07	-1.35703e-10	-0.417197	0.000351074	-1.35703e-10	-0.90999	0.000354569	-1.35703e-10	-0.909815
92800174	rs61857881	4.31621e-06	2.9348	-0.359051	9.40136e-05	-1.35124	-0.876304	9.50461e-05	-1.35023	-0.876126
92800255	rs1821131	8.31869e-08	-1.26549	-0.107796	0.00016562	-1.2785	-0.382794	0.000167207	-1.27924	-0.38224
92800518	rs6583747	1.22393e-05	4.55474	-0.936711	0.000446481	0.140916	-0.810508	0.000451036	0.141094	-0.810264
92800746	rs17537234	4.08646e-06	2.8801	-0.359051	9.24732e-05	-1.36777	-0.876304	9.34869e-05	-1.36677	-0.876126
92801188	rs11186422	7.75016e-06	3.16109	-1.48718e-10	0.00213858	0.896909	-1.48718e-10	0.00216175	0.897958	-1.48718e-10
92801983	rs61857882	3.84199e-06	2.82571	-0.366348	9.06198e-05	-1.38397	-0.880344	9.16113e-05	-1.383	-0.880168
92803020	rs17537269	3.27862e-06	2.3008	-1.48718e-10	0.000180535	-1.57506	-1.48718e-10	0.00018242	-1.5744	-1.48718e-10
92803107	rs117414562	2.90607e-06	2.18018	-1.48718e-10	0.00193989	0.799398	-1.48718e-10	0.00196566	0.802867	-1.48718e-10
92803522	rs11186423	1.03503e-05	4.40057	-0.95017	0.000410501	0.074765	-0.828374	0.000414724	0.0750349	-0.828138
92803632	rs61857883	3.47221e-06	2.35817	-1.48718e-10	0.000189397	-1.52714	-1.48718e-10	0.0001914	-1.52635	-1.48718e-10
92803679	rs10881877	1.03378e-05	4.40057	-0.951385	0.000409836	0.074765	-0.829996	0.000414052	0.0750349	-0.829761
92803788	rs10881878	3.78812e-08	-1.78752	-0.372404	0.000179314	-0.977227	-0.604623	0.000180981	-0.978187	-0.604137
92803939	rs10881879	9.88194e-06	4.35817	-0.954087	0.000398983	0.0515392	-0.833609	0.000403086	0.0518074	-0.833375
92803991	rs78884236	6.67789e-06	3.45367	-0.44149	0.000106683	-1.18407	-0.917059	0.000107871	-1.18287	-0.916908
92803992	rs77743937	6.50953e-06	3.42377	-0.437129	0.000105855	-1.19419	-0.914729	0.000107033	-1.193	-0.914577
92804017	rs10881880	1.03099e-05	4.40057	-0.954087	0.000408358	0.074765	-0.833609	0.000412558	0.0750349	-0.833375
92804044	rs10881881	4.30961e-08	-1.78778	-0.243173	0.000189837	-1.02972	-0.495102	0.000191618	-1.03065	-0.494563
92804065	rs61857884	3.15645e-06	2.69411	-0.431288	8.45336e-05	-1.42224	-0.911599	8.54525e-05	-1.42131	-0.911446
92804283	rs11186424	5.69368e-05	5.64974	-0.494418	6.82701e-05	-1.59627	-0.951249	6.899e-05	-1.59565	-0.951108
92804554	rs17537304	3.11197e-06	2.69232	-0.443691	8.40403e-05	-1.42146	-0.918232	8.49517e-05	-1.42055	-0.918082
92804724	rs11599926	2.31196e-07	-0.351113	-1.48718e-10	0.000169248	-1.63963	-1.48718e-10	0.000170891	-1.63969	-1.48718e-10
92805184	rs7910329	4.44921e-06	2.99162	-0.38552	9.54293e-05	-1.31438	-0.898225	9.6474e-05	-1.31336	-0.898083
92805704	rs59786904	3.15632e-06	2.71774	-0.454954	8.55382e-05	-1.39782	-0.924209	8.64671e-05	-1.39689	-0.924061
92805902	rs7074441	3.41608e-06	2.80078	-0.458914	8.74945e-05	-1.37311	-0.926299	8.84471e-05	-1.37216	-0.926152
92806214	rs6583748	4.11157e-06	2.92875	-0.401571	9.15477e-05	-1.34732	-0.906805	9.25395e-05	-1.34641	-0.906667
92806269	rs17537374	6.01292e-08	-1.69788	-1.48718e-10	0.000154038	-1.73379	-1.48718e-10	0.000155494	-1.73411	-1.48718e-10
92806352	rs3816564	4.13148e-06	2.93823	-0.406222	9.28173e-05	-1.33108	-0.909276	9.38314e-05	-1.33008	-0.909139
92806472	rs2290715	4.13938e-06	2.90899	-0.375074	9.35274e-05	-1.34014	-0.892596	9.45488e-05	-1.33915	-0.892453
92807229	rs2290716	4.04827e-06	2.90899	-0.397329	9.24164e-05	-1.34014	-0.904546	9.34253e-05	-1.33915	-0.904407
92807417	rs17104426	3.38534e-06	2.78188	-0.449054	9.08796e-05	-1.32977	-0.931677	9.18699e-05	-1.3288	-0.931548
92807884	rs76178235	2.41018e-07	-0.309507	-1.48718e-10	0.000167066	-1.6526	-1.48718e-10	0.000168688	-1.65266	-1.48718e-10
92808264	rs2066426	3.98498e-06	2.88429	-0.388381	9.20434e-05	-1.34897	-0.899761	9.30499e-05	-1.34796	-0.89962
92808566	rs139795803	1.88717e-07	-0.554131	-1.48718e-10	0.000192073	-1.51311	-1.48718e-10	0.000193538	-1.51524	-1.48718e-10
92808743	rs2125080	4.59725e-06	3.02294	-0.384102	9.63277e-05	-1.30577	-0.897463	9.73859e-05	-1.30472	-0.897321
92808994	rs61857898	3.04896e-06	2.7195	-0.491328	8.38767e-05	-1.39845	-0.943191	8.47889e-05	-1.3975	-0.943051
92809494	rs9971054	7.84597e-05	5.96152	-0.485555	7.39712e-05	-1.52054	-0.946772	7.4759e-05	-1.51982	-0.946629
92810086	rs7901100	5.88952e-06	3.27577	-0.389223	0.000103899	-1.22352	-0.904049	0.000105051	-1.22238	-0.9039
92810256	rs7917748	9.44201e-06	4.3179	-0.959359	0.000374694	-0.00310913	-0.84177	0.000378547	-0.00282376	-0.841553
92810758	rs3852493	4.21278e-08	-1.77466	-0.279015	0.000152746	-1.21491	-0.527302	0.000154195	-1.2157	-0.526797
92810886	rs146338305	5.50913e-08	-1.78539	-1.48718e-10	0.000264032	-1.19492	-1.48718e-10	0.00026655	-1.19515	-1.48718e-10
92811107	rs7905276	2.60671e-07	-0.23112	-1.48718e-10	0.000164222	-1.66977	-1.48718e-10	0.00016582	-1.66981	-1.48718e-10
92811275	rs7922060	2.6922e-07	-0.198851	-1.48718e-10	0.000162804	-1.67844	-1.48718e-10	0.000164388	-1.67849	-1.48718e-10
92811346	rs12777523	4.27511e-08	-1.77466	-0.264328	0.000154636	-1.21491	-0.515005	0.000156103	-1.2157	-0.514495
92811396	rs3852494	2.6339e-07	-0.220745	-1.48718e-10	0.000163757	-1.6726	-1.48718e-10	0.000165351	-1.67265	-1.48718e-10
92811456	rs3852495	2.6922e-07	-0.198851	-1.48718e-10	0.000162804	-1.67844	-1.48718e-10	0.000164388	-1.67849	-1.48718e-10
92811525	rs3852496	2.6922e-07	-0.198851	-1.48718e-10	0.000162804	-1.67844	-1.48718e-10	0.000164388	-1.67849	-1.48718e-10
92811789	rs3852497	2.41018e-07	-0.309507	-1.48718e-10	0.000167066	-1.6526	-1.48718e-10	0.000168688	-1.65266	-1.48718e-10
92812896	rs11186425	2.7493e-07	-0.177862	-1.48718e-10	0.000161923	-1.68387	-1.48718e-10	0.000163499	-1.68391	-1.48718e-10
92812904	rs7098592	4.32832e-08	-1.77636	-0.250254	0.000160589	-1.18894	-0.503202	0.000162109	-1.18976	-0.502686
92813006	rs11186426	2.6922e-07	-0.198851	-1.48718e-10	0.000162804	-1.67844	-1.48718e-10	0.000164388	-1.67849	-1.48718e-10
92813167	rs11186427	2.7493e-07	-0.177862	-1.48718e-10	0.000161923	-1.68387	-1.48718e-10	0.000163499	-1.68391	-1.48718e-10
92813181	rs7098902	9.05989e-06	4.31975	-1.00252	0.000365244	0.0305491	-0.90097	0.000368984	0.0308158	-0.900779
92813518	rs3852498	2.93663e-07	-0.111948	-1.48718e-10	0.000159365	-1.69979	-1.48718e-10	0.000160917	-1.69983	-1.48718e-10
92813600	rs3852499	2.78138e-07	-0.166261	-1.48718e-10	0.000161451	-1.68679	-1.48718e-10	0.000163022	-1.68683	-1.48718e-10
92813828	rs4082005	2.84097e-07	-0.145066	-1.48718e-10	0.000160612	-1.69199	-1.48718e-10	0.000162176	-1.69204	-1.48718e-10
92813877	rs3844361	1.19318e-07	0.0813854	-1.09397	7.7938e-05	-1.3457	-1.06937	7.87242e-05	-1.34549	-1.06928
92814017	rs7069689	2.81097e-07	-0.15568	-1.48718e-10	0.000161028	-1.68941	-1.48718e-10	0.000162596	-1.68945	-1.48718e-10
92814031	rs12761305	4.41891e-08	-1.7819	-0.223999	0.00017213	-1.14161	-0.481134	0.000173755	-1.14246	-0.480608
92814133	rs17537959	4.16162e-06	3.07434	-0.535056	8.80692e-05	-1.30811	-0.984754	8.90351e-05	-1.30705	-0.984641
92814218	rs12255204	2.84097e-07	-0.145066	-1.48718e-10	0.000160612	-1.69199	-1.48718e-10	0.000162176	-1.69204	-1.48718e-10
92814520	rs12256792	2.84097e-07	-0.145066	-1.48718e-10	0.000160612	-1.69199	-1.48718e-10	0.000162176	-1.69204	-1.48718e-10
92814525	rs12249935	2.19664e-07	-0.402279	-1.48718e-10	0.000173248	-1.61626	-1.48718e-10	0.000174932	-1.61632	-1.48718e-10
92814543	rs12256798	2.17555e-07	-0.411928	-1.48718e-10	0.000173841	-1.61285	-1.48718e-10	0.000175531	-1.6129	-1.48718e-10
92814573	rs7091868	1.04742e-05	4.40057	-0.938272	0.000416563	0.074765	-0.813715	0.000420845	0.0750349	-0.813487
92814745	rs7074242	4.35394e-08	-1.77792	-0.242798	0.000163494	-1.17727	-0.496941	0.000165041	-1.1781	-0.496423
92814769	rs12256930	2.84097e-07	-0.145066	-1.48718e-10	0.000160612	-1.69199	-1.48718e-10	0.000162176	-1.69204	-1.48718e-10
92814824	rs12413153	2.27491e-08	-1.69319	-0.976668	5.90689e-05	-1.78768	-0.904606	5.96493e-05	-1.78769	-0.904545
92815105	rs74486510	2.77286e-07	-0.169329	-1.48718e-10	0.000159102	-1.70144	-1.48718e-10	0.000160717	-1.70107	-1.48718e-10
92815758	rs147281471	5.83098e-08	-1.72861	-1.48718e-10	0.000257758	-1.21897	-1.48718e-10	0.000259669	-1.22131	-1.48718e-10
92816099	rs7920516	2.90532e-07	-0.122666	-1.48718e-10	0.000159761	-1.69731	-1.48718e-10	0.000161316	-1.69735	-1.48718e-10
92816122	rs7903984	2.90532e-07	-0.122666	-1.48718e-10	0.000159761	-1.69731	-1.48718e-10	0.000161316	-1.69735	-1.48718e-10
92816178	rs7903987	3.86311e-07	0.162263	-1.48718e-10	0.000151577	-1.7499	-1.48718e-10	0.000153055	-1.74992	-1.48718e-10
92816183	rs7904316	4.60208e-07	0.337299	-1.48718e-10	0.000148554	-1.77004	-1.48718e-10	0.000150003	-1.77006	-1.48718e-10
92816195	rs7920625	2.90532e-07	-0.122666	-1.48718e-10	0.000159761	-1.69731	-1.48718e-10	0.000161316	-1.69735	-1.48718e-10
92816196	rs11594712	8.16563e-06	4.29984	-1.08653	0.000476532	0.452654	-1.05711	0.000481858	0.453928	-1.057
92816243	rs7904337	9.98244e-05	6.19834	-0.481549	7.56586e-05	-1.50002	-0.944738	7.64674e-05	-1.49926	-0.944595
92816302	rs7920758	2.90532e-07	-0.122666	-1.48718e-10	0.000159761	-1.69731	-1.48718e-10	0.000161316	-1.69735	-1.48718e-10
92816325	rs7904243	2.93663e-07	-0.111948	-1.48718e-10	0.000159365	-1.69979	-1.48718e-10	0.000160917	-1.69983	-1.48718e-10
92816329	rs76930866	1.64344e-07	-0.692417	-1.48718e-10	0.000236122	-1.30664	-1.48718e-10	0.000238071	-1.30815	-1.48718e-10
92816491	rs7924108	2.93663e-07	-0.111948	-1.48718e-10	0.000159365	-1.69979	-1.48718e-10	0.000160917	-1.69983	-1.48718e-10
92816607	rs11597263	2.56294e-07	-0.248053	-1.48718e-10	0.000164123	-1.67037	-1.48718e-10	0.000165717	-1.67043	-1.48718e-10
92816615	rs61857899	3.98625e-06	2.99179	-0.495564	8.74443e-05	-1.3338	-0.966188	8.84016e-05	-1.33276	-0.966066
92816890	rs11595274	2.93663e-07	-0.111948	-1.48718e-10	0.000159365	-1.69979	-1.48718e-10	0.000160917	-1.69983	-1.48718e-10
92817279	rs7894018	2.93663e-07	-0.111948	-1.48718e-10	0.000159365	-1.69979	-1.48718e-10	0.000160917	-1.69983	-1.48718e-10
92817399	rs11817603	2.59184e-07	-0.236842	-1.48718e-10	0.000163619	-1.67344	-1.48718e-10	0.000165209	-1.6735	-1.48718e-10
92817435	rs7908840	3.0038e-07	-0.089332	-1.48718e-10	0.000158556	-1.70488	-1.48718e-10	0.000160099	-1.70492	-1.48718e-10
92817552	rs11814249	2.88006e-07	-0.131398	-1.48718e-10	0.00015935	-1.69988	-1.48718e-10	0.0001609	-1.69993	-1.48718e-10
92817607	rs11814238	2.59184e-07	-0.236842	-1.48718e-10	0.000163619	-1.67344	-1.48718e-10	0.000165209	-1.6735	-1.48718e-10
92817757	rs117122196	1.87619e-07	-0.559969	-1.48718e-10	0.000231079	-1.32823	-1.48718e-10	0.000233441	-1.32779	-1.48718e-10
92818094	rs11595896	3.77919e-07	0.1403	-1.48718e-10	0.000152053	-1.74676	-1.48718e-10	0.000153535	-1.74679	-1.48718e-10
92818248	rs68167224	1.08006e-05	4.37136	-0.878386	0.000459697	0.0908586	-0.731279	0.000464299	0.0907886	-0.730978
92818423	rs11595953	3.06962e-07	-0.067656	-1.48718e-10	0.000157811	-1.70959	-1.48718e-10	0.000159348	-1.70963	-1.48718e-10
92819339	rs116861073	1.66599e-07	-0.678791	-1.48718e-10	0.000342453	-0.934855	-1.48718e-10	0.000345201	-0.93659	-1.48718e-10
92819347	rs7917503	0.000105124	6.23817	-0.469657	7.64724e-05	-1.49539	-0.938665	7.72919e-05	-1.49461	-0.938519
92819425	rs17104639	9.47745e-08	-1.02472	-0.218163	0.000189259	-1.04112	-0.486747	0.000191061	-1.0419	-0.48623
92819716	rs3910584	3.29106e-07	0.00199919	-1.48718e-10	0.000155017	-1.72745	-1.48718e-10	0.000156526	-1.72749	-1.48718e-10
92820138	rs7098423	3.30024e-07	0.0047841	-1.48718e-10	0.000156991	-1.7148	-1.48718e-10	0.000158517	-1.71486	-1.48718e-10
92820417	rs7098959	3.26412e-07	-0.00622079	-1.48718e-10	0.000157343	-1.71256	-1.48718e-10	0.000158873	-1.71261	-1.48718e-10
92820426	rs7098967	3.30024e-07	0.0047841	-1.48718e-10	0.000156991	-1.7148	-1.48718e-10	0.000158517	-1.71486	-1.48718e-10
92820642	rs3852500	3.41548e-07	0.0391078	-1.48718e-10	0.000155937	-1.72154	-1.48718e-10	0.000157453	-1.72159	-1.48718e-10
92821376	rs117422007	2.15598e-07	-0.420966	-1.48718e-10	0.000204899	-1.44847	-1.48718e-10	0.000206414	-1.45083	-1.48718e-10
92821431	rs78922698	2.08147e-07	-0.456134	-1.48718e-10	0.000201363	-1.46588	-1.48718e-10	0.000202864	-1.46818	-1.48718e-10
92821569	rs12260337	3.1859e-07	-0.0304752	-1.48718e-10	0.000155973	-1.72131	-1.48718e-10	0.00015749	-1.72135	-1.48718e-10
92821721	rs3816565	3.49365e-08	-1.72334	-0.517504	9.85822e-05	-1.47665	-0.703445	9.9721e-05	-1.47533	-0.70301
92821919	rs76537702	9.08868e-08	-1.28477	-1.48718e-10	0.000597107	-0.378892	-1.48718e-10	0.000602115	-0.380269	-1.48718e-10
92822294	rs79802990	2.38246e-07	-0.321075	-1.48718e-10	0.000366037	-0.868253	-1.48718e-10	0.000370624	-0.86553	-1.48718e-10
92822616	rs10509617	2.46046e-05	5.40179	-1.08548	0.00309715	2.3228	-1.05555	0.00313229	2.32424	-1.05544
92822936	rs3844362	2.0455e-07	-1.35703e-10	-0.473568	0.000340862	-1.35703e-10	-0.939511	0.00034425	-1.35703e-10	-0.93935
92823539	rs10785985	1.25239e-05	4.59929	-0.958279	0.00056336	0.402122	-0.839191	0.000568991	0.40211	-0.838962
92823921	rs12250178	3.27585e-07	-0.00263216	-1.48718e-10	0.000153842	-1.73506	-1.48718e-10	0.000155347	-1.73506	-1.48718e-10
92824594	rs3910154	4.0274e-08	-1.787	-0.311677	0.00021116	-0.864767	-0.553604	0.00021311	-0.865812	-0.553096
92824741	rs7096477	3.42019e-07	0.040487	-1.48718e-10	0.000153276	-1.73875	-1.48718e-10	0.000154776	-1.73874	-1.48718e-10
92824878	rs7097056	3.24348e-07	-0.0125626	-1.48718e-10	0.000156015	-1.72103	-1.48718e-10	0.00015754	-1.72104	-1.48718e-10
92825305	rs17538821	2.64042e-06	2.51229	-0.427977	8.49335e-05	-1.40032	-0.928798	8.58637e-05	-1.39932	-0.928635
92825310	rs12267119	3.5013e-07	0.0639241	-1.48718e-10	0.000152702	-1.7425	-1.48718e-10	0.000154196	-1.74249	-1.48718e-10
92825942	rs11597557	3.23677e-07	-0.0146351	-1.48718e-10	0.000154164	-1.73297	-1.48718e-10	0.000155671	-1.73297	-1.48718e-10
92826020	rs11595303	3.20837e-07	-0.0234467	-1.48718e-10	0.000156348	-1.7189	-1.48718e-10	0.000157876	-1.71891	-1.48718e-10
92826066	rs17538926	2.06577e-06	2.27934	-0.440458	7.89104e-05	-1.46752	-0.935153	7.97654e-05	-1.46663	-0.934993
92826534	rs10437464	1.90773e-08	-1.78772	-1.05817	0.000101268	-1.08253	-1.07068	0.000102074	-1.08436	-1.07066
92826660	rs143642876	4.81817e-07	-1.35703e-10	0.383185	0.00115979	-1.35703e-10	0.285005	0.00117165	-1.35703e-10	0.285453
92827494	rs17104808	3.20175e-07	-0.0255129	-1.48718e-10	0.000154462	-1.73104	-1.48718e-10	0.000155973	-1.73104	-1.48718e-10
92827841	rs11596461	3.0306e-07	-0.0804483	-1.48718e-10	0.000156074	-1.72066	-1.48718e-10	0.0001576	-1.72066	-1.48718e-10
92827988	rs11592176	3.16721e-07	-0.0363582	-1.48718e-10	0.000154766	-1.72907	-1.48718e-10	0.00015628	-1.72907	-1.48718e-10
92828218	rs11596562	3.23677e-07	-0.0146351	-1.48718e-10	0.000154164	-1.73297	-1.48718e-10	0.000155671	-1.73297	-1.48718e-10
92828502	rs74545594	3.20175e-07	-0.0255129	-1.48718e-10	0.000154462	-1.73104	-1.48718e-10	0.000155973	-1.73104	-1.48718e-10
92828906	rs11186433	5.39154e-05	5.50649	-0.405698	7.39208e-05	-1.5702	-0.897796	7.47084e-05	-1.56953	-0.897594
92829265	rs142221191	3.27585e-07	-0.00263216	-1.48718e-10	0.000153842	-1.73506	-1.48718e-10	0.000155347	-1.73506	-1.48718e-10
92829313	rs111931794	2.36409e-06	2.3917	-0.417932	8.16242e-05	-1.45197	-0.916893	8.25149e-05	-1.45102	-0.916723
92829372	rs138581502	2.37576e-07	-1.35703e-10	-0.323894	0.000371908	-1.35703e-10	-0.852342	0.000375632	-1.35703e-10	-0.852106
92830134	rs17460439	2.54641e-06	2.4481	-0.400039	8.38576e-05	-1.43629	-0.905573	8.4778e-05	-1.4353	-0.905385
92830260	rs17093770	5.54886e-06	3.10011	-0.273138	8.44567e-05	-1.51395	-0.820799	8.53382e-05	-1.51355	-0.820548
92830273	rs17539030	9.44878e-07	1.18895	-0.132271	0.000128596	-1.18869	-0.725623	0.000129974	-1.18804	-0.725337
92831249	rs58898101	2.24597e-08	-1.77058	-0.912077	5.72155e-05	-1.78443	-0.939738	5.77795e-05	-1.78452	-0.939565
92831290	rs17460578	2.50054e-07	-0.272703	-1.48718e-10	0.000518733	-0.519599	-1.48718e-10	0.000522641	-0.521823	-1.48718e-10
92831439	rs3864855	5.94464e-08	-1.04478	-0.664527	0.000131383	-1.18265	-0.71022	0.000132389	-1.18471	-0.710257
92831447	rs17460620	1.78709e-07	-0.608622	-1.48718e-10	0.000159521	-1.69881	-1.48718e-10	0.000161072	-1.69886	-1.48718e-10
92831820	rs61857900	2.85523e-06	2.52599	-0.363464	8.72037e-05	-1.4136	-0.88914	8.81657e-05	-1.41257	-0.888928
92831888	rs76548764	2.84855e-07	-1.35703e-10	-0.142401	0.000416525	-1.35703e-10	-0.739042	0.000420731	-1.35703e-10	-0.738723
92831956	rs3843024	5.90822e-08	-1.0579	-0.657547	0.000130986	-1.19449	-0.701406	0.000131992	-1.19653	-0.701446
92832246	rs4528226	5.85755e-08	-1.07091	-0.65315	0.000130001	-1.20621	-0.697229	0.000131002	-1.20824	-0.697269
92832768	rs6583750	3.02705e-08	-1.74914	-0.635067	0.000164517	-0.990722	-0.67725	0.000165704	-0.993262	-0.677254
92833000	rs7917568	6.09288e-08	-1.04478	-0.639896	0.000134789	-1.18265	-0.684632	0.00013582	-1.18471	-0.684672
92833356	rs11592066	1.68214e-07	-0.669141	-1.48718e-10	0.000162362	-1.68116	-1.48718e-10	0.000163939	-1.68122	-1.48718e-10
92833387	rs11596419	1.77197e-07	-0.61712	-1.48718e-10	0.000159898	-1.69645	-1.48718e-10	0.000161452	-1.69651	-1.48718e-10
92833491	rs11596850	1.77197e-07	-0.61712	-1.48718e-10	0.000159898	-1.69645	-1.48718e-10	0.000161452	-1.69651	-1.48718e-10
92833734	rs17539231	2.4284e-06	2.00061	-1.48718e-10	0.000181672	-1.56878	-1.48718e-10	0.000183594	-1.56799	-1.48718e-10
92833758	rs11599319	1.68214e-07	-0.669141	-1.48718e-10	0.000162362	-1.68116	-1.48718e-10	0.000163939	-1.68122	-1.48718e-10
92833789	rs11186435	7.59568e-06	4.24716	-1.10621	0.000276972	-0.107245	-1.03983	0.000279207	-0.108855	-1.03991
92833812	rs34989031	3.31283e-08	-1.72912	-0.564869	0.000165924	-1.05975	-0.599712	0.000167249	-1.06149	-0.599738
92834835	rs79535329	1.61307e-07	-0.711068	-1.48718e-10	0.000164564	-1.66769	-1.48718e-10	0.000166162	-1.66775	-1.48718e-10
92834860	rs116873408	1.60998e-07	-0.712991	-1.48718e-10	0.000167225	-1.65165	-1.48718e-10	0.00016887	-1.65159	-1.48718e-10
92835371	rs7086130	6.54499e-06	4.09813	-1.10605	0.00024193	-0.23578	-1.04656	0.000243912	-0.237273	-1.04664
92835578	rs76435839	1.57308e-07	-0.736172	-1.48718e-10	0.000165983	-1.6591	-1.48718e-10	0.000167595	-1.65917	-1.48718e-10
92835733	rs10509622	2.25769e-06	2.29437	-0.366653	8.1496e-05	-1.47957	-0.890863	8.23872e-05	-1.47864	-0.890651
92836310	rs61857902	5.49549e-08	-1.78787	-1.48718e-10	0.000201916	-1.46314	-1.48718e-10	0.000203679	-1.46417	-1.48718e-10
92836347	rs74815661	1.42892e-07	-0.832289	-1.48718e-10	0.000167693	-1.64886	-1.48718e-10	0.000169084	-1.65032	-1.48718e-10
92836486	rs7094504	2.63927e-08	-1.74026	-0.78103	0.00015479	-0.91534	-0.813581	0.00015589	-0.917985	-0.813579
92836529	rs17539363	1.53453e-07	-0.760987	-1.48718e-10	0.000167464	-1.65022	-1.48718e-10	0.00016909	-1.65029	-1.48718e-10
92836740	rs3852501	4.06264e-07	0.336328	-0.123704	7.69356e-05	-1.70908	-0.718944	7.77306e-05	-1.70879	-0.718678
92836763	rs3852502	1.24569e-05	4.73599	-1.10033	0.000274952	-0.0820054	-1.07239	0.000277204	-0.083512	-1.07245
92837157	rs75449186	9.25266e-08	-1.26688	-1.48718e-10	0.000191145	-1.51795	-1.48718e-10	0.000192927	-1.51841	-1.48718e-10
92837177	rs17104915	9.09114e-08	-1.28449	-1.48718e-10	0.000193634	-1.50502	-1.48718e-10	0.000195437	-1.50548	-1.48718e-10
92837182	rs12773836	3.05774e-08	-1.61272	-0.761401	0.00017958	-0.780694	-0.799675	0.000180867	-0.783272	-0.799684
92837261	rs17104921	9.25266e-08	-1.26688	-1.48718e-10	0.000191145	-1.51795	-1.48718e-10	0.000192927	-1.51841	-1.48718e-10
92837380	rs75524400	8.98134e-08	-1.29665	-1.48718e-10	0.000195431	-1.49578	-1.48718e-10	0.000197249	-1.49625	-1.48718e-10
92838776	rs6583751	1.77056e-07	0.193927	-0.811843	0.000148423	-0.913373	-0.857547	0.00014969	-0.914623	-0.857526
92838884	rs59598717	1.08728e-07	-1.35703e-10	-1.10553	0.000290634	-1.35703e-10	-1.09892	0.00029347	-1.35703e-10	-1.09894
92839101	rs76670191	1.45401e-07	-0.814883	-1.48718e-10	0.00016797	-1.64721	-1.48718e-10	0.000169341	-1.6488	-1.48718e-10
92839859	rs7093559	5.41786e-08	-0.918045	-0.884049	0.000198964	-0.556484	-0.921378	0.000200513	-0.558496	-0.921341
92839864	rs76963599	2.93503e-07	0.11353	-0.226021	7.0222e-05	-1.72723	-0.792095	7.09344e-05	-1.72704	-0.791917
92839964	rs11186436	1.22414e-07	-1.35703e-10	-0.986973	0.000300616	-1.35703e-10	-1.06515	0.000303568	-1.35703e-10	-1.06511
92840248	rs11186437	1.70611e-07	0.16727	-0.822267	0.000144433	-0.93105	-0.86712	0.000145668	-0.932287	-0.867099
92841080	rs117977448	1.20017e-07	-1.35703e-10	-1.00675	0.000330083	-1.35703e-10	-0.971643	0.000333334	-1.35703e-10	-0.971571
92841538	rs11186438	2.7023e-08	-1.78451	-0.713181	9.3952e-05	-1.47468	-0.753525	9.47698e-05	-1.4757	-0.753563
92842043	rs3844363	3.81499e-06	3.53012	-1.0778	0.000193266	-0.407073	-1.09985	0.000194914	-0.408294	-1.09986
92843848	rs79595377	1.02053e-07	-1.16889	-1.48718e-10	0.000170862	-1.63013	-1.48718e-10	0.000172368	-1.63109	-1.48718e-10
92844039	rs79948520	4.14563e-07	0.387118	-0.154274	7.98215e-05	-1.65845	-0.732746	8.06432e-05	-1.65819	-0.732493
92844364	rs1074511	5.68116e-06	3.91489	-1.06436	0.000238453	-0.192579	-1.10423	0.000240474	-0.193859	-1.10425
92845121	rs4933642	1.79255e-07	0.24795	-0.853522	0.00015866	-0.805555	-0.898669	0.000159979	-0.807015	-0.898659
92846420	rs10881883	5.97198e-06	3.95576	-1.0553	0.000243313	-0.170932	-1.10571	0.000245374	-0.17222	-1.10572
92846564	rs61857906	2.53924e-07	-0.257345	-1.48718e-10	0.000181471	-1.56989	-1.48718e-10	0.000183421	-1.56893	-1.48718e-10
92848184	rs77583169	2.37853e-07	-1.35703e-10	-0.322728	0.000378133	-1.35703e-10	-0.835743	0.000381915	-1.35703e-10	-0.83552
92848304	rs12415601	2.59672e-08	-1.78502	-0.752531	0.000106694	-1.44324	-0.657774	0.000107806	-1.44271	-0.657669
92848443	rs77153441	4.81672e-07	0.590711	-0.207827	8.15624e-05	-1.60534	-0.764278	8.24047e-05	-1.60503	-0.764042
92848444	rs76762061	4.81672e-07	0.590711	-0.207827	8.15624e-05	-1.60534	-0.764278	8.24047e-05	-1.60503	-0.764042
92848477	rs12415617	2.58776e-08	-1.78438	-0.756625	0.000106915	-1.43657	-0.662385	0.00010803	-1.43603	-0.662281
92848811	rs1870189	3.9202e-05	5.31907	-0.53697	0.00253478	1.8333	-0.766423	0.00255784	1.83241	-0.766204
92848820	rs1870190	3.30775e-08	-1.71849	-0.577036	9.09839e-05	-1.49066	-0.769649	9.20453e-05	-1.48926	-0.76918
92849168	rs2116418	4.75211e-07	0.632638	-0.263259	7.92408e-05	-1.57646	-0.822038	8.00513e-05	-1.5762	-0.821845
92849270	rs7902674	1.56563e-07	0.106424	-0.847348	0.000136878	-0.958827	-0.89307	0.000138053	-0.960023	-0.89306
92849387	rs117460970	1.4805e-07	-1.35703e-10	-0.796831	0.000440518	-1.35703e-10	-0.683036	0.000444845	-1.35703e-10	-0.68299
92849485	rs181697006	1.10814e-07	-1.35703e-10	-1.08653	0.000299526	-1.35703e-10	-1.06879	0.000302474	-1.35703e-10	-1.06872
92849486	rs17105176	2.64131e-08	-1.78502	-0.735502	0.000108757	-1.44324	-0.638625	0.000109891	-1.44271	-0.638517
92850216	rs1367900	3.48152e-08	-1.71477	-0.529552	9.74682e-05	-1.46169	-0.729775	9.85726e-05	-1.46064	-0.729285
92850407	rs12571323	2.4613e-08	-1.78643	-0.804679	0.000100983	-1.43928	-0.716756	0.000102002	-1.43906	-0.716658
92850470	rs79047104	5.78051e-07	0.565064	0.000218625	9.68972e-05	-1.59609	-0.601244	9.79026e-05	-1.59585	-0.600893
92851331	rs10785986	1.55779e-07	0.16793	-0.913869	0.000128199	-0.964432	-0.952974	0.000129346	-0.965264	-0.952966
92851367	rs72634996	2.38531e-08	-1.78781	-0.834652	9.56811e-05	-1.45904	-0.750926	9.66284e-05	-1.45901	-0.750833
92851524	rs10785987	2.99014e-05	4.98893	-0.477647	0.00188571	1.48614	-0.715073	0.00190363	1.48561	-0.714808
92852196	rs12415944	3.15044e-05	5.03532	-0.471818	0.00202731	1.55395	-0.710471	0.00204557	1.55292	-0.710205
92853059	rs2420502	1.46263e-07	0.117545	-0.926516	0.000130953	-0.931911	-0.96424	0.000132115	-0.932816	-0.964231
92853631	rs2099671	2.39652e-08	-1.7874	-0.830377	9.65716e-05	-1.45466	-0.74604	9.75204e-05	-1.45471	-0.745945
92853957	rs75990311	5.68445e-07	0.565064	-0.0165398	9.50111e-05	-1.59609	-0.620901	9.5994e-05	-1.59585	-0.620581
92854099	rs56382839	5.70442e-08	-1.75055	-1.48718e-10	0.000173798	-1.61309	-1.48718e-10	0.000175335	-1.61402	-1.48718e-10
92854372	rs1036129	3.11212e-05	5.00484	-0.453579	0.00225614	1.64646	-0.696039	0.0022757	1.6451	-0.695768
92854855	rs148827146	7.43928e-08	-1.48502	-1.48718e-10	0.000229227	-1.33628	-1.48718e-10	0.000231177	-1.33753	-1.48718e-10
92854991	rs143422639	1.49236e-07	-0.788848	-1.48718e-10	0.000195364	-1.49612	-1.48718e-10	0.000197544	-1.49475	-1.48718e-10
92855149	rs7096893	1.44765e-07	0.117545	-0.936811	0.000129762	-0.931911	-0.973373	0.000130913	-0.932816	-0.973365
92855187	rs72634997	2.36893e-08	-1.78637	-0.842983	9.7176e-05	-1.4349	-0.759564	9.81285e-05	-1.43495	-0.759491
92855288	rs117835780	1.42479e-07	-1.35703e-10	-0.835183	0.000365135	-1.35703e-10	-0.870721	0.000368671	-1.35703e-10	-0.870813
92855639	rs76043516	5.64718e-07	0.582672	-0.0407263	9.41618e-05	-1.59104	-0.634931	9.51359e-05	-1.5908	-0.634614
92855970	rs2125081	5.64718e-07	0.582672	-0.0407263	9.41618e-05	-1.59104	-0.634931	9.51359e-05	-1.5908	-0.634614
92856255	rs114850571	2.41081e-08	-1.78783	-0.823997	9.40438e-05	-1.4876	-0.739628	9.49679e-05	-1.48764	-0.739535
92856461	rs7089897	1.10213e-07	-0.181606	-0.910357	0.000112911	-1.09455	-0.949838	0.000113908	-1.0955	-0.949829
92856477	rs75431484	1.29202e-07	-0.933006	-1.48718e-10	0.000204476	-1.45054	-1.48718e-10	0.000206134	-1.45219	-1.48718e-10
92856887	rs117242074	4.73011e-07	0.533212	-0.168474	8.31651e-05	-1.60511	-0.745051	8.40193e-05	-1.60487	-0.744798
92857148	rs2099268	2.53496e-08	-1.78788	-0.773733	0.000100204	-1.48115	-0.682629	0.00010119	-1.48119	-0.682529
92857687	rs117089085	1.93058e-07	-0.531391	-1.48718e-10	0.000277546	-1.145	-1.48718e-10	0.000279715	-1.14695	-1.48718e-10
92857713	rs2420846	3.24796e-05	5.00484	-0.410854	0.00233419	1.64646	-0.662027	0.00235446	1.6451	-0.661745
92857778	rs2195786	2.97829e-05	4.91816	-0.410854	0.00212538	1.55274	-0.662027	0.00214251	1.55076	-0.661745
92857951	rs181467393	3.53781e-07	-1.35703e-10	0.0742982	0.000964797	-1.35703e-10	0.10093	0.000974718	-1.35703e-10	0.101431
92858182	rs12414197	2.27819e-08	-1.78787	-0.880549	8.94315e-05	-1.47463	-0.802886	9.03079e-05	-1.47467	-0.802818
92858998	rs34052775	3.52202e-08	-1.77044	-0.462317	8.52761e-05	-1.78762	-0.53747	8.6132e-05	-1.78766	-0.537181
92860281	rs12267148	4.2986e-08	-1.09724	-0.93627	0.000163068	-0.712684	-0.964138	0.000164402	-0.714338	-0.964063
92860286	rs12413558	2.62495e-08	-1.76159	-0.765145	0.00010742	-1.40836	-0.685879	0.000108429	-1.40896	-0.685664
92860843	rs893587	2.13289e-05	4.62601	-0.452569	0.0018025	1.42118	-0.695238	0.00181852	1.42003	-0.694967
92861216	rs2082300	1.99437e-07	-0.23089	-0.267992	8.30693e-05	-1.5698	-0.781518	8.39681e-05	-1.56902	-0.781255
92861497	rs74383175	5.52111e-08	-1.78322	-1.48718e-10	0.000255258	-1.22871	-1.48718e-10	0.000257936	-1.22801	-1.48718e-10
92861789	rs891738	3.25473e-07	-1.35703e-10	-0.00909926	0.000470882	-1.35703e-10	-0.616381	0.000475647	-1.35703e-10	-0.616041
92862242	rs117769250	1.60458e-07	-1.35703e-10	-0.716348	0.000400228	-1.35703e-10	-0.778953	0.000404213	-1.35703e-10	-0.778776
92862341	rs734627	2.56306e-08	-1.78757	-0.763026	9.6452e-05	-1.53385	-0.668096	9.74413e-05	-1.53354	-0.667931
92862517	rs111594188	6.11223e-08	-1.6815	-1.48718e-10	0.000175522	-1.60323	-1.48718e-10	0.000177283	-1.60297	-1.48718e-10
92862763	rs893586	6.29809e-06	3.26055	-0.306931	0.00119821	0.850991	-0.533398	0.00121206	0.852349	-0.532991
92864033	rs78785590	5.75307e-07	0.145944	0.414579	0.000121254	-1.62425	-0.348857	0.000122478	-1.62429	-0.348499
92864038	rs145021033	5.90098e-08	-1.71668	-1.48718e-10	0.000199001	-1.47768	-1.48718e-10	0.000200994	-1.47744	-1.48718e-10
92864041	rs78804036	5.49668e-07	0.35035	0.164584	0.000112184	-1.56279	-0.488061	0.000113314	-1.56285	-0.487705
92864193	rs75332478	1.13422e-07	-1.35703e-10	-1.06327	0.000291633	-1.35703e-10	-1.09549	0.000294486	-1.35703e-10	-1.09549
92864977	rs56248361	9.53151e-08	-0.385074	-0.852117	9.9706e-05	-1.43803	-0.730729	0.000100733	-1.43763	-0.730608
92865172	rs117098022	5.66303e-07	-1.35703e-10	0.54475	0.00162149	-1.35703e-10	0.620112	0.00163761	-1.35703e-10	0.620275
92865569	rs10785988	1.08924e-07	-0.306665	-0.797065	0.000107283	-1.41509	-0.680427	0.000108402	-1.4146	-0.680272
92865649	rs77739224	4.23182e-07	0.256108	-0.00268453	9.64838e-05	-1.59265	-0.608962	9.74479e-05	-1.59271	-0.608691
92866168	rs2420849	1.17382e-07	-1.76688	0.737928	0.000217117	-1.73228	0.341725	0.000219457	-1.73192	0.342365
92866343	rs145066799	5.93079e-08	-1.71164	-1.48718e-10	0.000146394	-1.78469	-1.48718e-10	0.00014782	-1.78472	-1.48718e-10
92866431	rs10881884	1.23054e-07	-0.276642	-0.705114	0.000121394	-1.39995	-0.571993	0.000122666	-1.39945	-0.571801
92866842	rs113169978	4.37951e-07	0.199634	0.0880922	9.92867e-05	-1.62614	-0.546835	0.000100293	-1.62613	-0.54649
92866855	rs11816068	1.26437e-07	-1.76039	0.805759	0.000232186	-1.72249	0.399043	0.000234677	-1.72217	0.399662
92867263	rs2163580	9.89401e-08	-0.44934	-0.750525	0.000105639	-1.48487	-0.626092	0.000106737	-1.48442	-0.625927
92867622	rs78041737	1.55166e-07	-0.749883	-1.48718e-10	0.0002047	-1.44944	-1.48718e-10	0.000206515	-1.45034	-1.48718e-10
92867808	rs79982547	3.6521e-07	0.120079	-0.013987	9.20138e-05	-1.63307	-0.615975	9.29387e-05	-1.63312	-0.615653
92867818	rs12572050	1.86962e-08	-1.77852	-1.08754	4.95496e-05	-1.78305	-1.08496	5.00222e-05	-1.78323	-1.08502
92868049	rs139220142	3.38379e-07	0.165405	-0.135618	8.60335e-05	-1.61997	-0.696278	8.68957e-05	-1.62003	-0.695983
92869311	rs76851503	2.01111e-07	-0.329358	-0.161167	8.78907e-05	-1.58207	-0.712822	8.88222e-05	-1.58155	-0.712533
92869454	rs76381243	2.04239e-07	-1.35703e-10	-0.475089	0.000513936	-1.35703e-10	-0.52889	0.000518865	-1.35703e-10	-0.529073
92869554	rs10509618	1.9967e-07	-0.31615	-0.181562	8.66212e-05	-1.5835	-0.725942	8.75466e-05	-1.58289	-0.725658
92869911	rs10509619	1.92635e-07	-0.329358	-0.204225	8.54979e-05	-1.58207	-0.740425	8.64031e-05	-1.58155	-0.740146
92870104	rs7070070	1.40674e-07	-1.73033	0.882396	0.000239424	-1.76804	0.475294	0.000241968	-1.76783	0.475923
92870105	rs78598968	3.25137e-07	-1.35703e-10	-0.0101321	0.000485787	-1.35703e-10	-0.585218	0.000490695	-1.35703e-10	-0.584894
92870298	rs10785989	1.43599e-07	-1.7283	0.900949	0.000242412	-1.77219	0.491844	0.000244971	-1.77205	0.492476
92870555	rs1431861	1.98712e-07	-0.402821	-0.0997027	8.90403e-05	-1.60908	-0.672823	8.99821e-05	-1.60859	-0.67252
92870847	rs112121821	5.60635e-08	-1.7679	-1.48718e-10	0.000155641	-1.72344	-1.48718e-10	0.00015717	-1.72339	-1.48718e-10
92870907	rs77209367	1.83656e-07	-0.391098	-0.190218	8.42815e-05	-1.60485	-0.731978	8.51676e-05	-1.60435	-0.731743
92871174	rs11186439	8.51903e-08	-0.53248	-0.817012	0.000110931	-1.20763	-0.854458	0.000111743	-1.20985	-0.854662
92871227	rs74567732	2.3778e-07	-0.46186	0.138828	0.000102165	-1.62988	-0.514521	0.000103247	-1.62942	-0.514179
92871894	rs10509620	1.80117e-07	-0.790618	0.189843	9.5577e-05	-1.72805	-0.483001	9.65641e-05	-1.72777	-0.482738
92872126	rs76751738	1.68304e-07	-0.743579	0.07497	8.9641e-05	-1.71612	-0.559052	9.057e-05	-1.71581	-0.55878
92872240	rs74334076	1.73207e-07	-0.774703	0.134812	9.26466e-05	-1.72411	-0.518087	9.36061e-05	-1.72382	-0.517805
92872454	rs920333	3.45591e-08	-1.30668	-0.945033	9.24817e-05	-1.36595	-0.878027	9.32896e-05	-1.36714	-0.877866
92872558	rs920334	1.71156e-07	-0.815158	0.163355	9.40977e-05	-1.73395	-0.492704	9.50681e-05	-1.73368	-0.492442
92872819	rs1431862	5.06747e-08	-1.71931	-0.149642	7.99087e-05	-1.69031	-0.699798	8.07089e-05	-1.69027	-0.699597
92872825	rs56320206	6.32661e-08	-1.19737	-0.449656	0.000319687	-0.72207	-0.281576	0.000322203	-0.724338	-0.281199
92872865	rs1431863	2.79806e-07	-1.14265	0.982367	0.000786191	-0.615047	0.511259	0.00079268	-0.617295	0.511998
92872941	rs1431864	2.32085e-07	-1.1899	0.842622	0.0006473	-0.699525	0.401348	0.000652702	-0.701673	0.402077
92873144	rs1835737	2.0132e-05	4.11569	-1.48718e-10	0.00830844	2.25404	-1.48718e-10	0.0083813	2.25304	-1.48718e-10
92873759	rs73323273	3.30558e-08	-1.29475	-1.00143	5.54722e-05	-1.76118	-0.993926	5.60226e-05	-1.76102	-0.993944
92873811	rs17105731	5.48385e-08	-1.24971	-0.540277	8.58948e-05	-1.75374	-0.564127	8.675e-05	-1.7537	-0.563984
92873819	rs17461291	2.84477e-08	-1.43212	-1.01419	9.76606e-05	-1.1851	-1.00439	9.85914e-05	-1.18532	-1.00441
92873929	rs2163581	7.77126e-08	-0.338828	-1.10253	0.000148065	-0.667775	-1.10556	0.000149465	-0.668093	-1.10556
92873931	rs2163582	1.58345e-07	0.356908	-1.08651	0.00027929	-0.0445574	-1.09418	0.00028199	-0.0446589	-1.09419
92874169	rs73323275	1.58994e-07	-1.35703e-10	-0.725515	0.000440154	-1.35703e-10	-0.683862	0.000444524	-1.35703e-10	-0.683712
92874207	rs185064879	1.4475e-07	-1.35703e-10	-0.819371	0.000374552	-1.35703e-10	-0.845257	0.000378212	-1.35703e-10	-0.845264
92876010	rs72635000	3.39602e-08	-1.47416	-0.795031	8.27306e-05	-1.55328	-0.80212	8.36441e-05	-1.55257	-0.801573
92876725	rs7077640	4.74339e-07	-0.264407	0.631948	0.00108936	-0.598676	0.821034	0.00110559	-0.598615	0.826033
92876893	rs6583753	4.99928e-07	-0.34051	0.760594	0.00116901	-0.6658	0.958723	0.00118664	-0.665742	0.963902
92876898	rs6583754	3.98677e-07	-0.460411	0.654183	0.00104914	-0.631727	0.816461	0.00106442	-0.631963	0.821431
92877442	rs10509621	1.20861e-07	-1.35703e-10	-0.999739	0.000318495	-1.35703e-10	-1.00738	0.000321709	-1.35703e-10	-1.00707
92877597	rs1431865	4.69455e-07	-0.41447	0.771662	0.00109066	-0.752607	0.976161	0.0011072	-0.752475	0.98135
92878232	rs7099270	4.69333e-07	-0.561419	0.918352	0.0013792	-0.639361	1.09763	0.00140027	-0.639239	1.10294
92878291	rs78896632	4.59912e-07	-1.35703e-10	0.336655	0.00119148	-1.35703e-10	0.311968	0.00120293	-1.35703e-10	0.311797
92878807	rs77179054	6.41075e-08	-1.63382	-1.48718e-10	0.000158936	-1.70248	-1.48718e-10	0.000160583	-1.70191	-1.48718e-10
92880035	rs140284734	5.57723e-08	-1.7731	-1.48718e-10	0.000147717	-1.77569	-1.48718e-10	0.000149137	-1.77585	-1.48718e-10
92880112	rs10881885	5.91486e-07	-0.5971	1.18536	0.0018337	-0.652312	1.39542	0.00186172	-0.652472	1.40101
92880249	rs11591871	1.21473e-07	-1.05789	0.0632032	0.000403169	-1.04594	0.274312	0.000408127	-1.04657	0.277434
92880583	rs10881886	1.09331e-07	-1.21776	0.117759	0.000374673	-1.18075	0.335813	0.000379326	-1.18133	0.339012
92883130	rs10881887	2.39449e-07	-1.03511	0.719073	0.000831623	-0.998713	0.951104	0.000843501	-0.999393	0.956236
92883656	rs17105906	2.77495e-08	-1.39595	-1.07521	6.89025e-05	-1.4498	-1.08849	6.95852e-05	-1.44975	-1.08841
92883891	rs10881888	3.46576e-07	-0.840941	0.894663	0.00118108	-0.829541	1.13274	0.00119804	-0.830401	1.13813
92883937	rs12098856	1.72291e-07	-0.645197	-1.48718e-10	0.00032515	-0.986703	-1.48718e-10	0.000328024	-0.987631	-1.48718e-10
92883984	rs1560542	1.0883e-07	-1.35703e-10	-1.10459	0.000290525	-1.35703e-10	-1.0993	0.00029335	-1.35703e-10	-1.09935
92884288	rs1560543	3.41891e-07	-0.825672	0.865784	0.00116327	-0.814181	1.10219	0.00117993	-0.815048	1.10754
92884887	rs80328273	2.77208e-08	-1.39612	-1.07608	6.88647e-05	-1.44996	-1.08888	6.95472e-05	-1.44991	-1.0888
92885108	rs140810725	2.0434e-08	-1.77739	-0.999791	5.61691e-05	-1.7796	-0.963017	5.67139e-05	-1.7797	-0.962997
92885225	rs77974351	6.05991e-08	-1.6901	-1.48718e-10	0.000169879	-1.6359	-1.48718e-10	0.000171656	-1.63523	-1.48718e-10
92885227	rs75919123	6.07856e-08	-1.68703	-1.48718e-10	0.000164777	-1.6664	-1.48718e-10	0.000166492	-1.66577	-1.48718e-10
92885428	rs7898637	3.63279e-07	-0.825672	0.926462	0.00123488	-0.814181	1.16192	0.00125269	-0.815048	1.16738
92885670	rs78596902	8.3156e-08	-1.37366	-1.48718e-10	0.000285761	-1.11583	-1.48718e-10	0.000288601	-1.11567	-1.48718e-10
92886120	rs7078007	3.56771e-07	-0.82015	0.902863	0.00118508	-0.830409	1.13699	0.00120221	-0.831222	1.14242
92886613	rs75326407	7.54538e-08	-1.47086	-1.48718e-10	0.000250479	-1.24761	-1.48718e-10	0.000252849	-1.24793	-1.48718e-10
92887250	rs7083030	2.14836e-07	-1.44665	1.02215	0.000756839	-1.39894	1.2571	0.000768294	-1.39917	1.26262
92887576	rs61857926	2.20454e-08	-1.61226	-1.08902	5.79523e-05	-1.61293	-1.09844	5.85148e-05	-1.61305	-1.09838
92887885	rs75380558	2.26073e-08	-1.58558	-1.09052	5.74251e-05	-1.62124	-1.09927	5.79892e-05	-1.62124	-1.09922
92887896	rs7087325	2.16342e-07	-1.47462	1.0571	0.000764999	-1.46002	1.32891	0.000776684	-1.46023	1.33455
92888679	rs61857927	6.09068e-08	-1.68504	-1.48718e-10	0.000156088	-1.72057	-1.48718e-10	0.000157621	-1.72053	-1.48718e-10
92888749	rs11186443	7.35919e-08	-1.69471	0.198868	0.000254859	-1.68674	0.456464	0.000258178	-1.68681	0.459739
92888908	rs10881889	2.53383e-07	-1.37527	1.11579	0.000830664	-1.44494	1.39618	0.00084353	-1.44499	1.40187
92888997	rs10785990	2.58381e-07	-1.36423	1.12429	0.000846667	-1.43487	1.40519	0.000859789	-1.43492	1.41089
92889206	rs7916043	3.6584e-07	-1.14135	1.24916	0.00119542	-1.22233	1.5376	0.00121515	-1.22153	1.54344
92889697	rs11186444	6.12161e-08	-1.67997	-1.48718e-10	0.000155219	-1.72615	-1.48718e-10	0.000156797	-1.72576	-1.48718e-10
92889896	rs144357727	8.85541e-08	-1.31077	-1.48718e-10	0.000319738	-1.00349	-1.48718e-10	0.000322804	-1.00367	-1.48718e-10
92890635	rs61857928	2.21311e-08	-1.60716	-1.09023	5.63159e-05	-1.64077	-1.09924	5.68691e-05	-1.64077	-1.09919
92890749	rs61857938	6.13979e-08	-1.677	-1.48718e-10	0.00015711	-1.71404	-1.48718e-10	0.000158653	-1.714	-1.48718e-10
92890917	rs7085762	3.58772e-07	-1.13207	1.22038	0.001142	-1.24186	1.51141	0.00116098	-1.24098	1.51728
92890950	rs117705248	2.32746e-07	-0.344434	-1.48718e-10	0.000497508	-0.561377	-1.48718e-10	0.000501403	-0.563307	-1.48718e-10
92891040	rs7068117	5.25607e-08	-0.727458	-1.10495	0.00010843	-0.983039	-1.10184	0.000109385	-0.98403	-1.10181
92891064	rs7067899	3.70999e-07	-1.13207	1.25389	0.00118331	-1.24186	1.54694	0.00120303	-1.24098	1.55286
92891389	rs7086476	3.82198e-07	-1.11917	1.27073	0.0012189	-1.23008	1.5648	0.00123925	-1.22919	1.57074
92891441	rs7068323	3.85593e-07	-1.11917	1.27957	0.00123038	-1.23008	1.57417	0.00125093	-1.22919	1.58012
92891750	rs6583755	4.08208e-07	-1.07103	1.28843	0.00133688	-1.15645	1.58356	0.00135917	-1.15561	1.58952
92892318	rs7099577	3.92175e-07	-1.11917	1.2965	0.00125265	-1.23008	1.59211	0.0012736	-1.22919	1.59808
92892767	rs4933644	4.26701e-07	-1.10614	1.36785	0.00140658	-1.21818	1.69611	0.00143024	-1.21728	1.70216
92892896	rs4933645	4.2118e-07	-1.11917	1.36785	0.00138994	-1.23008	1.69611	0.0014133	-1.22919	1.70216
92892942	rs4933646	1.05944e-07	-1.48775	0.356287	0.000357691	-1.54023	0.64891	0.000362655	-1.53964	0.652378
92894370	rs7915101	1.02752e-07	-1.5355	0.373431	0.000370894	-1.51948	0.66441	0.000376012	-1.51902	0.667921
92894406	rs7915122	4.12629e-07	-1.17774	1.40591	0.00150868	-1.18318	1.73118	0.00153387	-1.18247	1.7373
92894740	rs10881890	4.26151e-07	-1.15465	1.41507	0.00157242	-1.15153	1.74092	0.00159891	-1.15069	1.74705
92894790	rs116956219	8.10702e-08	-1.39906	-1.48718e-10	0.000259188	-1.21344	-1.48718e-10	0.000261544	-1.21412	-1.48718e-10
92894944	rs77437487	1.51191e-07	-1.35703e-10	-0.775835	0.000414054	-1.35703e-10	-0.744993	0.000418049	-1.35703e-10	-0.745118
92894987	rs11186447	1.42053e-07	-1.35703e-10	-0.838182	0.000385241	-1.35703e-10	-0.817118	0.000389096	-1.35703e-10	-0.81689
92895994	rs61857939	4.14135e-07	-1.17774	1.40955	0.00151453	-1.18318	1.73505	0.00153983	-1.18247	1.74118
92896093	rs61857940	3.91556e-07	-1.19006	1.36581	0.00142809	-1.19545	1.68856	0.00145186	-1.19475	1.69463
92897022	rs113158046	7.93713e-08	-1.42024	-1.48718e-10	0.000239967	-1.29048	-1.48718e-10	0.0002422	-1.29095	-1.48718e-10
92897210	rs67739942	4.05859e-07	-1.07103	1.28266	0.00137208	-1.15645	1.60955	0.00139514	-1.15561	1.61564
92897348	rs7089856	3.86171e-07	-1.08439	1.24629	0.00129882	-1.16898	1.56721	0.00132052	-1.16815	1.57321
92897426	rs7072146	3.9723e-07	-1.05756	1.24769	0.00133869	-1.1438	1.57226	0.00136114	-1.14295	1.57831
92897477	rs7075187	3.98975e-07	-1.07103	1.26555	0.00134728	-1.15645	1.59131	0.00136989	-1.15561	1.59738
92898148	rs4933647	3.7471e-07	-1.09893	1.2307	0.00126459	-1.18262	1.55414	0.00128574	-1.18179	1.56016
92898786	rs139900193	5.49903e-08	-1.78722	-1.48718e-10	0.000146503	-1.78394	-1.48718e-10	0.000147918	-1.78406	-1.48718e-10
92898989	rs11186448	3.74207e-07	-1.16122	1.29164	0.00122651	-1.27819	1.61913	0.00124717	-1.27732	1.62523
92899400	rs11186449	1.21257e-07	-1.43569	0.439217	0.000405743	-1.50158	0.736307	0.000411421	-1.50099	0.739888
92899621	rs1992243	3.4984e-07	-1.12499	1.18809	0.00117922	-1.20703	1.50865	0.00119886	-1.20622	1.51463
92899778	rs1992244	3.47053e-07	-1.12499	1.18009	0.0011692	-1.20703	1.50011	0.00118865	-1.20622	1.50608
92899856	rs1992245	3.44018e-07	-1.12499	1.17131	0.00115828	-1.20703	1.49073	0.00117755	-1.20622	1.49669
92899913	rs74853563	1.09088e-07	-1.35703e-10	-1.10223	0.000291514	-1.35703e-10	-1.0959	0.000294343	-1.35703e-10	-1.09597
92900193	rs10881891	3.35369e-07	-1.12499	1.14584	0.00112721	-1.20703	1.46354	0.00114592	-1.20622	1.46946
92900451	rs11186452	3.36663e-07	-1.13784	1.16254	0.00113378	-1.21905	1.48137	0.00115261	-1.21825	1.48732
92900497	rs11186453	3.53227e-07	-1.20096	1.27369	0.00116097	-1.31397	1.59999	0.00118046	-1.31313	1.60607
92900533	rs117890817	1.24993e-07	-1.35703e-10	-0.966122	0.000339623	-1.35703e-10	-0.943152	0.000342911	-1.35703e-10	-0.943246
92900637	rs140303547	1.10109e-07	-1.35703e-10	-1.09291	0.000288587	-1.35703e-10	-1.10599	0.000291406	-1.35703e-10	-1.106
92901100	rs4933648	3.53774e-07	-1.15194	1.22622	0.00115346	-1.26982	1.54935	0.0011728	-1.26894	1.55537
92901247	rs7090817	3.72537e-07	-1.15194	1.27789	0.00121882	-1.26982	1.60447	0.00123934	-1.26894	1.61055
92902207	rs61857942	2.28557e-08	-1.57434	-1.09084	5.80554e-05	-1.61102	-1.09857	5.86265e-05	-1.61102	-1.09851
92902589	rs2420800	3.49697e-07	-1.17669	1.23938	0.00114395	-1.29214	1.56339	0.00116313	-1.29128	1.56943
92902863	rs7074363	1.1146e-07	-1.38328	0.302566	0.000368745	-1.44461	0.583732	0.000373877	-1.44393	0.587136
92903216	rs7074922	3.59856e-07	-1.15233	1.24366	0.00115821	-1.28431	1.56796	0.00117766	-1.28343	1.574
92903636	rs7078922	7.2425e-08	-0.409525	-1.1023	0.00016343	-0.568664	-1.10594	0.000165599	-0.565199	-1.10595
92904610	rs77166649	1.09824e-07	-1.35703e-10	-1.0955	0.000294242	-1.35703e-10	-1.08658	0.000297088	-1.35703e-10	-1.08669
92905682	rs7088963	9.16844e-08	-1.04579	-0.230238	0.0002388	-1.30542	0.010061	0.000242206	-1.30366	0.0127337
92905814	rs6583757	5.44073e-08	-1.26126	-0.536619	0.000143569	-1.44355	-0.360623	0.000145534	-1.4418	-0.358507
92906806	rs139218450	8.79549e-08	-1.31756	-1.48718e-10	0.000383741	-0.82102	-1.48718e-10	0.000387502	-0.820996	-1.48718e-10
92907021	rs139926681	1.7689e-07	-0.618851	-1.48718e-10	0.000387275	-0.811853	-1.48718e-10	0.000392332	-0.808609	-1.48718e-10
92907250	rs117044220	7.06882e-08	-1.5361	-1.48718e-10	0.000184624	-1.55267	-1.48718e-10	0.000186413	-1.55275	-1.48718e-10
92907420	rs118186543	1.53281e-07	-1.35703e-10	-0.762107	0.000414409	-1.35703e-10	-0.744134	0.000418333	-1.35703e-10	-0.744439
92907609	rs7098281	3.6222e-08	-1.26546	-0.939251	9.04716e-05	-1.29474	-0.971213	9.13457e-05	-1.29473	-0.971336
92907832	rs7098220	1.89864e-07	-0.64106	0.0929884	0.00061458	-0.419353	0.0693047	0.000621312	-0.419173	0.0702889
92908264	rs11186455	5.39159e-08	-0.904497	-0.902458	0.000112633	-1.17918	-0.867665	0.000113796	-1.17845	-0.867866
92908317	rs369003887	2.14912e-06	2.96511	-1.08668	0.00172368	1.76577	-1.08455	0.00174541	1.76862	-1.0846
92909035	rs1982199	7.95914e-08	-0.627372	-0.790102	0.000246625	-0.448709	-0.814411	0.000249191	-0.448096	-0.814401
92909779	rs12242279	8.94958e-08	-1.20105	-0.0991372	0.000234207	-1.20039	-0.114388	0.000236544	-1.2002	-0.114386
92909854	rs12767896	2.70441e-08	-1.56467	-0.932248	8.00515e-05	-1.40715	-0.981167	8.0838e-05	-1.40697	-0.981297
92910645	rs3740298	1.18149e-07	-1.35703e-10	-1.02243	0.000324157	-1.35703e-10	-0.989759	0.000327323	-1.35703e-10	-0.989769
92910700	rs117593228	5.55359e-08	-1.77735	-1.48718e-10	0.000173193	-1.61658	-1.48718e-10	0.000175014	-1.61585	-1.48718e-10
92910707	rs116846467	6.57316e-08	-1.6088	-1.48718e-10	0.000168033	-1.64683	-1.48718e-10	0.000169838	-1.64587	-1.48718e-10
92910824	rs61857943	2.45695e-07	-0.172007	-0.118283	0.000829274	0.0893312	-0.139768	0.000838307	0.0895428	-0.138876
92911474	rs34998060	1.87925e-07	-0.909795	0.351456	0.000441664	-1.17056	0.490117	0.000446423	-1.171	0.49155
92911592	rs61857944	2.46627e-07	-0.147853	-0.138651	0.000834167	0.115358	-0.159912	0.000843246	0.115571	-0.159029
92911993	rs78985163	1.17998e-07	-1.35703e-10	-1.02371	0.000323669	-1.35703e-10	-0.991266	0.00032683	-1.35703e-10	-0.991276
92912588	rs12266933	3.1168e-07	0.123094	-0.175496	0.00107981	0.406439	-0.19289	0.00109159	0.406668	-0.191991
92912773	rs17553262	2.89134e-07	-0.0335828	-0.0939077	0.000982555	0.238308	-0.11914	0.000993235	0.238528	-0.118279
92913030	rs74501345	1.57351e-07	-0.735898	-1.48718e-10	0.000307149	-1.04366	-1.48718e-10	0.000310485	-1.04258	-1.48718e-10
92913492	rs10881892	2.65687e-08	-1.41634	-1.0983	6.03745e-05	-1.57055	-1.09987	6.09837e-05	-1.57022	-1.09989
92913494	rs11186458	1.24769e-07	-1.08458	0.116661	0.000333963	-1.06547	0.105513	0.000337274	-1.0653	0.105475
92913633	rs61857945	2.91373e-07	0.0202296	-0.140005	0.000862966	0.177114	-0.187727	0.000872176	0.177162	-0.186888
92914103	rs12218128	2.64372e-08	-1.69726	-0.822347	6.16417e-05	-1.76321	-0.886442	6.22471e-05	-1.76301	-0.886593
92914243	rs11186461	5.72254e-08	-1.74738	-1.48718e-10	0.000166369	-1.65678	-1.48718e-10	0.000168042	-1.6565	-1.48718e-10
92914422	rs2420801	1.31662e-07	0.0843853	-0.998524	0.000355877	0.080403	-0.976806	0.000359371	0.0801916	-0.976552
92915549	rs7901798	2.12376e-08	-1.75332	-0.98528	5.72405e-05	-1.77315	-0.950579	5.78322e-05	-1.77301	-0.950156
92915978	rs61857946	3.02809e-07	0.0719005	-0.153179	0.000891164	0.230964	-0.209424	0.000900654	0.231014	-0.20861
92915989	rs61857947	3.03991e-07	0.0719005	-0.149282	0.000894539	0.230964	-0.205644	0.000904067	0.231014	-0.204828
92916244	rs73325237	4.57072e-08	-0.866255	-1.10587	0.000106746	-0.994396	-1.10614	0.000107852	-0.99381	-1.10614
92916561	rs11186472	4.7703e-08	-0.82337	-1.10601	0.000111077	-0.954569	-1.10619	0.00011223	-0.953969	-1.1062
92916799	rs79454630	1.17505e-07	-1.35703e-10	-1.0279	0.00032207	-1.35703e-10	-0.99622	0.000325215	-1.35703e-10	-0.99623
92917925	rs930399	1.18115e-07	-0.0277847	-0.994933	0.00032609	-0.00945016	-0.974364	0.000329307	-0.00961939	-0.974107
92918021	rs76292651	1.16179e-07	-1.35703e-10	-1.03925	0.000317741	-1.35703e-10	-1.00975	0.000320845	-1.35703e-10	-1.00976
92919088	rs11186475	4.1697e-08	-0.959108	-1.10484	9.80147e-05	-1.08037	-1.1055	9.90269e-05	-1.07982	-1.1055
92919256	rs74149061	4.2463e-08	-0.943137	-1.10261	9.96474e-05	-1.06561	-1.10374	0.000100676	-1.06505	-1.10375
92919313	rs147264369	5.75348e-08	-1.74199	-1.48718e-10	0.000151128	-1.75286	-1.48718e-10	0.000152692	-1.75229	-1.48718e-10
92919314	rs140729002	5.76897e-08	-1.7393	-1.48718e-10	0.000151484	-1.75051	-1.48718e-10	0.000153055	-1.74992	-1.48718e-10
92920172	rs7920232	4.10693e-08	-0.975751	-1.10337	9.66295e-05	-1.09575	-1.10436	9.76264e-05	-1.0952	-1.10437
92920266	rs190831680	1.40392e-07	-1.35703e-10	-0.84994	0.000390605	-1.35703e-10	-0.803292	0.000394466	-1.35703e-10	-0.803184
92920352	rs56339184	1.15175e-07	-1.06565	0.0177219	0.000303245	-1.07691	0.0204623	0.0003062	-1.07685	0.0203732
92921214	rs11186477	3.97055e-08	-1.09458	-1.01831	8.07449e-05	-1.39888	-0.980819	8.15681e-05	-1.39827	-0.981008
92921360	rs61857950	4.46017e-07	0.305977	-1.48718e-10	0.00153638	0.566194	-1.48718e-10	0.00155114	0.566031	-1.48718e-10
92921798	rs10785991	2.37115e-08	-1.65947	-0.968954	6.58411e-05	-1.59673	-0.987014	6.65008e-05	-1.59653	-0.986975
92923845	rs61857951	4.22907e-07	0.252773	-1.48718e-10	0.00145207	0.509761	-1.48718e-10	0.00146604	0.5096	-1.48718e-10
92924448	rs11593954	1.05974e-07	-1.13119	-1.48718e-10	0.000157579	-1.71106	-1.48718e-10	0.000159122	-1.71104	-1.48718e-10
92924535	rs61857952	4.22907e-07	0.252773	-1.48718e-10	0.00145207	0.509761	-1.48718e-10	0.00146604	0.5096	-1.48718e-10
92924923	rs59619411	2.76124e-08	-1.76164	-0.714476	6.76786e-05	-1.78529	-0.770926	6.83267e-05	-1.78523	-0.771185
92925343	rs12218813	2.82622e-08	-1.76164	-0.691217	6.85284e-05	-1.78529	-0.758447	6.91842e-05	-1.78523	-0.758713
92926315	rs12261600	1.92046e-06	2.20959	-0.443654	0.00525167	2.27626	-0.480944	0.00531357	2.27806	-0.48076
92926700	rs11186478	6.53216e-08	-0.805966	-0.809092	0.000133136	-1.11916	-0.760461	0.000134565	-1.11798	-0.760694
92927267	rs10881893	1.82823e-06	2.0432	-0.32648	0.00496499	2.10847	-0.369294	0.00502331	2.11024	-0.369112
92927424	rs10736060	9.14369e-08	-0.207746	-1.07098	0.000232175	-0.265995	-1.0575	0.000234495	-0.265947	-1.05734
92927605	rs61857953	4.46017e-07	0.305977	-1.48718e-10	0.00153638	0.566194	-1.48718e-10	0.00155114	0.566031	-1.48718e-10
92928027	rs10881894	2.85935e-08	-1.75778	-0.683415	6.99579e-05	-1.78399	-0.739105	7.06286e-05	-1.78392	-0.739366
92929185	rs117454128	2.07791e-07	-1.35703e-10	-0.457848	0.000625045	-1.35703e-10	-0.333165	0.000631423	-1.35703e-10	-0.332742
92929523	rs10736061	8.64097e-08	-0.241116	-1.09416	0.000222998	-0.277997	-1.08583	0.000225221	-0.277914	-1.08572
92930342	rs78554770	1.57377e-07	-1.35703e-10	-0.735739	0.000462794	-1.35703e-10	-0.633706	0.000467313	-1.35703e-10	-0.633719
92931292	rs11186480	1.20828e-07	-1.13058	0.130573	0.000247521	-1.37185	0.112361	0.000250107	-1.37117	0.112344
92931758	rs12785109	2.63694e-08	-1.57642	-0.945753	7.40704e-05	-1.5669	-0.899071	7.48484e-05	-1.5666	-0.898652
92932369	rs2288	2.1374e-08	-1.77201	-0.96019	5.74791e-05	-1.7841	-0.935467	5.80506e-05	-1.78412	-0.935283
92932937	rs7899233	7.25973e-08	-1.50894	-0.000507709	0.000211521	-1.44307	0.0264109	0.000213802	-1.44314	0.0274683
92933009	rs57588243	1.091e-07	-1.35703e-10	-1.10212	0.000290895	-1.35703e-10	-1.09803	0.00029374	-1.35703e-10	-1.09802
92933099	rs11596146	3.03021e-08	-1.45802	-0.925147	9.03837e-05	-1.42941	-0.83751	9.13292e-05	-1.42927	-0.836974
92933741	rs73325270	1.09052e-07	-1.35703e-10	-1.10255	0.000290713	-1.35703e-10	-1.09865	0.000293556	-1.35703e-10	-1.09865
92933926	rs7904027	2.36764e-08	-1.57651	-1.05339	6.7246e-05	-1.54216	-1.02047	6.79403e-05	-1.54189	-1.0202
92934326	rs79117543	1.56282e-07	-0.742719	-1.48718e-10	0.00038888	-0.807718	-1.48718e-10	0.000392338	-0.808595	-1.48718e-10
92934593	rs7908053	1.46849e-07	-0.804977	-1.48718e-10	0.000366137	-0.867979	-1.48718e-10	0.000369403	-0.868829	-1.48718e-10
92934727	rs12781768	2.36346e-08	-1.57651	-1.05516	6.70943e-05	-1.54216	-1.02273	6.77867e-05	-1.54189	-1.02246
92935046	rs7908601	2.1527e-07	-0.577683	0.155195	0.000545637	-0.592975	0.123942	0.000551139	-0.593797	0.125066
92935858	rs59147432	1.13168e-07	-1.35703e-10	-1.06551	0.000300948	-1.35703e-10	-1.06405	0.000303892	-1.35703e-10	-1.06405
92936680	rs144980778	1.87498e-07	-0.56061	-1.48718e-10	0.000519579	-0.517969	-1.48718e-10	0.000524026	-0.519176	-1.48718e-10
92937021	rs186198436	1.17271e-07	-1.0299	-1.48718e-10	0.000308068	-1.04067	-1.48718e-10	0.000311213	-1.04024	-1.48718e-10
92937045	rs77345886	2.35649e-08	-1.5707	-1.06392	6.69544e-05	-1.5359	-1.03108	6.76447e-05	-1.53562	-1.03083
92937298	rs146804082	1.53151e-07	-0.762958	-1.48718e-10	0.000381333	-0.827315	-1.48718e-10	0.000384727	-0.828183	-1.48718e-10
92937317	rs186393462	6.00387e-08	-1.69939	-1.48718e-10	0.000149255	-1.76533	-1.48718e-10	0.000150689	-1.7655	-1.48718e-10
92937372	rs11186486	2.30986e-08	-1.57805	-1.07656	6.51646e-05	-1.54382	-1.05025	6.58338e-05	-1.54356	-1.05003
92937432	rs28398010	1.17121e-07	-1.35703e-10	-1.03117	0.000311623	-1.35703e-10	-1.02919	0.000314672	-1.35703e-10	-1.02919
92937446	rs12772535	9.54829e-08	-1.0376	-0.197829	0.000234936	-1.23407	-0.0776053	0.000237373	-1.23438	-0.0767073
92937469	rs7097620	3.53347e-08	-1.15087	-1.07864	0.000100206	-1.11136	-1.0524	0.000101227	-1.11116	-1.05219
92937489	rs148354935	1.10944e-07	-1.35703e-10	-1.08536	0.000297615	-1.35703e-10	-1.07519	0.000300533	-1.35703e-10	-1.07516
92937515	rs7081882	2.89583e-08	-1.39105	-1.03748	8.37678e-05	-1.35973	-0.983206	8.46307e-05	-1.35958	-0.982842
92937921	rs7098577	2.26872e-08	-1.59239	-1.08019	6.39206e-05	-1.5593	-1.05404	6.45761e-05	-1.55904	-1.05383
92938019	rs10881895	1.86735e-08	-1.77395	-1.09333	4.94199e-05	-1.78501	-1.08563	4.99046e-05	-1.78503	-1.08558
92938168	rs10881896	1.96325e-08	-1.77575	-1.04144	5.24512e-05	-1.7858	-1.02531	5.29704e-05	-1.78581	-1.02517
92938181	rs7921841	1.45784e-07	-0.812257	-1.48718e-10	0.000363568	-0.875021	-1.48718e-10	0.000366812	-0.875868	-1.48718e-10
92938257	rs183426938	1.20848e-07	-0.999847	-1.48718e-10	0.000237737	-1.29982	-1.48718e-10	0.00023995	-1.30029	-1.48718e-10
92938465	rs10785994	1.9368e-08	-1.77899	-1.05177	5.17846e-05	-1.78699	-1.0369	5.22969e-05	-1.787	-1.03678
92938489	rs10881897	2.26469e-08	-1.7515	-0.922852	5.46303e-05	-1.7778	-0.992604	5.51649e-05	-1.77771	-0.992684
92938536	rs146830629	2.04346e-07	-0.474567	-1.48718e-10	0.000443962	-0.67525	-1.48718e-10	0.00044806	-0.675789	-1.48718e-10
92938712	rs12416675	2.32156e-08	-1.5707	-1.07886	6.54336e-05	-1.5359	-1.05406	6.61054e-05	-1.53562	-1.05384
92938899	rs7069106	2.19187e-07	-0.558991	0.154539	0.00057322	-0.574402	0.154684	0.00057901	-0.575229	0.155832
92938940	rs7087261	2.19974e-07	-0.558991	0.158121	0.000575278	-0.574402	0.158266	0.000581089	-0.575229	0.159416
92938943	rs11186487	2.22957e-08	-1.60621	-1.08377	6.25383e-05	-1.57427	-1.06093	6.31781e-05	-1.57402	-1.06074
92938953	rs17106346	1.13293e-07	-1.35703e-10	-1.0644	0.000305376	-1.35703e-10	-1.04944	0.000308371	-1.35703e-10	-1.04941
92939012	rs11186488	2.21621e-08	-1.7637	-0.932296	5.41747e-05	-1.78363	-0.995144	5.47029e-05	-1.78357	-0.995229
92939090	rs11186489	2.25417e-08	-1.57745	-1.10156	6.14467e-05	-1.55996	-1.09286	6.20682e-05	-1.55974	-1.09275
92939356	rs3962086	2.23883e-08	-1.60447	-1.08137	6.28689e-05	-1.57238	-1.05756	6.35126e-05	-1.57213	-1.05735
92939526	rs59837538	1.12237e-07	-1.35703e-10	-1.07377	0.000298426	-1.35703e-10	-1.07246	0.000301345	-1.35703e-10	-1.07246
92939667	rs111945122	1.13139e-07	-1.35703e-10	-1.06576	0.00030489	-1.35703e-10	-1.05104	0.000307881	-1.35703e-10	-1.051
92939704	rs4300317	2.23802e-08	-1.59766	-1.08854	6.2789e-05	-1.56501	-1.0662	6.3431e-05	-1.56475	-1.06601
92940033	rs11594071	2.2428e-08	-1.59766	-1.08641	6.29889e-05	-1.56501	-1.06302	6.36333e-05	-1.56475	-1.06283
92940671	rs150798272	1.86188e-07	-1.35703e-10	-0.567623	0.000497024	-1.35703e-10	-0.562349	0.000501893	-1.35703e-10	-0.562329
92940702	rs7096527	2.27877e-08	-1.74921	-0.918948	5.4974e-05	-1.77657	-0.987558	5.55125e-05	-1.77648	-0.987634
92941138	rs7920283	2.23911e-08	-1.76192	-0.923799	5.44188e-05	-1.78287	-0.991412	5.49502e-05	-1.7828	-0.991487
92941679	rs10881898	2.03975e-08	-1.72331	-1.05566	5.79748e-05	-1.70374	-1.00724	5.85703e-05	-1.70359	-1.0069
92941809	rs9663247	2.20997e-07	-0.493747	0.0975153	0.000560268	-0.509563	0.0669893	0.000565886	-0.510412	0.0680873
92941888	rs118000158	1.09849e-07	-1.35703e-10	-1.09528	0.0002909	-1.35703e-10	-1.09801	0.000293771	-1.35703e-10	-1.09792
92943312	rs60438346	1.10321e-07	-1.35703e-10	-1.09099	0.000293213	-1.35703e-10	-1.09009	0.000296081	-1.35703e-10	-1.09008
92943409	rs142643165	1.86092e-07	-1.35703e-10	-0.568138	0.000468776	-1.35703e-10	-0.620864	0.0004733	-1.35703e-10	-0.620989
92943988	rs10736062	2.17556e-07	-0.48307	0.0711482	0.000551696	-0.49895	0.0409605	0.00055722	-0.499803	0.0420463
92944093	rs141697254	1.15856e-07	-1.35703e-10	-1.04204	0.000312539	-1.35703e-10	-1.02626	0.000315604	-1.35703e-10	-1.02623
92944224	rs10785995	6.47078e-08	-1.15563	-0.468869	0.000148207	-1.45497	-0.317414	0.000149748	-1.45475	-0.317011
92944658	rs3980838	2.23011e-07	-0.0641929	-0.322966	0.000457424	-0.369606	-0.275772	0.000461978	-0.369721	-0.275478
92945189	rs10437467	7.17599e-08	-1.24551	-0.275547	0.000183248	-1.44599	-0.114156	0.000185205	-1.44605	-0.113198
92945221	rs10437468	7.17599e-08	-1.24551	-0.275547	0.000183248	-1.44599	-0.114156	0.000185205	-1.44605	-0.113198
92945569	rs10437469	7.17599e-08	-1.24551	-0.275547	0.000183248	-1.44599	-0.114156	0.000185205	-1.44605	-0.113198
92945597	rs10437470	7.17599e-08	-1.24551	-0.275547	0.000183248	-1.44599	-0.114156	0.000185205	-1.44605	-0.113198
92945779	rs6583758	2.63612e-07	-0.219901	-1.48718e-10	0.0007402	-0.164068	-1.48718e-10	0.000746578	-0.165217	-1.48718e-10
92946000	rs7902517	7.31858e-08	-1.21876	-0.282615	0.000185753	-1.42469	-0.121881	0.000187735	-1.42476	-0.120927
92946027	rs7902531	7.37049e-08	-1.21876	-0.275547	0.000187193	-1.42469	-0.114156	0.000189192	-1.42476	-0.113198
92946182	rs7902769	7.03809e-08	-1.27201	-0.268448	0.000180842	-1.46696	-0.106399	0.000182775	-1.46703	-0.105437
92946446	rs12244087	7.19222e-08	-1.23618	-0.282615	0.000183191	-1.43858	-0.121881	0.000185147	-1.43864	-0.120927
92946447	rs12244088	7.14179e-08	-1.23618	-0.289652	0.000181787	-1.43858	-0.129576	0.000183727	-1.43864	-0.128625
92946512	rs7906291	5.88191e-08	-1.39248	-0.327435	0.00016304	-1.50417	-0.172824	0.000164785	-1.50416	-0.171909
92946914	rs7082516	2.09256e-07	-0.438844	-0.0119777	0.000533675	-0.454993	-0.0362081	0.000539008	-0.45586	-0.0351273
92947116	rs7100396	6.88152e-08	-1.19994	-0.363017	0.000172672	-1.40962	-0.209972	0.000174507	-1.40969	-0.209061
92947833	rs4933650	2.05658e-07	-0.438844	-0.0293211	0.000524601	-0.454993	-0.0533577	0.000529838	-0.45586	-0.0522856
92947924	rs142309734	8.7402e-08	-1.32386	-1.48718e-10	0.000192133	-1.5128	-1.48718e-10	0.000193974	-1.513	-1.48718e-10
92948023	rs113233061	1.10813e-07	-1.35703e-10	-1.08653	0.000294557	-1.35703e-10	-1.08552	0.000297438	-1.35703e-10	-1.08551
92948031	rs113640843	7.22953e-08	-1.29088	-0.222743	0.000147371	-1.61531	-0.162727	0.000148892	-1.61484	-0.162653
92948202	rs7911631	6.51443e-08	-1.22713	-0.390643	0.000162475	-1.43137	-0.249095	0.000164202	-1.43144	-0.248187
92948478	rs10881900	1.73628e-07	-1.66384	1.02638	0.000406527	-1.70207	0.938733	0.000410979	-1.70186	0.939689
92948822	rs17106376	8.51595e-08	-1.34985	-1.48718e-10	0.000188343	-1.53273	-1.48718e-10	0.000190148	-1.53291	-1.48718e-10
92949003	rs12768855	6.43581e-08	-1.27249	-0.35743	0.000166389	-1.46734	-0.189317	0.000168166	-1.4674	-0.18836
92951840	rs2901260	1.693e-07	-0.200395	-0.462313	0.00038021	-0.414218	-0.416047	0.000383796	-0.414851	-0.415755
92952809	rs11186491	6.74623e-08	-1.19994	-0.382872	0.000171055	-1.40962	-0.21938	0.000172876	-1.40969	-0.218456
92952982	rs73310412	1.12518e-07	-1.35703e-10	-1.07127	0.000299188	-1.35703e-10	-1.06992	0.000302115	-1.35703e-10	-1.06991
92953026	rs12416166	6.70196e-08	-1.19994	-0.389456	0.000169812	-1.40962	-0.226672	0.000171619	-1.40969	-0.225752
92953060	rs57152340	1.19104e-07	-1.35703e-10	-1.01438	0.000302325	-1.35703e-10	-1.05948	0.000305268	-1.35703e-10	-1.05953
92953356	rs2421487	2.50128e-07	-0.333694	0.0612883	0.000617249	-0.378826	0.0331097	0.000623347	-0.379798	0.0341838
92953672	rs12416484	6.70196e-08	-1.19994	-0.389456	0.000169812	-1.40962	-0.226672	0.000171619	-1.40969	-0.225752
92953845	rs58364744	1.1334e-07	-1.35703e-10	-1.06399	0.000301414	-1.35703e-10	-1.0625	0.000304363	-1.35703e-10	-1.0625
92953952	rs12416527	6.82363e-08	-1.19041	-0.380993	0.000172728	-1.40197	-0.2173	0.000174566	-1.40204	-0.216375
92954086	rs80275462	1.12559e-07	-1.35703e-10	-1.0709	0.000305843	-1.35703e-10	-1.04792	0.000308841	-1.35703e-10	-1.04789
92954172	rs11186492	6.2846e-08	-1.29009	-0.363603	0.000162673	-1.48119	-0.198059	0.000164407	-1.48125	-0.197123
92954356	rs11186493	6.23026e-08	-1.29877	-0.363603	0.000161569	-1.488	-0.198059	0.000163291	-1.48806	-0.197123
92954499	rs10785996	1.6586e-07	-0.200395	-0.482842	0.000372212	-0.414218	-0.437306	0.000375721	-0.414851	-0.437018
92955129	rs3858285	9.17337e-08	-1.56595	0.290463	0.000234016	-1.65066	0.335063	0.000236543	-1.65067	0.336086
92955289	rs2420802	6.36534e-08	-1.29009	-0.350839	0.000164984	-1.48119	-0.183949	0.000166744	-1.48125	-0.183006
92955414	rs7919504	1.13786e-07	-1.35703e-10	-1.06006	0.000302621	-1.35703e-10	-1.05851	0.000305581	-1.35703e-10	-1.0585
92957138	rs57318884	1.1377e-07	-1.35703e-10	-1.0602	0.000302577	-1.35703e-10	-1.05865	0.000305537	-1.35703e-10	-1.05865
92957222	rs12778694	6.76154e-08	-1.18453	-0.396009	0.000167554	-1.41575	-0.233933	0.000169345	-1.41576	-0.233016
92957423	rs79316299	8.74249e-08	-1.3236	-1.48718e-10	0.000192172	-1.5126	-1.48718e-10	0.000194013	-1.51279	-1.48718e-10
92957781	rs4933205	2.51818e-07	-0.435654	0.169979	0.000622461	-0.479162	0.141854	0.000628658	-0.480099	0.14297
92958499	rs114529560	1.06228e-07	-1.12879	-1.48718e-10	0.000224148	-1.35868	-1.48718e-10	0.000226285	-1.35892	-1.48718e-10
92958507	rs4933651	2.27867e-07	-0.45842	0.092802	0.000563222	-0.501557	0.0642433	0.000568819	-0.502487	0.0653319
92958798	rs12218424	2.40869e-08	-1.52079	-1.09192	5.65307e-05	-1.63134	-1.10486	5.70744e-05	-1.63149	-1.10487
92958990	rs10881901	2.9534e-08	-1.58652	-0.82232	8.70379e-05	-1.56509	-0.739558	8.7907e-05	-1.56523	-0.739204
92958994	rs112574400	8.49065e-08	-1.35283	-1.48718e-10	0.000170386	-1.63292	-1.48718e-10	0.000172024	-1.63308	-1.48718e-10
92959879	rs12773770	3.36957e-08	-1.3404	-0.936611	8.55577e-05	-1.41794	-0.903859	8.63999e-05	-1.41814	-0.903593
92959893	rs10881902	5.25537e-08	-0.925771	-0.906773	0.000125888	-1.04995	-0.885641	0.000127056	-1.05052	-0.885575
92959981	rs73310426	9.23805e-08	-1.26846	-1.48718e-10	0.000173914	-1.61243	-1.48718e-10	0.000175636	-1.61231	-1.48718e-10
92960084	rs11186496	5.19533e-08	-0.912124	-0.93191	0.000124157	-1.03732	-0.912119	0.000125307	-1.03789	-0.912058
92960115	rs11186497	5.1264e-08	-1.15253	-0.704859	0.000147088	-1.06037	-0.719582	0.000148427	-1.06142	-0.719204
92960521	rs11186498	4.79029e-08	-0.9409	-0.984305	0.000114071	-1.06585	-0.968311	0.000115125	-1.06643	-0.968265
92961694	rs75240959	7.67245e-08	-1.45416	-1.48718e-10	0.000191974	-1.51363	-1.48718e-10	0.000193793	-1.51392	-1.48718e-10
92962073	rs2421485	1.99975e-07	-0.444966	-0.0512222	0.000543991	-0.406107	-0.0659492	0.000548946	-0.407535	-0.0651819
92962128	rs11186500	1.09608e-07	-1.35703e-10	-1.09747	0.000292669	-1.35703e-10	-1.09194	0.000295527	-1.35703e-10	-1.09196
92962993	rs72815404	6.6692e-08	-1.5943	-1.48718e-10	0.000181193	-1.57142	-1.48718e-10	0.00018293	-1.57162	-1.48718e-10
92964273	rs2901436	2.02564e-07	-0.379541	-0.103785	0.000570117	-0.307007	-0.11814	0.000575364	-0.308323	-0.117392
92964419	rs4297380	1.39368e-07	-0.926857	0.0695972	0.000465358	-0.686719	0.0585371	0.000469672	-0.688055	0.0593716
92964477	rs11186501	4.7531e-08	-1.53581	-0.397184	0.00010979	-1.70631	-0.366111	0.000110932	-1.70618	-0.365621
92964831	rs4443989	1.37595e-07	-0.946615	0.0765524	0.000458229	-0.709078	0.0654596	0.000462485	-0.7104	0.0662966
92965118	rs2421484	2.39355e-07	-0.316433	-1.48718e-10	0.000710766	-0.204645	-1.48718e-10	0.000716482	-0.206364	-1.48718e-10
92965590	rs4933652	5.47059e-08	-0.761543	-1.03086	0.000123413	-0.93704	-1.01841	0.000124567	-0.937521	-1.01835
92965671	rs4933653	2.05268e-08	-1.76026	-1.01239	5.33058e-05	-1.76432	-1.03063	5.38161e-05	-1.76445	-1.03069
92965821	rs10785997	1.29125e-07	-0.974449	0.040852	0.000428499	-0.740629	0.0299282	0.000432481	-0.741932	0.0307525
92966153	rs112985660	1.64812e-07	-1.35703e-10	-0.689573	0.000457969	-1.35703e-10	-0.644187	0.000462473	-1.35703e-10	-0.64413
92966543	rs7894809	1.2666e-07	-1.00273	0.0498576	0.000431981	-0.772749	0.0701424	0.000436014	-0.774032	0.0709893
92966563	rs4462250	1.97886e-07	-0.386729	-0.119962	0.000539016	-0.347043	-0.134199	0.000543896	-0.348501	-0.133458
92966582	rs7894925	1.39711e-07	-1.35703e-10	-0.854802	0.000384408	-1.35703e-10	-0.819284	0.000388184	-1.35703e-10	-0.819239
92966636	rs7894606	1.32086e-07	-0.983625	0.0726966	0.000451748	-0.751043	0.0931799	0.000455963	-0.75234	0.0940351
92966969	rs10748558	5.51623e-08	-0.731699	-1.0524	0.000123883	-0.909848	-1.0418	0.000125039	-0.910337	-1.04175
92967031	rs78228363	7.68218e-08	-1.45289	-1.48718e-10	0.000270713	-1.16993	-1.48718e-10	0.000273083	-1.17094	-1.48718e-10
92967579	rs7899285	5.43267e-08	-0.761543	-1.03782	0.000122488	-0.93704	-1.02593	0.000123633	-0.937521	-1.02588
92967874	rs12257267	6.91438e-08	-1.55819	-1.48718e-10	0.000153481	-1.73741	-1.48718e-10	0.000154988	-1.73737	-1.48718e-10
92968587	rs72815408	7.53914e-08	-1.47169	-1.48718e-10	0.000188951	-1.5295	-1.48718e-10	0.000190744	-1.52978	-1.48718e-10
92968949	rs17106432	7.05109e-08	-1.53861	-1.48718e-10	0.000154929	-1.72802	-1.48718e-10	0.000156451	-1.72797	-1.48718e-10
92969614	rs141268334	1.22294e-07	-1.35703e-10	-0.987951	0.000324632	-1.35703e-10	-0.988295	0.000327829	-1.35703e-10	-0.988226
92970340	rs75963066	6.11924e-08	-1.68036	-1.48718e-10	0.000154547	-1.73049	-1.48718e-10	0.000156059	-1.73049	-1.48718e-10
92971535	rs17106435	9.331e-08	-1.25845	-1.48718e-10	0.000174933	-1.60659	-1.48718e-10	0.000176665	-1.60646	-1.48718e-10
92972064	rs117927248	1.9957e-07	-1.35703e-10	-0.498214	0.000559675	-1.35703e-10	-0.443631	0.000565186	-1.35703e-10	-0.443563
92972428	rs10509623	9.60113e-08	-1.22991	-1.48718e-10	0.000177906	-1.58973	-1.48718e-10	0.000179669	-1.5896	-1.48718e-10
92972619	rs2421482	4.12199e-08	-1.28587	-0.789586	9.34849e-05	-1.46017	-0.773023	9.44441e-05	-1.46	-0.772707
92973275	rs10881903	5.36142e-08	-1.0309	-0.781668	0.000128739	-1.14731	-0.765884	0.000130022	-1.14744	-0.765571
92974729	rs10881904	4.06199e-08	-1.35395	-0.736172	9.43332e-05	-1.51469	-0.709462	9.53011e-05	-1.51454	-0.709133
92974968	rs7907197	2.42028e-07	-0.305325	-1.48718e-10	0.000698751	-0.221694	-1.48718e-10	0.000704228	-0.223616	-1.48718e-10
92975033	rs10881905	4.10946e-08	-1.24934	-0.829159	9.43671e-05	-1.41554	-0.808253	9.53355e-05	-1.41536	-0.807954
92976135	rs11186502	8.66047e-08	-1.33303	-1.48718e-10	0.000175416	-1.60383	-1.48718e-10	0.000177122	-1.60388	-1.48718e-10
92976570	rs6583759	3.29051e-08	-1.20225	-1.0985	6.61452e-05	-1.48746	-1.09168	6.67615e-05	-1.48791	-1.09169
92977017	rs6583760	5.57813e-08	-1.77294	-1.48718e-10	0.0001461	-1.78669	-1.48718e-10	0.000147531	-1.78668	-1.48718e-10
92977025	rs6583761	5.59377e-08	-1.77014	-1.48718e-10	0.000146007	-1.78733	-1.48718e-10	0.000147436	-1.78732	-1.48718e-10
92977542	rs75636225	5.98179e-08	-1.70308	-1.48718e-10	0.000177939	-1.58955	-1.48718e-10	0.000179723	-1.5893	-1.48718e-10
92978092	rs113878545	7.28656e-08	-1.50576	-1.48718e-10	0.00018652	-1.54245	-1.48718e-10	0.000188367	-1.54232	-1.48718e-10
92978249	rs75754021	5.53112e-08	-1.78141	-1.48718e-10	0.000146127	-1.78651	-1.48718e-10	0.000147551	-1.78654	-1.48718e-10
92979176	rs7894133	5.54354e-08	-1.77916	-1.48718e-10	0.000146264	-1.78557	-1.48718e-10	0.000147695	-1.78557	-1.48718e-10
92979216	rs72815411	9.57226e-08	-1.23293	-1.48718e-10	0.000173868	-1.61269	-1.48718e-10	0.000175457	-1.61332	-1.48718e-10
92980773	rs73310474	2.63889e-08	-1.71892	-0.802521	7.83794e-05	-1.5942	-0.815227	7.91264e-05	-1.59435	-0.81532
92981192	rs146237275	9.30622e-08	-1.26111	-1.48718e-10	0.000462525	-0.634288	-1.48718e-10	0.000467356	-0.633627	-1.48718e-10
92982226	rs75713540	1.16209e-07	-1.35703e-10	-1.03899	0.000304008	-1.35703e-10	-1.05393	0.000306947	-1.35703e-10	-1.05404
92982238	rs12768356	6.0381e-08	-1.69371	-1.48718e-10	0.000151214	-1.75229	-1.48718e-10	0.000152685	-1.75234	-1.48718e-10
92982908	rs11186505	7.98804e-08	-0.988008	-0.425841	0.000147613	-1.34242	-0.433969	0.000148982	-1.34253	-0.434361
92983133	rs11186506	8.10325e-08	-0.988008	-0.411522	0.00014973	-1.34242	-0.419735	0.000151117	-1.34253	-0.420131
92983831	rs11186507	5.87883e-08	-1.43024	-0.290196	0.000152069	-1.44599	-0.300664	0.000153576	-1.44544	-0.301079
92984055	rs35984384	5.99842e-08	-1.7003	-1.48718e-10	0.000150609	-1.7563	-1.48718e-10	0.000152075	-1.75635	-1.48718e-10
92984783	rs7071503	6.12478e-08	-1.67945	-1.48718e-10	0.000152574	-1.74334	-1.48718e-10	0.000154058	-1.74339	-1.48718e-10
92986012	rs149467686	1.08658e-07	-1.35703e-10	-1.10618	0.000289136	-1.35703e-10	-1.10409	0.000291964	-1.35703e-10	-1.10409
92987510	rs1057971	5.9918e-08	-1.7014	-1.48718e-10	0.000150509	-1.75696	-1.48718e-10	0.000151974	-1.75701	-1.48718e-10
92988247	rs145206415	5.64109e-08	-1.76172	-1.48718e-10	0.000146162	-1.78628	-1.48718e-10	0.000147579	-1.78635	-1.48718e-10
92988995	rs76157711	1.14604e-07	-1.35703e-10	-1.0529	0.000303376	-1.35703e-10	-1.05601	0.000306318	-1.35703e-10	-1.05609
92989524	rs35832595	5.97297e-08	-1.70455	-1.48718e-10	0.000150228	-1.75883	-1.48718e-10	0.00015169	-1.75888	-1.48718e-10
92989588	rs35112413	5.96052e-08	-1.70664	-1.48718e-10	0.000150044	-1.76006	-1.48718e-10	0.000151505	-1.7601	-1.48718e-10
92989826	rs11186509	8.39202e-08	-0.988008	-0.376505	0.000155034	-1.34242	-0.384924	0.000156469	-1.34253	-0.38533
92990108	rs12266301	6.02458e-08	-1.69595	-1.48718e-10	0.000151006	-1.75367	-1.48718e-10	0.000152476	-1.75371	-1.48718e-10
92990603	rs116997468	1.08156e-07	-1.11081	-1.48718e-10	0.000227601	-1.3434	-1.48718e-10	0.000230258	-1.34152	-1.48718e-10
92990633	rs111787725	6.73765e-08	-1.58408	-1.48718e-10	0.000317516	-1.01046	-1.48718e-10	0.00032062	-1.01046	-1.48718e-10
92990910	rs11186510	4.79658e-08	-1.04235	-0.881537	0.000112792	-1.15218	-0.893263	0.000113821	-1.15258	-0.89351
92991507	rs12774904	6.54015e-08	-1.61383	-1.48718e-10	0.000154085	-1.73348	-1.48718e-10	0.000155595	-1.73346	-1.48718e-10
92992332	rs9651430	6.0381e-08	-1.69371	-1.48718e-10	0.000151214	-1.75229	-1.48718e-10	0.000152685	-1.75234	-1.48718e-10
92993221	rs28661426	6.02458e-08	-1.69595	-1.48718e-10	0.000151006	-1.75367	-1.48718e-10	0.000152476	-1.75371	-1.48718e-10
92993286	rs28459398	6.08124e-08	-1.68659	-1.48718e-10	0.000151885	-1.74787	-1.48718e-10	0.000153362	-1.74792	-1.48718e-10
92994115	rs34328644	6.10505e-08	-1.68268	-1.48718e-10	0.000149804	-1.76166	-1.48718e-10	0.00015127	-1.76165	-1.48718e-10
92994634	rs7917134	6.0532e-08	-1.69121	-1.48718e-10	0.000151447	-1.75075	-1.48718e-10	0.00015292	-1.7508	-1.48718e-10
92994938	rs116973187	1.13554e-07	-1.35703e-10	-1.0621	0.000299935	-1.35703e-10	-1.06742	0.000302867	-1.35703e-10	-1.06742
92995580	rs7098133	7.05307e-08	-1.18608	-0.352252	0.000135249	-1.50289	-0.360983	0.000136512	-1.50284	-0.361466
92996017	rs7099079	6.07442e-08	-1.68771	-1.48718e-10	0.000151778	-1.74857	-1.48718e-10	0.000153254	-1.74862	-1.48718e-10
92996070	rs2421473	2.34869e-08	-1.78182	-0.856113	6.54525e-05	-1.73497	-0.854698	6.60817e-05	-1.73499	-0.854839
92996105	rs11186513	5.59441e-08	-1.77003	-1.48718e-10	0.000145961	-1.78765	-1.48718e-10	0.000147387	-1.78765	-1.48718e-10
92996367	rs11186514	6.0532e-08	-1.69121	-1.48718e-10	0.000151447	-1.75075	-1.48718e-10	0.00015292	-1.7508	-1.48718e-10
92996459	rs12253484	6.08872e-08	-1.68536	-1.48718e-10	0.000152002	-1.74709	-1.48718e-10	0.000153481	-1.74714	-1.48718e-10
92996797	rs35818406	6.06032e-08	-1.69003	-1.48718e-10	0.000151558	-1.75002	-1.48718e-10	0.000153032	-1.75007	-1.48718e-10
92996974	rs118156402	1.39506e-07	-1.35703e-10	-0.856269	0.00037337	-1.35703e-10	-0.848418	0.000376951	-1.35703e-10	-0.848602
92997930	rs192946889	2.71875e-07	-0.189038	-1.48718e-10	0.000487537	-0.581622	-1.48718e-10	0.000492851	-0.580511	-1.48718e-10
92998659	rs77570369	1.47237e-07	-1.35703e-10	-0.802334	0.000398931	-1.35703e-10	-0.782201	0.000402694	-1.35703e-10	-0.782541
92999654	rs113557607	6.89148e-08	-1.56151	-1.48718e-10	0.000177511	-1.59196	-1.48718e-10	0.000179241	-1.59198	-1.48718e-10
93000211	rs10881907	6.33e-08	-1.25173	-0.394767	0.000126871	-1.52405	-0.403768	0.000128056	-1.52405	-0.404196
93000981	rs34663905	5.95399e-08	-1.70773	-1.48718e-10	0.000149948	-1.7607	-1.48718e-10	0.000151408	-1.76074	-1.48718e-10
93003202	rs12241950	6.13281e-08	-1.67814	-1.48718e-10	0.000152702	-1.7425	-1.48718e-10	0.000154187	-1.74255	-1.48718e-10
93004825	rs7082510	6.16321e-08	-1.6732	-1.48718e-10	0.000153192	-1.7393	-1.48718e-10	0.000154681	-1.73935	-1.48718e-10
93004839	rs11186517	2.255e-08	-1.77316	-0.905479	6.33553e-05	-1.71307	-0.909157	6.3965e-05	-1.7131	-0.909282
93005457	rs2450446	5.44175e-08	-1.08898	-0.708712	0.000114058	-1.33134	-0.702937	0.000115136	-1.3313	-0.703306
93005572	rs117102647	2.18631e-07	-0.406995	-1.48718e-10	0.000357511	-0.891823	-1.48718e-10	0.000361471	-0.890534	-1.48718e-10
93005746	rs77566849	6.01428e-08	-1.69766	-1.48718e-10	0.000168381	-1.64476	-1.48718e-10	0.000169994	-1.64496	-1.48718e-10
93005884	rs12241146	6.16321e-08	-1.6732	-1.48718e-10	0.000153192	-1.7393	-1.48718e-10	0.000154681	-1.73935	-1.48718e-10
93006094	rs35720089	9.2165e-08	-1.2708	-1.48718e-10	0.000196172	-1.492	-1.48718e-10	0.000198058	-1.49216	-1.48718e-10
93007350	rs77033468	5.54006e-08	-1.77979	-1.48718e-10	0.0001493	-1.76503	-1.48718e-10	0.000150772	-1.76495	-1.48718e-10
93007783	rs35843976	6.16321e-08	-1.6732	-1.48718e-10	0.000153192	-1.7393	-1.48718e-10	0.000154681	-1.73935	-1.48718e-10
93007977	rs72815418	2.51787e-08	-1.77122	-0.797165	7.05192e-05	-1.71849	-0.796613	7.11986e-05	-1.71851	-0.796733
93008064	rs12267158	6.16321e-08	-1.6732	-1.48718e-10	0.000153192	-1.7393	-1.48718e-10	0.000154681	-1.73935	-1.48718e-10
93008177	rs12267225	6.19444e-08	-1.66814	-1.48718e-10	0.000153699	-1.73599	-1.48718e-10	0.000155193	-1.73605	-1.48718e-10
93009402	rs7068527	6.17872e-08	-1.67068	-1.48718e-10	0.000153443	-1.73766	-1.48718e-10	0.000154935	-1.73771	-1.48718e-10
93009779	rs80006613	1.08668e-07	-1.35703e-10	-1.10608	0.000289448	-1.35703e-10	-1.10301	0.000292271	-1.35703e-10	-1.10304
93010383	rs2450444	1.10073e-07	-0.235963	-0.857273	0.000325882	-0.119271	-0.865182	0.000328838	-0.119703	-0.865449
93010456	rs11186518	6.17872e-08	-1.67068	-1.48718e-10	0.000153443	-1.73766	-1.48718e-10	0.000154935	-1.73771	-1.48718e-10
93011741	rs2648717	5.9407e-08	-1.40909	-0.300875	0.000154219	-1.42771	-0.304904	0.00015574	-1.42714	-0.305385
93011770	rs2648718	8.96569e-08	-0.73032	-0.56807	0.000155845	-1.15077	-0.571363	0.000157285	-1.1509	-0.571756
93011859	rs12242548	6.16321e-08	-1.6732	-1.48718e-10	0.000153192	-1.7393	-1.48718e-10	0.000154681	-1.73935	-1.48718e-10
93011948	rs12264238	6.17872e-08	-1.67068	-1.48718e-10	0.000153443	-1.73766	-1.48718e-10	0.000154935	-1.73771	-1.48718e-10
93012285	rs7915050	6.17872e-08	-1.67068	-1.48718e-10	0.000153443	-1.73766	-1.48718e-10	0.000154935	-1.73771	-1.48718e-10
93012492	rs111397423	7.90692e-08	-1.42406	-1.48718e-10	0.000424593	-0.719856	-1.48718e-10	0.000428744	-0.719858	-1.48718e-10
93012968	rs2936565	3.58917e-08	-1.76061	-0.453267	9.11693e-05	-1.77672	-0.481549	9.20234e-05	-1.77662	-0.482053
93013045	rs2454532	1.41156e-07	-0.304883	-0.539634	0.000348208	-0.373504	-0.544683	0.000351344	-0.37391	-0.54504
93013083	rs34771310	6.17872e-08	-1.67068	-1.48718e-10	0.000153443	-1.73766	-1.48718e-10	0.000154935	-1.73771	-1.48718e-10
93013117	rs12775958	6.17872e-08	-1.67068	-1.48718e-10	0.000153443	-1.73766	-1.48718e-10	0.000154935	-1.73771	-1.48718e-10
93013360	rs35848051	5.53058e-08	-1.7815	-1.48718e-10	0.000157367	-1.71241	-1.48718e-10	0.000158902	-1.71243	-1.48718e-10
93013362	rs111683353	7.93559e-08	-1.42044	-1.48718e-10	0.000202047	-1.46249	-1.48718e-10	0.000204052	-1.46234	-1.48718e-10
93013376	rs35552285	6.19442e-08	-1.66815	-1.48718e-10	0.00015053	-1.75683	-1.48718e-10	0.000152017	-1.75672	-1.48718e-10
93013481	rs10881908	2.33254e-08	-1.78727	-0.857564	6.26208e-05	-1.77589	-0.857999	6.32244e-05	-1.7759	-0.858125
93013521	rs118016289	7.42243e-08	-1.48729	-1.48718e-10	0.000161507	-1.68644	-1.48718e-10	0.000163041	-1.68672	-1.48718e-10
93013833	rs12268373	6.19909e-08	-1.66739	-1.48718e-10	0.000155242	-1.726	-1.48718e-10	0.000156758	-1.72602	-1.48718e-10
93014855	rs117906088	5.97554e-08	-1.70412	-1.48718e-10	0.000167011	-1.65293	-1.48718e-10	0.000168611	-1.65312	-1.48718e-10
93015079	rs2648725	1.3886e-07	-0.54943	-0.311482	0.000614936	-0.0339848	-0.315485	0.000621073	-0.0333061	-0.315963
93015401	rs7897104	6.17872e-08	-1.67068	-1.48718e-10	0.000153443	-1.73766	-1.48718e-10	0.000154935	-1.73771	-1.48718e-10
93015561	rs7900499	6.19444e-08	-1.66814	-1.48718e-10	0.000153699	-1.73599	-1.48718e-10	0.000155193	-1.73605	-1.48718e-10
93015718	rs7900890	6.19444e-08	-1.66814	-1.48718e-10	0.000153699	-1.73599	-1.48718e-10	0.000155193	-1.73605	-1.48718e-10
93016070	rs12251037	6.13281e-08	-1.67814	-1.48718e-10	0.000152702	-1.7425	-1.48718e-10	0.000154187	-1.74255	-1.48718e-10
93016725	rs78883416	5.678e-08	-0.665412	-1.08978	0.000230177	-0.250126	-1.08201	0.00023269	-0.249052	-1.08196
93016897	rs7905513	6.00478e-08	-1.69924	-1.48718e-10	0.000150705	-1.75566	-1.48718e-10	0.000152172	-1.75571	-1.48718e-10
93017761	rs7085732	6.17872e-08	-1.67068	-1.48718e-10	0.000153443	-1.73766	-1.48718e-10	0.000154935	-1.73771	-1.48718e-10
93018045	rs2254391	6.46273e-08	-1.13186	-0.493887	0.000123778	-1.43816	-0.51434	0.000124946	-1.43816	-0.514675
93018071	rs7085807	6.19444e-08	-1.66814	-1.48718e-10	0.000153699	-1.73599	-1.48718e-10	0.000155193	-1.73605	-1.48718e-10
93018439	rs7070498	6.19444e-08	-1.66814	-1.48718e-10	0.000153699	-1.73599	-1.48718e-10	0.000155193	-1.73605	-1.48718e-10
93018772	rs7090340	6.19444e-08	-1.66814	-1.48718e-10	0.000153699	-1.73599	-1.48718e-10	0.000155193	-1.73605	-1.48718e-10
93018942	rs145919833	6.13169e-08	-1.67832	-1.48718e-10	0.000145969	-1.7876	-1.48718e-10	0.000147404	-1.78754	-1.48718e-10
93021322	rs182405295	8.9227e-08	-1.3032	-1.48718e-10	0.000192129	-1.51282	-1.48718e-10	0.000193931	-1.51322	-1.48718e-10
93021353	rs12253956	6.21196e-08	-1.66532	-1.48718e-10	0.000153987	-1.73412	-1.48718e-10	0.000155483	-1.73418	-1.48718e-10
93021610	rs12244459	6.17872e-08	-1.67068	-1.48718e-10	0.000153443	-1.73766	-1.48718e-10	0.000154935	-1.73771	-1.48718e-10
93021644	rs10509624	6.21196e-08	-1.66532	-1.48718e-10	0.000153987	-1.73412	-1.48718e-10	0.000155483	-1.73418	-1.48718e-10
93021947	rs4278434	6.21196e-08	-1.66532	-1.48718e-10	0.000153987	-1.73412	-1.48718e-10	0.000155483	-1.73418	-1.48718e-10
93022052	rs4451623	6.21196e-08	-1.66532	-1.48718e-10	0.000153987	-1.73412	-1.48718e-10	0.000155483	-1.73418	-1.48718e-10
93025674	rs7921621	6.21196e-08	-1.66532	-1.48718e-10	0.000153987	-1.73412	-1.48718e-10	0.000155483	-1.73418	-1.48718e-10
93026286	rs10047356	6.22812e-08	-1.66272	-1.48718e-10	0.000154252	-1.7324	-1.48718e-10	0.000155751	-1.73246	-1.48718e-10
93026996	rs2648721	2.2722e-07	0.268472	-0.636935	0.000554005	0.186195	-0.640009	0.000558809	0.185467	-0.640376
93027181	rs181100369	1.10792e-07	-1.35703e-10	-1.08672	0.000293666	-1.35703e-10	-1.08854	0.000296544	-1.35703e-10	-1.08852
93027453	rs12263099	6.19444e-08	-1.66814	-1.48718e-10	0.000153699	-1.73599	-1.48718e-10	0.000155193	-1.73605	-1.48718e-10
93028684	rs7903610	7.07041e-08	-1.53588	-1.48718e-10	0.00016815	-1.64613	-1.48718e-10	0.000169812	-1.64603	-1.48718e-10
93029371	rs7920860	6.17872e-08	-1.67068	-1.48718e-10	0.000153443	-1.73766	-1.48718e-10	0.000154935	-1.73771	-1.48718e-10
93030208	rs7084314	6.19444e-08	-1.66814	-1.48718e-10	0.000153699	-1.73599	-1.48718e-10	0.000155193	-1.73605	-1.48718e-10
93030957	rs68172749	6.53343e-08	-1.61486	-1.48718e-10	0.000153997	-1.73406	-1.48718e-10	0.000155505	-1.73404	-1.48718e-10
93030996	rs66538532	6.33114e-08	-1.64631	-1.48718e-10	0.000152755	-1.74215	-1.48718e-10	0.00015425	-1.74214	-1.48718e-10
93031066	rs66518918	6.11954e-08	-1.68031	-1.48718e-10	0.000149983	-1.76047	-1.48718e-10	0.00015145	-1.76046	-1.48718e-10
93031203	rs35222869	6.11954e-08	-1.68031	-1.48718e-10	0.000149983	-1.76047	-1.48718e-10	0.00015145	-1.76046	-1.48718e-10
93031282	rs7912950	6.17872e-08	-1.67068	-1.48718e-10	0.000153443	-1.73766	-1.48718e-10	0.000154935	-1.73771	-1.48718e-10
93031502	rs35609498	6.11954e-08	-1.68031	-1.48718e-10	0.000149983	-1.76047	-1.48718e-10	0.00015145	-1.76046	-1.48718e-10
93031580	rs80136010	8.47595e-08	-1.35456	-1.48718e-10	0.000477247	-0.602953	-1.48718e-10	0.000481912	-0.602955	-1.48718e-10
93032007	rs11186522	6.19444e-08	-1.66814	-1.48718e-10	0.000153699	-1.73599	-1.48718e-10	0.000155193	-1.73605	-1.48718e-10
93032301	rs9651432	6.17872e-08	-1.67068	-1.48718e-10	0.000153443	-1.73766	-1.48718e-10	0.000154935	-1.73771	-1.48718e-10
93032943	rs2631681	4.95154e-08	-1.06081	-0.831289	0.000100348	-1.32274	-0.839604	0.000101298	-1.32277	-0.839886
93033013	rs10881909	2.42745e-08	-1.77415	-0.830808	6.71099e-05	-1.72462	-0.840042	6.77593e-05	-1.72464	-0.84012
93033224	rs66464812	6.11954e-08	-1.68031	-1.48718e-10	0.000149983	-1.76047	-1.48718e-10	0.00015145	-1.76046	-1.48718e-10
93033407	rs66727333	6.53343e-08	-1.61486	-1.48718e-10	0.000153997	-1.73406	-1.48718e-10	0.000155505	-1.73404	-1.48718e-10
93033639	rs118081073	9.67357e-08	-1.2224	-1.48718e-10	0.000251532	-1.24342	-1.48718e-10	0.000254129	-1.24287	-1.48718e-10
93033917	rs145837383	1.18037e-07	-1.35703e-10	-1.02338	0.000315614	-1.35703e-10	-1.01647	0.000318692	-1.35703e-10	-1.01649
93034313	rs11186524	6.21196e-08	-1.66532	-1.48718e-10	0.000153987	-1.73412	-1.48718e-10	0.000155483	-1.73418	-1.48718e-10
93034428	rs11186525	6.21196e-08	-1.66532	-1.48718e-10	0.000153987	-1.73412	-1.48718e-10	0.000155483	-1.73418	-1.48718e-10
93035243	rs56018537	6.25941e-08	-1.65771	-1.48718e-10	0.00015063	-1.75616	-1.48718e-10	0.000152107	-1.75613	-1.48718e-10
93035593	rs10160027	6.21196e-08	-1.66532	-1.48718e-10	0.000153987	-1.73412	-1.48718e-10	0.000155483	-1.73418	-1.48718e-10
93036235	rs7896934	6.14791e-08	-1.67568	-1.48718e-10	0.000152945	-1.74091	-1.48718e-10	0.000154432	-1.74096	-1.48718e-10
93036391	rs7912140	6.21196e-08	-1.66532	-1.48718e-10	0.000153987	-1.73412	-1.48718e-10	0.000155483	-1.73418	-1.48718e-10
93036422	rs7911817	6.49842e-08	-1.62024	-1.48718e-10	0.000158842	-1.70308	-1.48718e-10	0.000160384	-1.70315	-1.48718e-10
93036715	rs7915347	6.24448e-08	-1.6601	-1.48718e-10	0.000154523	-1.73065	-1.48718e-10	0.000156024	-1.73071	-1.48718e-10
93036982	rs11186526	6.24448e-08	-1.6601	-1.48718e-10	0.000154523	-1.73065	-1.48718e-10	0.000156024	-1.73071	-1.48718e-10
93037169	rs61279719	6.22812e-08	-1.66272	-1.48718e-10	0.000154252	-1.7324	-1.48718e-10	0.000155751	-1.73246	-1.48718e-10
93037171	rs56693041	6.22812e-08	-1.66272	-1.48718e-10	0.000154252	-1.7324	-1.48718e-10	0.000155751	-1.73246	-1.48718e-10
93037409	rs2631676	7.2114e-08	-1.32994	-0.186194	0.000186803	-1.35043	-0.190501	0.00018865	-1.34981	-0.191016
93037610	rs2631677	9.55588e-08	-0.692661	-0.541977	0.000164708	-1.12146	-0.545348	0.000166229	-1.1216	-0.545751
93037648	rs150475474	1.1023e-07	-1.09181	-1.48718e-10	0.000590868	-0.389395	-1.48718e-10	0.000597079	-0.388667	-1.48718e-10
93037824	rs7919961	6.22812e-08	-1.66272	-1.48718e-10	0.000154252	-1.7324	-1.48718e-10	0.000155751	-1.73246	-1.48718e-10
93038530	rs2450445	5.34786e-08	-1.04768	-0.767422	0.000107997	-1.31222	-0.776659	0.000109016	-1.31225	-0.776972
93039126	rs41286928	5.49885e-08	-1.78726	-1.48718e-10	0.000148928	-1.76753	-1.48718e-10	0.000150365	-1.76765	-1.48718e-10
93041869	rs7074612	6.1491e-08	-1.67549	-1.48718e-10	0.000150352	-1.75801	-1.48718e-10	0.000151823	-1.758	-1.48718e-10
93042251	rs7075114	6.3295e-08	-1.64657	-1.48718e-10	0.000155945	-1.72148	-1.48718e-10	0.00015746	-1.72155	-1.48718e-10
93043858	rs13675	1.42333e-07	-0.49223	-0.343982	0.000637178	0.0339633	-0.347902	0.000643552	0.034655	-0.34837
93043929	rs14611	6.26105e-08	-1.65745	-1.48718e-10	0.000154798	-1.72887	-1.48718e-10	0.000156302	-1.72893	-1.48718e-10
93044205	rs117827122	1.49204e-07	-1.35703e-10	-0.789065	0.000373288	-1.35703e-10	-0.848638	0.000376845	-1.35703e-10	-0.848882
93044833	rs12764630	6.64359e-08	-1.59814	-1.48718e-10	0.00016139	-1.68716	-1.48718e-10	0.000162955	-1.68724	-1.48718e-10
93044927	rs12763224	6.39993e-08	-1.63551	-1.48718e-10	0.000152479	-1.74396	-1.48718e-10	0.000153966	-1.74398	-1.48718e-10
93045663	rs146237263	6.56113e-08	-1.61063	-1.48718e-10	0.000149778	-1.76183	-1.48718e-10	0.00015124	-1.76185	-1.48718e-10
93045702	rs17555472	2.01758e-07	-0.487312	-1.48718e-10	0.000377024	-0.83868	-1.48718e-10	0.000381085	-0.837695	-1.48718e-10
93047151	rs117762962	1.74118e-07	-0.634646	-1.48718e-10	0.000332648	-0.963904	-1.48718e-10	0.000336209	-0.962985	-1.48718e-10
93048477	rs12785046	8.88426e-08	-1.30751	-1.48718e-10	0.000208456	-1.43126	-1.48718e-10	0.000210414	-1.43164	-1.48718e-10
93049095	rs2631683	3.20772e-08	-1.57111	-0.755122	7.46263e-05	-1.69397	-0.764526	7.53292e-05	-1.694	-0.764845
93049330	rs7090907	5.73801e-08	-1.74468	-1.48718e-10	0.000147103	-1.77985	-1.48718e-10	0.000148538	-1.77988	-1.48718e-10
93049450	rs2648716	5.32349e-08	-1.6006	-0.219063	0.000121627	-1.74004	-0.229985	0.000122756	-1.74007	-0.230443
93050333	rs10509625	2.90172e-08	-1.78647	-0.640016	7.82125e-05	-1.77853	-0.633033	7.89645e-05	-1.77853	-0.633185
93050540	rs66530003	8.52607e-08	-1.34867	-1.48718e-10	0.00020122	-1.46659	-1.48718e-10	0.000203114	-1.46695	-1.48718e-10
93050647	rs2631684	4.29561e-08	-0.941953	-1.09225	0.000119318	-0.912969	-1.07623	0.000120418	-0.913492	-1.07625
93050781	rs67319671	8.52607e-08	-1.34867	-1.48718e-10	0.00020122	-1.46659	-1.48718e-10	0.000203114	-1.46695	-1.48718e-10
93050825	rs67769460	8.48403e-08	-1.35361	-1.48718e-10	0.000200371	-1.47082	-1.48718e-10	0.000202258	-1.47117	-1.48718e-10
93050925	rs72815446	8.20199e-08	-1.37215	-0.0152688	0.000259735	-1.10992	-0.101408	0.000262138	-1.11002	-0.101827
93050965	rs148109207	7.63134e-08	-1.45953	-1.48718e-10	0.000178676	-1.58541	-1.48718e-10	0.000180328	-1.58594	-1.48718e-10
93051499	rs2648715	1.34046e-07	-0.983546	0.087347	0.00029969	-1.17437	0.106132	0.000302314	-1.1749	0.105647
93051744	rs2248920	7.28722e-08	-0.76926	-0.736413	0.00017761	-0.853724	-0.737673	0.000179138	-0.854585	-0.737974
93051921	rs2421475	3.61605e-08	-1.75333	-0.45308	0.000105782	-1.67142	-0.438185	0.000106785	-1.67154	-0.438358
93053063	rs2248787	1.2873e-07	-0.956897	0.0202334	0.000286892	-1.15107	0.0391872	0.000289399	-1.15161	0.0386966
93053496	rs2631685	6.67776e-08	-1.52351	-0.0695011	0.000167824	-1.58828	-0.0597962	0.000169355	-1.58844	-0.0602762
93053537	rs2631686	6.66155e-08	-1.53165	-0.0637942	0.000168069	-1.59534	-0.0512756	0.000169603	-1.5955	-0.0517577
93053698	rs2648714	6.77124e-08	-1.52351	-0.0556	0.000170661	-1.58828	-0.0430324	0.000172218	-1.58844	-0.0435164
93054625	rs2248572	6.17292e-08	-0.811936	-0.859687	0.000150346	-0.894574	-0.863476	0.000151658	-0.895415	-0.863671
93055832	rs2248443	5.11549e-08	-1.55712	-0.302404	0.00013007	-1.61497	-0.287942	0.000131273	-1.61516	-0.28828
93056572	rs2648713	5.86537e-08	-0.839546	-0.883183	0.000140811	-0.936785	-0.886786	0.000142048	-0.937579	-0.886972
93057020	rs2631687	1.27723e-07	-0.944512	-1.48718e-10	0.000468281	-0.62192	-1.48718e-10	0.000472188	-0.623339	-1.48718e-10
93058075	rs2245523	6.18652e-08	-1.75615	0.0867296	0.0001582	-1.78234	0.0752141	0.0001597	-1.78221	0.074789
93058242	rs2245518	2.29934e-08	-1.6485	-1.01068	5.59606e-05	-1.75647	-0.989868	5.64988e-05	-1.75681	-0.989689
93058323	rs4573601	5.88592e-08	-1.71923	-1.48718e-10	0.000146662	-1.78286	-1.48718e-10	0.000148103	-1.78281	-1.48718e-10
93058848	rs139849356	5.60979e-08	-1.76728	-1.48718e-10	0.000147648	-1.77616	-1.48718e-10	0.000149101	-1.7761	-1.48718e-10
93059276	rs11595984	2.34902e-08	-1.69602	-0.941776	6.50279e-05	-1.62232	-0.973847	6.56656e-05	-1.6221	-0.974044
93059495	rs76906295	5.63179e-08	-1.76337	-1.48718e-10	0.000146736	-1.78235	-1.48718e-10	0.00014818	-1.78229	-1.48718e-10
93059828	rs10430649	7.4522e-08	-1.7224	0.239117	0.000264938	-1.41949	0.227998	0.000267507	-1.4197	0.228128
93060218	rs3890159	2.57166e-08	-1.65134	-0.895906	7.18577e-05	-1.56385	-0.93245	7.25603e-05	-1.56359	-0.932712
93060349	rs2245310	5.00395e-08	-0.817861	-1.06371	0.00012623	-0.870068	-1.06282	0.000127373	-0.870673	-1.06292
93060457	rs2245251	3.09978e-08	-1.51261	-0.847854	7.28401e-05	-1.60625	-0.876471	7.34921e-05	-1.60668	-0.876861
93061202	rs151197321	9.65666e-08	-1.22415	-1.48718e-10	0.000274908	-1.15455	-1.48718e-10	0.000277446	-1.15509	-1.48718e-10
93061784	rs111805459	2.12753e-08	-1.67066	-1.06617	5.19514e-05	-1.7472	-1.07348	5.24421e-05	-1.74739	-1.07362
93061851	rs147568678	2.64594e-08	-1.50081	-1.01796	9.00056e-05	-1.25444	-1.01668	9.08748e-05	-1.25441	-1.01683
93062111	rs2450448	5.11247e-08	-0.802833	-1.05728	0.000128923	-0.855448	-1.05632	0.000130089	-0.856058	-1.05644
93062304	rs10881910	7.08042e-08	-1.68776	0.1533	0.000245974	-1.40208	0.13632	0.000248312	-1.40244	0.136414
93062367	rs148351852	6.64028e-08	-1.59864	-1.48718e-10	0.000159076	-1.7016	-1.48718e-10	0.000160629	-1.70162	-1.48718e-10
93062756	rs61875646	2.73354e-08	-1.38557	-1.10063	8.51506e-05	-1.22259	-1.10398	8.60034e-05	-1.22233	-1.104
93063448	rs61875647	3.07869e-08	-1.26184	-1.10545	9.02561e-05	-1.16214	-1.1062	9.11609e-05	-1.16189	-1.1062
93063863	rs141374234	6.24632e-08	-1.6598	-1.48718e-10	0.000152936	-1.74097	-1.48718e-10	0.000154429	-1.74098	-1.48718e-10
93063866	rs145217341	6.20464e-08	-1.6665	-1.48718e-10	0.000152323	-1.74499	-1.48718e-10	0.00015381	-1.745	-1.48718e-10
93063903	rs148090120	6.74911e-08	-1.58238	-1.48718e-10	0.00016085	-1.69052	-1.48718e-10	0.000162419	-1.69054	-1.48718e-10
93064366	rs149486234	5.61285e-08	-1.76674	-1.48718e-10	0.000145929	-1.78787	-1.48718e-10	0.000147355	-1.78787	-1.48718e-10
93064890	rs2936567	4.10575e-08	-1.00255	-1.07686	0.000112202	-0.974568	-1.07612	0.000113239	-0.975017	-1.0762
93064999	rs150806683	6.56808e-08	-1.60957	-1.48718e-10	0.000155401	-1.72498	-1.48718e-10	0.000156927	-1.72494	-1.48718e-10
93065225	rs12770297	5.13945e-08	-0.789195	-1.06565	0.000133031	-0.815624	-1.06479	0.000134231	-0.81627	-1.06489
93065397	rs10881911	5.07063e-08	-0.804329	-1.064	0.000131278	-0.830555	-1.06311	0.000132463	-0.831196	-1.06322
93065817	rs7097190	5.1472e-08	-0.787688	-1.06565	0.000129735	-0.840712	-1.06479	0.000130909	-0.841326	-1.06489
93065932	rs61875648	3.30811e-08	-1.51026	-0.785157	9.19632e-05	-1.42148	-0.828123	9.28661e-05	-1.42111	-0.828452
93065950	rs7097583	4.91975e-08	-0.834245	-1.06429	0.000127423	-0.860067	-1.06341	0.000128574	-0.860698	-1.06351
93065980	rs7097349	4.91975e-08	-0.834245	-1.06429	0.000127423	-0.860067	-1.06341	0.000128574	-0.860698	-1.06351
93065997	rs7097354	4.92408e-08	-0.834245	-1.06341	0.000127536	-0.860067	-1.06252	0.000128688	-0.860698	-1.06263
93066463	rs10785998	5.06225e-08	-0.804329	-1.06565	0.000131059	-0.830555	-1.06479	0.000132242	-0.831196	-1.06489
93066581	rs141942544	1.49975e-07	-1.35703e-10	-0.78391	0.000422532	-1.35703e-10	-0.724723	0.000426795	-1.35703e-10	-0.724414
93066646	rs150124222	5.59941e-08	-1.76913	-1.48718e-10	0.000153104	-1.73987	-1.48718e-10	0.000154573	-1.74005	-1.48718e-10
93066789	rs7068273	4.2398e-08	-0.974087	-1.07319	0.000107419	-1.02184	-1.07241	0.000108399	-1.0224	-1.0725
93067144	rs7474654	3.45215e-07	0.0497876	-1.48718e-10	0.00112555	0.255042	-1.48718e-10	0.00114019	0.258235	-1.48718e-10
93068022	rs7898127	6.61451e-08	-1.60253	-1.48718e-10	0.00015866	-1.70422	-1.48718e-10	0.000160209	-1.70424	-1.48718e-10
93068186	rs111424993	5.86746e-08	-1.72237	-1.48718e-10	0.000149688	-1.76243	-1.48718e-10	0.000151113	-1.76269	-1.48718e-10
93068201	rs74150631	6.62806e-08	-1.60048	-1.48718e-10	0.000158879	-1.70285	-1.48718e-10	0.00016043	-1.70286	-1.48718e-10
93068214	rs72815469	8.67626e-08	-1.3312	-1.48718e-10	0.000164092	-1.67056	-1.48718e-10	0.000165588	-1.67121	-1.48718e-10
93068490	rs181374152	5.58029e-08	-1.77255	-1.48718e-10	0.000161299	-1.68773	-1.48718e-10	0.000162911	-1.68751	-1.48718e-10
93069948	rs6583763	1.94643e-08	-1.77763	-1.04817	5.76887e-05	-1.64775	-1.06817	5.82194e-05	-1.64823	-1.06827
93070134	rs12780689	1.02222e-07	-1.16724	-1.48718e-10	0.000203132	-1.45713	-1.48718e-10	0.000205214	-1.45666	-1.48718e-10
93070561	rs144555721	6.56219e-08	-1.61047	-1.48718e-10	0.000155605	-1.72367	-1.48718e-10	0.00015714	-1.72358	-1.48718e-10
93070877	rs2648723	3.86503e-08	-1.07756	-1.06227	9.87309e-05	-1.11953	-1.05906	9.96213e-05	-1.12019	-1.05916
93070898	rs2648722	4.82743e-08	-0.955746	-0.961734	6.85552e-05	-1.5594	-0.983954	6.9221e-05	-1.55922	-0.984192
93071076	rs72815471	1.03404e-07	-1.15574	-1.48718e-10	0.000204847	-1.44872	-1.48718e-10	0.000206949	-1.44824	-1.48718e-10
93071154	rs7071917	1.96916e-08	-1.78143	-1.03276	5.93719e-05	-1.63164	-1.05552	5.99156e-05	-1.63215	-1.05563
93071158	rs75347105	1.2278e-07	-0.983986	-1.48718e-10	0.000252656	-1.23896	-1.48718e-10	0.000255123	-1.23897	-1.48718e-10
93071262	rs2255188	4.78802e-08	-0.972543	-0.953135	6.80317e-05	-1.5765	-0.974519	6.86904e-05	-1.57634	-0.974767
93071264	rs116888905	1.30301e-07	-0.924536	-1.48718e-10	0.000216394	-1.39389	-1.48718e-10	0.000218562	-1.39365	-1.48718e-10
93071426	rs141109119	8.03728e-08	-1.4077	-1.48718e-10	0.000231516	-1.32634	-1.48718e-10	0.000233725	-1.32657	-1.48718e-10
93071637	rs2255092	5.187e-08	-0.941222	-0.904419	7.28799e-05	-1.55175	-0.93042	7.35843e-05	-1.55158	-0.930707
93071945	rs2421322	1.93662e-08	-1.77751	-1.05334	5.8016e-05	-1.64049	-1.06977	5.85485e-05	-1.64099	-1.06987
93072434	rs7101348	1.9328e-08	-1.78242	-1.05041	5.94636e-05	-1.61829	-1.06734	6.0007e-05	-1.61882	-1.06743
93072653	rs6583764	1.99263e-08	-1.75596	-1.04638	5.53379e-05	-1.69357	-1.06396	5.5851e-05	-1.69397	-1.06406
93073232	rs148186657	7.6514e-08	-1.45691	-1.48718e-10	0.00019935	-1.47593	-1.48718e-10	0.000201265	-1.47609	-1.48718e-10
93073460	rs59544931	5.56047e-08	-1.77611	-1.48718e-10	0.000146038	-1.78712	-1.48718e-10	0.000147465	-1.78712	-1.48718e-10
93073888	rs11186535	1.19944e-07	-1.35703e-10	-1.00735	0.0003251	-1.35703e-10	-0.986854	0.000328317	-1.35703e-10	-0.986736
93074640	rs80130739	1.27985e-07	-1.35703e-10	-0.942466	0.000350719	-1.35703e-10	-0.911002	0.000354065	-1.35703e-10	-0.911236
93075193	rs72815474	5.88124e-08	-1.72003	-1.48718e-10	0.000146117	-1.78658	-1.48718e-10	0.000147545	-1.78658	-1.48718e-10
93077075	rs10748559	2.76892e-08	-1.66064	-0.812701	6.84353e-05	-1.73631	-0.80879	6.91089e-05	-1.73639	-0.808647
93077762	rs76882665	7.13604e-07	-1.35703e-10	0.775948	0.00188536	-1.35703e-10	0.770885	0.00190551	-1.35703e-10	0.771787
93080786	rs189924323	1.48681e-07	-1.35703e-10	-0.792574	0.000400158	-1.35703e-10	-0.779129	0.00040399	-1.35703e-10	-0.779327
93083895	rs2421515	6.12953e-08	-1.67868	-1.48718e-10	0.000151893	-1.74781	-1.48718e-10	0.000153373	-1.74785	-1.48718e-10
93087504	rs140257572	1.01833e-07	-1.17105	-1.48718e-10	0.000217516	-1.38871	-1.48718e-10	0.000219765	-1.38816	-1.48718e-10
93088090	rs76632532	3.52096e-07	-1.35703e-10	0.0695226	0.000876382	-1.35703e-10	0.00481418	0.000884933	-1.35703e-10	0.0047951
93088096	rs142544727	1.20089e-07	-1.35703e-10	-1.00614	0.000319493	-1.35703e-10	-1.00425	0.000322649	-1.35703e-10	-1.00415
93088644	rs117234503	1.15487e-07	-1.35703e-10	-1.04522	0.000303179	-1.35703e-10	-1.05666	0.000306147	-1.35703e-10	-1.05665
93088688	rs61875654	5.51611e-08	-1.78412	-1.48718e-10	0.000146097	-1.78672	-1.48718e-10	0.000147526	-1.78671	-1.48718e-10
93089684	rs113889578	5.5303e-08	-1.78155	-1.48718e-10	0.000147153	-1.77951	-1.48718e-10	0.000148603	-1.77944	-1.48718e-10
93089893	rs6583765	5.59517e-08	-1.76989	-1.48718e-10	0.000156978	-1.71488	-1.48718e-10	0.000158524	-1.71481	-1.48718e-10
93089983	rs149381946	4.09655e-07	0.220935	-1.48718e-10	0.00043701	-0.691031	-1.48718e-10	0.000442314	-0.688698	-1.48718e-10
93090817	rs75884922	5.5649e-08	-1.77532	-1.48718e-10	0.000149282	-1.76515	-1.48718e-10	0.000150768	-1.76497	-1.48718e-10
93093652	rs76991198	7.2509e-07	-0.181935	0.973851	0.000834872	-0.984507	0.940797	0.000844237	-0.983533	0.941249
93094512	rs148909357	7.36939e-08	-1.49446	-1.48718e-10	0.000230209	-1.332	-1.48718e-10	0.000232416	-1.33219	-1.48718e-10
93096771	rs72815475	5.62555e-08	-1.76448	-1.48718e-10	0.000146671	-1.78279	-1.48718e-10	0.000148106	-1.78279	-1.48718e-10
93098170	rs7073311	5.72604e-08	-1.74677	-1.48718e-10	0.000152357	-1.74476	-1.48718e-10	0.000153892	-1.74447	-1.48718e-10
93098248	rs117247313	5.66571e-08	-1.75736	-1.48718e-10	0.000161561	-1.68611	-1.48718e-10	0.000163118	-1.68624	-1.48718e-10
93098281	rs2421479	5.89399e-08	-1.71786	-1.48718e-10	0.000147728	-1.77562	-1.48718e-10	0.000149128	-1.77591	-1.48718e-10
93098691	rs11186538	5.49549e-08	-1.78787	-1.48718e-10	0.000146047	-1.78706	-1.48718e-10	0.000147471	-1.78708	-1.48718e-10
93098763	rs76146948	2.78339e-07	-1.35703e-10	-0.165542	0.000721696	-1.35703e-10	-0.189384	0.000728935	-1.35703e-10	-0.189133
93101606	rs7923061	5.5063e-08	-1.7859	-1.48718e-10	0.000150391	-1.75775	-1.48718e-10	0.000151879	-1.75763	-1.48718e-10
93108141	rs140678354	5.60341e-08	-1.76842	-1.48718e-10	0.000170705	-1.63105	-1.48718e-10	0.000172338	-1.63126	-1.48718e-10
93108243	rs74575786	6.52915e-08	-1.61552	-1.48718e-10	0.000175387	-1.60399	-1.48718e-10	0.000177068	-1.60418	-1.48718e-10
93108371	rs11186539	1.01317e-06	1.12646	-1.48718e-10	0.00526892	1.79859	-1.48718e-10	0.00534069	1.80239	-1.48718e-10
93109231	rs142692221	6.24701e-08	-1.65969	-1.48718e-10	0.000154465	-1.73102	-1.48718e-10	0.000155865	-1.73173	-1.48718e-10
93109351	rs12357302	6.65463e-07	0.706103	-1.48718e-10	0.00309084	1.26521	-1.48718e-10	0.00313275	1.26895	-1.48718e-10
93109660	rs12255508	5.49741e-08	-1.78752	-1.48718e-10	0.000146415	-1.78454	-1.48718e-10	0.000147857	-1.78447	-1.48718e-10
93109803	rs11186541	1.32887e-07	-0.0919957	-0.812889	0.000230829	-0.545453	-0.783857	0.00023315	-0.545011	-0.784026
93109940	rs142874236	7.94727e-08	-1.41897	-1.48718e-10	0.000305879	-1.0478	-1.48718e-10	0.000308427	-1.04923	-1.48718e-10
93110451	rs60853399	5.52652e-08	-1.78224	-1.48718e-10	0.000152141	-1.74618	-1.48718e-10	0.00015365	-1.74604	-1.48718e-10
93111129	rs11186542	1.39989e-07	-1.35703e-10	-0.85282	0.000406283	-1.35703e-10	-0.763937	0.000410338	-1.35703e-10	-0.763736
93111776	rs117727930	8.20278e-08	-1.38732	-1.48718e-10	0.000172051	-1.6232	-1.48718e-10	0.000173862	-1.62245	-1.48718e-10
93112177	rs149190735	1.17575e-07	-1.35703e-10	-1.02731	0.000308149	-1.35703e-10	-1.0404	0.000311167	-1.35703e-10	-1.04039
93112402	rs77581154	4.62825e-08	-1.0502	-0.909418	0.000268203	-0.266326	-0.912918	0.000271066	-0.265526	-0.91283
93113455	rs12251250	9.43454e-08	-0.591368	-0.65605	0.000165296	-1.04863	-0.614623	0.000166959	-1.04818	-0.61479
93115490	rs180899523	5.54298e-08	-1.77926	-1.48718e-10	0.000148375	-1.77125	-1.48718e-10	0.000149846	-1.77111	-1.48718e-10
93116344	rs34029408	7.27218e-08	-1.50774	-1.48718e-10	0.00018189	-1.56759	-1.48718e-10	0.000183825	-1.56673	-1.48718e-10
93118139	rs117862704	5.64508e-07	0.541575	-1.48718e-10	0.000578971	-0.409736	-1.48718e-10	0.000586237	-0.406992	-1.48718e-10
93119072	rs149558432	5.60529e-08	-1.76808	-1.48718e-10	0.000169355	-1.63899	-1.48718e-10	0.000170958	-1.6393	-1.48718e-10
93119767	rs11186543	5.9031e-07	0.586268	-1.48718e-10	0.00265547	1.11339	-1.48718e-10	0.00269292	1.11766	-1.48718e-10
93121126	rs71479080	6.89189e-08	-1.56145	-1.48718e-10	0.000173486	-1.61489	-1.48718e-10	0.000175315	-1.61413	-1.48718e-10
93121897	rs190757741	1.73281e-07	-0.639468	-1.48718e-10	0.000517449	-0.522077	-1.48718e-10	0.000523711	-0.519777	-1.48718e-10
93122491	rs142091672	6.10261e-08	-1.68308	-1.48718e-10	0.000186013	-1.54517	-1.48718e-10	0.000187723	-1.54575	-1.48718e-10
93122765	rs189685608	5.8841e-08	-1.71954	-1.48718e-10	0.000170137	-1.63438	-1.48718e-10	0.000171735	-1.63477	-1.48718e-10
93123034	rs7083170	5.93255e-08	-1.71134	-1.48718e-10	0.000147101	-1.77987	-1.48718e-10	0.000148528	-1.77995	-1.48718e-10
93123705	rs142992090	1.38565e-07	-1.35703e-10	-0.86304	0.00036401	-1.35703e-10	-0.873806	0.000367576	-1.35703e-10	-0.873786
93124947	rs527339586	1.19902e-07	-1.35703e-10	-1.00771	0.000311798	-1.35703e-10	-1.02863	0.000314812	-1.35703e-10	-1.02874
93125344	rs12250544	5.8846e-08	-1.71946	-1.48718e-10	0.000146738	-1.78234	-1.48718e-10	0.000148163	-1.78241	-1.48718e-10
93125927	rs147042664	6.30187e-08	-1.65095	-1.48718e-10	0.000189373	-1.52727	-1.48718e-10	0.000191182	-1.52749	-1.48718e-10
93126279	rs4536121	2.12355e-07	-0.43612	-1.48718e-10	0.000640332	-0.309002	-1.48718e-10	0.000648201	-0.306516	-1.48718e-10
93127102	rs144023583	1.15972e-07	-1.35703e-10	-1.04103	0.000313705	-1.35703e-10	-1.02253	0.000316742	-1.35703e-10	-1.02263
93127873	rs12264143	5.94131e-08	-1.70987	-1.48718e-10	0.000146637	-1.78303	-1.48718e-10	0.000148061	-1.78309	-1.48718e-10
93128922	rs141654225	1.14003e-07	-1.35703e-10	-1.05816	0.000308008	-1.35703e-10	-1.04086	0.000310979	-1.35703e-10	-1.04099
93128954	rs72815477	5.96402e-08	-1.70605	-1.48718e-10	0.000146781	-1.78205	-1.48718e-10	0.000148207	-1.78211	-1.48718e-10
93129422	rs116997379	8.68046e-08	-1.30875	-0.021967	0.000184159	-1.58655	0.0313594	0.000185899	-1.5866	0.0310877
93130463	rs181456260	7.8336e-08	-1.43337	-1.48718e-10	0.000299683	-1.06826	-1.48718e-10	0.000302185	-1.06968	-1.48718e-10
93132254	rs193129411	1.09406e-07	-1.35703e-10	-1.09931	0.000295911	-1.35703e-10	-1.08093	0.000298807	-1.35703e-10	-1.08092
93132829	rs11498668	5.95668e-08	-1.70728	-1.48718e-10	0.0001473	-1.77852	-1.48718e-10	0.000148727	-1.7786	-1.48718e-10
93132851	rs141143347	6.58881e-07	0.696162	-1.48718e-10	0.00318001	1.29365	-1.48718e-10	0.00322533	1.29807	-1.48718e-10
93132988	rs72815478	5.95668e-08	-1.70728	-1.48718e-10	0.0001473	-1.77852	-1.48718e-10	0.000148727	-1.7786	-1.48718e-10
93133031	rs77716840	5.95668e-08	-1.70728	-1.48718e-10	0.0001473	-1.77852	-1.48718e-10	0.000148727	-1.7786	-1.48718e-10
93133386	rs11186546	5.95668e-08	-1.70728	-1.48718e-10	0.0001473	-1.77852	-1.48718e-10	0.000148727	-1.7786	-1.48718e-10
93133485	rs11186547	5.96586e-08	-1.70574	-1.48718e-10	0.000147378	-1.77799	-1.48718e-10	0.000148806	-1.77808	-1.48718e-10
93133997	rs61877860	1.12795e-07	-1.06881	-1.48718e-10	0.000272066	-1.16494	-1.48718e-10	0.000274819	-1.1646	-1.48718e-10
93134107	rs72815480	5.68879e-08	-1.7533	-1.48718e-10	0.000162788	-1.67854	-1.48718e-10	0.000164404	-1.67839	-1.48718e-10
93134204	rs7076396	5.79527e-08	-1.73475	-1.48718e-10	0.000146201	-1.786	-1.48718e-10	0.000147625	-1.78604	-1.48718e-10
93134498	rs147688990	5.82495e-08	-1.72964	-1.48718e-10	0.000151586	-1.74983	-1.48718e-10	0.000153013	-1.75019	-1.48718e-10
93134521	rs80302857	5.79739e-08	-1.73439	-1.48718e-10	0.000146165	-1.78625	-1.48718e-10	0.000147597	-1.78623	-1.48718e-10
93136392	rs117534326	5.50999e-08	-1.78523	-1.48718e-10	0.000149003	-1.76702	-1.48718e-10	0.000150406	-1.76738	-1.48718e-10
93136505	rs7073979	5.89161e-08	-1.71827	-1.48718e-10	0.000146045	-1.78707	-1.48718e-10	0.000147475	-1.78706	-1.48718e-10
93137060	rs187443951	1.15163e-07	-1.35703e-10	-1.04803	0.00031146	-1.35703e-10	-1.02972	0.000314503	-1.35703e-10	-1.02972
93137066	rs72815484	6.05417e-08	-1.69105	-1.48718e-10	0.000147439	-1.77757	-1.48718e-10	0.000148868	-1.77766	-1.48718e-10
93137151	rs118016129	3.13891e-07	-1.35703e-10	-0.045334	0.000788661	-1.35703e-10	-0.100652	0.000796314	-1.35703e-10	-0.100723
93139417	rs55973562	5.97324e-08	-1.7045	-1.48718e-10	0.000146843	-1.78163	-1.48718e-10	0.000148268	-1.78169	-1.48718e-10
93140052	rs12241018	5.92026e-08	-1.71342	-1.48718e-10	0.000146511	-1.78389	-1.48718e-10	0.000147936	-1.78394	-1.48718e-10
93140175	rs12248844	5.92026e-08	-1.71342	-1.48718e-10	0.000146511	-1.78389	-1.48718e-10	0.000147936	-1.78394	-1.48718e-10
93140206	rs12248892	5.71977e-08	-1.74787	-1.48718e-10	0.000147175	-1.77936	-1.48718e-10	0.000148621	-1.77932	-1.48718e-10
93140284	rs148342740	5.76125e-08	-1.74064	-1.48718e-10	0.000149271	-1.76522	-1.48718e-10	0.000150689	-1.7655	-1.48718e-10
93140393	rs12241262	5.74823e-08	-1.7429	-1.48718e-10	0.000146095	-1.78673	-1.48718e-10	0.000147516	-1.78678	-1.48718e-10
93140521	rs79474819	1.29659e-07	-0.929474	-1.48718e-10	0.000216653	-1.39269	-1.48718e-10	0.000218755	-1.39277	-1.48718e-10
93140548	rs12250578	5.78584e-08	-1.73638	-1.48718e-10	0.000146158	-1.7863	-1.48718e-10	0.000147582	-1.78634	-1.48718e-10
93140749	rs12242983	5.71445e-08	-1.7488	-1.48718e-10	0.000145943	-1.78777	-1.48718e-10	0.000147368	-1.78778	-1.48718e-10
93141138	rs72815486	6.18812e-08	-1.66916	-1.48718e-10	0.000147175	-1.77936	-1.48718e-10	0.000148614	-1.77937	-1.48718e-10
93141295	rs2631679	6.62761e-08	-1.60055	-1.48718e-10	0.000192407	-1.51137	-1.48718e-10	0.000194441	-1.51059	-1.48718e-10
93144029	rs74150670	2.8467e-08	-1.37951	-1.06613	6.86393e-05	-1.49343	-1.04869	6.93521e-05	-1.49291	-1.04861
93144297	rs76539257	1.17261e-07	-1.35703e-10	-1.02998	0.000316868	-1.35703e-10	-1.0125	0.000320009	-1.35703e-10	-1.01237
93145048	rs7894994	6.19911e-08	-1.66739	-1.48718e-10	0.000174193	-1.61083	-1.48718e-10	0.000175873	-1.61096	-1.48718e-10
93145440	rs6583769	2.56362e-08	-1.47242	-1.07796	5.80759e-05	-1.64353	-1.06571	5.86487e-05	-1.64352	-1.06563
93145497	rs6583770	3.14039e-08	-1.25237	-1.09508	7.1e-05	-1.42276	-1.08554	7.17277e-05	-1.42236	-1.08549
93145578	rs6583771	6.18632e-08	-1.66945	-1.48718e-10	0.000173757	-1.61333	-1.48718e-10	0.000175433	-1.61346	-1.48718e-10
93146556	rs75100399	6.23616e-08	-1.66143	-1.48718e-10	0.000175453	-1.60362	-1.48718e-10	0.000177144	-1.60375	-1.48718e-10
93146981	rs11186548	6.19584e-08	-1.66792	-1.48718e-10	0.000174081	-1.61147	-1.48718e-10	0.00017576	-1.6116	-1.48718e-10
93147050	rs181566481	8.95059e-08	-1.30008	-1.48718e-10	0.000168761	-1.64251	-1.48718e-10	0.000170564	-1.64161	-1.48718e-10
93147121	rs7903943	6.34146e-08	-1.64469	-1.48718e-10	0.000172836	-1.61865	-1.48718e-10	0.000174521	-1.61867	-1.48718e-10
93147261	rs117834260	2.31927e-07	-0.347958	-1.48718e-10	0.000705058	-0.212709	-1.48718e-10	0.00071158	-0.213229	-1.48718e-10
93149201	rs139372118	1.17539e-07	-1.02761	-1.48718e-10	0.000236995	-1.30295	-1.48718e-10	0.00023952	-1.30208	-1.48718e-10
93149220	rs4586060	2.64952e-08	-1.45819	-1.05923	6.78354e-05	-1.51342	-1.04048	6.85201e-05	-1.5132	-1.04039
93149440	rs113111561	1.42837e-07	0.0812216	-0.913897	0.000472118	0.274079	-0.887838	0.00047723	0.274894	-0.887613
93150607	rs72815488	2.04769e-07	-0.472497	-1.48718e-10	0.000666035	-0.269645	-1.48718e-10	0.00067276	-0.269329	-1.48718e-10
93151535	rs12241174	2.64406e-08	-1.44189	-1.07759	6.29222e-05	-1.56591	-1.06318	6.35729e-05	-1.56543	-1.0631
93152321	rs78345211	2.63805e-08	-1.45806	-1.0637	6.42331e-05	-1.56268	-1.04579	6.49002e-05	-1.56217	-1.0457
93152340	rs140040058	1.08657e-07	-1.10618	-1.48718e-10	0.000215921	-1.39608	-1.48718e-10	0.000218219	-1.39522	-1.48718e-10
93152951	rs7907154	2.72099e-08	-1.42328	-1.06751	6.71851e-05	-1.51394	-1.04959	6.78782e-05	-1.51349	-1.04952
93153596	rs7910864	2.91639e-08	-1.35922	-1.06223	7.1499e-05	-1.45806	-1.04324	7.22401e-05	-1.45756	-1.04316
93153905	rs12776845	1.11175e-07	-1.08328	-1.48718e-10	0.000249293	-1.25236	-1.48718e-10	0.000251749	-1.25229	-1.48718e-10
93154008	rs7911332	2.02589e-07	0.445658	-0.928862	0.000611786	0.537928	-0.892533	0.000618522	0.539001	-0.892385
93154633	rs7091647	2.98366e-08	-1.31812	-1.08053	6.94391e-05	-1.46488	-1.06565	7.01627e-05	-1.46431	-1.06559
93155754	rs7905307	2.9183e-08	-1.34587	-1.07492	6.83007e-05	-1.48783	-1.05924	6.9012e-05	-1.48728	-1.05916
93156014	rs34085547	5.56632e-08	-1.77506	-1.48718e-10	0.000145965	-1.78762	-1.48718e-10	0.000147392	-1.78762	-1.48718e-10
93156032	rs7920500	2.86246e-08	-1.36375	-1.07636	6.7185e-05	-1.50252	-1.06101	6.78837e-05	-1.50199	-1.06094
93156076	rs7920590	6.6708e-08	-1.59405	-1.48718e-10	0.000191047	-1.51847	-1.48718e-10	0.000192829	-1.51891	-1.48718e-10
93156287	rs12242238	2.85159e-08	-1.36827	-1.07565	6.69955e-05	-1.50623	-1.06013	6.7692e-05	-1.5057	-1.06005
93156728	rs7893331	2.7759e-08	-1.39446	-1.07636	6.55208e-05	-1.52761	-1.06101	6.62006e-05	-1.52709	-1.06094
93157342	rs7893826	2.74324e-08	-1.40701	-1.07565	6.49137e-05	-1.5378	-1.06013	6.55865e-05	-1.5373	-1.06005
93157568	rs74230679	1.68268e-07	-1.35703e-10	-0.668824	0.000423215	-1.35703e-10	-0.723109	0.000427399	-1.35703e-10	-0.723
93158084	rs117471638	1.45055e-07	-0.817269	-1.48718e-10	0.000545466	-0.469348	-1.48718e-10	0.000551497	-0.468081	-1.48718e-10
93158201	rs142537638	1.21344e-07	-1.35703e-10	-0.995747	0.000315445	-1.35703e-10	-1.017	0.000318547	-1.35703e-10	-1.01695
93158245	rs77138744	6.46529e-08	-1.62535	-1.48718e-10	0.000179153	-1.58275	-1.48718e-10	0.000180867	-1.58295	-1.48718e-10
93158742	rs12248059	7.28719e-08	-1.50568	-1.48718e-10	0.000204518	-1.45033	-1.48718e-10	0.000206463	-1.4506	-1.48718e-10
93159077	rs57996677	1.99071e-07	0.436107	-0.936828	0.00053889	0.429512	-0.910988	0.000544892	0.430662	-0.910792
93159181	rs7077715	2.82265e-08	-1.37724	-1.07688	6.64049e-05	-1.51357	-1.06164	6.70948e-05	-1.51305	-1.06157
93159689	rs7906515	2.80549e-08	-1.38125	-1.07897	6.60171e-05	-1.51685	-1.06423	6.67026e-05	-1.51632	-1.06415
93160508	rs75210077	1.42791e-07	0.0833947	-0.916392	0.000429507	0.18074	-0.889091	0.00043406	0.18135	-0.888885
93160525	rs7910317	6.75928e-08	-1.58088	-1.48718e-10	0.000188267	-1.53313	-1.48718e-10	0.000190065	-1.53335	-1.48718e-10
93160837	rs193140261	1.9206e-07	-0.536574	-1.48718e-10	0.000469948	-0.618366	-1.48718e-10	0.000475556	-0.616234	-1.48718e-10
93161297	rs117026137	1.45486e-07	-0.814298	-1.48718e-10	0.000547358	-0.465886	-1.48718e-10	0.000553411	-0.464616	-1.48718e-10
93161740	rs7901120	2.75303e-08	-1.40314	-1.07596	6.50931e-05	-1.53466	-1.06051	6.5768e-05	-1.53415	-1.06043
93162301	rs7901904	1.12639e-07	0.0179713	-1.08816	0.000326617	0.113622	-1.09582	0.000329998	0.114222	-1.09585
93162790	rs7081299	7.32575e-08	-1.5004	-1.48718e-10	0.000205701	-1.44457	-1.48718e-10	0.000207657	-1.44483	-1.48718e-10
93163559	rs118048579	5.51433e-08	-1.78445	-1.48718e-10	0.000150572	-1.75655	-1.48718e-10	0.000152057	-1.75646	-1.48718e-10
93163929	rs12247672	2.658e-08	-1.45229	-1.06193	6.38955e-05	-1.57087	-1.04287	6.45506e-05	-1.57048	-1.04279
93164257	rs11186557	1.21285e-07	-1.35703e-10	-0.996233	0.000334919	-1.35703e-10	-0.9571	0.000338183	-1.35703e-10	-0.95713
93165372	rs7915331	2.62637e-08	-1.44425	-1.08195	6.25052e-05	-1.56779	-1.06795	6.31506e-05	-1.56732	-1.06788
93166098	rs17106645	2.63589e-08	-1.44046	-1.08211	6.37696e-05	-1.5481	-1.06761	6.44313e-05	-1.54757	-1.06755
93166203	rs73316210	1.42611e-07	0.0985039	-0.932763	0.000426823	0.183375	-0.897995	0.000431494	0.184363	-0.897827
93166505	rs117732641	7.26282e-08	-1.50903	-1.48718e-10	0.00020644	-1.44098	-1.48718e-10	0.00020845	-1.44102	-1.48718e-10
93167508	rs11186558	2.6308e-08	-1.44455	-1.07996	6.36902e-05	-1.55149	-1.06546	6.43515e-05	-1.55097	-1.06539
93168270	rs60640820	2.65101e-08	-1.43605	-1.0808	6.30072e-05	-1.56122	-1.06652	6.36584e-05	-1.56074	-1.06645
93168279	rs57033814	2.59704e-08	-1.45596	-1.08146	6.19608e-05	-1.57714	-1.06734	6.26e-05	-1.57668	-1.06727
93169949	rs7081363	2.6881e-08	-1.44425	-1.05871	6.59208e-05	-1.54277	-1.03976	6.65949e-05	-1.54242	-1.03967
93170012	rs145070400	6.99998e-08	-0.646842	-0.899046	0.000206266	-0.580626	-0.861195	0.000208482	-0.579853	-0.861014
93170547	rs75727580	1.10862e-07	-1.08609	-1.48718e-10	0.000173614	-1.61415	-1.48718e-10	0.000175422	-1.61353	-1.48718e-10
93170767	rs11186560	2.56269e-08	-1.50338	-1.04735	6.20584e-05	-1.60954	-1.03337	6.26918e-05	-1.60921	-1.03327
93172387	rs190273384	2.33792e-08	-1.64517	-0.997365	5.7481e-05	-1.69573	-1.0238	5.80285e-05	-1.69601	-1.02378
93172612	rs79870737	5.79837e-08	-1.73422	-1.48718e-10	0.000157953	-1.70869	-1.48718e-10	0.000159477	-1.70881	-1.48718e-10
93174329	rs72819209	5.64164e-08	-1.76162	-1.48718e-10	0.000146014	-1.78728	-1.48718e-10	0.000147445	-1.78726	-1.48718e-10
93174677	rs10786000	6.44503e-08	-1.62849	-1.48718e-10	0.000202824	-1.45865	-1.48718e-10	0.000204561	-1.45985	-1.48718e-10
93175389	rs7904917	2.59304e-08	-1.5032	-1.03577	6.3884e-05	-1.59338	-1.02054	6.45315e-05	-1.59313	-1.02043
93175953	rs73316216	2.59222e-08	-1.51074	-1.02855	6.39941e-05	-1.5996	-1.01259	6.46427e-05	-1.59936	-1.01248
93176418	rs12355866	1.91031e-07	-0.541947	-1.48718e-10	0.00136082	0.444857	-1.48718e-10	0.00137711	0.447022	-1.48718e-10
93177227	rs7898769	2.57604e-08	-1.51817	-1.02737	6.36857e-05	-1.60572	-1.0113	6.4331e-05	-1.60549	-1.01119
93177933	rs12218668	4.47361e-08	-1.63879	-0.354806	0.000113877	-1.70757	-0.328304	0.000115026	-1.70742	-0.328131
93178435	rs57281864	2.61381e-08	-1.51074	-1.02025	6.45783e-05	-1.5996	-1.00351	6.52332e-05	-1.59936	-1.00339
93178437	rs61346715	6.81427e-08	-0.666309	-0.906467	0.000215475	-0.513976	-0.884168	0.00021771	-0.51356	-0.883991
93179069	rs141578219	2.90678e-07	-1.35703e-10	-0.122164	0.000836971	-1.35703e-10	-0.0411983	0.000845271	-1.35703e-10	-0.0410596
93179079	rs12253137	2.59222e-08	-1.51074	-1.02855	6.39941e-05	-1.5996	-1.01259	6.46427e-05	-1.59936	-1.01248
93179177	rs12268013	2.60197e-08	-1.50698	-1.02855	6.41927e-05	-1.59651	-1.01259	6.48435e-05	-1.59626	-1.01248
93180205	rs12240706	6.97598e-08	-0.684185	-0.865138	0.000221485	-0.533032	-0.837601	0.000223786	-0.532619	-0.83741
93180223	rs9651433	2.59527e-08	-1.51074	-1.02737	6.40767e-05	-1.5996	-1.0113	6.47262e-05	-1.59936	-1.01119
93180253	rs111692040	5.76486e-08	-1.74001	-1.48718e-10	0.000156839	-1.71577	-1.48718e-10	0.000158354	-1.71589	-1.48718e-10
93180796	rs143873838	1.42679e-07	-0.83378	-1.48718e-10	0.000356064	-0.895879	-1.48718e-10	0.000359617	-0.895678	-1.48718e-10
93181160	rs7916523	2.59527e-08	-1.51074	-1.02737	6.40767e-05	-1.5996	-1.0113	6.47262e-05	-1.59936	-1.01119
93181359	rs12242821	7.30617e-08	-0.630111	-0.872965	0.000232689	-0.475417	-0.845867	0.000235108	-0.474995	-0.845678
93181831	rs78769766	5.75632e-08	-1.7415	-1.48718e-10	0.000156554	-1.71759	-1.48718e-10	0.000158066	-1.71771	-1.48718e-10
93181900	rs118071562	1.83152e-07	-1.35703e-10	-0.584061	0.000483484	-1.35703e-10	-0.589969	0.000488026	-1.35703e-10	-0.590348
93183458	rs11186565	2.59834e-08	-1.51074	-1.02618	6.41601e-05	-1.5996	-1.01	6.48105e-05	-1.59936	-1.00989
93185478	rs74933208	1.12587e-07	-1.35703e-10	-1.07065	0.000298027	-1.35703e-10	-1.0738	0.000300965	-1.35703e-10	-1.07372
93186262	rs12249854	2.60284e-08	-1.51074	-1.02446	6.42817e-05	-1.5996	-1.00811	6.49334e-05	-1.59936	-1.00799
93186394	rs17106657	2.48107e-08	-1.55745	-1.02566	6.28432e-05	-1.62092	-1.00943	6.34832e-05	-1.62063	-1.00931
93188160	rs4537675	2.88116e-08	-1.62665	-0.806955	7.32579e-05	-1.67832	-0.798683	7.3982e-05	-1.67833	-0.798566
93190526	rs7919797	2.57888e-08	-1.51074	-1.0337	6.36322e-05	-1.5996	-1.01826	6.42769e-05	-1.59936	-1.01815
93190591	rs4415665	2.50092e-08	-1.53531	-1.03982	6.29461e-05	-1.60234	-1.02637	6.35817e-05	-1.60213	-1.02626
93190643	rs146618495	1.29157e-07	-0.933352	-1.48718e-10	0.000323964	-0.990357	-1.48718e-10	0.000327192	-0.990171	-1.48718e-10
93191445	rs7906306	2.59154e-08	-1.50698	-1.03256	6.39098e-05	-1.59651	-1.01701	6.45575e-05	-1.59626	-1.0169
93191466	rs146932488	1.30478e-07	-1.35703e-10	-0.923173	0.000346334	-1.35703e-10	-0.923585	0.000349751	-1.35703e-10	-0.923495
93192056	rs7077014	2.61627e-08	-1.5032	-1.02685	6.45135e-05	-1.59338	-1.01073	6.51677e-05	-1.59313	-1.01062
93192176	rs7076784	2.61939e-08	-1.5032	-1.02566	6.45979e-05	-1.59338	-1.00943	6.5253e-05	-1.59313	-1.00931
93192248	rs117261962	5.67882e-08	-1.75505	-1.48718e-10	0.000167551	-1.6497	-1.48718e-10	0.000169133	-1.65003	-1.48718e-10
93192583	rs7342052	2.59202e-08	-1.5032	-1.03616	6.36873e-05	-1.59338	-1.02362	6.43323e-05	-1.59313	-1.02352
93192960	rs7081707	5.85771e-08	-1.72404	-1.48718e-10	0.000159904	-1.69641	-1.48718e-10	0.000161445	-1.69655	-1.48718e-10
93193736	rs7910115	7.3021e-08	-0.620464	-0.883169	0.000232569	-0.465147	-0.856654	0.000234986	-0.464723	-0.85647
93194547	rs111631819	5.9465e-08	-1.70899	-1.48718e-10	0.000162784	-1.67856	-1.48718e-10	0.000164351	-1.67871	-1.48718e-10
93194730	rs13376868	2.61317e-08	-1.5032	-1.02803	6.44297e-05	-1.59338	-1.01203	6.50831e-05	-1.59313	-1.01192
93195375	rs118119919	1.11061e-07	-1.35703e-10	-1.0843	0.000301045	-1.35703e-10	-1.06373	0.000303993	-1.35703e-10	-1.06371
93195487	rs190527210	1.69161e-07	-1.35703e-10	-0.66353	0.000441821	-1.35703e-10	-0.680083	0.000446002	-1.35703e-10	-0.680393
93195677	rs146628901	6.62364e-08	-1.60115	-1.48718e-10	0.00018407	-1.55567	-1.48718e-10	0.00018583	-1.55589	-1.48718e-10
93196083	rs11186570	2.6101e-08	-1.5032	-1.02921	6.43467e-05	-1.59338	-1.01332	6.49991e-05	-1.59313	-1.01321
93196926	rs7908769	2.60025e-08	-1.50698	-1.02921	6.4146e-05	-1.59651	-1.01332	6.47963e-05	-1.59626	-1.01321
93197920	rs9804186	2.59722e-08	-1.50698	-1.03037	6.40639e-05	-1.59651	-1.0146	6.47133e-05	-1.59626	-1.01449
93198071	rs9804311	2.61701e-08	-1.49939	-1.03037	6.44671e-05	-1.59023	-1.0146	6.51208e-05	-1.58998	-1.01449
93198642	rs113933491	2.59422e-08	-1.50698	-1.03153	6.39825e-05	-1.59651	-1.01587	6.4631e-05	-1.59626	-1.01576
93198699	rs111889497	5.84773e-08	-1.72574	-1.48718e-10	0.000159578	-1.69846	-1.48718e-10	0.000161116	-1.69859	-1.48718e-10
93198704	rs150350607	1.40572e-07	-1.35703e-10	-0.848662	0.000395692	-1.35703e-10	-0.790352	0.000399543	-1.35703e-10	-0.790397
93198974	rs115358812	2.59422e-08	-1.50698	-1.03153	6.39825e-05	-1.59651	-1.01587	6.4631e-05	-1.59626	-1.01576
93198984	rs76070020	7.20275e-08	-0.627568	-0.889765	0.000212025	-0.550651	-0.863633	0.00021424	-0.550168	-0.863452
93200041	rs139542139	5.6112e-08	-1.76703	-1.48718e-10	0.000148336	-1.77151	-1.48718e-10	0.000149831	-1.77121	-1.48718e-10
93200109	rs55718133	2.58182e-08	-1.51074	-1.03256	6.37121e-05	-1.5996	-1.01701	6.43577e-05	-1.59936	-1.0169
93203980	rs118182931	6.50523e-08	-1.61919	-1.48718e-10	0.00016004	-1.69557	-1.48718e-10	0.000161476	-1.69636	-1.48718e-10
93204286	rs12257543	5.88764e-08	-1.71894	-1.48718e-10	0.000160879	-1.69033	-1.48718e-10	0.000162429	-1.69047	-1.48718e-10
93204436	rs9943307	2.57597e-08	-1.51074	-1.03483	6.3553e-05	-1.5996	-1.01951	6.41969e-05	-1.59936	-1.0194
93205375	rs11186572	2.40922e-08	-1.59925	-1.01324	0.000117556	-0.982475	-1.0216	0.000118831	-0.981532	-1.02148
93208933	rs56097320	2.55131e-08	-1.52149	-1.0337	6.30721e-05	-1.60845	-1.01826	6.37108e-05	-1.60821	-1.01815
93209303	rs143598172	7.36477e-08	-1.49509	-1.48718e-10	0.000163966	-1.67133	-1.48718e-10	0.000165646	-1.67086	-1.48718e-10
93209518	rs12269643	5.20089e-08	-0.945568	-0.897397	0.000123651	-1.08181	-0.871716	0.000124916	-1.08154	-0.871538
93209834	rs112254665	2.58182e-08	-1.51074	-1.03256	6.37121e-05	-1.5996	-1.01701	6.43577e-05	-1.59936	-1.0169
93209913	rs113791759	2.56269e-08	-1.51817	-1.03256	6.33233e-05	-1.60572	-1.01701	6.39647e-05	-1.60549	-1.0169
93209935	rs138331649	2.11214e-07	-1.35703e-10	-0.441508	0.0005734	-1.35703e-10	-0.419405	0.000578956	-1.35703e-10	-0.419492
93210161	rs112725424	5.88764e-08	-1.71894	-1.48718e-10	0.000160879	-1.69033	-1.48718e-10	0.000162429	-1.69047	-1.48718e-10
93210403	rs111866072	5.18128e-08	-0.951248	-0.895495	0.000123257	-1.08701	-0.869701	0.000124519	-1.08674	-0.869522
93210448	rs7895635	5.87047e-08	-1.72186	-1.48718e-10	0.000160321	-1.69381	-1.48718e-10	0.000161866	-1.69395	-1.48718e-10
93210725	rs12242257	7.17181e-08	-0.630534	-0.891102	0.000211077	-0.553714	-0.865049	0.000213283	-0.553231	-0.864868
93210757	rs192402326	8.13243e-08	-1.39593	-1.48718e-10	0.000197546	-1.48502	-1.48718e-10	0.000199493	-1.48494	-1.48718e-10
93210887	rs7899549	6.17951e-08	-1.67056	-1.48718e-10	0.000165681	-1.66092	-1.48718e-10	0.000167306	-1.66089	-1.48718e-10
93212246	rs12263089	2.63508e-08	-1.5032	-1.01968	6.50216e-05	-1.59338	-1.00289	6.56813e-05	-1.59313	-1.00277
93212696	rs117588698	1.08791e-07	-1.35703e-10	-1.10495	0.000288533	-1.35703e-10	-1.10618	0.000291353	-1.35703e-10	-1.10618
93212975	rs11186573	2.5905e-08	-1.51074	-1.02921	6.39475e-05	-1.5996	-1.01332	6.45957e-05	-1.59936	-1.01321
93214133	rs78316581	5.70044e-08	-1.75125	-1.48718e-10	0.000147624	-1.77632	-1.48718e-10	0.000149053	-1.77642	-1.48718e-10
93214282	rs113150082	5.89834e-08	-1.71712	-1.48718e-10	0.000161227	-1.68818	-1.48718e-10	0.00016278	-1.68832	-1.48718e-10
93214468	rs11492696	2.44203e-08	-1.58612	-1.01285	0.000120866	-0.955572	-1.02074	0.000122178	-0.954614	-1.02063
93214671	rs371297506	2.07179e-07	-1.35703e-10	-0.460795	0.000562267	-1.35703e-10	-0.439011	0.000567715	-1.35703e-10	-0.439097
93214762	rs12247442	2.58695e-08	-1.51447	-1.02685	6.39165e-05	-1.60268	-1.01073	6.45643e-05	-1.60244	-1.01062
93216620	rs76727931	1.8887e-07	-0.55332	-1.48718e-10	0.000425844	-0.716915	-1.48718e-10	0.000431109	-0.714356	-1.48718e-10
93217057	rs6583775	2.59315e-08	-1.51447	-1.02446	6.40845e-05	-1.60268	-1.00811	6.47341e-05	-1.60244	-1.00799
93217601	rs11186574	7.16769e-08	-0.642457	-0.879754	0.000211013	-0.566027	-0.853042	0.000213218	-0.565547	-0.852857
93217659	rs146740810	1.10814e-07	-1.35703e-10	-1.08653	0.000291395	-1.35703e-10	-1.09631	0.000294257	-1.35703e-10	-1.09626
93218611	rs7071064	5.82484e-08	-1.72966	-1.48718e-10	0.000158827	-1.70318	-1.48718e-10	0.000160358	-1.70331	-1.48718e-10
93218687	rs7087338	5.82484e-08	-1.72966	-1.48718e-10	0.000158827	-1.70318	-1.48718e-10	0.000160358	-1.70331	-1.48718e-10
93219246	rs6583776	2.60233e-08	-1.51447	-1.02092	6.43329e-05	-1.60268	-1.00424	6.49852e-05	-1.60244	-1.00412
93220104	rs11186575	6.96373e-08	-0.680545	-0.870534	0.000221678	-0.529151	-0.84061	0.000223971	-0.528738	-0.840462
93220871	rs12775728	5.60407e-08	-1.7683	-1.48718e-10	0.000146625	-1.78311	-1.48718e-10	0.000148061	-1.78309	-1.48718e-10
93221077	rs7920604	2.55852e-08	-1.51641	-1.03596	6.19849e-05	-1.62227	-1.02183	6.26157e-05	-1.62197	-1.02173
93221299	rs117679427	6.07256e-08	-1.68802	-1.48718e-10	0.000162362	-1.68116	-1.48718e-10	0.000164079	-1.68037	-1.48718e-10
93221600	rs2421517	5.27985e-08	-0.945568	-0.88233	0.000125639	-1.08181	-0.855766	0.000126925	-1.08154	-0.855581
93222235	rs41286932	8.03235e-08	-1.40832	-1.48718e-10	0.000172898	-1.61829	-1.48718e-10	0.000174588	-1.61829	-1.48718e-10
93222564	rs74650963	5.83156e-08	-1.72851	-1.48718e-10	0.000159048	-1.70179	-1.48718e-10	0.000160581	-1.70192	-1.48718e-10
93222825	rs61579794	6.98268e-08	-0.66611	-0.882252	0.000205376	-0.590461	-0.855683	0.000207521	-0.589985	-0.855498
93222959	rs35403049	1.1709e-07	-1.03144	-1.48718e-10	0.000260941	-1.20669	-1.48718e-10	0.00026351	-1.20663	-1.48718e-10
93225716	rs12266111	5.83692e-08	-1.72759	-1.48718e-10	0.000159223	-1.70068	-1.48718e-10	0.000160759	-1.70081	-1.48718e-10
93225721	rs12266112	6.66402e-08	-0.722107	-0.872965	0.000210952	-0.57349	-0.845867	0.000213141	-0.573084	-0.845678
93225994	rs79909213	5.49709e-08	-1.78758	-1.48718e-10	0.000154813	-1.72877	-1.48718e-10	0.000156444	-1.72802	-1.48718e-10
93226550	rs73316246	7.0012e-08	-0.668785	-0.876928	0.000222365	-0.516615	-0.850054	0.000224674	-0.5162	-0.849868
93227620	rs61877880	1.01096e-07	-1.17831	-1.48718e-10	0.000223511	-1.36153	-1.48718e-10	0.000225701	-1.36151	-1.48718e-10
93228534	rs186073916	1.26754e-07	-1.35703e-10	-0.952135	0.000335985	-1.35703e-10	-0.953922	0.00033928	-1.35703e-10	-0.953893
93228622	rs7075424	2.58782e-08	-1.51883	-1.02215	6.40165e-05	-1.60626	-1.00558	6.46654e-05	-1.60603	-1.00547
93230769	rs57314370	1.10351e-07	-1.35703e-10	-1.09072	0.000295245	-1.35703e-10	-1.08318	0.000298149	-1.35703e-10	-1.08313
93230954	rs117144859	5.7668e-08	-1.73968	-1.48718e-10	0.000170778	-1.63063	-1.48718e-10	0.00017258	-1.62985	-1.48718e-10
93231066	rs141587418	1.30299e-07	-1.35703e-10	-0.924549	0.000331049	-1.35703e-10	-0.968721	0.000334322	-1.35703e-10	-0.968613
93231297	rs13376715	5.13557e-08	-0.96761	-0.887994	0.000122394	-1.10198	-0.861759	0.000123647	-1.10171	-0.861577
93231324	rs147979310	5.89173e-08	-1.71825	-1.48718e-10	0.000154571	-1.73034	-1.48718e-10	0.000156057	-1.73049	-1.48718e-10
93231393	rs7895666	2.56366e-08	-1.51883	-1.03153	6.33611e-05	-1.60626	-1.01587	6.40029e-05	-1.60603	-1.01576
93232740	rs72819215	5.64623e-08	-1.76081	-1.48718e-10	0.000145997	-1.7874	-1.48718e-10	0.000147428	-1.78738	-1.48718e-10
93235862	rs78002787	7.34522e-08	-0.60586	-0.891886	0.000214852	-0.528239	-0.8728	0.000217097	-0.527751	-0.872624
93235872	rs57159565	6.54909e-08	-0.733573	-0.878896	0.000207084	-0.585731	-0.852135	0.000209231	-0.585327	-0.851949
93235999	rs7908457	2.57514e-08	-1.52252	-1.02337	6.37376e-05	-1.6093	-1.00692	6.43835e-05	-1.60906	-1.0068
93236263	rs7894248	2.57514e-08	-1.52252	-1.02337	6.37376e-05	-1.6093	-1.00692	6.43835e-05	-1.60906	-1.0068
93236569	rs72819217	5.7438e-08	-1.74367	-1.48718e-10	0.000146008	-1.78733	-1.48718e-10	0.000147432	-1.78735	-1.48718e-10
93239668	rs111475807	4.59696e-07	0.336185	-1.48718e-10	0.0013434	0.431973	-1.48718e-10	0.00135739	0.432603	-1.48718e-10
93240166	rs4376822	3.01679e-08	-1.36869	-1.01891	8.00906e-05	-1.38579	-1.00204	8.09041e-05	-1.38553	-1.00192
93240704	rs7898845	2.59334e-08	-1.51548	-1.02337	6.41073e-05	-1.60351	-1.00692	6.47572e-05	-1.60327	-1.0068
93241291	rs72819219	8.92061e-08	-1.30343	-1.48718e-10	0.000285723	-1.11596	-1.48718e-10	0.000288586	-1.11572	-1.48718e-10
93241445	rs12242663	6.44466e-08	-0.741117	-0.887426	0.000150829	-0.893687	-0.861157	0.000152378	-0.89338	-0.860975
93241823	rs11186580	2.49775e-08	-1.55425	-1.02215	6.2194e-05	-1.63515	-1.00558	6.28231e-05	-1.63493	-1.00547
93242186	rs7072087	2.59334e-08	-1.51548	-1.02337	6.41073e-05	-1.60351	-1.00692	6.47572e-05	-1.60327	-1.0068
93243269	rs12359578	2.11008e-07	-0.442482	-1.48718e-10	0.00189618	0.776611	-1.48718e-10	0.00191825	0.778451	-1.48718e-10
93243626	rs11186581	1.23224e-07	-1.35703e-10	-0.980378	0.000341129	-1.35703e-10	-0.938726	0.000344453	-1.35703e-10	-0.938759
93245608	rs7914133	2.57384e-08	-1.52425	-1.02215	6.54587e-05	-1.58399	-1.00558	6.61214e-05	-1.58376	-1.00547
93246072	rs7914794	2.54287e-08	-1.53514	-1.02337	6.47493e-05	-1.59355	-1.00692	6.54045e-05	-1.59333	-1.0068
93246147	rs1329652	2.36233e-08	-1.61	-1.02215	6.07654e-05	-1.65839	-1.00558	6.13778e-05	-1.6582	-1.00547
93246675	rs11186584	2.56445e-08	-1.5279	-1.02215	6.52487e-05	-1.5872	-1.00558	6.59092e-05	-1.58697	-1.00547
93247985	rs112753764	6.61533e-08	-1.6024	-1.48718e-10	0.000164439	-1.66845	-1.48718e-10	0.000166091	-1.66818	-1.48718e-10
93248389	rs2068866	3.05702e-08	-1.37212	-1.00223	8.67084e-05	-1.31962	-0.988817	8.75988e-05	-1.31926	-0.988692
93250690	rs7919792	5.61284e-08	-1.76674	-1.48718e-10	0.000156019	-1.72101	-1.48718e-10	0.000157526	-1.72112	-1.48718e-10
93251468	rs7900774	1.90292e-08	-1.76307	-1.08534	4.99147e-05	-1.7761	-1.08457	5.0405e-05	-1.77606	-1.08456
93253553	rs7085276	7.64785e-08	-0.482142	-0.975228	0.000183762	-0.604656	-0.952692	0.000185719	-0.603905	-0.95258
93253784	rs11186585	2.71089e-08	-1.47115	-1.02337	6.85164e-05	-1.537	-1.00692	6.92117e-05	-1.53675	-1.0068
93254561	rs11186586	2.53705e-08	-1.53514	-1.02566	6.45871e-05	-1.59355	-1.00943	6.52404e-05	-1.59333	-1.00931
93255156	rs6583777	2.52799e-08	-1.53871	-1.02566	6.43848e-05	-1.59668	-1.00943	6.50361e-05	-1.59646	-1.00931
93255373	rs75191395	2.7591e-07	-0.174307	-1.48718e-10	0.00189564	0.776324	-1.48718e-10	0.00191831	0.778482	-1.48718e-10
93255484	rs138831745	5.49606e-08	-1.78776	-1.48718e-10	0.000148186	-1.77252	-1.48718e-10	0.000149596	-1.77278	-1.48718e-10
93257155	rs7100516	7.46517e-08	-0.612212	-0.869334	0.000218525	-0.534797	-0.84929	0.00022081	-0.53431	-0.849106
93259265	rs57988119	2.86882e-08	-1.4129	-1.02499	7.20532e-05	-1.48489	-1.00869	7.27862e-05	-1.48461	-1.00858
93260076	rs73316284	1.16041e-07	-0.17308	-0.867353	0.000344191	-0.082563	-0.847227	0.000347818	-0.0819951	-0.847042
93260802	rs1360187	2.508e-08	-1.54894	-1.02337	6.39716e-05	-1.60563	-1.00692	6.46184e-05	-1.60542	-1.0068
93261489	rs182968640	1.11264e-07	-1.08247	-1.48718e-10	0.000191782	-1.51463	-1.48718e-10	0.000193896	-1.5134	-1.48718e-10
93262981	rs11186594	1.28511e-07	-1.35703e-10	-0.938364	0.000357906	-1.35703e-10	-0.890719	0.000361391	-1.35703e-10	-0.890756
93263232	rs184641171	2.21477e-07	-1.35703e-10	-0.394062	0.000537008	-1.35703e-10	-0.484974	0.000542255	-1.35703e-10	-0.484982
93263361	rs180682097	7.05869e-08	-1.53754	-1.48718e-10	0.000184822	-1.5516	-1.48718e-10	0.000186651	-1.55148	-1.48718e-10
93263385	rs59758370	5.81834e-08	-0.87506	-0.85572	0.000182898	-0.737159	-0.824898	0.000184785	-0.736781	-0.824745
93263705	rs111583851	7.82283e-08	-0.563813	-0.870936	0.000250902	-0.404888	-0.841038	0.000253502	-0.404455	-0.840889
93269047	rs555337365	5.71894e-08	-1.74801	-1.48718e-10	0.000150116	-1.75958	-1.48718e-10	0.000151626	-1.7593	-1.48718e-10
93269449	rs7075344	2.30561e-08	-1.6296	-1.02685	6.03189e-05	-1.66061	-1.01073	6.09249e-05	-1.66046	-1.01062
93269972	rs7478184	2.41627e-08	-1.58865	-1.02092	6.19711e-05	-1.64008	-1.00424	6.25965e-05	-1.63989	-1.00412
93270556	rs117761150	1.12433e-07	-1.07202	-1.48718e-10	0.000174841	-1.60711	-1.48718e-10	0.000176663	-1.60647	-1.48718e-10
93271584	rs12244852	5.76354e-08	-1.74024	-1.48718e-10	0.000153549	-1.73697	-1.48718e-10	0.000155037	-1.73705	-1.48718e-10
93271707	rs7920553	5.85536e-08	-0.83434	-0.890098	0.000138366	-0.979684	-0.861405	0.000139779	-0.979392	-0.861262
93271824	rs34718593	1.01568e-07	-1.17365	-1.48718e-10	0.000224384	-1.35763	-1.48718e-10	0.000226582	-1.35761	-1.48718e-10
93271982	rs12245101	9.35129e-08	-0.370429	-0.885852	0.000275596	-0.285546	-0.866505	0.000278489	-0.285013	-0.866327
93272233	rs140079267	7.97351e-08	-1.41567	-1.48718e-10	0.000172694	-1.61947	-1.48718e-10	0.00017448	-1.61891	-1.48718e-10
93272452	rs17106706	5.77227e-08	-1.73873	-1.48718e-10	0.000153789	-1.73541	-1.48718e-10	0.00015528	-1.73549	-1.48718e-10
93272806	rs143944464	1.16854e-07	-1.03345	-1.48718e-10	0.000197785	-1.48381	-1.48718e-10	0.000199979	-1.48251	-1.48718e-10
93273792	rs11186596	2.26045e-08	-1.62676	-1.04947	5.87659e-05	-1.65806	-1.03937	5.93566e-05	-1.6579	-1.03925
93274371	rs11186597	2.38745e-08	-1.59349	-1.02808	5.97225e-05	-1.66652	-1.01476	6.0325e-05	-1.66633	-1.01464
93275350	rs12258439	6.31972e-08	-0.748268	-0.899852	0.00019855	-0.601426	-0.87852	0.000200608	-0.601025	-0.878342
93276500	rs12262057	6.91765e-08	-0.630534	-0.927185	0.000200623	-0.553714	-0.915844	0.000202723	-0.553231	-0.915648
93277669	rs117786922	1.21416e-07	-0.995153	-1.48718e-10	0.000181903	-1.56751	-1.48718e-10	0.000183811	-1.56681	-1.48718e-10
93278961	rs17472998	5.65796e-08	-1.75873	-1.48718e-10	0.000146794	-1.78196	-1.48718e-10	0.000148268	-1.78169	-1.48718e-10
93279204	rs12259834	2.37888e-08	-1.58874	-1.03643	5.96021e-05	-1.6595	-1.0238	6.02086e-05	-1.65921	-1.0237
93280226	rs12357367	2.26009e-07	-0.373807	-1.48718e-10	0.00176559	0.705253	-1.48718e-10	0.00178627	0.707166	-1.48718e-10
93280641	rs4933658	1.87055e-07	-1.57114	1.00816	0.000662528	-1.36576	1.09083	0.000669549	-1.36466	1.09055
93281618	rs78870235	5.73343e-08	-1.74548	-1.48718e-10	0.000151287	-1.75181	-1.48718e-10	0.000152745	-1.75195	-1.48718e-10
93282618	rs77516404	5.86854e-08	-0.816127	-0.906063	0.000138333	-0.96291	-0.878416	0.000139746	-0.962615	-0.878279
93282685	rs147027904	9.45512e-08	-1.24524	-1.48718e-10	0.000353633	-0.902729	-1.48718e-10	0.000357284	-0.902186	-1.48718e-10
93283457	rs11186598	5.76524e-08	-1.73995	-1.48718e-10	0.000152063	-1.74669	-1.48718e-10	0.000153527	-1.74684	-1.48718e-10
93283655	rs80115001	8.48723e-08	-0.430781	-0.922451	0.000249271	-0.347698	-0.904748	0.000251881	-0.347177	-0.904585
93284528	rs17106727	2.65862e-08	-1.61408	-0.899904	6.52e-05	-1.68549	-0.908041	6.58332e-05	-1.68573	-0.907864
93284892	rs35770526	9.8704e-08	-1.20225	-1.48718e-10	0.000219088	-1.38151	-1.48718e-10	0.000221235	-1.38149	-1.48718e-10
93285009	rs12253556	8.90259e-08	-0.415507	-0.889946	0.000287789	-0.247516	-0.861243	0.000290777	-0.247059	-0.861101
93285492	rs74516805	6.23982e-08	-1.66084	-1.48718e-10	0.000160299	-1.69395	-1.48718e-10	0.000161841	-1.6941	-1.48718e-10
93285702	rs11186599	2.51152e-08	-1.64253	-0.928375	6.2056e-05	-1.70703	-0.935923	6.26596e-05	-1.70724	-0.93576
93286016	rs11186600	2.41111e-08	-1.69862	-0.913087	6.05154e-05	-1.74713	-0.920957	6.11082e-05	-1.74728	-0.920786
93286658	rs55663406	6.26662e-08	-1.65656	-1.48718e-10	0.00019503	-1.49783	-1.48718e-10	0.000196909	-1.49797	-1.48718e-10
93286842	rs7076439	2.55799e-08	-1.60235	-0.950228	6.26312e-05	-1.67643	-0.957292	6.32373e-05	-1.67668	-0.957139
93287200	rs11186601	2.52541e-08	-1.60836	-0.957035	6.19275e-05	-1.68108	-0.963941	6.2527e-05	-1.68133	-0.963792
93287354	rs72819223	1.0663e-07	-1.12501	-1.48718e-10	0.000363551	-0.875069	-1.48718e-10	0.000367012	-0.875322	-1.48718e-10
93287468	rs11186603	2.53254e-08	-1.61473	-0.947845	6.21806e-05	-1.68598	-0.954963	6.27832e-05	-1.68622	-0.954809
93287580	rs3904193	2.88119e-08	-1.67906	-0.754537	7.83211e-05	-1.66861	-0.741559	7.91336e-05	-1.66834	-0.741238
93287597	rs3904194	2.79578e-08	-1.67427	-0.789418	7.59666e-05	-1.6636	-0.777094	7.67539e-05	-1.66332	-0.77679
93288037	rs12259631	2.4088e-08	-1.57308	-1.03958	6.24503e-05	-1.61336	-1.02326	6.30859e-05	-1.61305	-1.02317
93288659	rs12261527	6.01455e-08	-0.796362	-0.901251	0.000190132	-0.652843	-0.870429	0.0001921	-0.65245	-0.870249
```
