## Supplementary material for "Characterization of shared and ancestry-specific signals driving complex traits using multi-ancestry fine-mapping": susiex_nc3.cs80.summary

```
# chr10:92289488-93289488
CS_ID	CS_LENGTH	CS_PURITY	MAX_PIP_SNP	BP	REF_ALLELE	ALT_ALLELE	REF_FRQ	BETA	SE	-LOG10P	MAX_PIP	POST-HOC_PROB_POP1	POST-HOC_PROB_POP2
1	2	0.992192	rs61857878	92789488	T,T	A,A	0.760437,0.944444	-0.0272932,-0.0275806	0.00463231,0.0186617	8.4182,0.855649	0.756505	0.99918	0.47647
2	1234	0	rs1936606	92442656	T,T	C,C	0.629225,0.766865	0.0165104,-0.00295412	0.00409337,0.0101097	4.25991,0.113436	0.0114987	0.335053	0.447415
3	1243	0	rs1936606	92442656	T,T	C,C	0.629225,0.766865	0.0165104,-0.00295412	0.00409337,0.0101097	4.25991,0.113436	0.0110541	0.332909	0.447445
```
