## Supplementary material for "Characterization of shared and ancestry-specific signals driving complex traits using multi-ancestry fine-mapping": susiex_nc3.cs80.snp

```
BP	SNP
94864938	chr10:94864938:C:A
94864985	chr10:94864985:ATATTGTCAGCAAACAGTGACAGTTTGACTTCCTCTTTGTTGATTTGGATGCCCTTGATTTCTTTCTCTGGTCTTATTGCTCTGGCTAGGACTTCTAG:A
94865121	chr10:94865121:G:T
94865198	chr10:94865198:A:G
94865618	chr10:94865618:A:G
94865655	chr10:94865655:T:A
94866231	chr10:94866231:C:T
94866290	chr10:94866290:C:T
94866355	chr10:94866355:G:C
94866632	chr10:94866632:G:T
94866775	chr10:94866775:C:T
94866860	chr10:94866860:A:T
94867434	chr10:94867434:A:C
94867451	chr10:94867451:AT:A
94867577	chr10:94867577:A:G
94867633	chr10:94867633:T:C
94867828	chr10:94867828:A:T
94867996	chr10:94867996:T:A
94868300	chr10:94868300:C:T
94868347	chr10:94868347:C:T
94868397	chr10:94868397:C:G
94868517	chr10:94868517:T:C
94868852	chr10:94868852:C:A
94869303	chr10:94869303:A:T
94869381	chr10:94869381:T:C
94869480	chr10:94869480:A:C
94869584	chr10:94869584:G:A
94869851	chr10:94869851:G:T
94870037	chr10:94870037:G:A
94870366	chr10:94870366:C:T
94870426	chr10:94870426:G:A
94870437	chr10:94870437:C:T
94870488	chr10:94870488:C:T
94870706	chr10:94870706:G:A
94870959	chr10:94870959:G:A
94871126	chr10:94871126:C:A
94871343	chr10:94871343:G:A
94871531	chr10:94871531:A:G
94871657	chr10:94871657:C:T
94871731	chr10:94871731:TGAA:T
94871775	chr10:94871775:C:T
94871915	chr10:94871915:G:A
94871971	chr10:94871971:G:T
94872059	chr10:94872059:A:G
94872077	chr10:94872077:C:T
94872296	chr10:94872296:G:T
94872496	chr10:94872496:T:C
94872593	chr10:94872593:T:A
94872685	chr10:94872685:AAG:A
94872954	chr10:94872954:G:A
94872984	chr10:94872984:T:A
94873066	chr10:94873066:G:C
94873074	chr10:94873074:A:G
94873114	chr10:94873114:C:T
94873148	chr10:94873148:C:T
94873677	chr10:94873677:G:A
94873713	chr10:94873713:T:G
94874084	chr10:94874084:C:T
94874432	chr10:94874432:T:C
94874553	chr10:94874553:A:G
94874817	chr10:94874817:A:T
94875485	chr10:94875485:A:G
94875639	chr10:94875639:T:C
94875816	chr10:94875816:A:G
94876348	chr10:94876348:T:C
94877257	chr10:94877257:A:G
94877333	chr10:94877333:A:G
94877589	chr10:94877589:A:G
94877720	chr10:94877720:T:A
94877910	chr10:94877910:A:G
94878201	chr10:94878201:AC:A
94878357	chr10:94878357:C:T
94878689	chr10:94878689:T:C
94878921	chr10:94878921:C:T
94879018	chr10:94879018:T:C
94879100	chr10:94879100:C:T
94879139	chr10:94879139:G:A
94879221	chr10:94879221:T:C
94879614	chr10:94879614:T:A
94879630	chr10:94879630:C:T
94879637	chr10:94879637:A:G
94879717	chr10:94879717:C:T
94880139	chr10:94880139:A:G
94880227	chr10:94880227:G:A
94880304	chr10:94880304:A:T
94880500	chr10:94880500:T:A
94880683	chr10:94880683:G:A
94880958	chr10:94880958:T:C
94881121	chr10:94881121:A:T
94881335	chr10:94881335:TC:T
94881816	chr10:94881816:G:T
94882407	chr10:94882407:G:A
94882423	chr10:94882423:G:C
94882541	chr10:94882541:A:T
94882674	chr10:94882674:C:G
94883114	chr10:94883114:G:T
94883463	chr10:94883463:A:T
94883544	chr10:94883544:A:C
94884013	chr10:94884013:G:A
94884139	chr10:94884139:T:A
94884182	chr10:94884182:A:T
94884193	chr10:94884193:G:A
94884312	chr10:94884312:A:G
94884426	chr10:94884426:C:T
94884738	chr10:94884738:C:T
94884753	chr10:94884753:A:G
94884828	chr10:94884828:A:G
94884940	chr10:94884940:A:G
94885237	chr10:94885237:G:A
94885671	chr10:94885671:T:C
94885681	chr10:94885681:A:G
94885777	chr10:94885777:A:C
94885851	chr10:94885851:C:T
94885992	chr10:94885992:A:C
94886094	chr10:94886094:G:A
94887046	chr10:94887046:C:A
94887099	chr10:94887099:G:T
94887132	chr10:94887132:A:G
94887360	chr10:94887360:C:T
94887476	chr10:94887476:C:T
94888467	chr10:94888467:T:G
94888512	chr10:94888512:C:T
94889074	chr10:94889074:C:T
94889097	chr10:94889097:A:T
94889643	chr10:94889643:A:C
94889707	chr10:94889707:T:C
94890245	chr10:94890245:G:A
94890291	chr10:94890291:C:T
94890571	chr10:94890571:A:G
94890813	chr10:94890813:C:T
94890961	chr10:94890961:G:C
94890998	chr10:94890998:G:A
94891038	chr10:94891038:G:T
94891704	chr10:94891704:C:T
94891787	chr10:94891787:T:C
94892032	chr10:94892032:A:G
94892563	chr10:94892563:G:A
94892721	chr10:94892721:C:G
94892997	chr10:94892997:G:A
94893030	chr10:94893030:T:C
94893125	chr10:94893125:T:G
94893178	chr10:94893178:G:A
94893316	chr10:94893316:G:A
94893334	chr10:94893334:C:T
94893344	chr10:94893344:C:G
94893356	chr10:94893356:CA:C
94893362	chr10:94893362:C:T
94893498	chr10:94893498:A:C
94893736	chr10:94893736:G:A
94893853	chr10:94893853:G:A
94893859	chr10:94893859:G:C
94894004	chr10:94894004:T:C
94894044	chr10:94894044:T:C
94894055	chr10:94894055:T:G
94894068	chr10:94894068:A:G
94894074	chr10:94894074:G:A
94894160	chr10:94894160:C:A
94894331	chr10:94894331:T:G
94894445	chr10:94894445:A:G
94894464	chr10:94894464:T:G
94895066	chr10:94895066:T:C
94895202	chr10:94895202:C:T
94895297	chr10:94895297:C:T
94895298	chr10:94895298:A:G
94895630	chr10:94895630:G:A
94896324	chr10:94896324:A:G
94896533	chr10:94896533:A:T
94896626	chr10:94896626:T:C
94896753	chr10:94896753:TC:T
94896842	chr10:94896842:G:C
94896872	chr10:94896872:C:T
94896890	chr10:94896890:T:C
94897200	chr10:94897200:A:G
94897253	chr10:94897253:A:G
94897475	chr10:94897475:G:A
94897523	chr10:94897523:A:G
94897643	chr10:94897643:A:T
94897664	chr10:94897664:A:G
94897715	chr10:94897715:T:G
94897727	chr10:94897727:T:C
94897850	chr10:94897850:A:G
94897993	chr10:94897993:T:C
94898007	chr10:94898007:T:G
94898147	chr10:94898147:G:C
94898589	chr10:94898589:G:A
94898752	chr10:94898752:T:A
94898897	chr10:94898897:T:C
94898934	chr10:94898934:G:A
94899462	chr10:94899462:G:A
94899683	chr10:94899683:C:T
94899965	chr10:94899965:A:T
94900165	chr10:94900165:A:G
94900411	chr10:94900411:A:G
94900412	chr10:94900412:T:C
94900430	chr10:94900430:G:A
94900556	chr10:94900556:A:G
94900981	chr10:94900981:T:C
94901052	chr10:94901052:C:T
94901297	chr10:94901297:G:A
94901301	chr10:94901301:T:A
94901453	chr10:94901453:A:C
94901662	chr10:94901662:A:C
94901987	chr10:94901987:G:A
94902260	chr10:94902260:C:T
94902263	chr10:94902263:G:C
94902473	chr10:94902473:C:G
94902552	chr10:94902552:C:T
94903081	chr10:94903081:A:G
94903596	chr10:94903596:G:A
94903604	chr10:94903604:A:T
94903743	chr10:94903743:T:C
94903763	chr10:94903763:T:C
94903764	chr10:94903764:T:A
94903931	chr10:94903931:C:A
94904062	chr10:94904062:A:G
94904736	chr10:94904736:T:A
94905118	chr10:94905118:C:T
94905355	chr10:94905355:G:A
94905388	chr10:94905388:T:C
94905907	chr10:94905907:G:T
94906118	chr10:94906118:G:A
94906328	chr10:94906328:T:C
94906350	chr10:94906350:G:A
94906560	chr10:94906560:C:T
94906747	chr10:94906747:T:C
94906840	chr10:94906840:G:A
94906909	chr10:94906909:T:C
94906942	chr10:94906942:T:C
94907103	chr10:94907103:T:C
94907630	chr10:94907630:A:T
94907631	chr10:94907631:A:C
94907635	chr10:94907635:T:C
94907885	chr10:94907885:C:A
94908265	chr10:94908265:T:C
94908383	chr10:94908383:G:A
94908695	chr10:94908695:G:A
94908788	chr10:94908788:T:G
94908931	chr10:94908931:G:T
94908943	chr10:94908943:A:G
94909075	chr10:94909075:G:A
94909298	chr10:94909298:C:T
94909603	chr10:94909603:T:C
94909850	chr10:94909850:A:T
94909956	chr10:94909956:C:T
94909981	chr10:94909981:A:G
94910121	chr10:94910121:G:C
94910151	chr10:94910151:A:G
94910181	chr10:94910181:T:C
94910304	chr10:94910304:C:T
94910323	chr10:94910323:T:C
94910459	chr10:94910459:G:A
94910516	chr10:94910516:A:G
94910577	chr10:94910577:CT:C
94910848	chr10:94910848:G:A
94911034	chr10:94911034:C:T
94911306	chr10:94911306:C:A
94911351	chr10:94911351:C:T
94911386	chr10:94911386:A:T
94911717	chr10:94911717:C:T
94912287	chr10:94912287:C:T
94912317	chr10:94912317:T:C
94912437	chr10:94912437:A:G
94912562	chr10:94912562:A:G
94912618	chr10:94912618:C:A
94912941	chr10:94912941:G:C
94912999	chr10:94912999:T:C
94913158	chr10:94913158:A:T
94913585	chr10:94913585:G:A
94913687	chr10:94913687:C:T
94914311	chr10:94914311:T:C
94914921	chr10:94914921:G:T
94914964	chr10:94914964:G:A
94915077	chr10:94915077:G:A
94915474	chr10:94915474:G:T
94915713	chr10:94915713:T:A
94915966	chr10:94915966:T:C
94916359	chr10:94916359:A:G
94916433	chr10:94916433:G:C
94916470	chr10:94916470:G:A
94916813	chr10:94916813:C:T
94917030	chr10:94917030:A:G
94917605	chr10:94917605:T:C
94918531	chr10:94918531:T:A
94918547	chr10:94918547:C:T
94918842	chr10:94918842:T:C
94918930	chr10:94918930:G:A
94918939	chr10:94918939:T:C
94919061	chr10:94919061:C:T
94919419	chr10:94919419:G:C
94919780	chr10:94919780:G:A
94919799	chr10:94919799:T:C
94919972	chr10:94919972:C:T
94920059	chr10:94920059:G:A
94920205	chr10:94920205:T:C
94920360	chr10:94920360:AGG:A
94920407	chr10:94920407:T:C
94920423	chr10:94920423:T:G
94920508	chr10:94920508:C:T
94920585	chr10:94920585:T:C
94920944	chr10:94920944:T:A
94921243	chr10:94921243:G:A
94921282	chr10:94921282:T:C
94921619	chr10:94921619:C:A
94921725	chr10:94921725:C:T
94922067	chr10:94922067:C:T
94922089	chr10:94922089:G:A
94922312	chr10:94922312:T:C
94922428	chr10:94922428:A:G
94922558	chr10:94922558:T:A
94922572	chr10:94922572:C:T
94922757	chr10:94922757:T:C
94922768	chr10:94922768:T:G
94922827	chr10:94922827:T:A
94923158	chr10:94923158:A:C
94923631	chr10:94923631:T:C
94923787	chr10:94923787:ACAG:A
94923793	chr10:94923793:A:T
94923977	chr10:94923977:G:A
94924309	chr10:94924309:ACT:A
94924469	chr10:94924469:A:G
94924559	chr10:94924559:C:A
94924679	chr10:94924679:T:A
94925076	chr10:94925076:T:G
94925655	chr10:94925655:C:A
94925866	chr10:94925866:A:C
94925879	chr10:94925879:T:C
94926670	chr10:94926670:G:C
94927033	chr10:94927033:A:G
94927363	chr10:94927363:G:A
94927417	chr10:94927417:A:G
94927813	chr10:94927813:C:T
94928224	chr10:94928224:C:T
94928390	chr10:94928390:G:T
94928404	chr10:94928404:T:C
94928413	chr10:94928413:T:G
94928683	chr10:94928683:T:G
94929167	chr10:94929167:C:A
94929676	chr10:94929676:G:A
94929682	chr10:94929682:T:G
94929786	chr10:94929786:T:C
94930130	chr10:94930130:C:A
94930172	chr10:94930172:C:T
94930305	chr10:94930305:G:T
94930614	chr10:94930614:C:T
94930787	chr10:94930787:C:A
94931206	chr10:94931206:T:C
94931246	chr10:94931246:G:A
94931264	chr10:94931264:A:G
94931410	chr10:94931410:G:T
94932821	chr10:94932821:A:G
94932870	chr10:94932870:A:G
94932933	chr10:94932933:G:A
94933282	chr10:94933282:ACAT:A
94933453	chr10:94933453:G:C
94933699	chr10:94933699:C:G
94933806	chr10:94933806:G:A
94934381	chr10:94934381:C:T
94934384	chr10:94934384:T:C
94934768	chr10:94934768:G:A
94935104	chr10:94935104:G:A
94935323	chr10:94935323:T:C
94935594	chr10:94935594:G:A
94936017	chr10:94936017:CTG:C
94936772	chr10:94936772:T:C
94936798	chr10:94936798:C:G
94936917	chr10:94936917:T:C
94937086	chr10:94937086:T:C
94937118	chr10:94937118:C:T
94937146	chr10:94937146:G:A
94937495	chr10:94937495:T:C
94937587	chr10:94937587:A:G
94937702	chr10:94937702:G:A
94938198	chr10:94938198:T:A
94938199	chr10:94938199:C:A
94938308	chr10:94938308:T:C
94938933	chr10:94938933:T:C
94939161	chr10:94939161:A:C
94939534	chr10:94939534:A:C
94939687	chr10:94939687:A:C
94939755	chr10:94939755:A:G
94939859	chr10:94939859:T:C
94939926	chr10:94939926:G:A
94940032	chr10:94940032:G:A
94940299	chr10:94940299:T:C
94940389	chr10:94940389:G:A
94940645	chr10:94940645:G:C
94940873	chr10:94940873:A:T
94941022	chr10:94941022:G:A
94941419	chr10:94941419:T:C
94942093	chr10:94942093:T:C
94942182	chr10:94942182:T:A
94942290	chr10:94942290:C:T
94942469	chr10:94942469:G:A
94942580	chr10:94942580:C:T
94942606	chr10:94942606:T:C
94942715	chr10:94942715:A:G
94942795	chr10:94942795:T:C
94942799	chr10:94942799:T:C
94943153	chr10:94943153:C:A
94943352	chr10:94943352:G:T
94943463	chr10:94943463:G:A
94943656	chr10:94943656:G:T
94943735	chr10:94943735:G:A
94944157	chr10:94944157:T:A
94944458	chr10:94944458:G:A
94944819	chr10:94944819:A:G
94945012	chr10:94945012:T:C
94945161	chr10:94945161:A:G
94945236	chr10:94945236:G:A
94945357	chr10:94945357:A:T
94945566	chr10:94945566:A:G
94945809	chr10:94945809:A:G
94946130	chr10:94946130:T:C
94946134	chr10:94946134:C:T
94946177	chr10:94946177:A:G
94946426	chr10:94946426:C:A
94946559	chr10:94946559:C:T
94946915	chr10:94946915:G:A
94947445	chr10:94947445:C:T
94947645	chr10:94947645:T:C
94947714	chr10:94947714:G:C
94948133	chr10:94948133:T:C
94948233	chr10:94948233:G:A
94948469	chr10:94948469:G:A
94948713	chr10:94948713:G:C
94948993	chr10:94948993:A:G
94949029	chr10:94949029:T:C
94949281	chr10:94949281:GA:G
94949551	chr10:94949551:A:G
94950111	chr10:94950111:G:T
94950120	chr10:94950120:G:A
94950538	chr10:94950538:A:G
94950968	chr10:94950968:C:T
94951169	chr10:94951169:C:G
94951235	chr10:94951235:A:C
94951445	chr10:94951445:GA:G
94951688	chr10:94951688:C:T
94952127	chr10:94952127:G:A
94952192	chr10:94952192:GTCTT:G
94952232	chr10:94952232:G:T
94952321	chr10:94952321:A:T
94952386	chr10:94952386:T:C
94952393	chr10:94952393:G:A
94952643	chr10:94952643:A:G
94953142	chr10:94953142:C:T
94953221	chr10:94953221:T:C
94953423	chr10:94953423:AATATATTATT:A
94953443	chr10:94953443:T:C
94953587	chr10:94953587:C:A
94953615	chr10:94953615:C:T
94953695	chr10:94953695:A:C
94953824	chr10:94953824:T:C
94953972	chr10:94953972:G:A
94954003	chr10:94954003:G:A
94954238	chr10:94954238:A:G
94954450	chr10:94954450:G:C
94954668	chr10:94954668:C:A
94955030	chr10:94955030:G:A
94955128	chr10:94955128:T:G
94955198	chr10:94955198:C:T
94955364	chr10:94955364:G:C
94955460	chr10:94955460:G:A
94955490	chr10:94955490:A:G
94955776	chr10:94955776:T:C
94955828	chr10:94955828:G:T
94955958	chr10:94955958:C:T
94956233	chr10:94956233:A:G
94956377	chr10:94956377:C:T
94956599	chr10:94956599:G:C
94956617	chr10:94956617:A:C
94956857	chr10:94956857:G:A
94957136	chr10:94957136:A:C
94957276	chr10:94957276:T:G
94957296	chr10:94957296:T:C
94957439	chr10:94957439:T:G
94957641	chr10:94957641:G:T
94957721	chr10:94957721:T:C
94957851	chr10:94957851:A:T
94958456	chr10:94958456:T:C
94958551	chr10:94958551:T:A
94958632	chr10:94958632:A:G
94958852	chr10:94958852:G:C
94959029	chr10:94959029:G:A
94959052	chr10:94959052:G:T
94959058	chr10:94959058:C:T
94959431	chr10:94959431:A:G
94959450	chr10:94959450:A:T
94959699	chr10:94959699:G:A
94959719	chr10:94959719:A:G
94959764	chr10:94959764:G:A
94959780	chr10:94959780:G:T
94960069	chr10:94960069:GA:G
94960070	chr10:94960070:A:G
94960088	chr10:94960088:G:T
94960089	chr10:94960089:A:T
94960242	chr10:94960242:G:T
94960412	chr10:94960412:A:G
94960505	chr10:94960505:T:C
94960804	chr10:94960804:A:T
94960857	chr10:94960857:C:T
94961224	chr10:94961224:C:A
94961350	chr10:94961350:G:C
94961386	chr10:94961386:T:G
94961424	chr10:94961424:G:T
94961433	chr10:94961433:T:C
94961784	chr10:94961784:G:A
94961791	chr10:94961791:T:C
94961835	chr10:94961835:G:A
94961850	chr10:94961850:T:C
94961905	chr10:94961905:T:C
94962033	chr10:94962033:T:A
94962150	chr10:94962150:T:C
94962795	chr10:94962795:T:C
94962880	chr10:94962880:T:C
94962917	chr10:94962917:T:A
94963164	chr10:94963164:T:A
94963334	chr10:94963334:A:G
94963667	chr10:94963667:A:G
94963996	chr10:94963996:A:G
94964304	chr10:94964304:C:T
94964358	chr10:94964358:C:T
94964413	chr10:94964413:T:C
94964638	chr10:94964638:T:G
94965071	chr10:94965071:T:C
94965081	chr10:94965081:G:A
94965672	chr10:94965672:G:A
94965903	chr10:94965903:C:G
94966528	chr10:94966528:A:C
94966916	chr10:94966916:A:G
94967281	chr10:94967281:G:T
94967403	chr10:94967403:A:G
94967730	chr10:94967730:G:A
94967795	chr10:94967795:G:A
94968258	chr10:94968258:A:G
94968273	chr10:94968273:C:T
94968363	chr10:94968363:A:T
94968568	chr10:94968568:T:G
94968600	chr10:94968600:T:G
94970394	chr10:94970394:C:T
94970457	chr10:94970457:T:C
94970654	chr10:94970654:G:A
94970667	chr10:94970667:G:A
94971358	chr10:94971358:C:G
94971457	chr10:94971457:T:C
94971535	chr10:94971535:C:T
94971553	chr10:94971553:A:G
94972031	chr10:94972031:A:G
94972727	chr10:94972727:T:C
94972787	chr10:94972787:A:C
94972974	chr10:94972974:T:G
94973026	chr10:94973026:G:T
94973090	chr10:94973090:G:C
94973366	chr10:94973366:T:A
94973610	chr10:94973610:C:T
94973830	chr10:94973830:G:T
94973839	chr10:94973839:A:G
94974428	chr10:94974428:T:C
94974795	chr10:94974795:A:G
94974825	chr10:94974825:G:A
94974919	chr10:94974919:T:C
94975033	chr10:94975033:A:T
94975050	chr10:94975050:T:C
94975298	chr10:94975298:T:G
94975585	chr10:94975585:A:T
94975676	chr10:94975676:C:T
94975963	chr10:94975963:T:G
94975973	chr10:94975973:T:G
94976170	chr10:94976170:C:T
94976289	chr10:94976289:T:C
94976294	chr10:94976294:T:A
94976427	chr10:94976427:G:A
94976757	chr10:94976757:C:T
94976850	chr10:94976850:A:C
94977060	chr10:94977060:A:C
94977420	chr10:94977420:A:G
94977453	chr10:94977453:C:A
94977614	chr10:94977614:C:T
94978178	chr10:94978178:T:C
94979135	chr10:94979135:T:C
94979167	chr10:94979167:G:A
94979291	chr10:94979291:T:G
94979525	chr10:94979525:T:C
94979625	chr10:94979625:A:G
94980256	chr10:94980256:C:T
94980415	chr10:94980415:A:G
94980658	chr10:94980658:C:CT
94981151	chr10:94981151:T:C
94981224	chr10:94981224:C:T
94981296	chr10:94981296:A:C
94981669	chr10:94981669:C:T
94981767	chr10:94981767:T:C
94982038	chr10:94982038:A:G
94982060	chr10:94982060:A:G
94982519	chr10:94982519:G:A
94982623	chr10:94982623:A:G
94982625	chr10:94982625:G:T
94982980	chr10:94982980:C:T
94982993	chr10:94982993:C:T
94983390	chr10:94983390:TG:T
94983417	chr10:94983417:G:C
94983471	chr10:94983471:A:C
94984137	chr10:94984137:A:T
94984186	chr10:94984186:G:A
94984276	chr10:94984276:C:T
94984307	chr10:94984307:G:A
94984482	chr10:94984482:T:C
94984494	chr10:94984494:T:C
94984975	chr10:94984975:C:T
94984995	chr10:94984995:G:A
94985133	chr10:94985133:A:T
94985423	chr10:94985423:T:G
94986227	chr10:94986227:A:T
94986321	chr10:94986321:C:T
94986864	chr10:94986864:G:A
94987224	chr10:94987224:G:A
94987770	chr10:94987770:T:A
94988148	chr10:94988148:G:A
94988735	chr10:94988735:G:A
94988738	chr10:94988738:A:T
94988878	chr10:94988878:C:T
94988980	chr10:94988980:A:T
94989095	chr10:94989095:C:T
94989116	chr10:94989116:C:T
94989136	chr10:94989136:C:G
94989183	chr10:94989183:C:T
94989893	chr10:94989893:T:C
94990179	chr10:94990179:T:G
94990407	chr10:94990407:C:T
94990420	chr10:94990420:T:C
94990494	chr10:94990494:C:T
94990495	chr10:94990495:T:G
94990786	chr10:94990786:C:A
94990857	chr10:94990857:T:C
94990918	chr10:94990918:C:T
94990937	chr10:94990937:T:C
94991002	chr10:94991002:G:C
94991513	chr10:94991513:T:C
94991992	chr10:94991992:A:G
94992239	chr10:94992239:T:C
94992370	chr10:94992370:GCT:G
94992373	chr10:94992373:GA:G
94992391	chr10:94992391:A:C
94992732	chr10:94992732:A:T
94992934	chr10:94992934:C:T
94993166	chr10:94993166:C:T
94993471	chr10:94993471:T:C
94993607	chr10:94993607:A:C
94993611	chr10:94993611:G:A
94993888	chr10:94993888:T:G
94993920	chr10:94993920:A:T
94994358	chr10:94994358:C:T
94994489	chr10:94994489:T:C
94994611	chr10:94994611:T:C
94994635	chr10:94994635:T:C
94994636	chr10:94994636:G:A
94994650	chr10:94994650:C:A
94994897	chr10:94994897:T:A
94994899	chr10:94994899:T:C
94995218	chr10:94995218:A:T
94995298	chr10:94995298:C:T
94995495	chr10:94995495:C:T
94995540	chr10:94995540:A:G
94995717	chr10:94995717:C:T
94995809	chr10:94995809:C:A
94996278	chr10:94996278:T:G
94996374	chr10:94996374:C:G
94996683	chr10:94996683:G:A
94996844	chr10:94996844:G:A
94996947	chr10:94996947:T:A
94997035	chr10:94997035:T:G
94997290	chr10:94997290:A:G
94997333	chr10:94997333:G:T
94997588	chr10:94997588:A:T
94997958	chr10:94997958:C:T
94998269	chr10:94998269:T:C
94998360	chr10:94998360:G:A
94998551	chr10:94998551:G:A
94998586	chr10:94998586:A:G
94998710	chr10:94998710:A:G
94998862	chr10:94998862:T:A
94998966	chr10:94998966:T:G
94999367	chr10:94999367:AT:A
94999423	chr10:94999423:G:T
94999426	chr10:94999426:GTAAA:G
94999496	chr10:94999496:AATG:A
94999774	chr10:94999774:T:G
94999777	chr10:94999777:C:T
94999970	chr10:94999970:G:A
95000145	chr10:95000145:C:T
95000156	chr10:95000156:G:T
95000310	chr10:95000310:G:C
95000423	chr10:95000423:C:T
95000562	chr10:95000562:T:C
95000566	chr10:95000566:A:C
95000699	chr10:95000699:T:C
95000744	chr10:95000744:A:C
95000912	chr10:95000912:C:T
95000984	chr10:95000984:G:A
95001047	chr10:95001047:A:G
95001055	chr10:95001055:A:C
95001229	chr10:95001229:T:C
95001416	chr10:95001416:A:G
95001432	chr10:95001432:A:G
95001572	chr10:95001572:A:G
95001619	chr10:95001619:C:T
95001927	chr10:95001927:A:G
95002134	chr10:95002134:A:G
95002138	chr10:95002138:G:A
95002366	chr10:95002366:C:T
95002682	chr10:95002682:G:A
95002799	chr10:95002799:A:G
95002841	chr10:95002841:T:G
95003274	chr10:95003274:C:T
95003326	chr10:95003326:A:G
95003357	chr10:95003357:TAAAC:T
95003394	chr10:95003394:G:C
95003410	chr10:95003410:A:G
95003586	chr10:95003586:T:A
95004848	chr10:95004848:A:G
95005261	chr10:95005261:T:C
95005448	chr10:95005448:G:A
95005470	chr10:95005470:A:C
95005605	chr10:95005605:T:C
95005749	chr10:95005749:TG:T
95006148	chr10:95006148:G:A
95006464	chr10:95006464:G:T
95006721	chr10:95006721:G:A
95007144	chr10:95007144:A:G
95007177	chr10:95007177:A:C
95007318	chr10:95007318:A:G
95007344	chr10:95007344:G:T
95007481	chr10:95007481:C:T
95007989	chr10:95007989:T:C
95008010	chr10:95008010:A:C
95008069	chr10:95008069:C:T
95008101	chr10:95008101:A:T
95008123	chr10:95008123:ATTTTG:A
95008167	chr10:95008167:T:C
95008198	chr10:95008198:C:T
95008566	chr10:95008566:G:A
95008654	chr10:95008654:C:T
95008657	chr10:95008657:G:A
95009045	chr10:95009045:A:G
95009066	chr10:95009066:C:T
95009266	chr10:95009266:A:G
95009322	chr10:95009322:G:A
95009765	chr10:95009765:C:T
95009897	chr10:95009897:A:G
95010012	chr10:95010012:A:G
95010262	chr10:95010262:T:C
95010303	chr10:95010303:C:T
95010942	chr10:95010942:C:A
95010958	chr10:95010958:TAAG:T
95011606	chr10:95011606:C:T
95011770	chr10:95011770:T:A
95011803	chr10:95011803:T:C
95011804	chr10:95011804:C:A
95011873	chr10:95011873:G:T
95011973	chr10:95011973:C:A
95012258	chr10:95012258:G:A
95012480	chr10:95012480:C:A
95012655	chr10:95012655:C:T
95012960	chr10:95012960:C:A
95013051	chr10:95013051:T:C
95013406	chr10:95013406:C:T
95013535	chr10:95013535:T:C
95013625	chr10:95013625:G:A
95014091	chr10:95014091:G:T
95014804	chr10:95014804:C:T
95015364	chr10:95015364:C:T
95015868	chr10:95015868:A:G
95015909	chr10:95015909:G:A
95015944	chr10:95015944:T:C
95016236	chr10:95016236:C:T
95016415	chr10:95016415:G:A
95016572	chr10:95016572:A:T
95016601	chr10:95016601:T:A
95016660	chr10:95016660:C:G
95016964	chr10:95016964:C:T
95017100	chr10:95017100:A:G
95017122	chr10:95017122:A:T
95017242	chr10:95017242:G:A
95017294	chr10:95017294:T:A
95017295	chr10:95017295:C:T
95017551	chr10:95017551:G:A
95017553	chr10:95017553:T:C
95017939	chr10:95017939:G:A
95018036	chr10:95018036:C:T
95018627	chr10:95018627:T:TA
95018774	chr10:95018774:T:C
95018818	chr10:95018818:T:C
95018842	chr10:95018842:A:G
95019661	chr10:95019661:C:T
95020109	chr10:95020109:T:C
95020122	chr10:95020122:C:T
95020193	chr10:95020193:T:C
95020819	chr10:95020819:T:A
95021550	chr10:95021550:T:C
95021784	chr10:95021784:T:C
95022146	chr10:95022146:G:A
95022163	chr10:95022163:C:T
95022281	chr10:95022281:A:G
95022594	chr10:95022594:C:T
95023141	chr10:95023141:T:C
95023312	chr10:95023312:C:T
95023369	chr10:95023369:G:A
95023514	chr10:95023514:C:G
95023844	chr10:95023844:A:C
95024117	chr10:95024117:A:G
95024310	chr10:95024310:G:A
95024580	chr10:95024580:C:T
95024832	chr10:95024832:A:C
95024966	chr10:95024966:G:A
95025021	chr10:95025021:A:C
95025265	chr10:95025265:T:C
95025325	chr10:95025325:A:C
95025330	chr10:95025330:C:T
95025496	chr10:95025496:T:G
95025501	chr10:95025501:T:G
95025856	chr10:95025856:A:G
95025863	chr10:95025863:G:A
95026306	chr10:95026306:A:T
95026918	chr10:95026918:C:T
95026922	chr10:95026922:T:G
95027129	chr10:95027129:T:C
95027380	chr10:95027380:T:A
95027623	chr10:95027623:G:T
95027811	chr10:95027811:C:T
95028062	chr10:95028062:T:C
95028205	chr10:95028205:A:G
95028804	chr10:95028804:A:G
95028886	chr10:95028886:C:T
95029378	chr10:95029378:A:G
95029566	chr10:95029566:T:C
95029950	chr10:95029950:C:G
95030089	chr10:95030089:C:A
95030289	chr10:95030289:G:A
95030316	chr10:95030316:T:C
95031139	chr10:95031139:T:A
95031198	chr10:95031198:T:C
95031403	chr10:95031403:T:C
95031458	chr10:95031458:A:G
95031460	chr10:95031460:A:C
95031835	chr10:95031835:A:G
95032445	chr10:95032445:T:C
95032571	chr10:95032571:G:A
95032583	chr10:95032583:T:A
95032619	chr10:95032619:T:C
95032717	chr10:95032717:A:G
95032786	chr10:95032786:G:A
95033152	chr10:95033152:G:A
95033179	chr10:95033179:A:C
95033198	chr10:95033198:T:C
95033515	chr10:95033515:T:C
95033700	chr10:95033700:T:A
95033764	chr10:95033764:T:C
95033950	chr10:95033950:G:A
95034063	chr10:95034063:C:T
95034327	chr10:95034327:T:C
95034346	chr10:95034346:A:C
95034406	chr10:95034406:A:G
95035289	chr10:95035289:C:T
95035467	chr10:95035467:G:A
95035530	chr10:95035530:A:G
95037039	chr10:95037039:G:A
95037104	chr10:95037104:G:A
95037513	chr10:95037513:T:C
95037690	chr10:95037690:G:A
95037713	chr10:95037713:C:T
95037810	chr10:95037810:T:G
95037814	chr10:95037814:G:A
95037840	chr10:95037840:AT:A
95037995	chr10:95037995:T:G
95038776	chr10:95038776:G:A
95038821	chr10:95038821:G:T
95038992	chr10:95038992:T:C
95039254	chr10:95039254:G:A
95040017	chr10:95040017:T:C
95040285	chr10:95040285:G:A
95040355	chr10:95040355:C:A
95040597	chr10:95040597:T:C
95041116	chr10:95041116:T:C
95041625	chr10:95041625:C:CA
95041650	chr10:95041650:G:A
95041874	chr10:95041874:G:C
95041996	chr10:95041996:C:T
95042106	chr10:95042106:C:T
95042181	chr10:95042181:G:T
95042264	chr10:95042264:A:C
95042367	chr10:95042367:A:C
95042415	chr10:95042415:A:T
95043407	chr10:95043407:A:C
95043892	chr10:95043892:A:G
95044310	chr10:95044310:C:T
95045154	chr10:95045154:G:A
95045221	chr10:95045221:G:A
95045261	chr10:95045261:C:T
95045303	chr10:95045303:A:G
95045333	chr10:95045333:G:C
95045614	chr10:95045614:C:T
95046031	chr10:95046031:T:A
95046229	chr10:95046229:T:C
95046529	chr10:95046529:C:G
95047012	chr10:95047012:T:G
95047371	chr10:95047371:G:T
95047604	chr10:95047604:T:C
95047922	chr10:95047922:C:T
95048697	chr10:95048697:G:A
95048734	chr10:95048734:T:C
95048783	chr10:95048783:A:G
95048853	chr10:95048853:T:C
95049216	chr10:95049216:A:G
95049294	chr10:95049294:A:C
95049403	chr10:95049403:G:A
95049556	chr10:95049556:C:T
95049619	chr10:95049619:T:A
95049861	chr10:95049861:AGGAGTGGGGGGCTTGAATAGCTAGCAGCAATACCCAGGTACTATGTTGAGGGCTTTGGGTAAGTCTCTGAGGCTTACCGGCTTCAG:A
95049952	chr10:95049952:G:A
95050069	chr10:95050069:G:A
95050076	chr10:95050076:C:T
95050795	chr10:95050795:T:C
95050855	chr10:95050855:C:T
95050911	chr10:95050911:C:T
95050936	chr10:95050936:G:A
95050966	chr10:95050966:AG:A
95051025	chr10:95051025:A:G
95051215	chr10:95051215:C:T
95051253	chr10:95051253:T:C
95051288	chr10:95051288:G:C
95051468	chr10:95051468:C:T
95051543	chr10:95051543:A:G
95051708	chr10:95051708:T:C
95051799	chr10:95051799:T:G
95051856	chr10:95051856:A:G
95051989	chr10:95051989:TAAAG:T
95052084	chr10:95052084:A:G
95052473	chr10:95052473:C:T
95052781	chr10:95052781:G:A
95053039	chr10:95053039:AC:A
95053086	chr10:95053086:G:A
95053480	chr10:95053480:A:G
95053583	chr10:95053583:G:A
95053639	chr10:95053639:A:G
95053642	chr10:95053642:G:A
95053645	chr10:95053645:C:T
95053800	chr10:95053800:C:T
95053949	chr10:95053949:A:G
95054115	chr10:95054115:T:G
95054186	chr10:95054186:A:T
95054328	chr10:95054328:A:G
95054369	chr10:95054369:G:A
95054502	chr10:95054502:C:G
95054560	chr10:95054560:A:T
95054718	chr10:95054718:T:C
95054932	chr10:95054932:G:C
95055158	chr10:95055158:C:T
95055188	chr10:95055188:T:C
95055261	chr10:95055261:G:C
95055312	chr10:95055312:A:G
95055436	chr10:95055436:A:C
95055546	chr10:95055546:A:C
95055574	chr10:95055574:G:A
95055778	chr10:95055778:A:T
95055787	chr10:95055787:C:T
95055803	chr10:95055803:C:T
95055960	chr10:95055960:G:A
95056015	chr10:95056015:A:C
95056138	chr10:95056138:A:G
95056384	chr10:95056384:A:G
95056600	chr10:95056600:T:A
95056610	chr10:95056610:C:G
95056725	chr10:95056725:T:C
95056802	chr10:95056802:AAGT:A
95057312	chr10:95057312:C:G
95057319	chr10:95057319:G:T
95057476	chr10:95057476:C:T
95057540	chr10:95057540:G:T
95057722	chr10:95057722:A:G
95058349	chr10:95058349:T:A
95058605	chr10:95058605:A:G
95058645	chr10:95058645:T:C
95058661	chr10:95058661:C:T
95058997	chr10:95058997:G:GT
95059076	chr10:95059076:C:T
95059252	chr10:95059252:T:G
95059393	chr10:95059393:A:G
95059439	chr10:95059439:C:CTT
95059456	chr10:95059456:G:T
95059565	chr10:95059565:A:T
95059588	chr10:95059588:T:C
95059638	chr10:95059638:T:C
95059753	chr10:95059753:C:A
95059860	chr10:95059860:G:A
95059925	chr10:95059925:G:C
95059944	chr10:95059944:A:G
95059979	chr10:95059979:C:T
95060125	chr10:95060125:G:A
95060248	chr10:95060248:C:T
95060359	chr10:95060359:G:A
95060495	chr10:95060495:T:A
95060768	chr10:95060768:C:T
95060774	chr10:95060774:G:A
95060813	chr10:95060813:G:A
95061010	chr10:95061010:A:G
95061242	chr10:95061242:T:C
95062260	chr10:95062260:G:A
95062276	chr10:95062276:A:C
95062317	chr10:95062317:G:A
95062409	chr10:95062409:T:C
95062506	chr10:95062506:C:T
95062782	chr10:95062782:G:T
95063046	chr10:95063046:C:A
95063134	chr10:95063134:A:G
95063285	chr10:95063285:G:A
95063364	chr10:95063364:C:G
95063459	chr10:95063459:G:A
95063609	chr10:95063609:T:C
95063969	chr10:95063969:T:C
95063974	chr10:95063974:G:A
95064055	chr10:95064055:C:A
95064186	chr10:95064186:G:A
95064267	chr10:95064267:T:G
95064350	chr10:95064350:C:T
95064351	chr10:95064351:G:A
95064430	chr10:95064430:G:T
95064474	chr10:95064474:A:G
95064476	chr10:95064476:A:G
95065075	chr10:95065075:C:G
95065126	chr10:95065126:T:C
95065172	chr10:95065172:G:A
95065215	chr10:95065215:A:G
95065334	chr10:95065334:A:C
95065575	chr10:95065575:A:T
95066163	chr10:95066163:T:A
95066165	chr10:95066165:T:A
95066271	chr10:95066271:C:T
95066480	chr10:95066480:A:G
95066488	chr10:95066488:G:A
95067086	chr10:95067086:A:C
95067165	chr10:95067165:C:G
95067273	chr10:95067273:C:T
95067369	chr10:95067369:A:G
95067393	chr10:95067393:C:T
95067421	chr10:95067421:T:C
95067728	chr10:95067728:G:A
95068246	chr10:95068246:G:A
95068250	chr10:95068250:G:GTAACTGC
95068387	chr10:95068387:A:G
95068403	chr10:95068403:T:C
95068566	chr10:95068566:T:C
95068918	chr10:95068918:G:A
95069008	chr10:95069008:A:G
95069535	chr10:95069535:T:G
95069673	chr10:95069673:G:T
95069772	chr10:95069772:A:C
95069813	chr10:95069813:G:A
95069979	chr10:95069979:A:T
95070554	chr10:95070554:C:A
95070609	chr10:95070609:C:T
95070727	chr10:95070727:C:A
95070932	chr10:95070932:C:A
95071133	chr10:95071133:ACT:A
95071349	chr10:95071349:C:T
95071632	chr10:95071632:C:T
95071900	chr10:95071900:T:G
95072300	chr10:95072300:A:G
95072570	chr10:95072570:G:A
95072784	chr10:95072784:C:G
95074041	chr10:95074041:TAGTC:T
95074159	chr10:95074159:C:T
95074783	chr10:95074783:C:T
95075084	chr10:95075084:A:G
95075177	chr10:95075177:G:C
95076048	chr10:95076048:T:C
95076584	chr10:95076584:G:A
95076725	chr10:95076725:C:T
95076742	chr10:95076742:GAGCTTGGAA:G
95077107	chr10:95077107:G:T
95077722	chr10:95077722:T:A
95078168	chr10:95078168:A:G
95078495	chr10:95078495:TACTC:T
95078591	chr10:95078591:G:A
95078973	chr10:95078973:A:G
95079106	chr10:95079106:G:A
95079169	chr10:95079169:C:T
95079205	chr10:95079205:AAAG:A
95079387	chr10:95079387:C:T
95079421	chr10:95079421:C:T
95079422	chr10:95079422:A:G
95079524	chr10:95079524:G:A
95079534	chr10:95079534:C:T
95079658	chr10:95079658:C:T
95079664	chr10:95079664:C:T
95079764	chr10:95079764:A:G
95079923	chr10:95079923:G:A
95080112	chr10:95080112:C:T
95080131	chr10:95080131:A:G
95080172	chr10:95080172:C:A
95080278	chr10:95080278:C:T
95080405	chr10:95080405:T:A
95080479	chr10:95080479:G:A
95080488	chr10:95080488:C:T
95080666	chr10:95080666:CAGG:C
95080679	chr10:95080679:C:A
95081367	chr10:95081367:A:C
95081423	chr10:95081423:C:T
95081567	chr10:95081567:G:C
95081938	chr10:95081938:T:G
95082097	chr10:95082097:A:G
95082186	chr10:95082186:A:G
95082280	chr10:95082280:C:T
95082281	chr10:95082281:G:A
95082388	chr10:95082388:T:C
95082494	chr10:95082494:T:C
95082605	chr10:95082605:A:G
95082738	chr10:95082738:G:T
95082848	chr10:95082848:C:T
95082852	chr10:95082852:T:C
95082978	chr10:95082978:A:G
95083081	chr10:95083081:A:C
95083194	chr10:95083194:C:T
95083404	chr10:95083404:G:T
95083551	chr10:95083551:A:G
95083739	chr10:95083739:T:C
95083852	chr10:95083852:C:T
95083886	chr10:95083886:A:G
95083906	chr10:95083906:A:T
95083926	chr10:95083926:C:T
95083999	chr10:95083999:T:C
95084004	chr10:95084004:G:A
95084087	chr10:95084087:T:A
95084364	chr10:95084364:C:A
95084484	chr10:95084484:C:T
95084588	chr10:95084588:T:G
95084612	chr10:95084612:G:C
95084829	chr10:95084829:G:C
95084929	chr10:95084929:T:C
95085416	chr10:95085416:T:C
95085554	chr10:95085554:A:T
95085613	chr10:95085613:G:T
95085674	chr10:95085674:G:A
95085754	chr10:95085754:A:G
95085906	chr10:95085906:CTT:C
95085991	chr10:95085991:G:A
95086085	chr10:95086085:TA:T
95086712	chr10:95086712:G:A
95086713	chr10:95086713:A:G
95086783	chr10:95086783:G:C
95086889	chr10:95086889:C:A
95086903	chr10:95086903:G:A
95087096	chr10:95087096:G:A
95087121	chr10:95087121:C:T
95087261	chr10:95087261:A:G
95087430	chr10:95087430:A:C
95087613	chr10:95087613:G:A
95087768	chr10:95087768:G:A
95087783	chr10:95087783:C:T
95087790	chr10:95087790:A:G
95088305	chr10:95088305:C:T
95088390	chr10:95088390:A:T
95088446	chr10:95088446:C:T
95088592	chr10:95088592:C:T
95088745	chr10:95088745:T:C
95088851	chr10:95088851:G:T
95089254	chr10:95089254:G:C
95089921	chr10:95089921:A:C
95089922	chr10:95089922:C:T
95090004	chr10:95090004:T:C
95090032	chr10:95090032:C:A
95090362	chr10:95090362:A:C
95090481	chr10:95090481:A:G
95090545	chr10:95090545:A:G
95090753	chr10:95090753:A:C
95090847	chr10:95090847:G:A
95090871	chr10:95090871:A:G
95091100	chr10:95091100:C:T
95091253	chr10:95091253:A:G
95091279	chr10:95091279:T:C
95091326	chr10:95091326:C:T
95091502	chr10:95091502:C:T
95091593	chr10:95091593:A:G
95091596	chr10:95091596:T:C
95091739	chr10:95091739:A:C
95091858	chr10:95091858:G:A
95092209	chr10:95092209:A:G
95092228	chr10:95092228:T:G
95092780	chr10:95092780:G:A
95092934	chr10:95092934:G:A
95093000	chr10:95093000:T:C
95093119	chr10:95093119:CTCA:C
95093171	chr10:95093171:C:T
95093405	chr10:95093405:T:A
95093451	chr10:95093451:G:A
95093534	chr10:95093534:A:T
95093684	chr10:95093684:A:G
95094125	chr10:95094125:G:A
95094512	chr10:95094512:T:C
95094784	chr10:95094784:G:A
95095188	chr10:95095188:T:C
95095274	chr10:95095274:G:A
95095401	chr10:95095401:A:G
95095909	chr10:95095909:C:G
95096201	chr10:95096201:A:G
95096253	chr10:95096253:A:G
95096415	chr10:95096415:A:G
95096812	chr10:95096812:T:C
95096854	chr10:95096854:A:C
95096928	chr10:95096928:T:C
95096938	chr10:95096938:A:G
95097239	chr10:95097239:C:T
95097381	chr10:95097381:A:C
95097497	chr10:95097497:G:A
95098495	chr10:95098495:G:A
95098720	chr10:95098720:C:T
95098756	chr10:95098756:G:A
95098765	chr10:95098765:G:A
95098785	chr10:95098785:C:T
95098940	chr10:95098940:G:GGCTA
95099153	chr10:95099153:C:A
95099217	chr10:95099217:C:T
95099435	chr10:95099435:A:G
95099548	chr10:95099548:G:C
95099661	chr10:95099661:A:G
95099837	chr10:95099837:A:G
95099883	chr10:95099883:C:T
95100327	chr10:95100327:GTAT:G
95100403	chr10:95100403:G:A
95100709	chr10:95100709:G:T
95100732	chr10:95100732:G:T
95100956	chr10:95100956:T:C
95101634	chr10:95101634:C:G
95101637	chr10:95101637:A:G
95101912	chr10:95101912:TAAG:T
95101989	chr10:95101989:T:C
95102032	chr10:95102032:T:A
95102164	chr10:95102164:T:C
95102362	chr10:95102362:A:G
95102529	chr10:95102529:T:C
95102789	chr10:95102789:A:G
95102873	chr10:95102873:A:G
95103053	chr10:95103053:C:T
95103399	chr10:95103399:G:A
95103612	chr10:95103612:G:A
95103848	chr10:95103848:A:T
95104231	chr10:95104231:A:T
95104598	chr10:95104598:T:C
95104755	chr10:95104755:C:T
95104838	chr10:95104838:G:A
95104903	chr10:95104903:C:T
95104975	chr10:95104975:G:A
95105031	chr10:95105031:T:C
95105048	chr10:95105048:T:C
95105207	chr10:95105207:T:C
95105376	chr10:95105376:G:A
95105815	chr10:95105815:G:T
95106077	chr10:95106077:G:A
95106970	chr10:95106970:A:G
95107034	chr10:95107034:G:C
95107049	chr10:95107049:T:C
95108338	chr10:95108338:A:G
95112971	chr10:95112971:T:C
95114467	chr10:95114467:T:G
95115275	chr10:95115275:C:A
95115450	chr10:95115450:A:G
95115452	chr10:95115452:G:C
95116246	chr10:95116246:C:T
95116286	chr10:95116286:A:T
95116382	chr10:95116382:T:C
95116424	chr10:95116424:G:A
95116702	chr10:95116702:ATTTAT:A
95116939	chr10:95116939:C:T
95117087	chr10:95117087:T:C
95117354	chr10:95117354:C:A
95117681	chr10:95117681:G:C
95117861	chr10:95117861:CT:C
95118218	chr10:95118218:T:C
95118222	chr10:95118222:A:T
95118341	chr10:95118341:A:G
95118516	chr10:95118516:C:A
95119332	chr10:95119332:T:C
95119667	chr10:95119667:T:C
95119780	chr10:95119780:A:G
95120766	chr10:95120766:T:G
95120879	chr10:95120879:C:T
95120909	chr10:95120909:T:C
95121021	chr10:95121021:T:C
95121432	chr10:95121432:T:C
95121443	chr10:95121443:G:T
95121586	chr10:95121586:A:G
95121640	chr10:95121640:C:T
95121736	chr10:95121736:G:C
95121901	chr10:95121901:G:T
95122606	chr10:95122606:C:T
95123402	chr10:95123402:T:A
95123483	chr10:95123483:G:A
95123591	chr10:95123591:G:T
95123758	chr10:95123758:T:C
95123816	chr10:95123816:T:G
95123937	chr10:95123937:C:A
95124268	chr10:95124268:T:C
95125399	chr10:95125399:G:A
95125772	chr10:95125772:G:A
95126001	chr10:95126001:CCT:C
95126271	chr10:95126271:T:C
95126375	chr10:95126375:A:G
95126551	chr10:95126551:G:A
95126620	chr10:95126620:C:T
95126880	chr10:95126880:G:A
95126900	chr10:95126900:C:T
95127090	chr10:95127090:A:G
95127162	chr10:95127162:GTGTTGCAGGGGC:G
95127231	chr10:95127231:C:T
95127296	chr10:95127296:A:G
95127509	chr10:95127509:A:T
95127877	chr10:95127877:C:G
95128035	chr10:95128035:G:T
95128334	chr10:95128334:C:T
95128674	chr10:95128674:C:A
95129142	chr10:95129142:G:A
95129861	chr10:95129861:T:C
95130247	chr10:95130247:T:C
95130949	chr10:95130949:G:A
95131449	chr10:95131449:G:A
95131768	chr10:95131768:C:A
95131793	chr10:95131793:C:T
95131819	chr10:95131819:T:C
95132019	chr10:95132019:A:AT
95132290	chr10:95132290:C:T
95132299	chr10:95132299:G:A
95132500	chr10:95132500:G:A
95132616	chr10:95132616:C:T
95133421	chr10:95133421:G:T
95133789	chr10:95133789:G:A
95134087	chr10:95134087:C:T
95134387	chr10:95134387:T:C
95135677	chr10:95135677:AATC:A
95135680	chr10:95135680:C:A
95135742	chr10:95135742:C:T
95135754	chr10:95135754:C:T
95135806	chr10:95135806:C:T
95135958	chr10:95135958:G:A
95136130	chr10:95136130:G:A
95136283	chr10:95136283:C:T
95136412	chr10:95136412:T:C
95136504	chr10:95136504:T:C
95136797	chr10:95136797:T:C
95136825	chr10:95136825:T:G
95136939	chr10:95136939:C:G
95137361	chr10:95137361:G:A
95138039	chr10:95138039:T:C
95138333	chr10:95138333:G:A
95138804	chr10:95138804:G:A
95139006	chr10:95139006:G:A
95139142	chr10:95139142:G:A
95139234	chr10:95139234:T:C
95139714	chr10:95139714:A:G
95139793	chr10:95139793:A:G
95140045	chr10:95140045:A:G
95140055	chr10:95140055:A:G
95140253	chr10:95140253:A:G
95140759	chr10:95140759:T:G
95140795	chr10:95140795:C:G
95140798	chr10:95140798:A:T
95141062	chr10:95141062:A:G
95141064	chr10:95141064:G:A
95141067	chr10:95141067:G:A
95141068	chr10:95141068:C:T
95141388	chr10:95141388:T:C
95141759	chr10:95141759:AT:A
95141846	chr10:95141846:A:C
95141860	chr10:95141860:G:A
95141890	chr10:95141890:AT:A
95142210	chr10:95142210:T:A
95142396	chr10:95142396:T:A
95142533	chr10:95142533:G:A
95142540	chr10:95142540:C:T
95142712	chr10:95142712:G:C
95142812	chr10:95142812:C:T
95142931	chr10:95142931:A:G
95143081	chr10:95143081:G:A
95143268	chr10:95143268:A:G
95143399	chr10:95143399:C:A
95143544	chr10:95143544:A:G
95143713	chr10:95143713:ACAAC:A
95143814	chr10:95143814:C:T
95144168	chr10:95144168:C:A
95144703	chr10:95144703:G:A
95145257	chr10:95145257:A:G
95145355	chr10:95145355:G:T
95145957	chr10:95145957:A:T
95146026	chr10:95146026:C:T
95146113	chr10:95146113:T:G
95146438	chr10:95146438:G:A
95146535	chr10:95146535:T:C
95146808	chr10:95146808:A:T
95147247	chr10:95147247:AAAG:A
95147321	chr10:95147321:T:C
95147470	chr10:95147470:A:C
95147512	chr10:95147512:G:A
95147547	chr10:95147547:G:A
95147630	chr10:95147630:C:T
95147631	chr10:95147631:G:A
95147661	chr10:95147661:G:A
95147697	chr10:95147697:A:G
95147795	chr10:95147795:G:A
95148197	chr10:95148197:C:T
95148228	chr10:95148228:T:C
95148475	chr10:95148475:A:G
95148733	chr10:95148733:A:G
95148760	chr10:95148760:T:C
95148880	chr10:95148880:G:A
95148911	chr10:95148911:G:C
95149012	chr10:95149012:C:T
95149094	chr10:95149094:A:G
95149103	chr10:95149103:G:A
95149140	chr10:95149140:C:T
95149363	chr10:95149363:C:T
95149364	chr10:95149364:G:A
95149517	chr10:95149517:A:G
95149621	chr10:95149621:A:T
95149678	chr10:95149678:C:A
95149850	chr10:95149850:C:A
95149950	chr10:95149950:TCAA:T
95149995	chr10:95149995:A:G
95150036	chr10:95150036:C:T
95150198	chr10:95150198:A:G
95150259	chr10:95150259:G:T
95150383	chr10:95150383:T:C
95150419	chr10:95150419:C:G
95150644	chr10:95150644:A:G
95151301	chr10:95151301:G:A
95151347	chr10:95151347:G:T
95151395	chr10:95151395:A:C
95151414	chr10:95151414:G:T
95151845	chr10:95151845:C:A
95152022	chr10:95152022:A:T
95152028	chr10:95152028:T:C
95152172	chr10:95152172:T:C
95152191	chr10:95152191:A:T
95152564	chr10:95152564:A:G
95152685	chr10:95152685:A:G
95152794	chr10:95152794:A:G
95152819	chr10:95152819:T:C
95152861	chr10:95152861:G:T
95152916	chr10:95152916:G:C
95153069	chr10:95153069:G:A
95153116	chr10:95153116:G:C
95153284	chr10:95153284:C:T
95153740	chr10:95153740:C:A
95153823	chr10:95153823:A:T
95154037	chr10:95154037:T:A
95154048	chr10:95154048:C:G
95154074	chr10:95154074:C:T
95154169	chr10:95154169:C:A
95154350	chr10:95154350:T:C
95154486	chr10:95154486:A:T
95154834	chr10:95154834:AC:A
95154876	chr10:95154876:G:A
95154883	chr10:95154883:C:T
95155073	chr10:95155073:T:C
95155192	chr10:95155192:G:A
95155283	chr10:95155283:A:C
95155440	chr10:95155440:C:T
95155795	chr10:95155795:C:A
95155961	chr10:95155961:A:G
95156005	chr10:95156005:A:G
95156045	chr10:95156045:T:G
95156202	chr10:95156202:C:A
95156290	chr10:95156290:G:A
95156455	chr10:95156455:A:G
95156458	chr10:95156458:G:A
95156460	chr10:95156460:T:C
95156922	chr10:95156922:G:A
95157041	chr10:95157041:T:A
95157083	chr10:95157083:C:T
95157316	chr10:95157316:G:A
95157317	chr10:95157317:G:T
95157385	chr10:95157385:A:C
95158097	chr10:95158097:C:A
95158125	chr10:95158125:C:T
95158130	chr10:95158130:T:C
95158136	chr10:95158136:T:C
95158142	chr10:95158142:G:A
95158150	chr10:95158150:G:A
95158395	chr10:95158395:T:A
95158498	chr10:95158498:G:A
95158519	chr10:95158519:G:A
95158579	chr10:95158579:G:A
95158901	chr10:95158901:T:C
95159221	chr10:95159221:A:G
95159431	chr10:95159431:A:G
95159601	chr10:95159601:G:T
95159720	chr10:95159720:CAAT:C
95159779	chr10:95159779:G:T
95160040	chr10:95160040:A:G
95160046	chr10:95160046:A:G
95160058	chr10:95160058:T:A
95160100	chr10:95160100:A:G
95160915	chr10:95160915:G:C
95161325	chr10:95161325:T:C
95161663	chr10:95161663:C:T
95161748	chr10:95161748:A:G
95162076	chr10:95162076:C:T
95162327	chr10:95162327:G:A
95162328	chr10:95162328:G:A
95162407	chr10:95162407:A:C
95162791	chr10:95162791:C:T
95162793	chr10:95162793:G:GATA
95162794	chr10:95162794:C:T
95163697	chr10:95163697:A:T
95163922	chr10:95163922:C:T
95163952	chr10:95163952:G:A
95164263	chr10:95164263:G:T
95164266	chr10:95164266:T:C
95164270	chr10:95164270:A:G
95164277	chr10:95164277:C:T
95164283	chr10:95164283:C:T
95164286	chr10:95164286:G:C
95164288	chr10:95164288:G:C
95164306	chr10:95164306:C:G
95164780	chr10:95164780:A:G
95165372	chr10:95165372:G:A
95165441	chr10:95165441:A:G
95166099	chr10:95166099:T:A
95166320	chr10:95166320:G:A
95166327	chr10:95166327:C:T
95166614	chr10:95166614:C:T
95166722	chr10:95166722:T:C
95167001	chr10:95167001:G:C
95167164	chr10:95167164:T:A
95167303	chr10:95167303:G:A
95167817	chr10:95167817:G:A
95168003	chr10:95168003:G:A
95168140	chr10:95168140:T:C
95168817	chr10:95168817:G:C
95168931	chr10:95168931:C:T
95168940	chr10:95168940:T:C
95168945	chr10:95168945:T:C
95169107	chr10:95169107:T:G
95169656	chr10:95169656:G:A
95169899	chr10:95169899:G:A
95170284	chr10:95170284:C:CA
95170580	chr10:95170580:C:G
95171795	chr10:95171795:G:A
95171953	chr10:95171953:A:G
95172017	chr10:95172017:G:A
95172738	chr10:95172738:A:G
95172875	chr10:95172875:G:C
95173042	chr10:95173042:G:C
95173090	chr10:95173090:C:T
95173166	chr10:95173166:G:C
95173267	chr10:95173267:C:T
95173494	chr10:95173494:ATGCGGTGTTTGG:A
95173616	chr10:95173616:G:A
95173763	chr10:95173763:A:AC
95173842	chr10:95173842:G:A
95174000	chr10:95174000:A:G
95174077	chr10:95174077:T:C
95174109	chr10:95174109:T:C
95174164	chr10:95174164:T:A
95174172	chr10:95174172:T:C
95174384	chr10:95174384:T:G
95174461	chr10:95174461:C:T
95174744	chr10:95174744:C:A
95175400	chr10:95175400:T:C
95175416	chr10:95175416:T:C
95175568	chr10:95175568:G:C
95175664	chr10:95175664:C:A
95175758	chr10:95175758:G:T
95176028	chr10:95176028:T:C
95176215	chr10:95176215:G:A
95176420	chr10:95176420:A:C
95176643	chr10:95176643:T:A
95176900	chr10:95176900:C:T
95176907	chr10:95176907:T:C
95177738	chr10:95177738:CAT:C
95177854	chr10:95177854:G:A
95178024	chr10:95178024:A:G
95178848	chr10:95178848:AACTT:A
95179133	chr10:95179133:T:C
95179416	chr10:95179416:T:A
95179427	chr10:95179427:A:G
95179679	chr10:95179679:ATTT:A
95179925	chr10:95179925:C:T
95180092	chr10:95180092:G:C
95180911	chr10:95180911:T:C
95180918	chr10:95180918:C:T
95180970	chr10:95180970:G:A
95181024	chr10:95181024:A:G
95181348	chr10:95181348:A:G
95181634	chr10:95181634:C:T
95181975	chr10:95181975:C:T
95182200	chr10:95182200:T:A
95182233	chr10:95182233:T:A
95182437	chr10:95182437:A:C
95182456	chr10:95182456:T:C
95182474	chr10:95182474:A:G
95182526	chr10:95182526:T:C
95182751	chr10:95182751:G:GA
95182828	chr10:95182828:A:G
95183143	chr10:95183143:C:G
95183255	chr10:95183255:T:C
95183433	chr10:95183433:A:G
95183434	chr10:95183434:A:C
95183437	chr10:95183437:T:C
95183766	chr10:95183766:G:A
95183804	chr10:95183804:G:A
95183934	chr10:95183934:C:A
95184087	chr10:95184087:C:T
95184952	chr10:95184952:A:G
95185167	chr10:95185167:A:G
95186172	chr10:95186172:C:T
95186522	chr10:95186522:A:G
95186576	chr10:95186576:T:C
95186656	chr10:95186656:C:T
95186778	chr10:95186778:A:C
95186887	chr10:95186887:A:G
95187239	chr10:95187239:G:GTTTC
95187342	chr10:95187342:C:T
95187724	chr10:95187724:T:C
95188177	chr10:95188177:A:G
95188182	chr10:95188182:G:A
95188377	chr10:95188377:C:T
95188792	chr10:95188792:T:TAATC
95189244	chr10:95189244:T:C
95189785	chr10:95189785:C:T
95189800	chr10:95189800:G:A
95189829	chr10:95189829:A:G
95189839	chr10:95189839:G:A
95190858	chr10:95190858:G:A
95192144	chr10:95192144:G:GACTT
95192146	chr10:95192146:C:T
95192245	chr10:95192245:A:G
95192939	chr10:95192939:T:C
95193292	chr10:95193292:G:A
95194541	chr10:95194541:A:G
95194603	chr10:95194603:T:A
95194722	chr10:95194722:G:A
95194754	chr10:95194754:T:A
95194975	chr10:95194975:C:T
95195241	chr10:95195241:A:G
95195432	chr10:95195432:T:A
95197211	chr10:95197211:C:T
95197247	chr10:95197247:G:A
95197265	chr10:95197265:T:A
95197326	chr10:95197326:T:C
95197390	chr10:95197390:T:C
95197473	chr10:95197473:T:C
95197513	chr10:95197513:G:A
95197551	chr10:95197551:C:T
95197579	chr10:95197579:A:C
95197610	chr10:95197610:C:T
95197678	chr10:95197678:C:T
95197689	chr10:95197689:A:G
95197899	chr10:95197899:C:A
95197913	chr10:95197913:C:T
95197958	chr10:95197958:T:A
95198356	chr10:95198356:A:C
95198693	chr10:95198693:A:C
95198701	chr10:95198701:C:T
95198822	chr10:95198822:C:T
95199461	chr10:95199461:A:G
95199583	chr10:95199583:A:C
95199736	chr10:95199736:C:A
95199853	chr10:95199853:T:C
95200170	chr10:95200170:A:G
95200301	chr10:95200301:C:A
95201340	chr10:95201340:T:C
95201346	chr10:95201346:C:G
95201427	chr10:95201427:G:A
95203424	chr10:95203424:T:C
95203730	chr10:95203730:C:T
95203833	chr10:95203833:G:T
95203981	chr10:95203981:C:T
95204369	chr10:95204369:T:C
95204701	chr10:95204701:C:G
95204748	chr10:95204748:A:G
95205025	chr10:95205025:A:G
95205273	chr10:95205273:G:T
95205905	chr10:95205905:T:C
95205965	chr10:95205965:C:T
95206476	chr10:95206476:T:G
95206703	chr10:95206703:G:A
95206987	chr10:95206987:A:T
95207541	chr10:95207541:T:G
95207784	chr10:95207784:C:CTA
95207830	chr10:95207830:T:C
95208207	chr10:95208207:C:G
95208528	chr10:95208528:C:T
95208602	chr10:95208602:G:A
95208699	chr10:95208699:TTTG:T
95208990	chr10:95208990:C:T
95209404	chr10:95209404:G:A
95209605	chr10:95209605:C:T
95209699	chr10:95209699:A:G
95209757	chr10:95209757:T:C
95210044	chr10:95210044:T:G
95210097	chr10:95210097:G:A
95210718	chr10:95210718:A:G
95210877	chr10:95210877:G:C
95211335	chr10:95211335:G:A
95211747	chr10:95211747:T:C
95211881	chr10:95211881:G:A
95213132	chr10:95213132:G:A
95213434	chr10:95213434:C:A
95214353	chr10:95214353:T:C
95214388	chr10:95214388:T:TTA
95214761	chr10:95214761:A:T
95214795	chr10:95214795:C:T
95215046	chr10:95215046:A:G
95215073	chr10:95215073:C:T
95215272	chr10:95215272:G:C
95215869	chr10:95215869:A:G
95216127	chr10:95216127:A:T
95216268	chr10:95216268:A:G
95216521	chr10:95216521:T:C
95216938	chr10:95216938:G:A
95217132	chr10:95217132:A:G
95217205	chr10:95217205:G:A
95217216	chr10:95217216:C:CACGCACCTGCAGTCCCAGCTACTCGGGAGGCTGAGGCAGGAG
95217484	chr10:95217484:G:A
95217502	chr10:95217502:T:TAGAC
95217624	chr10:95217624:A:T
95217796	chr10:95217796:A:C
95217849	chr10:95217849:A:T
95218132	chr10:95218132:A:T
95218415	chr10:95218415:C:T
95218495	chr10:95218495:A:G
95218884	chr10:95218884:TC:T
95219122	chr10:95219122:C:T
95219202	chr10:95219202:T:C
95219291	chr10:95219291:T:G
95219370	chr10:95219370:A:T
95219378	chr10:95219378:G:A
95219496	chr10:95219496:T:G
95219562	chr10:95219562:A:C
95220073	chr10:95220073:C:G
95220311	chr10:95220311:A:G
95220893	chr10:95220893:TAG:T
95221023	chr10:95221023:T:C
95221345	chr10:95221345:C:T
95221367	chr10:95221367:A:G
95221377	chr10:95221377:A:T
95221490	chr10:95221490:G:A
95221630	chr10:95221630:C:A
95221911	chr10:95221911:G:A
95222263	chr10:95222263:A:G
95222390	chr10:95222390:A:G
95222546	chr10:95222546:G:A
95222855	chr10:95222855:T:TTATTACCAA
95223296	chr10:95223296:A:G
95223433	chr10:95223433:T:A
95223672	chr10:95223672:G:A
95223692	chr10:95223692:A:G
95223852	chr10:95223852:A:G
95224007	chr10:95224007:A:G
95224039	chr10:95224039:A:G
95224069	chr10:95224069:C:A
95224467	chr10:95224467:G:A
95224488	chr10:95224488:C:T
95224494	chr10:95224494:G:A
95224549	chr10:95224549:C:T
95224716	chr10:95224716:C:T
95225300	chr10:95225300:A:C
95225441	chr10:95225441:G:A
95225786	chr10:95225786:G:A
95225944	chr10:95225944:A:C
95226108	chr10:95226108:G:A
95226172	chr10:95226172:G:A
95226320	chr10:95226320:A:G
95226496	chr10:95226496:G:A
95226745	chr10:95226745:TAA:T
95226913	chr10:95226913:T:C
95227255	chr10:95227255:A:G
95227346	chr10:95227346:C:T
95227397	chr10:95227397:T:C
95227680	chr10:95227680:C:T
95227756	chr10:95227756:A:G
95227954	chr10:95227954:C:T
95228186	chr10:95228186:AC:A
95228248	chr10:95228248:G:C
95228249	chr10:95228249:G:C
95228455	chr10:95228455:A:C
95228620	chr10:95228620:T:C
95228855	chr10:95228855:G:A
95228951	chr10:95228951:A:C
95229068	chr10:95229068:CAATTA:C
95229093	chr10:95229093:T:A
95229180	chr10:95229180:T:C
95229459	chr10:95229459:C:A
95229571	chr10:95229571:A:T
95230332	chr10:95230332:A:G
95230440	chr10:95230440:CT:C
95230840	chr10:95230840:G:A
95230863	chr10:95230863:G:A
95231049	chr10:95231049:C:T
95231359	chr10:95231359:C:A
95231543	chr10:95231543:ACT:A
95231630	chr10:95231630:A:G
95231708	chr10:95231708:T:C
95231875	chr10:95231875:G:A
95232183	chr10:95232183:G:A
95232385	chr10:95232385:C:T
95232819	chr10:95232819:T:TA
95232847	chr10:95232847:A:G
95232918	chr10:95232918:G:A
95233153	chr10:95233153:T:C
95233198	chr10:95233198:G:A
95234075	chr10:95234075:C:CT
95234198	chr10:95234198:C:T
95234277	chr10:95234277:T:C
95234438	chr10:95234438:C:T
95234574	chr10:95234574:AT:A
95234677	chr10:95234677:AC:A
95234693	chr10:95234693:C:A
95234746	chr10:95234746:C:T
95235012	chr10:95235012:A:G
95235049	chr10:95235049:T:C
95235114	chr10:95235114:CA:C
95235192	chr10:95235192:A:G
95235267	chr10:95235267:G:A
95235364	chr10:95235364:C:A
95235374	chr10:95235374:G:C
95235772	chr10:95235772:G:A
95235915	chr10:95235915:T:C
95236170	chr10:95236170:A:C
95236214	chr10:95236214:T:C
95236264	chr10:95236264:ATGT:A
95236445	chr10:95236445:A:G
95237034	chr10:95237034:G:C
95237135	chr10:95237135:A:G
95237154	chr10:95237154:T:C
95237163	chr10:95237163:C:T
95237183	chr10:95237183:A:G
95237325	chr10:95237325:C:T
95237410	chr10:95237410:G:A
95237678	chr10:95237678:T:C
95237683	chr10:95237683:C:T
95237722	chr10:95237722:A:C
95237832	chr10:95237832:A:G
95237852	chr10:95237852:G:A
95237913	chr10:95237913:A:G
95238063	chr10:95238063:A:G
95238354	chr10:95238354:AT:A
95238436	chr10:95238436:C:T
95238701	chr10:95238701:C:T
95238762	chr10:95238762:T:C
95238834	chr10:95238834:G:A
95238891	chr10:95238891:G:A
95238931	chr10:95238931:T:C
95238986	chr10:95238986:A:G
95238987	chr10:95238987:T:C
95239096	chr10:95239096:A:G
95239249	chr10:95239249:C:T
95239289	chr10:95239289:G:A
95239373	chr10:95239373:T:C
95239727	chr10:95239727:C:T
95239945	chr10:95239945:C:T
95239951	chr10:95239951:A:C
95239979	chr10:95239979:A:C
95240030	chr10:95240030:C:T
95240116	chr10:95240116:G:A
95240183	chr10:95240183:C:T
95240449	chr10:95240449:G:C
95240603	chr10:95240603:A:G
95240662	chr10:95240662:T:G
95240920	chr10:95240920:A:T
95241077	chr10:95241077:TGA:T
95241143	chr10:95241143:A:G
95241306	chr10:95241306:C:G
95241367	chr10:95241367:A:G
95241382	chr10:95241382:T:C
95241410	chr10:95241410:G:A
95241506	chr10:95241506:A:G
95241509	chr10:95241509:C:T
95241543	chr10:95241543:T:C
95241586	chr10:95241586:C:T
95241677	chr10:95241677:G:A
95241720	chr10:95241720:T:C
95242214	chr10:95242214:T:C
95242411	chr10:95242411:C:T
95242551	chr10:95242551:G:T
95242574	chr10:95242574:C:G
95242610	chr10:95242610:C:A
95242790	chr10:95242790:A:T
95242944	chr10:95242944:C:T
95242983	chr10:95242983:T:TA
95243046	chr10:95243046:G:A
95243244	chr10:95243244:A:G
95244262	chr10:95244262:G:A
95245217	chr10:95245217:G:C
95246148	chr10:95246148:G:A
95246348	chr10:95246348:A:G
95247098	chr10:95247098:T:G
95248541	chr10:95248541:C:T
95248638	chr10:95248638:A:G
95249193	chr10:95249193:T:C
95249549	chr10:95249549:A:T
95249900	chr10:95249900:G:A
95250622	chr10:95250622:A:G
95250752	chr10:95250752:A:G
95251347	chr10:95251347:T:C
95251391	chr10:95251391:G:A
95251426	chr10:95251426:A:G
95252190	chr10:95252190:T:C
95252418	chr10:95252418:A:C
95253206	chr10:95253206:A:G
95253435	chr10:95253435:A:G
95253548	chr10:95253548:C:G
95253564	chr10:95253564:G:A
95253720	chr10:95253720:T:C
95253772	chr10:95253772:A:G
95254226	chr10:95254226:A:G
95255016	chr10:95255016:C:T
95255045	chr10:95255045:T:C
95255868	chr10:95255868:A:C
95256402	chr10:95256402:G:C
95256537	chr10:95256537:C:A
95256796	chr10:95256796:A:G
95257279	chr10:95257279:G:T
95257571	chr10:95257571:T:C
95258399	chr10:95258399:G:A
95258458	chr10:95258458:C:T
95258464	chr10:95258464:T:C
95258545	chr10:95258545:A:G
95258846	chr10:95258846:T:G
95258865	chr10:95258865:A:G
95258948	chr10:95258948:G:C
95259083	chr10:95259083:A:G
95259110	chr10:95259110:G:A
95259521	chr10:95259521:G:A
95259740	chr10:95259740:T:C
95260180	chr10:95260180:G:T
95260209	chr10:95260209:G:C
95260855	chr10:95260855:A:G
95260920	chr10:95260920:C:T
95261022	chr10:95261022:G:A
95261135	chr10:95261135:A:C
95261632	chr10:95261632:G:A
95261774	chr10:95261774:C:T
95261787	chr10:95261787:T:C
95261842	chr10:95261842:A:C
95261970	chr10:95261970:T:C
95262119	chr10:95262119:A:G
95262370	chr10:95262370:A:G
95262400	chr10:95262400:G:A
95262897	chr10:95262897:A:C
95263106	chr10:95263106:C:T
95263132	chr10:95263132:G:A
95263483	chr10:95263483:CA:C
95263520	chr10:95263520:G:A
95263784	chr10:95263784:C:A
95263795	chr10:95263795:G:A
95263873	chr10:95263873:T:C
95264138	chr10:95264138:C:T
95264191	chr10:95264191:T:C
95264222	chr10:95264222:C:T
95264347	chr10:95264347:G:A
95264474	chr10:95264474:A:C
95264545	chr10:95264545:G:C
95264651	chr10:95264651:A:G
95264753	chr10:95264753:CCT:C
95264961	chr10:95264961:A:G
95265057	chr10:95265057:T:C
95265752	chr10:95265752:A:C
95265856	chr10:95265856:G:A
95265888	chr10:95265888:T:A
95265986	chr10:95265986:T:G
95265989	chr10:95265989:A:G
95266158	chr10:95266158:T:C
95266198	chr10:95266198:C:A
95266773	chr10:95266773:T:G
95266994	chr10:95266994:A:T
95267280	chr10:95267280:A:G
95268130	chr10:95268130:C:G
95268603	chr10:95268603:T:C
95268656	chr10:95268656:A:T
95268763	chr10:95268763:T:C
95269609	chr10:95269609:C:T
95269882	chr10:95269882:C:G
95270102	chr10:95270102:C:T
95270620	chr10:95270620:G:A
95270698	chr10:95270698:A:G
95270824	chr10:95270824:C:T
95271139	chr10:95271139:G:A
95271165	chr10:95271165:G:A
95271344	chr10:95271344:G:T
95271520	chr10:95271520:T:C
95272102	chr10:95272102:T:G
95272744	chr10:95272744:A:ATAGG
95272855	chr10:95272855:T:C
95273128	chr10:95273128:C:T
95273301	chr10:95273301:G:C
95273361	chr10:95273361:C:G
95274018	chr10:95274018:C:T
95274164	chr10:95274164:C:G
95274516	chr10:95274516:C:T
95274701	chr10:95274701:A:G
95274706	chr10:95274706:T:A
95274853	chr10:95274853:G:A
95274873	chr10:95274873:C:T
95275024	chr10:95275024:T:C
95275084	chr10:95275084:T:A
95275412	chr10:95275412:T:C
95275718	chr10:95275718:G:A
95275749	chr10:95275749:C:G
95276319	chr10:95276319:G:A
95277164	chr10:95277164:G:A
95277497	chr10:95277497:A:G
95277811	chr10:95277811:A:T
95277821	chr10:95277821:T:C
95278339	chr10:95278339:T:C
95278496	chr10:95278496:A:T
95278607	chr10:95278607:G:A
95279274	chr10:95279274:T:C
95279701	chr10:95279701:G:A
95279790	chr10:95279790:T:C
95279928	chr10:95279928:C:T
95279992	chr10:95279992:A:G
95280468	chr10:95280468:T:C
95280831	chr10:95280831:A:C
95280986	chr10:95280986:A:G
95281105	chr10:95281105:C:G
95281343	chr10:95281343:C:T
95281348	chr10:95281348:G:A
95281366	chr10:95281366:C:T
95281964	chr10:95281964:T:C
95282006	chr10:95282006:C:G
95282073	chr10:95282073:A:G
95282153	chr10:95282153:G:A
95282471	chr10:95282471:G:A
95282542	chr10:95282542:CAA:C
95282879	chr10:95282879:G:C
95283564	chr10:95283564:G:A
95283941	chr10:95283941:C:T
95283989	chr10:95283989:G:C
95284203	chr10:95284203:G:A
95284242	chr10:95284242:T:C
95284402	chr10:95284402:G:A
95284454	chr10:95284454:A:T
95284484	chr10:95284484:G:A
95284606	chr10:95284606:G:T
95286938	chr10:95286938:C:T
95287548	chr10:95287548:T:A
95287900	chr10:95287900:G:C
95288068	chr10:95288068:T:C
95288074	chr10:95288074:G:A
95288135	chr10:95288135:T:C
95288204	chr10:95288204:C:T
95289181	chr10:95289181:G:A
95289282	chr10:95289282:G:C
95289487	chr10:95289487:T:G
95289906	chr10:95289906:T:C
95290243	chr10:95290243:AGTTT:A
95290291	chr10:95290291:C:G
95290666	chr10:95290666:G:A
95290798	chr10:95290798:C:T
95291248	chr10:95291248:GCCTC:G
95291326	chr10:95291326:C:G
95291873	chr10:95291873:C:T
95291888	chr10:95291888:C:T
95292091	chr10:95292091:A:G
95292120	chr10:95292120:C:G
95292348	chr10:95292348:G:A
95292537	chr10:95292537:T:C
95292632	chr10:95292632:T:A
95293603	chr10:95293603:A:G
95293647	chr10:95293647:G:A
95294018	chr10:95294018:G:T
95294149	chr10:95294149:G:C
95294561	chr10:95294561:C:A
95294685	chr10:95294685:A:C
95294944	chr10:95294944:A:G
95295094	chr10:95295094:A:AG
95295334	chr10:95295334:CTAAG:C
95295396	chr10:95295396:G:T
95295417	chr10:95295417:C:A
95296075	chr10:95296075:G:A
95296215	chr10:95296215:A:G
95296371	chr10:95296371:T:G
95296494	chr10:95296494:T:A
95296669	chr10:95296669:C:A
95296785	chr10:95296785:G:T
95297114	chr10:95297114:G:A
95297127	chr10:95297127:C:A
95297173	chr10:95297173:T:C
95297306	chr10:95297306:A:G
95297607	chr10:95297607:A:G
95297703	chr10:95297703:C:T
95297886	chr10:95297886:G:A
95298489	chr10:95298489:G:T
95298508	chr10:95298508:TAG:T
95298745	chr10:95298745:T:C
95298816	chr10:95298816:G:A
95298897	chr10:95298897:C:G
95299237	chr10:95299237:A:G
95299556	chr10:95299556:A:G
95299886	chr10:95299886:C:T
95299984	chr10:95299984:A:G
95300472	chr10:95300472:C:T
95301031	chr10:95301031:C:T
95301161	chr10:95301161:AAAAC:A
95301436	chr10:95301436:A:C
95301478	chr10:95301478:C:T
95301809	chr10:95301809:C:T
95302202	chr10:95302202:A:G
95302464	chr10:95302464:ATATAT:A
95302996	chr10:95302996:A:G
95303618	chr10:95303618:A:G
95303730	chr10:95303730:C:T
95304303	chr10:95304303:T:C
95304353	chr10:95304353:T:A
95304831	chr10:95304831:A:G
95304862	chr10:95304862:C:T
95305041	chr10:95305041:A:C
95305173	chr10:95305173:A:T
95305400	chr10:95305400:C:A
95305655	chr10:95305655:C:T
95306541	chr10:95306541:T:A
95307050	chr10:95307050:T:C
95307072	chr10:95307072:C:G
95307550	chr10:95307550:A:G
95307679	chr10:95307679:G:A
95308181	chr10:95308181:CTAAAGG:C
95308309	chr10:95308309:T:A
95308652	chr10:95308652:C:T
95308736	chr10:95308736:G:A
95308865	chr10:95308865:T:A
95309026	chr10:95309026:T:C
95309300	chr10:95309300:T:C
95309715	chr10:95309715:G:A
95309769	chr10:95309769:G:A
95309785	chr10:95309785:C:A
95309786	chr10:95309786:C:G
95309982	chr10:95309982:T:C
95310223	chr10:95310223:A:G
95310325	chr10:95310325:T:C
95310638	chr10:95310638:T:C
95310868	chr10:95310868:T:C
95310904	chr10:95310904:G:A
95310914	chr10:95310914:G:A
95310937	chr10:95310937:C:T
95310952	chr10:95310952:C:T
95311093	chr10:95311093:C:T
95311171	chr10:95311171:G:A
95311270	chr10:95311270:G:A
95311303	chr10:95311303:T:C
95311353	chr10:95311353:C:T
95311577	chr10:95311577:T:G
95311578	chr10:95311578:T:G
95312115	chr10:95312115:G:T
95312251	chr10:95312251:T:C
95312561	chr10:95312561:C:A
95312605	chr10:95312605:A:G
95313357	chr10:95313357:A:G
95313602	chr10:95313602:A:G
95313722	chr10:95313722:A:G
95313913	chr10:95313913:G:A
95314007	chr10:95314007:G:A
95314073	chr10:95314073:T:C
95314165	chr10:95314165:T:C
95314188	chr10:95314188:A:C
95314357	chr10:95314357:C:A
95314372	chr10:95314372:A:G
95314530	chr10:95314530:G:C
95314667	chr10:95314667:G:A
95314783	chr10:95314783:A:G
95315104	chr10:95315104:C:T
95315108	chr10:95315108:T:C
95315130	chr10:95315130:T:C
95315558	chr10:95315558:A:G
95315566	chr10:95315566:T:C
95315804	chr10:95315804:G:A
95316066	chr10:95316066:G:A
95316169	chr10:95316169:G:A
95316482	chr10:95316482:A:G
95316700	chr10:95316700:G:A
95317102	chr10:95317102:G:A
95317447	chr10:95317447:G:T
95317465	chr10:95317465:A:G
95317636	chr10:95317636:T:C
95317740	chr10:95317740:G:T
95317947	chr10:95317947:C:T
95318135	chr10:95318135:A:G
95318222	chr10:95318222:T:C
95318884	chr10:95318884:T:A
95319782	chr10:95319782:C:T
95319966	chr10:95319966:A:C
95320009	chr10:95320009:A:G
95320066	chr10:95320066:C:T
95320129	chr10:95320129:C:T
95320133	chr10:95320133:G:A
95320161	chr10:95320161:T:C
95320290	chr10:95320290:A:G
95320440	chr10:95320440:C:T
95320599	chr10:95320599:C:T
95320620	chr10:95320620:C:T
95320667	chr10:95320667:C:T
95321607	chr10:95321607:G:A
95321686	chr10:95321686:T:C
95321743	chr10:95321743:C:G
95322239	chr10:95322239:A:G
95322525	chr10:95322525:T:C
95322543	chr10:95322543:C:T
95323071	chr10:95323071:G:C
95323105	chr10:95323105:G:A
95323145	chr10:95323145:C:T
95323274	chr10:95323274:T:C
95323564	chr10:95323564:A:AG
95323971	chr10:95323971:C:A
95324005	chr10:95324005:C:A
95324058	chr10:95324058:TCA:T
95324222	chr10:95324222:C:G
95324237	chr10:95324237:T:C
95324587	chr10:95324587:C:T
95324652	chr10:95324652:G:GA
95324778	chr10:95324778:A:T
95324933	chr10:95324933:A:G
95324938	chr10:95324938:G:C
95325374	chr10:95325374:T:C
95325578	chr10:95325578:T:C
95325722	chr10:95325722:T:G
95325918	chr10:95325918:C:T
95326133	chr10:95326133:A:G
95326160	chr10:95326160:C:T
95326310	chr10:95326310:A:G
95326444	chr10:95326444:A:T
95326618	chr10:95326618:C:G
95326765	chr10:95326765:G:A
95326943	chr10:95326943:C:T
95326978	chr10:95326978:C:T
95327054	chr10:95327054:T:C
95327302	chr10:95327302:C:T
95327349	chr10:95327349:C:T
95327474	chr10:95327474:A:G
95327681	chr10:95327681:A:G
95327683	chr10:95327683:C:T
95327701	chr10:95327701:G:A
95327765	chr10:95327765:C:T
95327825	chr10:95327825:G:A
95327997	chr10:95327997:C:T
95328095	chr10:95328095:C:T
95328207	chr10:95328207:CAG:C
95328316	chr10:95328316:T:A
95328483	chr10:95328483:C:T
95328781	chr10:95328781:T:C
95329396	chr10:95329396:G:A
95329518	chr10:95329518:G:A
95329934	chr10:95329934:T:C
95330049	chr10:95330049:C:G
95330124	chr10:95330124:T:TA
95330234	chr10:95330234:T:C
95330800	chr10:95330800:C:A
95331174	chr10:95331174:CA:C
95331477	chr10:95331477:G:T
95331509	chr10:95331509:C:T
95331690	chr10:95331690:T:C
95331861	chr10:95331861:T:C
95332169	chr10:95332169:C:A
95332743	chr10:95332743:A:G
95333034	chr10:95333034:A:G
95333048	chr10:95333048:G:C
95333174	chr10:95333174:T:C
95333206	chr10:95333206:C:T
95333415	chr10:95333415:T:G
95333495	chr10:95333495:T:C
95333534	chr10:95333534:G:A
95333563	chr10:95333563:G:T
95333686	chr10:95333686:G:A
95333859	chr10:95333859:A:G
95334116	chr10:95334116:T:G
95334453	chr10:95334453:C:T
95334533	chr10:95334533:C:T
95334593	chr10:95334593:C:A
95335006	chr10:95335006:C:T
95335020	chr10:95335020:A:G
95335590	chr10:95335590:A:T
95335743	chr10:95335743:C:T
95336021	chr10:95336021:A:G
95336036	chr10:95336036:C:T
95336039	chr10:95336039:G:A
95336353	chr10:95336353:C:T
95336457	chr10:95336457:G:A
95336600	chr10:95336600:C:T
95336776	chr10:95336776:C:T
95336798	chr10:95336798:C:T
95337557	chr10:95337557:T:A
95337649	chr10:95337649:TC:T
95337744	chr10:95337744:G:A
95338386	chr10:95338386:G:T
95338866	chr10:95338866:G:A
95338955	chr10:95338955:G:A
95338972	chr10:95338972:T:C
95339455	chr10:95339455:G:A
95339707	chr10:95339707:T:C
95340365	chr10:95340365:T:C
95340763	chr10:95340763:C:T
95340827	chr10:95340827:GCTGGGATTACAGGCCTTAATGCAATT:G
95340954	chr10:95340954:C:T
95341045	chr10:95341045:T:C
95341130	chr10:95341130:C:T
95341220	chr10:95341220:C:T
95341279	chr10:95341279:G:C
95341385	chr10:95341385:T:C
95341439	chr10:95341439:C:T
95341775	chr10:95341775:G:A
95341988	chr10:95341988:A:T
95342079	chr10:95342079:C:T
95342234	chr10:95342234:T:C
95342252	chr10:95342252:A:T
95342286	chr10:95342286:T:C
95342727	chr10:95342727:C:T
95342769	chr10:95342769:G:A
95342821	chr10:95342821:C:T
95342880	chr10:95342880:TA:T
95342889	chr10:95342889:T:A
95343229	chr10:95343229:A:G
95343372	chr10:95343372:C:T
95343575	chr10:95343575:C:T
95343766	chr10:95343766:G:A
95344137	chr10:95344137:G:A
95344185	chr10:95344185:T:A
95344565	chr10:95344565:G:A
95344706	chr10:95344706:C:T
95344858	chr10:95344858:TA:T
95344860	chr10:95344860:GGA:G
95344868	chr10:95344868:G:A
95345177	chr10:95345177:C:T
95345353	chr10:95345353:C:T
95345368	chr10:95345368:A:G
95345376	chr10:95345376:C:T
95345666	chr10:95345666:T:A
95346162	chr10:95346162:T:C
95346272	chr10:95346272:C:T
95346408	chr10:95346408:T:C
95346708	chr10:95346708:G:A
95346755	chr10:95346755:A:G
95347278	chr10:95347278:T:C
95347341	chr10:95347341:A:G
95347762	chr10:95347762:C:G
95347875	chr10:95347875:G:T
95347931	chr10:95347931:A:G
95347963	chr10:95347963:T:C
95348219	chr10:95348219:T:G
95348346	chr10:95348346:C:T
95348626	chr10:95348626:T:C
95348637	chr10:95348637:C:T
95348715	chr10:95348715:T:C
95348879	chr10:95348879:C:G
95349039	chr10:95349039:T:G
95349185	chr10:95349185:T:C
95349490	chr10:95349490:G:A
95349661	chr10:95349661:G:A
95349807	chr10:95349807:CT:C
95349876	chr10:95349876:G:A
95349895	chr10:95349895:A:G
95350239	chr10:95350239:T:C
95350283	chr10:95350283:C:T
95350350	chr10:95350350:A:T
95350694	chr10:95350694:A:G
95350782	chr10:95350782:C:T
95350849	chr10:95350849:C:T
95350899	chr10:95350899:T:A
95351061	chr10:95351061:G:A
95351122	chr10:95351122:C:T
95351923	chr10:95351923:C:A
95352155	chr10:95352155:C:T
95352157	chr10:95352157:C:T
95352386	chr10:95352386:A:C
95352526	chr10:95352526:G:C
95352549	chr10:95352549:T:G
95352583	chr10:95352583:C:T
95352903	chr10:95352903:C:T
95352961	chr10:95352961:G:A
95353044	chr10:95353044:T:C
95353104	chr10:95353104:T:C
95353120	chr10:95353120:A:G
95353497	chr10:95353497:G:A
95353570	chr10:95353570:G:A
95353790	chr10:95353790:G:T
95353864	chr10:95353864:C:T
95353944	chr10:95353944:C:A
95354201	chr10:95354201:C:G
95354597	chr10:95354597:A:C
95354681	chr10:95354681:G:C
95354719	chr10:95354719:G:A
95354803	chr10:95354803:C:T
95355058	chr10:95355058:T:G
95355170	chr10:95355170:A:G
95355184	chr10:95355184:A:G
95356029	chr10:95356029:G:A
95356090	chr10:95356090:C:T
95356328	chr10:95356328:T:C
95356384	chr10:95356384:C:A
95356462	chr10:95356462:C:T
95356516	chr10:95356516:C:T
95356536	chr10:95356536:C:T
95356827	chr10:95356827:C:T
95357204	chr10:95357204:G:A
95357297	chr10:95357297:C:T
95357479	chr10:95357479:T:A
95357740	chr10:95357740:A:G
95358153	chr10:95358153:G:A
95358290	chr10:95358290:G:A
95358591	chr10:95358591:A:C
95358693	chr10:95358693:CAT:C
95358780	chr10:95358780:C:T
95358873	chr10:95358873:T:C
95358887	chr10:95358887:T:C
95359128	chr10:95359128:C:A
95359239	chr10:95359239:C:A
95359290	chr10:95359290:A:T
95359292	chr10:95359292:T:C
95359340	chr10:95359340:T:C
95359494	chr10:95359494:T:C
95359752	chr10:95359752:C:T
95359836	chr10:95359836:T:C
95359929	chr10:95359929:A:G
95360106	chr10:95360106:T:C
95360173	chr10:95360173:C:T
95360350	chr10:95360350:T:C
95360434	chr10:95360434:A:G
95360685	chr10:95360685:C:T
95361557	chr10:95361557:T:C
95361592	chr10:95361592:C:G
95361602	chr10:95361602:A:C
95361702	chr10:95361702:G:A
95361720	chr10:95361720:G:C
95362211	chr10:95362211:C:T
95362219	chr10:95362219:T:C
95362484	chr10:95362484:T:C
95362620	chr10:95362620:T:C
95362621	chr10:95362621:A:G
95362643	chr10:95362643:A:G
95362666	chr10:95362666:C:A
95362673	chr10:95362673:A:G
95362779	chr10:95362779:C:T
95363109	chr10:95363109:T:C
95363137	chr10:95363137:C:T
95363217	chr10:95363217:A:C
95363641	chr10:95363641:A:C
95363702	chr10:95363702:T:TA
95363970	chr10:95363970:A:T
95364036	chr10:95364036:A:G
95364521	chr10:95364521:T:C
95364546	chr10:95364546:G:A
95364731	chr10:95364731:C:T
95364908	chr10:95364908:G:A
95365212	chr10:95365212:TG:T
95365377	chr10:95365377:C:T
95365458	chr10:95365458:G:C
95365482	chr10:95365482:T:G
95365825	chr10:95365825:TTTC:T
95365840	chr10:95365840:C:T
95365961	chr10:95365961:C:T
95366030	chr10:95366030:TA:T
95366117	chr10:95366117:C:A
95366183	chr10:95366183:G:C
95366437	chr10:95366437:G:C
95366560	chr10:95366560:C:T
95366896	chr10:95366896:T:G
95367463	chr10:95367463:C:A
95367507	chr10:95367507:T:C
95367705	chr10:95367705:C:A
95367820	chr10:95367820:C:T
95368047	chr10:95368047:C:T
95368505	chr10:95368505:A:G
95368713	chr10:95368713:G:C
95369027	chr10:95369027:T:C
95369105	chr10:95369105:C:A
95369177	chr10:95369177:T:C
95369357	chr10:95369357:C:T
95369472	chr10:95369472:C:T
95369740	chr10:95369740:CCA:C
95369979	chr10:95369979:C:G
95370078	chr10:95370078:C:G
95370153	chr10:95370153:T:TTCTG
95370442	chr10:95370442:C:G
95370690	chr10:95370690:C:T
95370693	chr10:95370693:T:C
95371680	chr10:95371680:G:A
95372495	chr10:95372495:G:C
95372799	chr10:95372799:T:C
95373036	chr10:95373036:T:C
95373214	chr10:95373214:T:A
95373746	chr10:95373746:GTGGT:G
95373971	chr10:95373971:A:T
95374106	chr10:95374106:A:G
95374144	chr10:95374144:T:C
95374385	chr10:95374385:G:T
95374402	chr10:95374402:G:A
95374811	chr10:95374811:C:T
95375445	chr10:95375445:C:A
95375505	chr10:95375505:T:A
95375719	chr10:95375719:C:G
95376310	chr10:95376310:T:C
95376445	chr10:95376445:G:T
95376554	chr10:95376554:C:T
95377264	chr10:95377264:G:A
95377348	chr10:95377348:A:G
95377362	chr10:95377362:C:T
95377650	chr10:95377650:G:T
95377856	chr10:95377856:T:C
95378023	chr10:95378023:C:T
95378026	chr10:95378026:T:C
95378042	chr10:95378042:G:T
95378071	chr10:95378071:A:G
95378138	chr10:95378138:T:C
95378896	chr10:95378896:C:T
95379023	chr10:95379023:T:G
95379111	chr10:95379111:G:A
95379238	chr10:95379238:G:A
95379285	chr10:95379285:T:C
95379388	chr10:95379388:A:AC
95380087	chr10:95380087:A:G
95380088	chr10:95380088:C:T
95380548	chr10:95380548:C:T
95380866	chr10:95380866:C:T
95380867	chr10:95380867:A:G
95381062	chr10:95381062:G:A
95381296	chr10:95381296:T:C
95381423	chr10:95381423:T:C
95381730	chr10:95381730:G:A
95381766	chr10:95381766:G:A
95382288	chr10:95382288:T:C
95382373	chr10:95382373:C:T
95382488	chr10:95382488:T:C
95382535	chr10:95382535:T:C
95382681	chr10:95382681:CTGTTT:C
95383017	chr10:95383017:A:T
95383166	chr10:95383166:T:C
95383365	chr10:95383365:G:A
95383509	chr10:95383509:C:T
95383544	chr10:95383544:T:C
95383602	chr10:95383602:T:G
95383731	chr10:95383731:C:G
95383799	chr10:95383799:C:T
95384069	chr10:95384069:T:C
95384275	chr10:95384275:T:C
95384392	chr10:95384392:G:A
95384685	chr10:95384685:TCAC:T
95385067	chr10:95385067:G:C
95385076	chr10:95385076:T:C
95385472	chr10:95385472:G:A
95385675	chr10:95385675:G:A
95386573	chr10:95386573:T:C
95387063	chr10:95387063:C:A
95387462	chr10:95387462:A:G
95387906	chr10:95387906:C:T
95388200	chr10:95388200:G:A
95388972	chr10:95388972:G:C
95389277	chr10:95389277:G:C
95390268	chr10:95390268:T:C
95390819	chr10:95390819:G:T
95390867	chr10:95390867:G:A
95391046	chr10:95391046:G:T
95392096	chr10:95392096:CT:C
95392204	chr10:95392204:A:G
95392386	chr10:95392386:C:T
95393436	chr10:95393436:TGA:T
95393461	chr10:95393461:TTAGAG:T
95393548	chr10:95393548:C:T
95394097	chr10:95394097:A:G
95394925	chr10:95394925:A:T
95394941	chr10:95394941:G:A
95394949	chr10:95394949:A:T
95395005	chr10:95395005:G:A
95395150	chr10:95395150:C:T
95395652	chr10:95395652:T:A
95395724	chr10:95395724:C:A
95395760	chr10:95395760:C:T
95395784	chr10:95395784:A:G
95395806	chr10:95395806:A:G
95395868	chr10:95395868:G:A
95396116	chr10:95396116:T:G
95396471	chr10:95396471:G:A
95396496	chr10:95396496:T:A
95396595	chr10:95396595:G:A
95396616	chr10:95396616:C:T
95396720	chr10:95396720:G:A
95397024	chr10:95397024:C:T
95397151	chr10:95397151:T:C
95397301	chr10:95397301:C:T
95397940	chr10:95397940:A:G
95397941	chr10:95397941:A:T
95398030	chr10:95398030:C:A
95398411	chr10:95398411:T:C
95398454	chr10:95398454:G:A
95398956	chr10:95398956:G:A
95399003	chr10:95399003:G:A
95399396	chr10:95399396:G:A
95399927	chr10:95399927:T:C
95399955	chr10:95399955:C:T
95400083	chr10:95400083:C:T
95400084	chr10:95400084:G:A
95400821	chr10:95400821:C:T
95400869	chr10:95400869:C:A
95401051	chr10:95401051:T:C
95401743	chr10:95401743:A:G
95402168	chr10:95402168:A:G
95403093	chr10:95403093:G:A
95403293	chr10:95403293:G:A
95403545	chr10:95403545:C:T
95403638	chr10:95403638:T:C
95403733	chr10:95403733:T:C
95403794	chr10:95403794:T:C
95403855	chr10:95403855:C:T
95404239	chr10:95404239:A:T
95404287	chr10:95404287:T:G
95404370	chr10:95404370:A:G
95404400	chr10:95404400:C:G
95404798	chr10:95404798:G:A
95405006	chr10:95405006:A:G
95405054	chr10:95405054:TC:T
95405226	chr10:95405226:G:A
95405256	chr10:95405256:T:C
95405862	chr10:95405862:C:T
95405934	chr10:95405934:C:A
95406054	chr10:95406054:G:A
95406227	chr10:95406227:G:GGGA
95406230	chr10:95406230:TCTCAAC:T
95406346	chr10:95406346:T:C
95406493	chr10:95406493:T:G
95406526	chr10:95406526:A:G
95406573	chr10:95406573:G:A
95406636	chr10:95406636:G:A
95406855	chr10:95406855:C:G
95407077	chr10:95407077:C:T
95407166	chr10:95407166:G:A
95407325	chr10:95407325:G:A
95407827	chr10:95407827:A:G
95408383	chr10:95408383:G:A
95408813	chr10:95408813:T:C
95408836	chr10:95408836:GCC:G
95409070	chr10:95409070:C:T
95409202	chr10:95409202:C:G
95409262	chr10:95409262:A:G
95409304	chr10:95409304:A:G
95409380	chr10:95409380:T:C
95409631	chr10:95409631:A:G
95409710	chr10:95409710:C:T
95409744	chr10:95409744:G:A
95409939	chr10:95409939:G:A
95410182	chr10:95410182:T:C
95410361	chr10:95410361:C:T
95410609	chr10:95410609:G:T
95410979	chr10:95410979:G:A
95411157	chr10:95411157:G:A
95411202	chr10:95411202:A:G
95411293	chr10:95411293:G:A
95411387	chr10:95411387:C:T
95411483	chr10:95411483:G:A
95411673	chr10:95411673:A:G
95411774	chr10:95411774:T:C
95412056	chr10:95412056:C:T
95412098	chr10:95412098:CCTAAT:C
95412099	chr10:95412099:C:T
95412165	chr10:95412165:C:T
95412188	chr10:95412188:ATACAGCTC:A
95412305	chr10:95412305:T:C
95412421	chr10:95412421:C:T
95412838	chr10:95412838:T:C
95412917	chr10:95412917:A:G
95413440	chr10:95413440:C:T
95413450	chr10:95413450:T:G
95413516	chr10:95413516:T:C
95413875	chr10:95413875:G:A
95414181	chr10:95414181:G:A
95414407	chr10:95414407:A:G
95414468	chr10:95414468:T:C
95414549	chr10:95414549:G:A
95414595	chr10:95414595:T:C
95414665	chr10:95414665:A:G
95414780	chr10:95414780:C:A
95415113	chr10:95415113:A:AAAG
95415522	chr10:95415522:C:T
95415708	chr10:95415708:C:T
95415995	chr10:95415995:G:C
95416018	chr10:95416018:A:T
95416169	chr10:95416169:C:T
95416408	chr10:95416408:C:T
95416438	chr10:95416438:A:T
95416969	chr10:95416969:T:C
95417997	chr10:95417997:C:T
95418528	chr10:95418528:C:G
95418769	chr10:95418769:T:C
95419001	chr10:95419001:G:A
95420084	chr10:95420084:A:G
95420646	chr10:95420646:C:T
95420725	chr10:95420725:A:G
95420752	chr10:95420752:G:C
95421054	chr10:95421054:C:A
95421118	chr10:95421118:G:A
95422098	chr10:95422098:T:C
95422605	chr10:95422605:G:C
95422746	chr10:95422746:A:C
95422789	chr10:95422789:C:T
95422791	chr10:95422791:T:C
95423473	chr10:95423473:A:G
95424022	chr10:95424022:T:G
95424032	chr10:95424032:G:A
95424377	chr10:95424377:G:A
95424630	chr10:95424630:C:A
95424814	chr10:95424814:C:T
95424862	chr10:95424862:T:C
95424885	chr10:95424885:T:C
95425011	chr10:95425011:C:G
95425315	chr10:95425315:GTTC:G
95425447	chr10:95425447:GATA:G
95425624	chr10:95425624:A:T
95425909	chr10:95425909:ATGTTACCT:A
95426750	chr10:95426750:C:T
95426850	chr10:95426850:C:A
95427211	chr10:95427211:G:A
95427319	chr10:95427319:C:G
95428203	chr10:95428203:G:A
95428444	chr10:95428444:A:C
95428676	chr10:95428676:C:G
95428762	chr10:95428762:C:T
95428934	chr10:95428934:G:C
95429131	chr10:95429131:A:C
95429254	chr10:95429254:G:A
95429534	chr10:95429534:G:A
95429537	chr10:95429537:G:T
95429558	chr10:95429558:A:C
95429620	chr10:95429620:C:T
95429957	chr10:95429957:A:T
95430175	chr10:95430175:G:A
95430268	chr10:95430268:G:A
95430326	chr10:95430326:A:G
95430962	chr10:95430962:G:A
95431200	chr10:95431200:C:T
95431605	chr10:95431605:T:C
95431615	chr10:95431615:T:C
95432567	chr10:95432567:A:G
95432695	chr10:95432695:A:C
95432743	chr10:95432743:G:A
95432788	chr10:95432788:G:A
95433452	chr10:95433452:G:A
95433456	chr10:95433456:G:A
95433573	chr10:95433573:T:G
95434049	chr10:95434049:A:G
95434162	chr10:95434162:TG:T
95434427	chr10:95434427:G:A
95434905	chr10:95434905:A:AC
95434992	chr10:95434992:A:T
95435266	chr10:95435266:C:T
95435430	chr10:95435430:C:T
95435557	chr10:95435557:G:A
95435855	chr10:95435855:G:A
95436202	chr10:95436202:G:A
95437309	chr10:95437309:C:T
95437452	chr10:95437452:T:C
95437613	chr10:95437613:G:A
95437771	chr10:95437771:A:G
95437781	chr10:95437781:G:A
95437997	chr10:95437997:A:G
95438079	chr10:95438079:C:T
95438103	chr10:95438103:A:G
95438406	chr10:95438406:A:G
95438561	chr10:95438561:T:C
95438720	chr10:95438720:C:T
95439070	chr10:95439070:G:T
95439175	chr10:95439175:A:G
95439222	chr10:95439222:A:G
95439333	chr10:95439333:C:T
95439336	chr10:95439336:C:T
95439412	chr10:95439412:T:G
95439422	chr10:95439422:C:G
95439735	chr10:95439735:G:T
95439917	chr10:95439917:T:A
95439971	chr10:95439971:G:A
95440060	chr10:95440060:T:C
95440287	chr10:95440287:C:T
95440687	chr10:95440687:A:G
95440694	chr10:95440694:T:C
95440737	chr10:95440737:C:T
95441079	chr10:95441079:C:G
95441191	chr10:95441191:AC:A
95441579	chr10:95441579:T:C
95441666	chr10:95441666:G:A
95442366	chr10:95442366:G:T
95442785	chr10:95442785:A:G
95443231	chr10:95443231:C:T
95443744	chr10:95443744:G:C
95444156	chr10:95444156:G:C
95444199	chr10:95444199:C:T
95444686	chr10:95444686:T:C
95444853	chr10:95444853:T:C
95445065	chr10:95445065:TAGA:T
95445192	chr10:95445192:A:G
95445422	chr10:95445422:TG:T
95445452	chr10:95445452:G:A
95445488	chr10:95445488:C:T
95445567	chr10:95445567:G:T
95445589	chr10:95445589:T:C
95445682	chr10:95445682:C:T
95445787	chr10:95445787:G:A
95445952	chr10:95445952:G:C
95446377	chr10:95446377:G:A
95446522	chr10:95446522:G:T
95446862	chr10:95446862:T:C
95446889	chr10:95446889:C:A
95447395	chr10:95447395:G:A
95447775	chr10:95447775:G:A
95449180	chr10:95449180:A:G
95449990	chr10:95449990:C:G
95450229	chr10:95450229:GT:G
95450507	chr10:95450507:T:C
95450686	chr10:95450686:G:A
95450759	chr10:95450759:C:A
95451058	chr10:95451058:T:C
95451226	chr10:95451226:G:A
95451705	chr10:95451705:A:G
95451808	chr10:95451808:T:C
95451880	chr10:95451880:G:T
95451979	chr10:95451979:C:T
95452280	chr10:95452280:G:A
95452350	chr10:95452350:G:A
95452573	chr10:95452573:A:C
95453366	chr10:95453366:C:A
95453414	chr10:95453414:T:C
95453415	chr10:95453415:G:A
95453432	chr10:95453432:C:T
95453759	chr10:95453759:G:C
95453797	chr10:95453797:A:T
95453840	chr10:95453840:T:C
95453925	chr10:95453925:T:TA
95454281	chr10:95454281:C:T
95454661	chr10:95454661:T:C
95454919	chr10:95454919:A:T
95455249	chr10:95455249:T:C
95455587	chr10:95455587:A:C
95455872	chr10:95455872:G:A
95456173	chr10:95456173:A:G
95456474	chr10:95456474:G:A
95456597	chr10:95456597:T:A
95456681	chr10:95456681:G:A
95457243	chr10:95457243:G:A
95457319	chr10:95457319:G:C
95457814	chr10:95457814:T:A
95457834	chr10:95457834:T:A
95458542	chr10:95458542:C:T
95458733	chr10:95458733:A:G
95458809	chr10:95458809:A:G
95459154	chr10:95459154:G:A
95459239	chr10:95459239:A:T
95459418	chr10:95459418:G:T
95459474	chr10:95459474:C:G
95459539	chr10:95459539:C:G
95459602	chr10:95459602:C:G
95460134	chr10:95460134:T:C
95460174	chr10:95460174:C:G
95460226	chr10:95460226:A:C
95460750	chr10:95460750:G:C
95460856	chr10:95460856:A:G
95460967	chr10:95460967:G:A
95461159	chr10:95461159:TTC:T
95461164	chr10:95461164:A:AAC
95461233	chr10:95461233:C:A
95462266	chr10:95462266:G:A
95462722	chr10:95462722:G:A
95462907	chr10:95462907:T:C
95462952	chr10:95462952:T:G
95463177	chr10:95463177:T:C
95463875	chr10:95463875:T:C
95464391	chr10:95464391:T:C
95464403	chr10:95464403:T:C
95464839	chr10:95464839:T:C
95465495	chr10:95465495:T:A
95465554	chr10:95465554:G:A
95465612	chr10:95465612:G:A
95465797	chr10:95465797:A:G
95466172	chr10:95466172:C:T
95466672	chr10:95466672:A:G
95466753	chr10:95466753:A:T
95467182	chr10:95467182:T:C
95467199	chr10:95467199:G:A
95467547	chr10:95467547:C:T
95467756	chr10:95467756:G:A
95468069	chr10:95468069:G:C
95468109	chr10:95468109:C:T
95468115	chr10:95468115:G:A
95468220	chr10:95468220:G:A
95468854	chr10:95468854:T:C
95468996	chr10:95468996:G:A
95469012	chr10:95469012:G:A
95469119	chr10:95469119:A:C
95469149	chr10:95469149:T:C
95469786	chr10:95469786:G:C
95470580	chr10:95470580:AAGTCAAC:A
95471074	chr10:95471074:G:A
95471128	chr10:95471128:C:T
95471614	chr10:95471614:T:C
95471704	chr10:95471704:G:C
95472448	chr10:95472448:G:A
95472511	chr10:95472511:G:T
95472970	chr10:95472970:G:A
95473053	chr10:95473053:A:G
95473127	chr10:95473127:A:C
95473328	chr10:95473328:T:C
95473358	chr10:95473358:G:A
95473396	chr10:95473396:A:G
95473519	chr10:95473519:T:A
95473597	chr10:95473597:C:T
95473784	chr10:95473784:A:G
95474780	chr10:95474780:G:A
95474956	chr10:95474956:C:T
95475234	chr10:95475234:C:A
95475239	chr10:95475239:T:A
95475529	chr10:95475529:T:C
95475932	chr10:95475932:CT:C
95476063	chr10:95476063:A:C
95476594	chr10:95476594:CAATATTTT:C
95476841	chr10:95476841:G:C
95477084	chr10:95477084:G:A
95477170	chr10:95477170:G:A
95478037	chr10:95478037:A:G
95478736	chr10:95478736:T:C
95479951	chr10:95479951:A:G
95480024	chr10:95480024:T:C
95480142	chr10:95480142:G:T
95480231	chr10:95480231:C:T
95480343	chr10:95480343:A:G
95481278	chr10:95481278:C:T
95481382	chr10:95481382:C:T
95481654	chr10:95481654:A:G
95482002	chr10:95482002:A:C
95482618	chr10:95482618:T:A
95483144	chr10:95483144:A:G
95483566	chr10:95483566:T:G
95484094	chr10:95484094:CA:C
95484235	chr10:95484235:G:A
95484386	chr10:95484386:G:A
95484692	chr10:95484692:G:A
95484843	chr10:95484843:C:T
95484948	chr10:95484948:G:A
95485021	chr10:95485021:A:G
95485464	chr10:95485464:G:A
95485741	chr10:95485741:A:G
95486723	chr10:95486723:G:T
95486927	chr10:95486927:C:T
95487674	chr10:95487674:T:A
95487859	chr10:95487859:A:G
95488284	chr10:95488284:G:A
95488446	chr10:95488446:C:G
95489185	chr10:95489185:G:A
95489307	chr10:95489307:C:T
95490010	chr10:95490010:G:A
95490403	chr10:95490403:C:G
95490623	chr10:95490623:A:G
95490873	chr10:95490873:T:C
95491619	chr10:95491619:C:T
95491886	chr10:95491886:T:C
95492005	chr10:95492005:C:T
95492191	chr10:95492191:C:T
95493004	chr10:95493004:A:T
95493067	chr10:95493067:T:G
95493095	chr10:95493095:C:T
95493097	chr10:95493097:C:T
95493277	chr10:95493277:G:A
95493538	chr10:95493538:G:A
95493582	chr10:95493582:G:A
95493755	chr10:95493755:T:C
95493888	chr10:95493888:C:T
95494003	chr10:95494003:G:A
95494378	chr10:95494378:C:T
95495188	chr10:95495188:G:T
95495943	chr10:95495943:G:T
95496159	chr10:95496159:G:A
95496987	chr10:95496987:T:C
95497169	chr10:95497169:G:A
95497173	chr10:95497173:C:T
95497642	chr10:95497642:G:A
95498536	chr10:95498536:T:C
95498590	chr10:95498590:A:G
95498707	chr10:95498707:G:A
95498744	chr10:95498744:C:T
95498752	chr10:95498752:C:T
95498814	chr10:95498814:C:T
95499230	chr10:95499230:G:A
95499232	chr10:95499232:C:T
95499255	chr10:95499255:T:C
95499310	chr10:95499310:C:T
95500358	chr10:95500358:T:G
95500726	chr10:95500726:CTCA:C
95500783	chr10:95500783:T:C
95500807	chr10:95500807:A:G
95500968	chr10:95500968:C:T
95501343	chr10:95501343:C:CT
95501389	chr10:95501389:G:C
95501471	chr10:95501471:A:G
95502529	chr10:95502529:G:A
95502784	chr10:95502784:T:C
95502811	chr10:95502811:A:G
95503237	chr10:95503237:G:A
95503916	chr10:95503916:G:T
95504034	chr10:95504034:G:A
95504090	chr10:95504090:G:A
95504482	chr10:95504482:C:T
95504800	chr10:95504800:C:T
95505282	chr10:95505282:C:T
95505323	chr10:95505323:T:C
95505555	chr10:95505555:C:T
95506254	chr10:95506254:C:T
95506781	chr10:95506781:T:C
95506817	chr10:95506817:G:A
95506844	chr10:95506844:G:A
95506954	chr10:95506954:G:A
95507278	chr10:95507278:G:A
95507423	chr10:95507423:A:G
95507463	chr10:95507463:A:C
95507606	chr10:95507606:C:T
95507663	chr10:95507663:G:A
95507727	chr10:95507727:T:C
95507781	chr10:95507781:A:G
95508398	chr10:95508398:C:T
95508438	chr10:95508438:A:G
95508447	chr10:95508447:G:A
95508462	chr10:95508462:T:C
95508653	chr10:95508653:G:C
95508674	chr10:95508674:T:C
95508885	chr10:95508885:G:A
95508895	chr10:95508895:A:C
95509234	chr10:95509234:C:T
95509820	chr10:95509820:G:A
95509882	chr10:95509882:T:C
95509895	chr10:95509895:C:T
95510073	chr10:95510073:A:G
95510176	chr10:95510176:C:A
95510250	chr10:95510250:G:A
95510661	chr10:95510661:A:T
95510798	chr10:95510798:A:AATTT
95511150	chr10:95511150:G:A
95511255	chr10:95511255:A:G
95511507	chr10:95511507:G:A
95511581	chr10:95511581:G:A
95511729	chr10:95511729:C:T
95511888	chr10:95511888:G:T
95512008	chr10:95512008:AC:A
95512070	chr10:95512070:C:G
95512115	chr10:95512115:C:T
95512191	chr10:95512191:GC:G
95512287	chr10:95512287:G:A
95512615	chr10:95512615:G:A
95512695	chr10:95512695:G:A
95512882	chr10:95512882:G:T
95513017	chr10:95513017:T:C
95513328	chr10:95513328:TC:T
95513756	chr10:95513756:T:G
95513884	chr10:95513884:A:T
95514044	chr10:95514044:A:G
95514135	chr10:95514135:G:GA
95514204	chr10:95514204:C:T
95514361	chr10:95514361:T:C
95514630	chr10:95514630:A:T
95515081	chr10:95515081:A:C
95515293	chr10:95515293:A:C
95515350	chr10:95515350:G:A
95515491	chr10:95515491:T:C
95515494	chr10:95515494:CT:C
95515521	chr10:95515521:T:A
95515688	chr10:95515688:C:T
95515889	chr10:95515889:A:C
95515987	chr10:95515987:C:A
95516050	chr10:95516050:T:G
95516168	chr10:95516168:G:A
95516678	chr10:95516678:C:T
95516735	chr10:95516735:C:T
95516860	chr10:95516860:C:T
95516979	chr10:95516979:G:A
95516992	chr10:95516992:C:T
95517053	chr10:95517053:G:T
95517201	chr10:95517201:T:C
95517302	chr10:95517302:C:T
95517421	chr10:95517421:G:A
95517524	chr10:95517524:T:TAAGCA
95517528	chr10:95517528:G:GA
95518042	chr10:95518042:G:A
95518366	chr10:95518366:T:C
95518464	chr10:95518464:T:G
95518501	chr10:95518501:C:G
95519165	chr10:95519165:G:A
95519477	chr10:95519477:A:C
95519693	chr10:95519693:G:A
95519718	chr10:95519718:G:C
95520481	chr10:95520481:A:C
95520500	chr10:95520500:G:A
95520749	chr10:95520749:C:T
95520816	chr10:95520816:A:G
95520835	chr10:95520835:G:A
95521303	chr10:95521303:G:A
95521566	chr10:95521566:G:A
95521919	chr10:95521919:G:A
95522693	chr10:95522693:G:A
95522983	chr10:95522983:G:A
95523101	chr10:95523101:C:G
95523210	chr10:95523210:G:A
95523568	chr10:95523568:C:T
95523590	chr10:95523590:G:A
95523810	chr10:95523810:C:T
95523925	chr10:95523925:G:T
95523932	chr10:95523932:A:T
95523942	chr10:95523942:T:C
95524143	chr10:95524143:T:C
95524218	chr10:95524218:C:T
95524324	chr10:95524324:C:T
95524603	chr10:95524603:C:G
95524655	chr10:95524655:A:G
95524839	chr10:95524839:A:G
95524872	chr10:95524872:T:C
95525210	chr10:95525210:G:A
95525246	chr10:95525246:G:A
95525730	chr10:95525730:C:T
95525958	chr10:95525958:A:G
95525993	chr10:95525993:G:C
95526343	chr10:95526343:C:A
95526412	chr10:95526412:T:C
95526419	chr10:95526419:C:T
95526440	chr10:95526440:T:A
95526623	chr10:95526623:C:G
95526743	chr10:95526743:C:G
95527096	chr10:95527096:T:C
95527126	chr10:95527126:AAG:A
95527383	chr10:95527383:G:A
95527474	chr10:95527474:A:C
95527513	chr10:95527513:C:G
95527671	chr10:95527671:C:G
95527793	chr10:95527793:C:T
95527997	chr10:95527997:T:C
95528405	chr10:95528405:T:C
95528750	chr10:95528750:T:C
95529164	chr10:95529164:G:A
95529200	chr10:95529200:T:A
95529479	chr10:95529479:T:C
95529706	chr10:95529706:G:A
95530079	chr10:95530079:C:G
95530235	chr10:95530235:G:A
95530323	chr10:95530323:C:A
95530394	chr10:95530394:G:GC
95530689	chr10:95530689:G:A
95530744	chr10:95530744:C:T
95530847	chr10:95530847:C:G
95530912	chr10:95530912:C:G
95531182	chr10:95531182:T:C
95531472	chr10:95531472:G:T
95531715	chr10:95531715:C:A
95532056	chr10:95532056:G:T
95532208	chr10:95532208:C:T
95532750	chr10:95532750:T:C
95532934	chr10:95532934:C:T
95533075	chr10:95533075:T:A
95533485	chr10:95533485:C:T
95533587	chr10:95533587:GA:G
95534155	chr10:95534155:G:A
95534758	chr10:95534758:G:A
95534920	chr10:95534920:A:G
95534954	chr10:95534954:G:GTC
95535056	chr10:95535056:G:A
95535142	chr10:95535142:A:G
95535418	chr10:95535418:CAACT:C
95535592	chr10:95535592:A:G
95535638	chr10:95535638:T:C
95535685	chr10:95535685:G:A
95535832	chr10:95535832:A:G
95536074	chr10:95536074:G:A
95536455	chr10:95536455:G:T
95536496	chr10:95536496:T:C
95536497	chr10:95536497:G:A
95536534	chr10:95536534:G:C
95536872	chr10:95536872:C:T
95536965	chr10:95536965:T:C
95537602	chr10:95537602:C:T
95537603	chr10:95537603:C:T
95537893	chr10:95537893:C:T
95538066	chr10:95538066:C:T
95538163	chr10:95538163:G:A
95538425	chr10:95538425:AGGGTAACGCAGT:A
95538576	chr10:95538576:C:T
95538711	chr10:95538711:T:A
95539057	chr10:95539057:C:G
95539200	chr10:95539200:C:T
95539278	chr10:95539278:G:A
95539286	chr10:95539286:A:G
95539363	chr10:95539363:A:T
95539414	chr10:95539414:C:A
95539417	chr10:95539417:G:A
95539561	chr10:95539561:C:G
95539627	chr10:95539627:C:G
95540012	chr10:95540012:T:A
95540254	chr10:95540254:GC:G
95540371	chr10:95540371:T:C
95540879	chr10:95540879:A:G
95540929	chr10:95540929:A:G
95541247	chr10:95541247:T:G
95541263	chr10:95541263:G:A
95542074	chr10:95542074:C:T
95542590	chr10:95542590:AAAAC:A
95542767	chr10:95542767:C:A
95543661	chr10:95543661:C:T
95543849	chr10:95543849:A:G
95544329	chr10:95544329:T:C
95544382	chr10:95544382:A:G
95544816	chr10:95544816:G:A
95544975	chr10:95544975:C:A
95545020	chr10:95545020:T:C
95545349	chr10:95545349:C:T
95545797	chr10:95545797:C:A
95546312	chr10:95546312:T:C
95546508	chr10:95546508:G:A
95546647	chr10:95546647:C:A
95546715	chr10:95546715:A:T
95546908	chr10:95546908:T:A
95546967	chr10:95546967:T:C
95547295	chr10:95547295:C:T
95547670	chr10:95547670:G:A
95548288	chr10:95548288:G:A
95548666	chr10:95548666:A:G
95548685	chr10:95548685:A:G
95548814	chr10:95548814:A:G
95549144	chr10:95549144:T:C
95549194	chr10:95549194:C:T
95549250	chr10:95549250:C:T
95549624	chr10:95549624:C:T
95549914	chr10:95549914:A:G
95549947	chr10:95549947:G:A
95549986	chr10:95549986:C:T
95550177	chr10:95550177:C:T
95550426	chr10:95550426:G:T
95550501	chr10:95550501:G:A
95550652	chr10:95550652:CA:C
95550720	chr10:95550720:A:T
95550899	chr10:95550899:T:C
95550946	chr10:95550946:G:A
95551167	chr10:95551167:A:G
95551436	chr10:95551436:CT:C
95551521	chr10:95551521:G:A
95552376	chr10:95552376:T:C
95552482	chr10:95552482:G:C
95552748	chr10:95552748:A:G
95553048	chr10:95553048:C:G
95553097	chr10:95553097:T:C
95553255	chr10:95553255:T:C
95554139	chr10:95554139:C:T
95554580	chr10:95554580:C:T
95554601	chr10:95554601:T:C
95554912	chr10:95554912:G:A
95555435	chr10:95555435:T:C
95555451	chr10:95555451:A:G
95555495	chr10:95555495:A:T
95555592	chr10:95555592:G:A
95555659	chr10:95555659:C:G
95555931	chr10:95555931:G:C
95555935	chr10:95555935:T:A
95555960	chr10:95555960:C:T
95556264	chr10:95556264:G:T
95556283	chr10:95556283:C:T
95556589	chr10:95556589:G:A
95556759	chr10:95556759:C:T
95556943	chr10:95556943:A:C
95557369	chr10:95557369:C:T
95557401	chr10:95557401:C:T
95557461	chr10:95557461:C:T
95557583	chr10:95557583:G:A
95558136	chr10:95558136:A:G
95558200	chr10:95558200:G:A
95558332	chr10:95558332:T:C
95558392	chr10:95558392:C:T
95558454	chr10:95558454:A:G
95558872	chr10:95558872:T:C
95558873	chr10:95558873:G:A
95559766	chr10:95559766:A:G
95559807	chr10:95559807:A:T
95559837	chr10:95559837:G:A
95559880	chr10:95559880:C:T
95560446	chr10:95560446:AT:A
95560531	chr10:95560531:A:G
95560648	chr10:95560648:C:T
95560688	chr10:95560688:C:G
95561159	chr10:95561159:G:T
95561425	chr10:95561425:A:G
95561519	chr10:95561519:T:G
95562166	chr10:95562166:T:C
95562587	chr10:95562587:C:T
95562749	chr10:95562749:G:A
95563295	chr10:95563295:T:C
95563351	chr10:95563351:C:T
95563364	chr10:95563364:A:G
95563366	chr10:95563366:C:T
95563537	chr10:95563537:C:T
95563778	chr10:95563778:G:A
95564196	chr10:95564196:C:T
95564370	chr10:95564370:T:C
95564578	chr10:95564578:A:G
95564744	chr10:95564744:A:G
95564754	chr10:95564754:G:A
95565369	chr10:95565369:T:C
95565467	chr10:95565467:G:A
95565538	chr10:95565538:C:T
95565584	chr10:95565584:G:A
95565597	chr10:95565597:G:T
95565757	chr10:95565757:G:A
95565972	chr10:95565972:A:C
95566018	chr10:95566018:C:T
95566568	chr10:95566568:G:A
95566636	chr10:95566636:T:C
95566826	chr10:95566826:G:A
95567192	chr10:95567192:T:C
95568239	chr10:95568239:C:T
95568254	chr10:95568254:C:G
95568267	chr10:95568267:GTTCTGGAAGC:G
95568454	chr10:95568454:T:C
95568459	chr10:95568459:A:G
95568870	chr10:95568870:A:G
95568939	chr10:95568939:C:T
95568954	chr10:95568954:A:G
95568978	chr10:95568978:G:T
95569032	chr10:95569032:T:G
95569197	chr10:95569197:G:A
95569217	chr10:95569217:G:A
95569321	chr10:95569321:A:G
95569832	chr10:95569832:T:C
95569879	chr10:95569879:C:T
95569997	chr10:95569997:T:A
95570061	chr10:95570061:G:A
95570173	chr10:95570173:T:C
95570221	chr10:95570221:A:T
95570519	chr10:95570519:C:A
95570705	chr10:95570705:C:T
95571075	chr10:95571075:C:T
95571345	chr10:95571345:A:T
95571349	chr10:95571349:G:A
95571440	chr10:95571440:A:C
95571667	chr10:95571667:T:A
95571989	chr10:95571989:T:G
95572021	chr10:95572021:T:A
95572096	chr10:95572096:G:C
95572167	chr10:95572167:T:C
95572201	chr10:95572201:C:T
95572438	chr10:95572438:C:T
95572786	chr10:95572786:C:T
95573460	chr10:95573460:C:T
95573477	chr10:95573477:T:C
95573655	chr10:95573655:A:G
95573701	chr10:95573701:G:A
95573990	chr10:95573990:G:T
95574122	chr10:95574122:A:G
95574453	chr10:95574453:C:T
95574501	chr10:95574501:T:A
95576073	chr10:95576073:C:T
95576095	chr10:95576095:C:T
95576584	chr10:95576584:G:T
95576940	chr10:95576940:A:G
95576985	chr10:95576985:A:G
95577317	chr10:95577317:T:C
95577348	chr10:95577348:T:G
95577408	chr10:95577408:C:A
95577435	chr10:95577435:T:C
95577506	chr10:95577506:T:C
95577937	chr10:95577937:C:T
95578676	chr10:95578676:G:A
95578707	chr10:95578707:C:T
95578774	chr10:95578774:C:T
95578792	chr10:95578792:C:T
95579665	chr10:95579665:G:A
95579681	chr10:95579681:C:A
95579778	chr10:95579778:T:C
95580018	chr10:95580018:C:T
95580173	chr10:95580173:G:A
95580253	chr10:95580253:G:T
95580391	chr10:95580391:C:G
95580779	chr10:95580779:G:A
95580802	chr10:95580802:TGTA:T
95580861	chr10:95580861:A:G
95581201	chr10:95581201:A:G
95581276	chr10:95581276:C:A
95581427	chr10:95581427:T:C
95581443	chr10:95581443:T:C
95581482	chr10:95581482:C:T
95581891	chr10:95581891:T:C
95581944	chr10:95581944:A:T
95582191	chr10:95582191:C:T
95583083	chr10:95583083:T:G
95583369	chr10:95583369:G:A
95583381	chr10:95583381:A:G
95583382	chr10:95583382:T:C
95583538	chr10:95583538:C:T
95584362	chr10:95584362:C:T
95584625	chr10:95584625:C:T
95585071	chr10:95585071:C:T
95585100	chr10:95585100:G:A
95585229	chr10:95585229:T:C
95585666	chr10:95585666:G:A
95585712	chr10:95585712:G:A
95585932	chr10:95585932:A:C
95585953	chr10:95585953:C:T
95585965	chr10:95585965:A:C
95586831	chr10:95586831:G:A
95586900	chr10:95586900:C:T
95587195	chr10:95587195:C:T
95587474	chr10:95587474:C:T
95587928	chr10:95587928:G:T
95588103	chr10:95588103:T:C
95588293	chr10:95588293:G:A
95588613	chr10:95588613:A:C
95588968	chr10:95588968:T:C
95588977	chr10:95588977:A:G
95589012	chr10:95589012:A:G
95589088	chr10:95589088:G:A
95589377	chr10:95589377:C:T
95589524	chr10:95589524:A:C
95589735	chr10:95589735:G:A
95589850	chr10:95589850:A:G
95590001	chr10:95590001:C:T
95590830	chr10:95590830:A:G
95591034	chr10:95591034:C:T
95591272	chr10:95591272:A:G
95591448	chr10:95591448:G:A
95591483	chr10:95591483:G:A
95591490	chr10:95591490:C:T
95591709	chr10:95591709:C:T
95592004	chr10:95592004:C:T
95592087	chr10:95592087:C:G
95592130	chr10:95592130:G:A
95593011	chr10:95593011:C:T
95593155	chr10:95593155:A:T
95593673	chr10:95593673:G:A
95593827	chr10:95593827:G:A
95594067	chr10:95594067:C:T
95594418	chr10:95594418:C:T
95594960	chr10:95594960:G:A
95595034	chr10:95595034:G:A
95595153	chr10:95595153:T:A
95595157	chr10:95595157:C:T
95595201	chr10:95595201:T:C
95595308	chr10:95595308:A:C
95595334	chr10:95595334:C:T
95595952	chr10:95595952:T:C
95596042	chr10:95596042:T:C
95596310	chr10:95596310:T:A
95596808	chr10:95596808:T:C
95597355	chr10:95597355:C:G
95597563	chr10:95597563:A:T
95597642	chr10:95597642:A:T
95598108	chr10:95598108:G:A
95598204	chr10:95598204:C:T
95598271	chr10:95598271:T:C
95598290	chr10:95598290:G:A
95598385	chr10:95598385:T:C
95598520	chr10:95598520:C:T
95598896	chr10:95598896:G:A
95599691	chr10:95599691:T:C
95600006	chr10:95600006:G:A
95600041	chr10:95600041:C:T
95600087	chr10:95600087:G:A
95600861	chr10:95600861:T:C
95600913	chr10:95600913:A:G
95600962	chr10:95600962:A:G
95601196	chr10:95601196:T:C
95601442	chr10:95601442:A:G
95601650	chr10:95601650:C:A
95601703	chr10:95601703:C:T
95601754	chr10:95601754:G:A
95601824	chr10:95601824:G:C
95601874	chr10:95601874:G:A
95601977	chr10:95601977:T:C
95602261	chr10:95602261:T:C
95602271	chr10:95602271:T:C
95602974	chr10:95602974:G:A
95602991	chr10:95602991:A:G
95603055	chr10:95603055:G:A
95603587	chr10:95603587:G:A
95603796	chr10:95603796:C:T
95604141	chr10:95604141:A:G
95604198	chr10:95604198:A:G
95604699	chr10:95604699:C:T
95604859	chr10:95604859:A:C
95604888	chr10:95604888:T:C
95604889	chr10:95604889:G:A
95604958	chr10:95604958:C:A
95605456	chr10:95605456:TC:T
95605592	chr10:95605592:G:A
95605701	chr10:95605701:T:C
95605867	chr10:95605867:G:A
95605870	chr10:95605870:C:T
95606063	chr10:95606063:G:A
95606350	chr10:95606350:A:G
95606470	chr10:95606470:G:A
95606607	chr10:95606607:C:T
95606706	chr10:95606706:A:T
95606989	chr10:95606989:C:T
95607077	chr10:95607077:A:G
95607360	chr10:95607360:G:T
95607442	chr10:95607442:T:C
95607470	chr10:95607470:A:C
95607526	chr10:95607526:AG:A
95607697	chr10:95607697:G:A
95607753	chr10:95607753:G:A
95607754	chr10:95607754:C:A
95607967	chr10:95607967:C:G
95608046	chr10:95608046:C:T
95608125	chr10:95608125:T:C
95608939	chr10:95608939:G:A
95608978	chr10:95608978:C:T
95609233	chr10:95609233:G:A
95610440	chr10:95610440:A:G
95610486	chr10:95610486:G:A
95610544	chr10:95610544:CT:C
95611086	chr10:95611086:T:C
95611365	chr10:95611365:C:T
95611389	chr10:95611389:G:A
95611560	chr10:95611560:A:G
95611769	chr10:95611769:CA:C
95612156	chr10:95612156:G:A
95612348	chr10:95612348:G:C
95612497	chr10:95612497:C:T
95612802	chr10:95612802:A:G
95613436	chr10:95613436:G:GA
95613438	chr10:95613438:A:ACG
95613443	chr10:95613443:T:A
95613997	chr10:95613997:G:A
95614209	chr10:95614209:A:C
95614774	chr10:95614774:A:G
95615126	chr10:95615126:C:CA
95615414	chr10:95615414:T:C
95615511	chr10:95615511:G:A
95615702	chr10:95615702:G:C
95616071	chr10:95616071:C:A
95616357	chr10:95616357:G:C
95616358	chr10:95616358:G:A
95616366	chr10:95616366:A:G
95616974	chr10:95616974:T:C
95616984	chr10:95616984:C:T
95617223	chr10:95617223:G:A
95618144	chr10:95618144:T:C
95618269	chr10:95618269:G:A
95618281	chr10:95618281:A:G
95618800	chr10:95618800:A:G
95619028	chr10:95619028:G:A
95619425	chr10:95619425:T:C
95619469	chr10:95619469:C:T
95619593	chr10:95619593:T:C
95619991	chr10:95619991:G:C
95620117	chr10:95620117:T:G
95620585	chr10:95620585:T:C
95622051	chr10:95622051:G:A
95622756	chr10:95622756:C:T
95623461	chr10:95623461:G:A
95623822	chr10:95623822:C:T
95623903	chr10:95623903:G:A
95623944	chr10:95623944:G:A
95624085	chr10:95624085:G:C
95624303	chr10:95624303:CT:C
95624874	chr10:95624874:A:G
95625257	chr10:95625257:T:C
95625268	chr10:95625268:A:C
95625485	chr10:95625485:A:G
95625684	chr10:95625684:T:A
95625735	chr10:95625735:G:A
95625905	chr10:95625905:G:T
95626151	chr10:95626151:CAA:C
95626619	chr10:95626619:T:C
95627491	chr10:95627491:A:G
95627773	chr10:95627773:T:G
95628195	chr10:95628195:C:G
95628405	chr10:95628405:G:A
95628822	chr10:95628822:C:T
95629344	chr10:95629344:T:G
95630099	chr10:95630099:AT:A
95630129	chr10:95630129:A:G
95630438	chr10:95630438:C:T
95630571	chr10:95630571:C:T
95630682	chr10:95630682:G:C
95630776	chr10:95630776:G:T
95630809	chr10:95630809:T:C
95631288	chr10:95631288:G:A
95631465	chr10:95631465:C:T
95631466	chr10:95631466:C:T
95631636	chr10:95631636:G:A
95631675	chr10:95631675:G:A
95631691	chr10:95631691:C:T
95631697	chr10:95631697:T:C
95631733	chr10:95631733:G:A
95632226	chr10:95632226:T:G
95632508	chr10:95632508:C:T
95632520	chr10:95632520:T:C
95632655	chr10:95632655:C:T
95632672	chr10:95632672:A:G
95632892	chr10:95632892:C:T
95633200	chr10:95633200:C:A
95633212	chr10:95633212:G:A
95633236	chr10:95633236:T:C
95633921	chr10:95633921:G:A
95634135	chr10:95634135:T:C
95634417	chr10:95634417:T:A
95634492	chr10:95634492:A:G
95634514	chr10:95634514:T:G
95634571	chr10:95634571:G:A
95634871	chr10:95634871:C:T
95635103	chr10:95635103:A:G
95635143	chr10:95635143:T:C
95635213	chr10:95635213:C:CAGAG
95635215	chr10:95635215:GTTGGA:G
95635953	chr10:95635953:AAAG:A
95636123	chr10:95636123:G:T
95636346	chr10:95636346:T:A
95636435	chr10:95636435:G:A
95636488	chr10:95636488:G:A
95636713	chr10:95636713:A:C
95636804	chr10:95636804:C:A
95637470	chr10:95637470:T:C
95637729	chr10:95637729:G:A
95637829	chr10:95637829:C:T
95638539	chr10:95638539:C:T
95639291	chr10:95639291:C:T
95639973	chr10:95639973:C:T
95640066	chr10:95640066:C:T
95640099	chr10:95640099:C:T
95640230	chr10:95640230:AAT:A
95640292	chr10:95640292:A:G
95640409	chr10:95640409:T:C
95640462	chr10:95640462:C:T
95641113	chr10:95641113:A:AGT
95641644	chr10:95641644:G:T
95641697	chr10:95641697:C:T
95641730	chr10:95641730:C:T
95641829	chr10:95641829:T:TG
95642108	chr10:95642108:G:A
95642312	chr10:95642312:C:T
95642452	chr10:95642452:G:A
95643348	chr10:95643348:T:C
95643459	chr10:95643459:A:C
95643586	chr10:95643586:T:C
95643973	chr10:95643973:G:A
95646649	chr10:95646649:T:C
95646877	chr10:95646877:C:T
95647034	chr10:95647034:G:A
95647567	chr10:95647567:G:A
95647907	chr10:95647907:G:A
95648036	chr10:95648036:A:G
95648079	chr10:95648079:A:G
95648846	chr10:95648846:A:C
95649019	chr10:95649019:C:A
95649038	chr10:95649038:GGCAAGTCATCTT:G
95649234	chr10:95649234:AGTTGGG:A
95649426	chr10:95649426:C:T
95649528	chr10:95649528:G:C
95650029	chr10:95650029:T:C
95650138	chr10:95650138:T:C
95650141	chr10:95650141:G:A
95650555	chr10:95650555:C:T
95651115	chr10:95651115:A:G
95651116	chr10:95651116:G:A
95651169	chr10:95651169:C:T
95651233	chr10:95651233:T:C
95651423	chr10:95651423:CTG:C
95651449	chr10:95651449:G:A
95651968	chr10:95651968:A:G
95652275	chr10:95652275:G:A
95652290	chr10:95652290:C:T
95652330	chr10:95652330:T:C
95652453	chr10:95652453:C:T
95652573	chr10:95652573:T:C
95653928	chr10:95653928:T:G
95654546	chr10:95654546:C:T
95654717	chr10:95654717:G:C
95654804	chr10:95654804:A:C
95654869	chr10:95654869:G:C
95654960	chr10:95654960:T:C
95655218	chr10:95655218:C:T
95655385	chr10:95655385:G:A
95655554	chr10:95655554:TA:T
95655625	chr10:95655625:AG:A
95655698	chr10:95655698:G:A
95655933	chr10:95655933:C:T
95656150	chr10:95656150:A:G
95656350	chr10:95656350:G:C
95656385	chr10:95656385:TTGCAGCGCGCCCTGGGCGGCCCGA:T
95656633	chr10:95656633:C:CCGCG
95656647	chr10:95656647:T:C
95657417	chr10:95657417:G:A
95657505	chr10:95657505:GA:G
95657689	chr10:95657689:T:G
95657695	chr10:95657695:G:T
95658399	chr10:95658399:TG:T
95658697	chr10:95658697:A:G
95658876	chr10:95658876:C:T
95658962	chr10:95658962:C:A
95659133	chr10:95659133:C:A
95659754	chr10:95659754:TTTTA:T
95659820	chr10:95659820:G:A
95660522	chr10:95660522:T:C
95661588	chr10:95661588:G:A
95661909	chr10:95661909:G:A
95662157	chr10:95662157:A:T
95662164	chr10:95662164:C:T
95663238	chr10:95663238:A:G
95663448	chr10:95663448:C:T
95663951	chr10:95663951:C:A
95664022	chr10:95664022:A:G
95664993	chr10:95664993:A:T
95665353	chr10:95665353:A:G
95665769	chr10:95665769:A:G
95666169	chr10:95666169:C:T
95666183	chr10:95666183:T:C
95666329	chr10:95666329:A:G
95666455	chr10:95666455:ATAAACTTTCTTTTGACT:A
95666481	chr10:95666481:C:T
95667397	chr10:95667397:A:G
95667614	chr10:95667614:T:C
95667983	chr10:95667983:A:G
95668647	chr10:95668647:C:T
95668901	chr10:95668901:A:G
95669595	chr10:95669595:T:C
95669696	chr10:95669696:T:C
95669903	chr10:95669903:A:T
95670620	chr10:95670620:C:T
95670702	chr10:95670702:G:A
95671100	chr10:95671100:G:T
95671156	chr10:95671156:T:C
95671612	chr10:95671612:T:C
95671861	chr10:95671861:G:A
95671914	chr10:95671914:G:GT
95672034	chr10:95672034:C:T
95672082	chr10:95672082:C:T
95672893	chr10:95672893:A:G
95672939	chr10:95672939:C:T
95672972	chr10:95672972:TGTGA:T
95673159	chr10:95673159:T:C
95673546	chr10:95673546:A:G
95674528	chr10:95674528:C:T
95675265	chr10:95675265:G:A
95675320	chr10:95675320:T:A
95675449	chr10:95675449:A:C
95676475	chr10:95676475:G:A
95676636	chr10:95676636:T:C
95678302	chr10:95678302:C:T
95679340	chr10:95679340:T:C
95679533	chr10:95679533:A:G
95679792	chr10:95679792:A:G
95680286	chr10:95680286:C:CA
95680341	chr10:95680341:CACT:C
95680349	chr10:95680349:A:G
95680402	chr10:95680402:G:A
95680637	chr10:95680637:T:C
95681055	chr10:95681055:C:T
95681412	chr10:95681412:C:T
95681437	chr10:95681437:A:T
95681569	chr10:95681569:G:A
95682419	chr10:95682419:G:A
95682476	chr10:95682476:A:G
95682551	chr10:95682551:T:C
95683011	chr10:95683011:A:G
95683238	chr10:95683238:A:G
95684128	chr10:95684128:C:T
95684846	chr10:95684846:C:T
95685155	chr10:95685155:A:G
95685725	chr10:95685725:T:G
95686449	chr10:95686449:G:A
95687495	chr10:95687495:G:A
95687730	chr10:95687730:T:A
95688153	chr10:95688153:C:T
95688644	chr10:95688644:G:C
95689516	chr10:95689516:C:T
95690128	chr10:95690128:C:T
95691072	chr10:95691072:T:C
95691079	chr10:95691079:C:T
95691345	chr10:95691345:G:A
95691761	chr10:95691761:T:C
95691808	chr10:95691808:T:C
95693946	chr10:95693946:A:C
95694085	chr10:95694085:T:C
95694122	chr10:95694122:G:T
95694195	chr10:95694195:G:A
95694668	chr10:95694668:TAGA:T
95695067	chr10:95695067:A:C
95695127	chr10:95695127:T:C
95695132	chr10:95695132:G:A
95695199	chr10:95695199:T:C
95695298	chr10:95695298:A:C
95695438	chr10:95695438:C:T
95696580	chr10:95696580:T:C
95696586	chr10:95696586:G:A
95696972	chr10:95696972:C:T
95697032	chr10:95697032:G:T
95697480	chr10:95697480:A:G
95698080	chr10:95698080:G:A
95698206	chr10:95698206:T:C
95698231	chr10:95698231:G:A
95698438	chr10:95698438:C:T
95698577	chr10:95698577:C:T
95698881	chr10:95698881:A:G
95699246	chr10:95699246:A:G
95699612	chr10:95699612:AAAAG:A
95699859	chr10:95699859:T:C
95699938	chr10:95699938:C:T
95700293	chr10:95700293:AAT:A
95700319	chr10:95700319:A:G
95700353	chr10:95700353:A:G
95701521	chr10:95701521:G:C
95702031	chr10:95702031:G:T
95702195	chr10:95702195:C:T
95702575	chr10:95702575:G:A
95702788	chr10:95702788:C:T
95703306	chr10:95703306:C:T
95703498	chr10:95703498:A:G
95704328	chr10:95704328:A:G
95704354	chr10:95704354:G:A
95704751	chr10:95704751:A:G
95704784	chr10:95704784:G:C
95705059	chr10:95705059:T:G
95705232	chr10:95705232:A:G
95705392	chr10:95705392:C:A
95705408	chr10:95705408:G:A
95705561	chr10:95705561:G:A
95705659	chr10:95705659:T:G
95705692	chr10:95705692:A:G
95706372	chr10:95706372:CT:C
95706451	chr10:95706451:G:A
95706591	chr10:95706591:G:A
95706670	chr10:95706670:C:T
95706881	chr10:95706881:C:T
95706937	chr10:95706937:G:A
95706939	chr10:95706939:C:T
95706973	chr10:95706973:C:T
95707012	chr10:95707012:G:A
95707324	chr10:95707324:G:A
95707735	chr10:95707735:G:A
95708181	chr10:95708181:TAAC:T
95708224	chr10:95708224:T:A
95708445	chr10:95708445:C:A
95708677	chr10:95708677:G:A
95709011	chr10:95709011:G:T
95709140	chr10:95709140:G:C
95709352	chr10:95709352:C:T
95709470	chr10:95709470:A:G
95709630	chr10:95709630:G:A
95709674	chr10:95709674:G:T
95709678	chr10:95709678:T:C
95709805	chr10:95709805:G:A
95710054	chr10:95710054:G:A
95710221	chr10:95710221:A:G
95710262	chr10:95710262:G:A
95710493	chr10:95710493:A:T
95710513	chr10:95710513:TTAG:T
95710528	chr10:95710528:T:C
95710737	chr10:95710737:C:T
95710833	chr10:95710833:A:C
95710839	chr10:95710839:C:T
95711215	chr10:95711215:C:A
95711218	chr10:95711218:C:T
95711646	chr10:95711646:C:A
95711826	chr10:95711826:T:C
95712168	chr10:95712168:T:C
95712422	chr10:95712422:T:G
95712530	chr10:95712530:T:C
95712813	chr10:95712813:T:A
95712816	chr10:95712816:T:C
95713001	chr10:95713001:T:G
95713035	chr10:95713035:A:T
95713053	chr10:95713053:T:A
95713101	chr10:95713101:G:A
95713395	chr10:95713395:A:T
95713457	chr10:95713457:A:G
95713646	chr10:95713646:T:G
95714022	chr10:95714022:G:A
95714614	chr10:95714614:G:A
95714908	chr10:95714908:C:G
95715075	chr10:95715075:A:T
95715510	chr10:95715510:G:T
95715543	chr10:95715543:T:C
95715817	chr10:95715817:A:C
95716101	chr10:95716101:A:G
95716102	chr10:95716102:G:A
95716290	chr10:95716290:A:G
95716472	chr10:95716472:G:C
95717434	chr10:95717434:C:T
95717505	chr10:95717505:G:T
95717549	chr10:95717549:G:A
95717877	chr10:95717877:C:T
95718020	chr10:95718020:G:A
95718089	chr10:95718089:C:G
95718707	chr10:95718707:T:C
95719007	chr10:95719007:G:T
95719070	chr10:95719070:G:A
95719143	chr10:95719143:C:T
95719299	chr10:95719299:A:G
95719505	chr10:95719505:A:G
95719717	chr10:95719717:A:G
95719845	chr10:95719845:G:A
95719973	chr10:95719973:G:A
95720031	chr10:95720031:C:T
95720091	chr10:95720091:T:C
95720376	chr10:95720376:G:A
95720627	chr10:95720627:G:A
95720646	chr10:95720646:G:A
95720705	chr10:95720705:G:A
95720714	chr10:95720714:G:A
95720824	chr10:95720824:C:T
95720995	chr10:95720995:A:G
95722409	chr10:95722409:A:G
95722952	chr10:95722952:C:T
95723042	chr10:95723042:C:T
95723101	chr10:95723101:G:C
95723704	chr10:95723704:G:C
95723731	chr10:95723731:A:G
95724374	chr10:95724374:C:T
95724462	chr10:95724462:G:A
95724470	chr10:95724470:G:A
95724797	chr10:95724797:G:A
95724985	chr10:95724985:T:C
95725129	chr10:95725129:TA:T
95725256	chr10:95725256:C:T
95726073	chr10:95726073:A:G
95726505	chr10:95726505:T:C
95727068	chr10:95727068:G:A
95727605	chr10:95727605:A:G
95728316	chr10:95728316:TAAAGA:T
95728391	chr10:95728391:G:A
95728841	chr10:95728841:T:C
95729807	chr10:95729807:T:A
95729989	chr10:95729989:C:G
95730630	chr10:95730630:A:T
95730924	chr10:95730924:G:A
95731166	chr10:95731166:G:C
95731544	chr10:95731544:C:T
95731913	chr10:95731913:C:T
95731958	chr10:95731958:T:C
95733584	chr10:95733584:T:A
95734387	chr10:95734387:C:T
95735101	chr10:95735101:G:A
95735242	chr10:95735242:G:A
95735396	chr10:95735396:A:C
95735594	chr10:95735594:G:A
95735814	chr10:95735814:C:G
95736791	chr10:95736791:A:T
95736807	chr10:95736807:T:C
95736895	chr10:95736895:C:T
95736922	chr10:95736922:A:G
95737220	chr10:95737220:T:TCTAGTGGG
95737232	chr10:95737232:G:A
95737806	chr10:95737806:A:C
95737909	chr10:95737909:T:C
95738391	chr10:95738391:G:A
95738398	chr10:95738398:G:A
95738465	chr10:95738465:A:G
95739096	chr10:95739096:A:G
95739944	chr10:95739944:C:G
95739970	chr10:95739970:G:A
95740022	chr10:95740022:G:A
95740405	chr10:95740405:G:A
95742096	chr10:95742096:G:A
95742097	chr10:95742097:G:A
95742099	chr10:95742099:A:G
95742840	chr10:95742840:A:G
95743394	chr10:95743394:A:G
95744194	chr10:95744194:T:C
95744336	chr10:95744336:A:G
95744545	chr10:95744545:A:G
95745170	chr10:95745170:T:A
95745911	chr10:95745911:C:T
95746028	chr10:95746028:A:C
95746285	chr10:95746285:T:G
95746346	chr10:95746346:A:G
95746488	chr10:95746488:C:T
95746643	chr10:95746643:C:T
95746798	chr10:95746798:T:G
95746948	chr10:95746948:C:T
95747029	chr10:95747029:G:A
95747041	chr10:95747041:T:A
95747152	chr10:95747152:A:G
95747555	chr10:95747555:A:G
95747688	chr10:95747688:T:C
95747716	chr10:95747716:T:C
95747737	chr10:95747737:A:T
95747967	chr10:95747967:A:G
95748342	chr10:95748342:A:G
95749087	chr10:95749087:G:A
95749250	chr10:95749250:C:T
95749466	chr10:95749466:A:G
95749705	chr10:95749705:T:C
95749938	chr10:95749938:C:T
95750020	chr10:95750020:A:G
95750304	chr10:95750304:TC:T
95750310	chr10:95750310:A:G
95750537	chr10:95750537:A:G
95750575	chr10:95750575:C:CCT
95750947	chr10:95750947:T:C
95750966	chr10:95750966:C:T
95751095	chr10:95751095:T:C
95751280	chr10:95751280:A:G
95751474	chr10:95751474:C:A
95752187	chr10:95752187:T:C
95752208	chr10:95752208:C:T
95752254	chr10:95752254:G:A
95752802	chr10:95752802:G:T
95752855	chr10:95752855:A:G
95753490	chr10:95753490:C:A
95753519	chr10:95753519:A:G
95753605	chr10:95753605:A:C
95754431	chr10:95754431:C:T
95754446	chr10:95754446:C:T
95755202	chr10:95755202:G:T
95755218	chr10:95755218:A:G
95755380	chr10:95755380:G:A
95755831	chr10:95755831:T:C
95756687	chr10:95756687:T:C
95756855	chr10:95756855:C:T
95757007	chr10:95757007:A:G
95757780	chr10:95757780:G:A
95758148	chr10:95758148:A:G
95758835	chr10:95758835:A:G
95760106	chr10:95760106:A:G
95760486	chr10:95760486:G:A
95761606	chr10:95761606:A:G
95762540	chr10:95762540:T:C
95762883	chr10:95762883:G:T
95763038	chr10:95763038:A:G
95763718	chr10:95763718:GT:G
95763811	chr10:95763811:C:T
95763923	chr10:95763923:A:G
95764009	chr10:95764009:A:G
95764023	chr10:95764023:A:G
95764274	chr10:95764274:C:T
95764556	chr10:95764556:C:A
95764743	chr10:95764743:G:A
95764839	chr10:95764839:C:T
95764846	chr10:95764846:C:T
95765630	chr10:95765630:A:G
95766341	chr10:95766341:T:A
95766395	chr10:95766395:C:G
95766464	chr10:95766464:A:G
95766711	chr10:95766711:A:G
95766850	chr10:95766850:G:A
95767189	chr10:95767189:G:A
95767830	chr10:95767830:C:T
95768167	chr10:95768167:A:G
95768359	chr10:95768359:TTTTG:T
95769405	chr10:95769405:G:A
95769514	chr10:95769514:T:C
95769561	chr10:95769561:C:T
95769701	chr10:95769701:A:G
95770216	chr10:95770216:G:A
95770759	chr10:95770759:GGGA:G
95771104	chr10:95771104:A:AC
95771108	chr10:95771108:A:G
95771264	chr10:95771264:G:T
95771750	chr10:95771750:T:C
95771827	chr10:95771827:C:T
95771967	chr10:95771967:G:A
95772209	chr10:95772209:G:A
95772219	chr10:95772219:G:A
95772471	chr10:95772471:T:G
95772795	chr10:95772795:G:T
95773032	chr10:95773032:G:C
95773564	chr10:95773564:G:A
95773693	chr10:95773693:G:A
95774019	chr10:95774019:T:C
95774378	chr10:95774378:T:A
95774398	chr10:95774398:C:T
95774733	chr10:95774733:G:A
95775140	chr10:95775140:G:T
95775143	chr10:95775143:T:C
95775471	chr10:95775471:A:C
95775610	chr10:95775610:T:C
95775801	chr10:95775801:C:T
95775970	chr10:95775970:T:C
95776246	chr10:95776246:C:T
95776443	chr10:95776443:C:A
95776471	chr10:95776471:C:T
95776603	chr10:95776603:T:C
95776855	chr10:95776855:T:C
95777038	chr10:95777038:T:G
95777691	chr10:95777691:G:T
95778034	chr10:95778034:T:C
95778480	chr10:95778480:G:GC
95779330	chr10:95779330:C:T
95779383	chr10:95779383:G:A
95779419	chr10:95779419:G:T
95779841	chr10:95779841:T:C
95779980	chr10:95779980:G:A
95780780	chr10:95780780:G:A
95781448	chr10:95781448:T:C
95781679	chr10:95781679:G:A
95782278	chr10:95782278:A:G
95782625	chr10:95782625:C:T
95783045	chr10:95783045:G:C
95783329	chr10:95783329:T:G
95783797	chr10:95783797:T:C
95784796	chr10:95784796:C:T
95785050	chr10:95785050:G:GCAGA
95785072	chr10:95785072:C:T
95785708	chr10:95785708:G:A
95786870	chr10:95786870:A:G
95787488	chr10:95787488:T:C
95787549	chr10:95787549:A:G
95787643	chr10:95787643:G:A
95787807	chr10:95787807:T:C
95788356	chr10:95788356:G:A
95788546	chr10:95788546:G:A
95788616	chr10:95788616:AAAAAAAAAG:A
95788766	chr10:95788766:G:A
95790648	chr10:95790648:T:C
95790823	chr10:95790823:G:C
95790921	chr10:95790921:C:T
95790983	chr10:95790983:G:A
95791739	chr10:95791739:A:G
95791756	chr10:95791756:A:G
95791971	chr10:95791971:C:A
95792195	chr10:95792195:G:A
95792208	chr10:95792208:T:G
95793279	chr10:95793279:C:T
95793501	chr10:95793501:T:C
95793660	chr10:95793660:C:G
95793705	chr10:95793705:T:C
95793726	chr10:95793726:T:C
95794290	chr10:95794290:T:C
95794594	chr10:95794594:C:T
95794645	chr10:95794645:A:G
95795556	chr10:95795556:C:T
95795608	chr10:95795608:C:T
95796190	chr10:95796190:A:G
95796424	chr10:95796424:GAGTT:G
95796743	chr10:95796743:A:C
95797728	chr10:95797728:C:T
95798340	chr10:95798340:A:T
95798504	chr10:95798504:G:A
95799022	chr10:95799022:T:C
95799457	chr10:95799457:C:T
95799528	chr10:95799528:C:A
95800625	chr10:95800625:T:C
95800789	chr10:95800789:C:T
95801347	chr10:95801347:C:A
95801885	chr10:95801885:T:C
95801886	chr10:95801886:A:G
95801896	chr10:95801896:T:A
95802129	chr10:95802129:T:C
95802184	chr10:95802184:C:A
95802478	chr10:95802478:G:A
95802539	chr10:95802539:T:C
95802672	chr10:95802672:T:G
95803172	chr10:95803172:A:G
95803181	chr10:95803181:G:A
95803195	chr10:95803195:A:G
95803250	chr10:95803250:G:A
95803304	chr10:95803304:G:A
95803627	chr10:95803627:G:A
95803637	chr10:95803637:C:T
95803771	chr10:95803771:C:T
95803796	chr10:95803796:G:T
95803935	chr10:95803935:C:T
95804775	chr10:95804775:T:C
95804921	chr10:95804921:C:A
95805333	chr10:95805333:A:T
95805610	chr10:95805610:T:C
95806295	chr10:95806295:G:C
95806323	chr10:95806323:C:G
95806564	chr10:95806564:G:C
95806821	chr10:95806821:C:CTGCAGAACAGCAAATAT
95806844	chr10:95806844:A:C
95807108	chr10:95807108:G:T
95807132	chr10:95807132:T:C
95807482	chr10:95807482:C:T
95807789	chr10:95807789:AGTT:A
95808776	chr10:95808776:G:A
95808813	chr10:95808813:T:A
95809031	chr10:95809031:G:A
95809127	chr10:95809127:A:G
95809262	chr10:95809262:C:T
95810558	chr10:95810558:A:G
95810617	chr10:95810617:T:C
95810854	chr10:95810854:G:A
95811049	chr10:95811049:C:T
95811111	chr10:95811111:C:T
95811818	chr10:95811818:C:T
95812160	chr10:95812160:TAA:T
95813205	chr10:95813205:T:C
95813374	chr10:95813374:G:C
95813394	chr10:95813394:A:G
95813604	chr10:95813604:G:A
95813648	chr10:95813648:G:A
95813777	chr10:95813777:T:C
95814405	chr10:95814405:T:TCATTAA
95814774	chr10:95814774:C:T
95814898	chr10:95814898:T:C
95814932	chr10:95814932:C:T
95815822	chr10:95815822:C:T
95815969	chr10:95815969:C:T
95817239	chr10:95817239:A:T
95817893	chr10:95817893:G:A
95817899	chr10:95817899:G:T
95818269	chr10:95818269:C:T
95818468	chr10:95818468:T:C
95818623	chr10:95818623:G:A
95818696	chr10:95818696:T:C
95819070	chr10:95819070:T:A
95819291	chr10:95819291:A:G
95819371	chr10:95819371:A:AC
95819464	chr10:95819464:G:A
95820274	chr10:95820274:T:G
95820613	chr10:95820613:C:T
95821187	chr10:95821187:A:G
95821323	chr10:95821323:A:C
95822114	chr10:95822114:C:T
95823856	chr10:95823856:T:C
95824317	chr10:95824317:T:C
95824787	chr10:95824787:A:G
95824998	chr10:95824998:T:C
95825619	chr10:95825619:C:T
95825640	chr10:95825640:C:T
95826072	chr10:95826072:A:G
95826322	chr10:95826322:A:C
95826367	chr10:95826367:G:A
95826444	chr10:95826444:G:A
95826832	chr10:95826832:AG:A
95828110	chr10:95828110:A:G
95828191	chr10:95828191:A:G
95828237	chr10:95828237:T:C
95828266	chr10:95828266:C:T
95828953	chr10:95828953:T:C
95829558	chr10:95829558:T:C
95830687	chr10:95830687:C:A
95831069	chr10:95831069:C:T
95831167	chr10:95831167:C:T
95831367	chr10:95831367:C:T
95831540	chr10:95831540:T:C
95832399	chr10:95832399:A:T
95832533	chr10:95832533:CT:C
95832983	chr10:95832983:G:A
95833172	chr10:95833172:G:A
95833479	chr10:95833479:A:G
95833597	chr10:95833597:A:G
95833604	chr10:95833604:T:C
95834219	chr10:95834219:G:A
95834361	chr10:95834361:T:C
95834702	chr10:95834702:C:T
95835288	chr10:95835288:G:T
95835918	chr10:95835918:G:A
95835939	chr10:95835939:T:G
95836293	chr10:95836293:G:T
95836519	chr10:95836519:G:A
95836682	chr10:95836682:T:C
95836911	chr10:95836911:C:T
95837699	chr10:95837699:A:T
95837972	chr10:95837972:A:C
95838446	chr10:95838446:A:C
95838476	chr10:95838476:G:A
95839289	chr10:95839289:A:G
95839780	chr10:95839780:G:C
95840916	chr10:95840916:AG:A
95840943	chr10:95840943:G:A
95841162	chr10:95841162:G:A
95841307	chr10:95841307:A:T
95841613	chr10:95841613:A:G
95842137	chr10:95842137:A:G
95842217	chr10:95842217:A:G
95842334	chr10:95842334:T:C
95843089	chr10:95843089:C:T
95843406	chr10:95843406:G:A
95843685	chr10:95843685:T:C
95843770	chr10:95843770:G:A
95843966	chr10:95843966:G:T
95844073	chr10:95844073:T:C
95844649	chr10:95844649:A:G
95844746	chr10:95844746:T:C
95844771	chr10:95844771:G:T
95845974	chr10:95845974:CAG:C
95846467	chr10:95846467:A:C
95846574	chr10:95846574:C:T
95846654	chr10:95846654:G:T
95846845	chr10:95846845:C:T
95847086	chr10:95847086:T:C
95847318	chr10:95847318:C:T
95847408	chr10:95847408:G:A
95848357	chr10:95848357:C:G
95848665	chr10:95848665:G:A
95848990	chr10:95848990:A:G
95849329	chr10:95849329:T:C
95849850	chr10:95849850:A:G
95850128	chr10:95850128:C:T
95850523	chr10:95850523:T:C
95851191	chr10:95851191:TA:T
95851294	chr10:95851294:A:G
95851892	chr10:95851892:G:A
95852094	chr10:95852094:G:A
95852452	chr10:95852452:A:G
95852644	chr10:95852644:C:T
95852868	chr10:95852868:G:C
95853440	chr10:95853440:T:C
95853495	chr10:95853495:G:T
95853643	chr10:95853643:A:G
95854041	chr10:95854041:G:A
95854126	chr10:95854126:T:C
95854269	chr10:95854269:G:A
95854621	chr10:95854621:T:C
95854982	chr10:95854982:T:C
95855066	chr10:95855066:G:A
95855339	chr10:95855339:C:T
95855516	chr10:95855516:A:T
95855574	chr10:95855574:C:G
95855575	chr10:95855575:C:T
95855576	chr10:95855576:A:G
95855754	chr10:95855754:G:A
95855866	chr10:95855866:A:T
95855931	chr10:95855931:C:T
95856285	chr10:95856285:A:T
95857708	chr10:95857708:C:T
95858027	chr10:95858027:A:G
95858252	chr10:95858252:G:T
95858440	chr10:95858440:G:A
95858623	chr10:95858623:T:TC
95858730	chr10:95858730:G:A
95861509	chr10:95861509:G:A
95861821	chr10:95861821:C:T
95861928	chr10:95861928:G:A
95862932	chr10:95862932:A:G
95863548	chr10:95863548:G:A
95863619	chr10:95863619:C:T
95864135	chr10:95864135:T:G
95864169	chr10:95864169:A:C
95864450	chr10:95864450:A:G
```
