## Supplementary material for "Characterization of shared and ancestry-specific signals driving complex traits using multi-ancestry fine-mapping": susiex_nc1.cs80.cs

```
CS_ID	SNP	BP	REF_ALLELE	ALT_ALLELE	REF_FRQ	BETA	SE	-LOG10P	CS_PIP	OVRL_PIP
1	chr10:102622916:A:G	102622916	G,G	A,A	1,1	inf,inf	inf,inf	8.42702,1.05296	0.395399	0.395399
1	chr10:102640355:T:C	102640355	C,C	T,T	1,1	-inf,-inf	inf,inf	7.78864,1.07288	0.101908	0.101908
1	chr10:102641446:G:A	102641446	A,A	G,G	1,1	-inf,-inf	inf,inf	7.49539,0.843242	0.0367699	0.0367699
1	chr10:102638825:G:A	102638825	A,A	G,G	1,1	-inf,-inf	inf,inf	7.47863,0.837159	0.0351088	0.0351088
1	chr10:102682299:ACT:A	102682299	A,A	ACT,ACT	1,1	inf,inf	inf,inf	7.48273,0.822712	0.0346083	0.0346083
1	chr10:102727217:C:T	102727217	T,T	C,C	1,1	inf,inf	inf,inf	7.49051,0.254037	0.0159935	0.0159935
1	chr10:102694943:T:C	102694943	C,C	T,T	1,1	inf,inf	inf,inf	7.49037,0.0752107	0.0139089	0.0139089
1	chr10:102582130:C:T	102582130	T,T	C,C	1,1	inf,inf	inf,inf	7.19693,0.452844	0.0107281	0.0107281
1	chr10:102612684:C:T	102612684	T,T	C,C	1,1	inf,inf	inf,inf	7.17827,0.474866	0.0106124	0.0106124
1	chr10:102620929:G:A	102620929	A,A	G,G	1,1	inf,inf	inf,inf	7.16837,0.401859	0.00943508	0.00943508
1	chr10:102557600:G:T	102557600	T,T	G,G	1,1	inf,inf	inf,inf	7.061,0.538678	0.00899288	0.00899288
1	chr10:102557435:T:C	102557435	C,C	T,T	1,1	inf,inf	inf,inf	7.06252,0.531968	0.00893721	0.00893721
1	chr10:102581678:T:C	102581678	C,C	T,T	1,1	inf,inf	inf,inf	7.16972,0.322308	0.00858996	0.00858996
1	chr10:102578632:T:C	102578632	C,C	T,T	1,1	inf,inf	inf,inf	7.07874,0.471452	0.00851276	0.00851276
1	chr10:102614001:G:C	102614001	C,C	G,G	1,1	inf,inf	inf,inf	7.05425,0.501457	0.00841133	0.00841133
1	chr10:102612487:A:G	102612487	G,G	A,A	1,1	inf,inf	inf,inf	7.04168,0.510298	0.00828638	0.00828638
1	chr10:102610905:T:C	102610905	C,C	T,T	1,1	-inf,-inf	inf,inf	6.92651,0.665739	0.00810054	0.00810054
1	chr10:102589726:G:A	102589726	A,A	G,G	1,1	inf,inf	inf,inf	7.07816,0.433769	0.0080854	0.0080854
1	chr10:102703919:G:A	102703919	A,A	G,G	1,1	inf,inf	inf,inf	7.17646,0.25193	0.00807191	0.00807191
1	chr10:102609282:T:TA	102609282	TA,TA	T,T	1,1	inf,inf	inf,inf	7.05673,0.440747	0.00778953	0.00778953
1	chr10:102596602:T:C	102596602	C,C	T,T	1,1	inf,inf	inf,inf	6.99822,0.507934	0.0075167	0.0075167
1	chr10:102598646:T:C	102598646	C,C	T,T	1,1	inf,inf	inf,inf	6.97173,0.533233	0.00735398	0.00735398
1	chr10:102614147:G:A	102614147	A,A	G,G	1,1	inf,inf	inf,inf	6.99218,0.498583	0.00732339	0.00732339
1	chr10:102582218:T:C	102582218	C,C	T,T	1,1	inf,inf	inf,inf	7.01386,0.450883	0.00719445	0.00719445
1	chr10:102603651:A:C	102603651	C,C	A,A	1,1	inf,inf	inf,inf	6.96915,0.509126	0.00706951	0.00706951
1	chr10:102563346:G:A	102563346	A,A	G,G	1,1	inf,inf	inf,inf	6.95492,0.528724	0.00704591	0.00704591
1	chr10:102600761:C:T	102600761	T,T	C,C	1,1	inf,inf	inf,inf	6.96859,0.504604	0.00701674	0.00701674
1	chr10:102610266:A:G	102610266	G,G	A,A	1,1	inf,inf	inf,inf	7.0046,0.438181	0.00693392	0.00693392
```
