## Supplementary material for "Characterization of shared and ancestry-specific signals driving complex traits using multi-ancestry fine-mapping": susiex_nc1.cs80.snp

```
BP	SNP	PIP(CS1)	LogBF(CS1,Pop1)	LogBF(CS1,Pop2)
101966464	chr10:101966464:A:C	6.9394e-09	-1.43453	-1.2227
101966894	chr10:101966894:C:G	3.13541e-08	-1.76125e-10	-1.14909
101966973	chr10:101966973:GAGAC:G	7.61165e-08	0.662628	-0.924803
101967348	chr10:101967348:A:G	3.05659e-08	-1.76125e-10	-1.17456
101967694	chr10:101967694:G:A	3.06803e-08	-1.17082	-2.70975e-10
101968480	chr10:101968480:C:T	3.08675e-08	-1.76125e-10	-1.16474
101968551	chr10:101968551:A:T	6.86914e-09	-1.69509	-0.972311
101969833	chr10:101969833:C:T	1.99735e-08	-1.49785	-0.102181
101969952	chr10:101969952:C:G	7.22617e-09	-1.71913	-0.8976
101970490	chr10:101970490:T:C	4.69003e-08	-1.76125e-10	-0.746416
101970730	chr10:101970730:T:TG	8.958e-09	-1.37704	-1.02485
101970972	chr10:101970972:C:G	3.10014e-08	-1.76125e-10	-1.16041
101971620	chr10:101971620:T:C	3.12231e-08	-1.76125e-10	-1.15328
101972386	chr10:101972386:G:A	1.84322e-07	0.702017	-0.0797755
101972419	chr10:101972419:A:C	3.03901e-08	-1.76125e-10	-1.18032
101972474	chr10:101972474:T:A	1.65494e-08	-1.78809	-2.70975e-10
101973540	chr10:101973540:A:G	3.23648e-08	-1.76125e-10	-1.11737
101973867	chr10:101973867:C:T	2.79657e-07	1.03912	-2.70975e-10
101974252	chr10:101974252:C:T	9.3424e-08	0.853404	-0.910696
101974283	chr10:101974283:A:G	1.01622e-08	-1.73969	-0.536073
101974301	chr10:101974301:G:A	2.92309e-08	-1.76125e-10	-1.21922
101974598	chr10:101974598:A:G	2.61614e-08	-1.33015	-2.70975e-10
101974814	chr10:101974814:C:T	3.23598e-08	-1.76125e-10	-1.11752
101975787	chr10:101975787:G:T	8.67204e-08	0.728476	-0.860227
101976221	chr10:101976221:A:T	2.0273e-08	-1.71787	0.13272
101976321	chr10:101976321:A:C	3.02643e-08	-1.76125e-10	-1.18447
101976416	chr10:101976416:A:T	9.89164e-09	-1.78814	-0.514616
101977436	chr10:101977436:A:T	1.99729e-08	-1.49388	-0.106188
101977449	chr10:101977449:A:G	3.0353e-08	-1.76125e-10	-1.18155
101978057	chr10:101978057:AG:A	4.21961e-08	-0.852112	-2.70975e-10
101978517	chr10:101978517:G:C	4.34572e-08	-1.76125e-10	-0.822663
101980212	chr10:101980212:C:CTA	3.88351e-08	-1.76125e-10	-0.935115
101980215	chr10:101980215:T:C	3.01269e-08	-1.76125e-10	-1.18902
101980342	chr10:101980342:T:A	2.21241e-08	-1.32744	-0.170334
101980487	chr10:101980487:T:C	1.66287e-08	-1.78331	-2.70975e-10
101981431	chr10:101981431:C:T	1.65569e-08	-1.78764	-2.70975e-10
101983376	chr10:101983376:G:A	1.69792e-07	0.573275	-0.0331399
101983987	chr10:101983987:A:G	3.93616e-08	-1.76125e-10	-0.92165
101984596	chr10:101984596:G:A	4.17192e-08	-1.76125e-10	-0.863479
101984694	chr10:101984694:A:T	3.66897e-08	-1.76125e-10	-0.991945
101984809	chr10:101984809:G:A	3.45031e-08	-1.76125e-10	-1.05339
101985235	chr10:101985235:T:C	4.87547e-09	-1.77704	-1.23318
101985346	chr10:101985346:T:C	2.88413e-08	-1.76125e-10	-1.23263
101985379	chr10:101985379:C:T	1.86584e-08	-1.66814	-2.70975e-10
101985483	chr10:101985483:G:A	3.2087e-08	-1.76125e-10	-1.12599
101986188	chr10:101986188:T:C	3.02858e-08	-1.76125e-10	-1.18376
101986393	chr10:101986393:T:C	3.04878e-08	-1.76125e-10	-1.17711
101986669	chr10:101986669:A:G	1.2079e-07	1.10284	-0.903227
101986747	chr10:101986747:G:A	5.217e-08	0.387011	-1.02694
101986877	chr10:101986877:C:G	7.35235e-08	-0.296836	-2.70975e-10
101987190	chr10:101987190:T:C	3.47734e-08	-1.76125e-10	-1.04559
101987381	chr10:101987381:G:A	9.76811e-08	0.928654	-0.941386
101987683	chr10:101987683:G:A	2.91292e-08	-1.76125e-10	-1.2227
101988115	chr10:101988115:C:T	7.21375e-09	-1.70056	-0.917894
101988576	chr10:101988576:G:A	3.13017e-08	-1.63263	0.481859
101988879	chr10:101988879:T:C	1.7163e-08	-1.75168	-2.70975e-10
101989986	chr10:101989986:A:G	1.84064e-07	0.66321	-0.0423685
101990389	chr10:101990389:T:G	3.03929e-08	-1.76125e-10	-1.18023
101991483	chr10:101991483:C:T	2.82762e-06	3.35275	-2.70975e-10
101992405	chr10:101992405:A:T	6.75987e-08	-1.76125e-10	-0.380852
101993157	chr10:101993157:G:A	2.92583e-08	-1.76125e-10	-1.21828
101994189	chr10:101994189:C:T	3.18404e-08	-1.76125e-10	-1.1337
101994431	chr10:101994431:T:C	8.31492e-09	-1.3824	-1.09399
101995738	chr10:101995738:G:A	6.89095e-09	-1.77307	-0.891161
101996703	chr10:101996703:T:TA	2.35683e-08	-1.17597	-0.258571
101996966	chr10:101996966:A:G	2.47291e-08	-1.38646	-2.70975e-10
101997138	chr10:101997138:A:G	3.06916e-08	-1.76125e-10	-1.17045
101997760	chr10:101997760:T:C	1.07549e-07	-1.76125e-10	0.0835045
101997866	chr10:101997866:A:T	3.10272e-08	-1.76125e-10	-1.15958
101998491	chr10:101998491:C:T	2.5675e-07	0.953663	-2.70975e-10
101999764	chr10:101999764:A:G	1.89722e-08	-1.21058	-0.440887
102000072	chr10:102000072:T:C	1.18225e-07	1.08584	-0.907694
102000289	chr10:102000289:AT:A	1.66851e-08	-1.77993	-2.70975e-10
102000795	chr10:102000795:T:C	7.02534e-09	-1.72818	-0.916732
102000945	chr10:102000945:T:C	2.06779e-08	-1.56538	-2.70975e-10
102000947	chr10:102000947:G:C	2.87819e-08	-1.76125e-10	-1.23469
102001741	chr10:102001741:T:C	7.22375e-09	-1.64154	-0.975522
102002570	chr10:102002570:G:A	6.26765e-08	-0.456453	-2.70975e-10
102003457	chr10:102003457:T:C	1.30818e-07	1.23688	-0.95751
102004705	chr10:102004705:C:T	4.83375e-08	-1.76125e-10	-0.716232
102004930	chr10:102004930:C:T	7.09585e-09	-1.75763	-0.877296
102004963	chr10:102004963:G:A	6.25834e-09	-1.58059	-1.17993
102005456	chr10:102005456:T:C	1.87235e-08	-1.25366	-0.411003
102006021	chr10:102006021:T:A	2.27317e-08	-1.20536	-0.265318
102006033	chr10:102006033:A:G	2.00886e-07	0.806941	-0.0986414
102007905	chr10:102007905:AGT:A	7.34696e-08	-1.76125e-10	-0.297569
102008551	chr10:102008551:TTTTTA:T	3.10689e-08	-1.76125e-10	-1.15823
102008867	chr10:102008867:G:T	5.09724e-08	-1.76125e-10	-0.663156
102009280	chr10:102009280:G:A	2.92828e-08	-1.76125e-10	-1.21744
102009510	chr10:102009510:A:T	2.38394e-08	-1.4231	-2.70975e-10
102011142	chr10:102011142:TGGAGTCTTGCCAGCTG:T	1.36699e-07	1.23859	-0.915251
102011825	chr10:102011825:A:C	1.86348e-08	-1.66941	-2.70975e-10
102012513	chr10:102012513:A:G	7.40287e-08	-0.289988	-2.70975e-10
102013010	chr10:102013010:A:G	2.07052e-08	-1.56405	-2.70975e-10
102014674	chr10:102014674:G:C	5.80971e-09	-1.63339	-1.20152
102016185	chr10:102016185:T:A	2.77945e-08	-1.2696	-2.70975e-10
102017868	chr10:102017868:C:T	1.18324e-08	-1.64682	-0.476781
102018605	chr10:102018605:C:G	1.95572e-08	-1.21092	-0.410177
102018674	chr10:102018674:A:G	1.21516e-07	1.08784	-0.882233
102019938	chr10:102019938:A:G	1.87631e-08	-1.66255	-2.70975e-10
102019939	chr10:102019939:A:C	1.74365e-07	-1.76125e-10	0.566712
102020418	chr10:102020418:T:C	1.51711e-07	0.427537	-2.70975e-10
102020753	chr10:102020753:T:C	3.07789e-08	-1.76125e-10	-1.16761
102021137	chr10:102021137:C:T	9.97991e-08	-1.76125e-10	0.00871907
102021690	chr10:102021690:G:A	3.73632e-08	-1.76125e-10	-0.973754
102024363	chr10:102024363:T:C	2.31022e-08	-1.45451	-2.70975e-10
102025156	chr10:102025156:G:A	4.32027e-08	-1.76125e-10	-0.828536
102026455	chr10:102026455:G:T	1.28873e-07	1.16837	-0.903981
102026547	chr10:102026547:A:G	2.28457e-08	-1.46568	-2.70975e-10
102026635	chr10:102026635:T:C	9.24057e-09	-1.72509	-0.645749
102027194	chr10:102027194:G:A	9.63467e-09	-1.72939	-0.599686
102029063	chr10:102029063:C:T	2.68717e-08	-1.30337	-2.70975e-10
102029920	chr10:102029920:G:T	1.9835e-08	-1.2065	-0.400496
102029932	chr10:102029932:T:G	5.71876e-08	-0.00623642	-0.541867
102030709	chr10:102030709:CAAAAATAAT:C	8.55814e-09	-1.74999	-0.697563
102031063	chr10:102031063:C:T	1.76875e-08	-1.72158	-2.70975e-10
102031577	chr10:102031577:T:C	3.04029e-08	-1.76125e-10	-1.1799
102032680	chr10:102032680:G:A	1.21909e-07	1.11733	-0.908495
102032724	chr10:102032724:A:C	6.79831e-09	-1.73981	-0.937956
102032729	chr10:102032729:T:G	3.01346e-08	-1.76125e-10	-1.18877
102033670	chr10:102033670:A:G	3.64552e-08	0.215239	-1.2136
102034868	chr10:102034868:A:G	8.45424e-08	-1.76125e-10	-0.157187
102035546	chr10:102035546:GGC:G	5.39376e-08	-0.606613	-2.70975e-10
102035560	chr10:102035560:C:T	3.01383e-08	-1.76125e-10	-1.18865
102038503	chr10:102038503:A:G	2.22267e-07	0.863917	-0.0544752
102038600	chr10:102038600:G:A	1.31038e-07	1.19429	-0.913241
102038636	chr10:102038636:C:T	2.69256e-08	-1.30136	-2.70975e-10
102039718	chr10:102039718:T:C	1.29551e-07	1.19957	-0.929937
102039785	chr10:102039785:C:T	1.15644e-08	-1.60568	-0.540829
102039943	chr10:102039943:A:G	3.03038e-08	-1.76125e-10	-1.18317
102040001	chr10:102040001:C:T	2.96978e-08	-1.28241	0.0790369
102040518	chr10:102040518:C:A	2.95648e-08	-1.76125e-10	-1.20786
102040524	chr10:102040524:T:C	2.49915e-08	-1.3759	-2.70975e-10
102040936	chr10:102040936:A:G	3.04151e-08	-1.76125e-10	-1.1795
102041321	chr10:102041321:T:G	2.03379e-08	-1.36561	-0.216337
102041941	chr10:102041941:C:G	2.15225e-08	-1.52534	-2.70975e-10
102042651	chr10:102042651:A:G	4.26688e-08	0.311066	-1.15204
102043184	chr10:102043184:C:G	2.93959e-08	-1.76125e-10	-1.21358
102044084	chr10:102044084:T:A	3.94133e-08	0.233809	-1.15414
102044266	chr10:102044266:G:A	3.11397e-08	-1.76125e-10	-1.15596
102044357	chr10:102044357:G:A	1.09028e-08	-1.63347	-0.571949
102045160	chr10:102045160:A:G	2.95996e-08	-1.76125e-10	-1.20668
102045595	chr10:102045595:A:C	4.6089e-08	-1.76125e-10	-0.763866
102045641	chr10:102045641:C:A	2.82328e-08	-1.25395	-2.70975e-10
102045901	chr10:102045901:C:T	7.85628e-09	-1.76155	-0.771577
102046048	chr10:102046048:T:A	1.67629e-08	-1.77527	-2.70975e-10
102046563	chr10:102046563:A:G	9.13376e-09	-1.7438	-0.638665
102046634	chr10:102046634:G:A	1.28583e-07	1.14966	-0.887518
102047538	chr10:102047538:G:A	2.03258e-07	0.752891	-0.0328557
102048060	chr10:102048060:A:G	1.37178e-07	1.23863	-0.911786
102048901	chr10:102048901:G:A	3.83443e-08	-1.76125e-10	-0.947835
102049719	chr10:102049719:C:T	2.11786e-08	-1.54145	-2.70975e-10
102050270	chr10:102050270:G:A	3.79116e-08	-1.76125e-10	-0.959184
102050899	chr10:102050899:T:C	3.45449e-08	-1.76125e-10	-1.05218
102052242	chr10:102052242:G:A	1.06324e-08	-1.71808	-0.512454
102052345	chr10:102052345:T:A	8.71906e-08	-0.927069	0.800726
102052945	chr10:102052945:TCTA:T	3.07724e-08	-1.76125e-10	-1.16782
102053255	chr10:102053255:A:G	1.04445e-08	-1.70157	-0.546795
102053551	chr10:102053551:C:T	1.3405e-07	1.22215	-0.918373
102053875	chr10:102053875:G:A	3.11813e-08	-1.76125e-10	-1.15462
102055959	chr10:102055959:T:C	3.00634e-08	-1.76125e-10	-1.19113
102056401	chr10:102056401:A:G	5.2812e-08	-0.627701	-2.70975e-10
102058008	chr10:102058008:G:A	3.12163e-08	-1.76125e-10	-1.1535
102060512	chr10:102060512:C:T	1.40051e-07	1.15933	-0.811767
102060589	chr10:102060589:A:G	2.89447e-08	-1.76125e-10	-1.22905
102062075	chr10:102062075:A:G	4.17979e-08	-0.861594	-2.70975e-10
102062077	chr10:102062077:A:G	4.19978e-08	-0.856824	-2.70975e-10
102062093	chr10:102062093:G:A	4.04289e-08	-0.894895	-2.70975e-10
102063378	chr10:102063378:A:G	2.5284e-08	-1.14472	-0.219545
102063483	chr10:102063483:C:T	5.57322e-08	-1.76125e-10	-0.573882
102063613	chr10:102063613:T:C	2.93009e-08	-1.76125e-10	-1.21682
102064256	chr10:102064256:G:T	3.48075e-08	-1.76125e-10	-1.04461
102064397	chr10:102064397:T:C	3.66485e-08	-1.76125e-10	-0.993067
102064481	chr10:102064481:C:T	2.80653e-08	-1.25991	-2.70975e-10
102065163	chr10:102065163:C:T	1.55011e-06	3.59503	-0.843383
102065312	chr10:102065312:G:A	1.16444e-07	1.07408	-0.911111
102065573	chr10:102065573:A:G	3.44093e-08	-1.76125e-10	-1.05611
102065990	chr10:102065990:G:A	1.08416e-08	-1.61063	-0.600416
102067238	chr10:102067238:G:A	3.08622e-08	-1.76125e-10	-1.16491
102067980	chr10:102067980:T:G	1.35025e-08	-1.77905	-0.21252
102068303	chr10:102068303:G:A	2.70029e-07	-1.76125e-10	1.00409
102068597	chr10:102068597:G:A	1.66641e-08	-1.78118	-2.70975e-10
102069466	chr10:102069466:A:G	1.52874e-07	1.30042	-0.865248
102069826	chr10:102069826:C:T	4.26784e-08	-0.840746	-2.70975e-10
102069915	chr10:102069915:C:T	3.7336e-08	-1.01995	0.0454725
102070551	chr10:102070551:AG:A	5.44723e-08	-1.76125e-10	-0.596748
102070575	chr10:102070575:G:A	3.1806e-08	-1.76125e-10	-1.13478
102070958	chr10:102070958:T:C	2.7469e-08	-1.28138	-2.70975e-10
102071196	chr10:102071196:G:A	3.2297e-08	-1.76125e-10	-1.11947
102071920	chr10:102071920:C:A	6.39536e-09	-1.76578	-0.973092
102072097	chr10:102072097:G:A	4.46088e-08	-1.76125e-10	-0.796509
102072121	chr10:102072121:A:G	6.22487e-08	-1.76125e-10	-0.463302
102072355	chr10:102072355:G:A	3.15949e-08	-1.76125e-10	-1.14145
102072686	chr10:102072686:G:A	9.97039e-08	-1.76125e-10	0.00776453
102073022	chr10:102073022:A:G	2.89757e-08	-1.76125e-10	-1.22798
102073501	chr10:102073501:CACTT:C	3.01042e-08	-1.76125e-10	-1.18978
102076050	chr10:102076050:T:C	1.6779e-08	-1.77431	-2.70975e-10
102076806	chr10:102076806:G:A	1.78778e-08	-1.71088	-2.70975e-10
102078740	chr10:102078740:G:A	1.14554e-06	2.38726	0.0619249
102078760	chr10:102078760:A:C	3.91046e-08	-1.76125e-10	-0.928201
102079211	chr10:102079211:C:T	6.12734e-09	-1.74238	-1.0393
102079897	chr10:102079897:C:T	3.26981e-08	-1.7699	0.662775
102079899	chr10:102079899:A:G	2.88239e-08	-1.76125e-10	-1.23323
102080389	chr10:102080389:C:T	5.22551e-08	-0.638303	-2.70975e-10
102080971	chr10:102080971:G:A	1.87523e-08	-1.66312	-2.70975e-10
102081034	chr10:102081034:G:A	4.32609e-08	0.0411621	-0.868352
102081230	chr10:102081230:G:A	4.11237e-08	0.0440827	-0.921938
102081586	chr10:102081586:A:G	2.0761e-08	-1.56136	-2.70975e-10
102082212	chr10:102082212:T:C	2.88258e-08	-1.76125e-10	-1.23317
102082373	chr10:102082373:C:T	1.92632e-08	-1.63624	-2.70975e-10
102082378	chr10:102082378:A:G	2.95089e-08	-1.44152	0.231773
102082536	chr10:102082536:C:T	8.77514e-08	-1.68012	1.56019
102082537	chr10:102082537:G:A	9.69992e-07	2.12186	0.160986
102082966	chr10:102082966:C:T	8.58505e-08	0.744765	-0.886597
102083943	chr10:102083943:A:G	6.37771e-08	-1.76125e-10	-0.439046
102084073	chr10:102084073:G:A	1.72963e-07	0.558639	-2.70975e-10
102084814	chr10:102084814:C:G	1.09153e-07	-0.929001	1.02731
102085065	chr10:102085065:G:A	3.1773e-08	-1.76125e-10	-1.13582
102085178	chr10:102085178:A:G	4.97791e-08	-1.25935	0.572506
102085334	chr10:102085334:A:G	1.74545e-08	-1.73484	-2.70975e-10
102085343	chr10:102085343:A:G	3.00949e-08	-1.76125e-10	-1.19008
102085571	chr10:102085571:A:G	1.86864e-06	2.42333	0.5152
102086352	chr10:102086352:A:G	3.0532e-08	-1.76125e-10	-1.17567
102086663	chr10:102086663:G:T	3.46423e-08	-1.76125e-10	-1.04936
102086680	chr10:102086680:C:T	1.66055e-08	-1.78471	-2.70975e-10
102087283	chr10:102087283:C:T	3.9043e-08	-1.76125e-10	-0.929778
102088054	chr10:102088054:C:T	3.28425e-08	-1.76125e-10	-1.10272
102089631	chr10:102089631:G:A	2.8916e-08	-1.76125e-10	-1.23005
102090111	chr10:102090111:C:T	3.63564e-08	-1.76125e-10	-1.00107
102091148	chr10:102091148:C:T	2.35599e-07	1.55071	-0.68302
102091461	chr10:102091461:C:T	2.95515e-08	-1.76125e-10	-1.20831
102092174	chr10:102092174:T:C	4.48427e-08	-1.76125e-10	-0.79128
102092497	chr10:102092497:G:A	1.12667e-08	-1.7	-0.472595
102092536	chr10:102092536:A:G	2.94245e-08	-1.76125e-10	-1.21261
102092783	chr10:102092783:C:A	1.61193e-07	-1.76125e-10	0.488164
102092877	chr10:102092877:T:C	5.11266e-08	-1.76125e-10	-0.660136
102093305	chr10:102093305:AAAAAG:A	2.43861e-07	-1.6784	2.58056
102093790	chr10:102093790:C:T	1.56909e-07	1.38217	-0.920943
102093863	chr10:102093863:G:A	2.19823e-07	-1.6186	2.41698
102094023	chr10:102094023:G:A	5.10825e-06	4.40691	-0.46274
102094096	chr10:102094096:C:A	1.15535e-07	1.24605	-1.09092
102094597	chr10:102094597:G:A	1.36196e-07	0.289711	0.0299473
102094866	chr10:102094866:C:T	1.82373e-07	0.611613	-2.70975e-10
102095114	chr10:102095114:G:A	5.27802e-09	-1.75173	-1.17916
102095583	chr10:102095583:C:T	1.6575e-08	-1.78654	-2.70975e-10
102095591	chr10:102095591:G:A	2.61718e-07	0.972829	-2.70975e-10
102096179	chr10:102096179:T:C	5.2608e-09	-1.77355	-1.16061
102098547	chr10:102098547:C:T	8.85675e-08	0.984975	-1.09565
102098776	chr10:102098776:C:T	2.94272e-08	-1.76125e-10	-1.21252
102098864	chr10:102098864:T:C	3.36795e-08	-1.76125e-10	-1.07755
102099328	chr10:102099328:T:C	3.62294e-08	-1.76125e-10	-1.00457
102099482	chr10:102099482:A:G	3.34446e-08	-1.76125e-10	-1.08455
102100116	chr10:102100116:G:A	1.45412e-07	0.385132	-2.70975e-10
102100470	chr10:102100470:C:T	2.92663e-08	-1.76125e-10	-1.218
102100849	chr10:102100849:C:T	3.06763e-08	-1.76125e-10	-1.17095
102102537	chr10:102102537:G:C	1.09143e-07	0.978478	-0.880257
102102662	chr10:102102662:T:C	2.35708e-07	-1.66417	2.53232
102103939	chr10:102103939:T:C	1.69088e-07	1.67924	-1.14326
102104344	chr10:102104344:G:A	3.44071e-08	-1.76125e-10	-1.05618
102105343	chr10:102105343:A:G	2.9437e-08	-1.76125e-10	-1.21219
102106206	chr10:102106206:A:C	1.06818e-07	0.8466	-0.769915
102106242	chr10:102106242:G:A	3.87268e-08	-0.937908	-2.70975e-10
102106684	chr10:102106684:G:A	3.33109e-08	-1.08856	-2.70975e-10
102107634	chr10:102107634:G:A	2.1574e-07	-1.64001	2.41965
102107683	chr10:102107683:A:G	3.45114e-08	-1.76125e-10	-1.05315
102107797	chr10:102107797:T:G	7.09249e-08	-1.76125e-10	-0.332818
102107829	chr10:102107829:A:G	3.01878e-08	-1.76125e-10	-1.187
102109525	chr10:102109525:G:A	4.80512e-08	-0.722173	-2.70975e-10
102109781	chr10:102109781:T:C	3.01267e-08	-1.76125e-10	-1.18903
102109876	chr10:102109876:C:T	1.88904e-08	-1.65579	-2.70975e-10
102110385	chr10:102110385:C:T	4.67885e-08	-1.76125e-10	-0.748804
102110490	chr10:102110490:C:A	2.37594e-07	-1.58832	2.46444
102110589	chr10:102110589:C:T	6.9113e-08	-1.76125e-10	-0.358698
102110739	chr10:102110739:C:T	3.42778e-08	-1.76125e-10	-1.05994
102111194	chr10:102111194:C:T	3.52678e-08	-1.03147	-2.70975e-10
102111369	chr10:102111369:C:T	3.3983e-08	-1.76125e-10	-1.06858
102111786	chr10:102111786:C:T	5.00129e-08	-0.682158	-2.70975e-10
102112131	chr10:102112131:C:T	3.06194e-08	-1.76125e-10	-1.17281
102112792	chr10:102112792:C:T	3.88187e-08	-1.76125e-10	-0.935538
102113716	chr10:102113716:G:C	8.26191e-09	-1.25109	-1.2317
102113903	chr10:102113903:A:T	8.53145e-08	0.627237	-0.775332
102114219	chr10:102114219:T:C	6.83525e-08	0.45856	-0.828321
102114317	chr10:102114317:C:A	8.63675e-08	0.707447	-0.843275
102114386	chr10:102114386:C:T	4.12608e-08	-1.76125e-10	-0.874527
102114765	chr10:102114765:T:C	3.63689e-08	-1.76125e-10	-1.00073
102115013	chr10:102115013:G:A	2.57827e-08	-1.34474	-2.70975e-10
102115065	chr10:102115065:A:C	4.50565e-08	-0.786522	-2.70975e-10
102116654	chr10:102116654:C:T	3.12086e-08	-1.76125e-10	-1.15375
102117097	chr10:102117097:A:G	4.6277e-08	-1.76125e-10	-0.759796
102117501	chr10:102117501:GC:G	3.06933e-08	-1.76125e-10	-1.17039
102117626	chr10:102117626:G:A	1.98278e-08	-1.60736	-2.70975e-10
102117790	chr10:102117790:C:T	1.85669e-08	-1.67306	-2.70975e-10
102118017	chr10:102118017:C:G	8.12259e-08	-0.0244263	-0.17278
102118145	chr10:102118145:T:C	6.07711e-09	-1.74921	-1.0407
102119061	chr10:102119061:G:A	1.13092e-07	0.977509	-0.843749
102119143	chr10:102119143:G:C	3.44547e-08	-1.76125e-10	-1.05479
102119174	chr10:102119174:G:A	2.05456e-08	-1.57179	-2.70975e-10
102120552	chr10:102120552:G:A	1.7385e-07	1.56866	-1.00491
102121640	chr10:102121640:G:A	2.03593e-08	-1.5809	-2.70975e-10
102122288	chr10:102122288:G:A	9.98439e-08	1.13562	-1.12645
102122637	chr10:102122637:T:G	9.07791e-08	1.00452	-1.09053
102123546	chr10:102123546:T:C	3.156e-08	-1.76125e-10	-1.14255
102123687	chr10:102123687:C:T	2.88463e-08	-1.76125e-10	-1.23246
102124152	chr10:102124152:G:A	7.21931e-08	0.765939	-1.08103
102124449	chr10:102124449:C:T	2.42256e-07	-1.52956	2.42511
102124588	chr10:102124588:G:A	3.1059e-08	-1.76125e-10	-1.15855
102125789	chr10:102125789:A:G	3.63762e-08	-1.00052	-2.70975e-10
102126152	chr10:102126152:G:A	8.15584e-08	0.875406	-1.06853
102126161	chr10:102126161:T:C	7.87827e-08	0.793119	-1.02087
102126281	chr10:102126281:G:A	9.05174e-08	0.947566	-1.03646
102127231	chr10:102127231:CA:C	2.88419e-08	-1.76125e-10	-1.23261
102127390	chr10:102127390:T:TA	2.35415e-07	-1.63501	2.50192
102127455	chr10:102127455:G:A	2.08594e-08	-1.55663	-2.70975e-10
102128144	chr10:102128144:G:T	1.42633e-07	1.2323	-0.866463
102128312	chr10:102128312:G:C	1.69457e-08	-1.76443	-2.70975e-10
102128439	chr10:102128439:C:T	3.27428e-08	-1.76125e-10	-1.10576
102128554	chr10:102128554:G:A	3.13272e-08	-1.76125e-10	-1.14995
102129265	chr10:102129265:G:A	2.07456e-08	-1.56211	-2.70975e-10
102129820	chr10:102129820:G:A	7.71553e-08	0.868346	-1.11697
102131111	chr10:102131111:C:T	3.13496e-07	-1.76125e-10	1.15335
102131654	chr10:102131654:A:G	3.28835e-08	-1.10147	-2.70975e-10
102132006	chr10:102132006:A:C	3.21639e-08	-1.1236	-2.70975e-10
102132208	chr10:102132208:C:G	8.02341e-08	0.879285	-1.08878
102132217	chr10:102132217:C:T	5.64915e-09	-1.65085	-1.21209
102132270	chr10:102132270:C:G	0.000203344	5.78762	1.8406
102132450	chr10:102132450:G:T	2.11979e-08	-1.54054	-2.70975e-10
102132496	chr10:102132496:A:T	1.82968e-08	-1.68772	-2.70975e-10
102134014	chr10:102134014:G:A	4.80269e-08	-1.76125e-10	-0.722679
102135182	chr10:102135182:C:A	5.60582e-09	-1.66629	-1.20434
102135670	chr10:102135670:C:T	2.16849e-08	-1.51782	-2.70975e-10
102136222	chr10:102136222:C:T	2.68965e-07	-1.60629	2.60643
102136565	chr10:102136565:C:A	1.23404e-07	1.43543	-1.21441
102137181	chr10:102137181:A:G	2.87906e-08	-1.76125e-10	-1.23439
102137467	chr10:102137467:G:A	3.46848e-08	-1.76125e-10	-1.04814
102137778	chr10:102137778:C:T	3.73895e-08	-1.76125e-10	-0.973049
102140114	chr10:102140114:A:G	2.94194e-08	-1.21279	-2.70975e-10
102140972	chr10:102140972:G:A	1.0013e-07	1.13255	-1.12053
102142301	chr10:102142301:CTA:C	0.000326513	4.75402	3.34777
102142343	chr10:102142343:C:T	3.21831e-08	-1.76125e-10	-1.123
102142827	chr10:102142827:C:T	1.92621e-07	-1.62893	2.29521
102142920	chr10:102142920:G:C	2.86027e-08	-1.24094	-2.70975e-10
102143241	chr10:102143241:T:C	3.14742e-08	-1.76125e-10	-1.14527
102143428	chr10:102143428:G:A	1.20867e-07	1.20885	-1.0086
102144100	chr10:102144100:T:C	3.08705e-08	-1.76125e-10	-1.16464
102144717	chr10:102144717:C:T	3.36765e-08	-1.76125e-10	-1.07764
102145379	chr10:102145379:C:T	3.35111e-08	-1.76125e-10	-1.08256
102145443	chr10:102145443:C:T	3.22392e-08	-1.76125e-10	-1.12126
102145587	chr10:102145587:G:A	1.78637e-07	-1.65063	2.24155
102145631	chr10:102145631:G:A	3.97401e-08	-1.76125e-10	-0.912078
102145748	chr10:102145748:C:T	3.36993e-08	-1.76125e-10	-1.07696
102146022	chr10:102146022:A:G	5.5244e-09	-1.76928	-1.11599
102146722	chr10:102146722:G:C	2.87799e-08	-1.76125e-10	-1.23476
102147412	chr10:102147412:T:C	3.14866e-08	-1.76125e-10	-1.14488
102147923	chr10:102147923:C:T	9.70051e-08	0.995376	-1.01505
102148323	chr10:102148323:G:A	0.000386445	4.55408	3.71623
102149356	chr10:102149356:T:G	4.20474e-08	-1.76125e-10	-0.855642
102150931	chr10:102150931:T:C	9.70511e-08	-0.0192024	-2.70975e-10
102153157	chr10:102153157:C:T	1.94328e-08	-1.62748	-2.70975e-10
102153927	chr10:102153927:C:G	2.38036e-08	-1.4246	-2.70975e-10
102156496	chr10:102156496:CCTAGGTTCAAGTGATTCTCCTGCTTCAGCCTT:C	3.14921e-08	-1.76125e-10	-1.1447
102156649	chr10:102156649:G:T	2.87804e-08	-1.76125e-10	-1.23475
102158414	chr10:102158414:A:G	8.7537e-08	0.988489	-1.11087
102158564	chr10:102158564:G:A	6.9535e-08	0.585448	-0.938059
102159099	chr10:102159099:G:C	2.88099e-08	-1.76125e-10	-1.23372
102160077	chr10:102160077:AG:A	3.107e-08	-1.76125e-10	-1.1582
102160129	chr10:102160129:G:A	3.04249e-08	-1.76125e-10	-1.17918
102160415	chr10:102160415:T:G	9.69596e-08	0.937518	-0.957664
102160587	chr10:102160587:G:T	3.91284e-08	-1.76125e-10	-0.927592
102160718	chr10:102160718:T:C	4.28066e-07	1.10122	0.36362
102161091	chr10:102161091:C:T	2.97522e-08	-1.76125e-10	-1.20154
102161528	chr10:102161528:G:A	1.91067e-08	-1.6444	-2.70975e-10
102161895	chr10:102161895:A:G	3.48186e-08	-1.76125e-10	-1.04429
102163139	chr10:102163139:G:T	3.46332e-07	2.41585	-1.16289
102163267	chr10:102163267:T:TA	7.79799e-09	-1.55281	-0.987769
102163282	chr10:102163282:C:T	4.02725e-08	-1.76125e-10	-0.898771
102164225	chr10:102164225:CAGA:C	2.8801e-08	-1.76125e-10	-1.23403
102164494	chr10:102164494:G:A	1.26898e-07	0.85749	-0.608544
102164811	chr10:102164811:G:A	6.89572e-09	-1.75085	-0.912692
102165351	chr10:102165351:C:T	3.32095e-08	-1.76125e-10	-1.0916
102167801	chr10:102167801:C:T	6.80343e-07	0.565305	1.36285
102168110	chr10:102168110:A:G	2.98915e-08	-1.76125e-10	-1.19687
102168133	chr10:102168133:C:A	1.66323e-08	-1.7831	-2.70975e-10
102168617	chr10:102168617:G:A	7.41234e-09	-1.61873	-0.972565
102169081	chr10:102169081:A:G	2.74081e-07	0.204298	0.814686
102169235	chr10:102169235:A:T	4.19456e-08	-1.76125e-10	-0.858066
102169517	chr10:102169517:G:A	2.9306e-08	-1.76125e-10	-1.21665
102169609	chr10:102169609:G:C	1.49025e-07	0.757477	-0.347801
102170849	chr10:102170849:C:T	1.54816e-06	1.88505	0.86533
102171287	chr10:102171287:C:T	1.86618e-07	0.634624	-2.70975e-10
102172190	chr10:102172190:C:A	1.62876e-07	-1.76125e-10	0.498552
102172547	chr10:102172547:C:T	3.18024e-08	-1.76125e-10	-1.1349
102172651	chr10:102172651:C:T	6.42834e-09	-1.54493	-1.1888
102172963	chr10:102172963:G:C	3.05796e-06	3.69644	-0.265377
102173151	chr10:102173151:A:G	4.19619e-08	-0.857678	-2.70975e-10
102174218	chr10:102174218:TTTTC:T	4.87498e-07	1.24814	0.346703
102174247	chr10:102174247:A:G	7.53321e-08	-1.76125e-10	-0.272534
102175388	chr10:102175388:T:C	3.94553e-08	-1.76125e-10	-0.919273
102175900	chr10:102175900:G:C	3.68243e-08	0.0941805	-1.08246
102176021	chr10:102176021:G:T	7.05629e-08	0.758604	-1.09654
102176569	chr10:102176569:C:T	9.20995e-08	0.382592	-0.454163
102176653	chr10:102176653:C:T	5.36664e-08	-1.76125e-10	-0.611653
102176867	chr10:102176867:T:C	4.36129e-08	0.214291	-1.03338
102177487	chr10:102177487:C:T	4.60471e-08	-1.63297	0.868193
102177839	chr10:102177839:C:G	1.83096e-08	-1.68701	-2.70975e-10
102178682	chr10:102178682:C:T	1.87325e-08	-1.66418	-2.70975e-10
102179497	chr10:102179497:G:C	3.82497e-08	-1.76125e-10	-0.950305
102180872	chr10:102180872:G:A	1.13839e-08	-1.17551	-0.98673
102181663	chr10:102181663:A:G	3.12392e-08	-1.76125e-10	-1.15277
102182118	chr10:102182118:C:T	3.53978e-08	-1.02779	-2.70975e-10
102182753	chr10:102182753:A:AT	3.7837e-08	-1.76125e-10	-0.961153
102182842	chr10:102182842:C:G	3.03399e-08	-1.18198	-2.70975e-10
102182939	chr10:102182939:A:G	8.57269e-09	-1.72946	-0.716398
102183150	chr10:102183150:A:C	7.06502e-09	-1.49547	-1.14381
102183210	chr10:102183210:C:A	3.06672e-08	-1.76125e-10	-1.17125
102183709	chr10:102183709:T:C	6.55618e-09	-1.57273	-1.14131
102184286	chr10:102184286:G:A	2.94997e-08	-1.76125e-10	-1.21006
102185101	chr10:102185101:G:A	3.35776e-08	-1.76125e-10	-1.08058
102186723	chr10:102186723:C:G	8.77237e-09	-1.41267	-1.01017
102186973	chr10:102186973:G:T	5.16888e-08	-1.76125e-10	-0.649199
102187776	chr10:102187776:G:T	3.04461e-08	-1.76125e-10	-1.17848
102187960	chr10:102187960:A:G	2.88652e-08	-1.76125e-10	-1.2318
102188412	chr10:102188412:G:T	2.88248e-08	-1.76125e-10	-1.23321
102188480	chr10:102188480:G:A	2.98799e-08	-1.76125e-10	-1.19725
102188613	chr10:102188613:C:T	2.88755e-08	-1.76125e-10	-1.23145
102189654	chr10:102189654:G:A	2.88991e-08	-1.76125e-10	-1.23063
102189800	chr10:102189800:T:C	3.23768e-08	-1.117	-2.70975e-10
102190467	chr10:102190467:C:T	2.90174e-08	-1.76125e-10	-1.22654
102192058	chr10:102192058:C:T	2.89944e-08	-1.76125e-10	-1.22734
102192566	chr10:102192566:G:T	1.29378e-08	-1.30847	-0.725811
102193038	chr10:102193038:A:G	3.71205e-08	-1.76125e-10	-0.980272
102193055	chr10:102193055:A:G	6.0397e-08	-1.64665	1.15315
102193120	chr10:102193120:T:C	6.4147e-08	-1.63422	1.20096
102193181	chr10:102193181:C:T	7.14566e-08	-0.481286	0.155937
102193681	chr10:102193681:C:T	7.18575e-08	-1.76125e-10	-0.319756
102194125	chr10:102194125:T:C	2.87811e-08	-1.76125e-10	-1.23472
102195808	chr10:102195808:A:G	2.92648e-08	-1.76125e-10	-1.21805
102196126	chr10:102196126:C:T	2.88775e-08	-1.76125e-10	-1.23138
102196854	chr10:102196854:T:C	2.87829e-08	-1.76125e-10	-1.23466
102197650	chr10:102197650:G:A	1.09172e-08	-1.31943	-0.884663
102197892	chr10:102197892:T:A	2.89458e-08	-1.76125e-10	-1.22902
102197965	chr10:102197965:G:C	4.81182e-08	-1.69624	0.975466
102198126	chr10:102198126:G:A	2.85447e-07	1.05962	-2.70975e-10
102198894	chr10:102198894:T:C	9.14207e-09	-1.31913	-1.06243
102200153	chr10:102200153:G:T	2.89789e-08	-1.76125e-10	-1.22787
102200342	chr10:102200342:C:A	2.53797e-08	-1.12388	-0.236608
102200594	chr10:102200594:T:C	1.0758e-08	-1.3475	-0.871292
102200650	chr10:102200650:TC:T	2.45677e-08	-1.33598	-0.0570281
102200725	chr10:102200725:C:T	1.27093e-07	-1.76125e-10	0.250476
102200849	chr10:102200849:C:T	3.77148e-08	-1.76125e-10	-0.964388
102200997	chr10:102200997:T:G	2.98677e-08	-1.76125e-10	-1.19766
102201060	chr10:102201060:C:T	8.28259e-09	-1.36964	-1.11064
102201119	chr10:102201119:G:A	6.95448e-09	-1.49573	-1.15932
102201256	chr10:102201256:A:T	4.05623e-08	-0.891602	-2.70975e-10
102201349	chr10:102201349:G:C	1.27093e-07	-1.76125e-10	0.250476
102201462	chr10:102201462:A:G	1.0045e-08	-1.75244	-0.534926
102202720	chr10:102202720:AT:A	2.90914e-08	-1.76125e-10	-1.224
102203540	chr10:102203540:CT:C	2.91931e-08	-1.76125e-10	-1.22051
102203638	chr10:102203638:A:G	8.42883e-09	-1.69253	-0.770256
102203640	chr10:102203640:C:G	4.84271e-09	-1.78254	-1.23443
102204225	chr10:102204225:A:G	2.83795e-08	-1.24877	-2.70975e-10
102206388	chr10:102206388:A:C	1.65498e-08	-1.78807	-2.70975e-10
102206777	chr10:102206777:G:A	1.3e-07	-1.76125e-10	0.273092
102207159	chr10:102207159:G:A	7.26387e-08	-0.308942	-2.70975e-10
102207219	chr10:102207219:T:TTAAG	4.52043e-08	-1.76125e-10	-0.783248
102207416	chr10:102207416:A:G	6.38039e-08	-1.7649	1.32628
102207833	chr10:102207833:T:C	1.33184e-07	1.52434	-1.22705
102208298	chr10:102208298:G:A	2.87816e-08	-1.76125e-10	-1.2347
102208311	chr10:102208311:T:C	4.7519e-08	-1.76125e-10	-0.73331
102208790	chr10:102208790:G:A	4.596e-08	-0.766668	-2.70975e-10
102208838	chr10:102208838:C:T	3.11521e-08	-1.76125e-10	-1.15556
102209013	chr10:102209013:G:A	2.90385e-08	-1.76125e-10	-1.22582
102209087	chr10:102209087:AT:A	3.77751e-08	-1.76125e-10	-0.962791
102211452	chr10:102211452:G:A	1.87715e-08	-1.6621	-2.70975e-10
102212884	chr10:102212884:A:G	4.39468e-07	-1.76125e-10	1.49113
102212990	chr10:102212990:T:C	1.66505e-08	-1.782	-2.70975e-10
102213504	chr10:102213504:A:G	6.41143e-08	-0.433773	-2.70975e-10
102213959	chr10:102213959:G:A	2.9295e-08	-0.825951	-0.391073
102214477	chr10:102214477:A:G	3.28136e-08	-1.76125e-10	-1.1036
102215303	chr10:102215303:C:T	2.96296e-08	-1.76125e-10	-1.20567
102216036	chr10:102216036:G:A	1.53052e-08	-1.26317	-0.603082
102216180	chr10:102216180:G:A	2.94463e-08	-1.76125e-10	-1.21187
102216289	chr10:102216289:G:A	3.09509e-08	-1.76125e-10	-1.16204
102217031	chr10:102217031:C:T	7.15795e-08	-1.70208	1.37845
102217467	chr10:102217467:T:TCAATC	9.47829e-09	-1.74984	-0.595599
102218067	chr10:102218067:A:C	1.11386e-08	-0.981118	-1.20291
102218500	chr10:102218500:A:AAT	7.46558e-08	-1.76125e-10	-0.281552
102218576	chr10:102218576:T:A	3.17421e-08	-0.78157	-0.355227
102218709	chr10:102218709:G:A	3.12826e-08	-1.76125e-10	-1.15138
102219168	chr10:102219168:T:A	3.30896e-08	-1.035	-0.0602255
102219356	chr10:102219356:G:A	1.70271e-08	-1.75963	-2.70975e-10
102219530	chr10:102219530:G:A	3.00708e-08	-1.76125e-10	-1.19088
102219694	chr10:102219694:G:A	5.38146e-08	-1.76125e-10	-0.608895
102219784	chr10:102219784:C:T	2.05475e-08	-1.5717	-2.70975e-10
102220221	chr10:102220221:G:T	5.43228e-08	-1.76125e-10	-0.599496
102220749	chr10:102220749:A:G	3.06454e-08	-1.76125e-10	-1.17196
102221516	chr10:102221516:G:T	3.42921e-08	-1.76125e-10	-1.05952
102221926	chr10:102221926:C:T	4.90821e-08	-0.700947	-2.70975e-10
102222521	chr10:102222521:A:G	2.11424e-08	-1.54316	-2.70975e-10
102223013	chr10:102223013:A:T	3.13429e-08	-1.76125e-10	-1.14945
102223330	chr10:102223330:T:C	1.18587e-08	-1.77999	-0.341385
102223340	chr10:102223340:T:A	2.93325e-08	-1.76125e-10	-1.21575
102224303	chr10:102224303:C:T	1.74525e-08	-0.537653	-1.1973
102224633	chr10:102224633:T:C	3.0854e-08	-1.76125e-10	-1.16517
102224847	chr10:102224847:T:C	2.97032e-08	-1.76125e-10	-1.20318
102224850	chr10:102224850:A:G	1.65754e-08	-1.78652	-2.70975e-10
102228118	chr10:102228118:C:T	5.22208e-09	-1.76381	-1.17773
102228653	chr10:102228653:C:G	3.17932e-08	-1.76125e-10	-1.13519
102231233	chr10:102231233:G:C	2.93697e-08	-1.76125e-10	-1.21448
102231446	chr10:102231446:G:C	3.03609e-08	-1.76125e-10	-1.18129
102232661	chr10:102232661:G:A	1.79235e-08	-1.70833	-2.70975e-10
102232812	chr10:102232812:A:G	7.21254e-09	-1.44997	-1.16865
102232842	chr10:102232842:C:T	7.2539e-09	-1.38105	-1.23186
102232907	chr10:102232907:A:G	2.87984e-08	-1.76125e-10	-1.23412
102232985	chr10:102232985:G:A	3.1988e-08	-1.76125e-10	-1.12908
102233207	chr10:102233207:T:C	7.17606e-09	-1.43734	-1.18635
102233278	chr10:102233278:G:A	9.74902e-09	-1.09201	-1.22526
102236497	chr10:102236497:A:G	2.95213e-08	-1.76125e-10	-1.20933
102236819	chr10:102236819:A:T	7.72309e-09	-1.45237	-1.09786
102236836	chr10:102236836:A:AGAG	2.93976e-08	-1.76125e-10	-1.21353
102237320	chr10:102237320:C:T	9.23184e-08	1.13451	-1.20371
102238111	chr10:102238111:T:C	4.88259e-08	-1.76125e-10	-0.706179
102238914	chr10:102238914:A:T	7.48507e-09	-1.39355	-1.18798
102239898	chr10:102239898:T:C	2.88491e-08	-1.76125e-10	-1.23236
102240022	chr10:102240022:G:A	3.12807e-08	-1.15144	-2.70975e-10
102240027	chr10:102240027:A:C	2.97258e-08	-1.76125e-10	-1.20242
102240373	chr10:102240373:G:A	2.89605e-08	-1.76125e-10	-1.22851
102240386	chr10:102240386:T:G	2.9181e-08	-1.76125e-10	-1.22092
102240916	chr10:102240916:G:A	3.10078e-08	-1.76125e-10	-1.1602
102241645	chr10:102241645:C:T	7.85285e-08	-1.78296	1.55198
102242652	chr10:102242652:A:G	8.52907e-09	-1.32902	-1.12194
102242736	chr10:102242736:G:C	2.42064e-08	-1.40782	-2.70975e-10
102243552	chr10:102243552:G:A	3.0473e-08	-1.76125e-10	-1.1776
102244192	chr10:102244192:C:T	2.8893e-08	-1.76125e-10	-1.23084
102244438	chr10:102244438:G:A	2.54834e-08	-1.07984	-0.276569
102244896	chr10:102244896:T:G	5.37972e-09	-1.68012	-1.23168
102245365	chr10:102245365:C:G	1.68517e-08	-1.76999	-2.70975e-10
102245629	chr10:102245629:G:A	7.62089e-09	-1.38831	-1.17523
102245653	chr10:102245653:T:C	4.08118e-07	1.79382	-0.376703
102246022	chr10:102246022:C:T	3.52604e-08	-1.76125e-10	-1.03168
102246321	chr10:102246321:G:T	8.21022e-08	-1.76125e-10	-0.186475
102246590	chr10:102246590:T:C	2.13762e-08	-1.53216	-2.70975e-10
102248307	chr10:102248307:C:T	2.88464e-08	-1.76125e-10	-1.23246
102248448	chr10:102248448:T:C	2.90364e-08	-1.76125e-10	-1.22589
102248523	chr10:102248523:A:C	7.37953e-09	-1.40701	-1.18872
102248771	chr10:102248771:A:C	3.05348e-08	-1.76125e-10	-1.17557
102248870	chr10:102248870:A:C	3.42709e-08	-1.76125e-10	-1.06014
102248964	chr10:102248964:C:T	7.93597e-08	-1.76125e-10	-0.22045
102248994	chr10:102248994:G:A	7.56335e-09	-1.39918	-1.17195
102249746	chr10:102249746:C:A	6.88854e-09	-1.66366	-1.00092
102250092	chr10:102250092:GT:G	7.51468e-09	-1.3807	-1.19688
102250543	chr10:102250543:T:A	1.93395e-08	-1.63229	-2.70975e-10
102250880	chr10:102250880:C:G	6.70487e-09	-1.75781	-0.933795
102250945	chr10:102250945:G:A	5.89141e-09	-1.78356	-1.03738
102251573	chr10:102251573:A:G	2.55754e-08	-1.35281	-2.70975e-10
102252920	chr10:102252920:T:C	7.66479e-09	-1.39228	-1.16552
102253184	chr10:102253184:T:C	7.5406e-09	-1.4045	-1.16964
102253577	chr10:102253577:G:T	2.89691e-08	-1.76125e-10	-1.22821
102253765	chr10:102253765:C:T	2.884e-08	-1.76125e-10	-1.23268
102253838	chr10:102253838:C:G	2.88857e-08	-1.23109	-2.70975e-10
102254198	chr10:102254198:T:C	5.43832e-09	-1.67838	-1.22259
102254463	chr10:102254463:G:C	2.89253e-08	-1.76125e-10	-1.22972
102255056	chr10:102255056:T:C	2.88041e-08	-1.76125e-10	-1.23392
102255114	chr10:102255114:C:T	2.884e-08	-1.76125e-10	-1.23268
102255497	chr10:102255497:A:G	3.10078e-08	-1.76125e-10	-1.1602
102255522	chr10:102255522:A:G	3.8272e-07	2.35401	-1.00115
102255980	chr10:102255980:C:T	6.82122e-08	0.844589	-1.2164
102256423	chr10:102256423:T:C	3.12186e-08	-1.76125e-10	-1.15342
102257121	chr10:102257121:G:A	4.20406e-08	-1.76125e-10	-0.855804
102257289	chr10:102257289:T:G	4.04372e-08	-1.76125e-10	-0.894689
102257421	chr10:102257421:G:A	2.95565e-08	-1.76125e-10	-1.20814
102257846	chr10:102257846:C:T	1.70847e-08	-1.75626	-2.70975e-10
102257864	chr10:102257864:G:C	2.88328e-08	-1.76125e-10	-1.23293
102257877	chr10:102257877:G:C	2.92325e-08	-1.76125e-10	-1.21916
102257988	chr10:102257988:G:A	3.22633e-08	-1.76125e-10	-1.12051
102258228	chr10:102258228:T:C	2.88239e-08	-1.76125e-10	-1.23323
102258275	chr10:102258275:C:T	3.32171e-08	-1.76125e-10	-1.09138
102258322	chr10:102258322:T:A	6.15242e-08	-1.76125e-10	-0.47501
102259690	chr10:102259690:C:A	2.3468e-08	-0.250615	-1.18819
102259732	chr10:102259732:A:G	1.66072e-08	-1.78461	-2.70975e-10
102259999	chr10:102259999:T:C	2.98168e-08	-1.76125e-10	-1.19937
102260635	chr10:102260635:A:G	3.62674e-08	-1.76125e-10	-1.00352
102261328	chr10:102261328:A:G	1.54554e-08	-0.963412	-0.893068
102261620	chr10:102261620:T:C	2.94657e-08	-1.76125e-10	-1.21121
102261784	chr10:102261784:A:G	2.43884e-08	-0.223479	-1.17686
102262370	chr10:102262370:TTA:T	3.13372e-08	-1.76125e-10	-1.14963
102262849	chr10:102262849:C:T	1.94465e-07	0.675811	-2.70975e-10
102264114	chr10:102264114:C:T	2.30541e-08	-1.3064	-0.150198
102265626	chr10:102265626:A:G	7.65894e-09	-1.38322	-1.17535
102265653	chr10:102265653:C:G	1.74582e-08	-1.07407	-0.660556
102265959	chr10:102265959:C:T	2.50381e-07	0.928544	-2.70975e-10
102266021	chr10:102266021:A:G	2.93571e-08	-1.76125e-10	-1.21491
102266195	chr10:102266195:T:C	3.99683e-08	-1.76125e-10	-0.906353
102268294	chr10:102268294:C:G	3.77068e-08	-1.76125e-10	-0.964601
102268750	chr10:102268750:C:A	8.56225e-09	-1.31832	-1.12876
102269371	chr10:102269371:G:T	2.90299e-08	-1.76125e-10	-1.22611
102269428	chr10:102269428:C:G	2.93007e-08	-1.76125e-10	-1.21683
102269550	chr10:102269550:A:C	1.88185e-08	-1.41205	-0.247555
102269709	chr10:102269709:C:T	1.93678e-08	-1.63083	-2.70975e-10
102269965	chr10:102269965:G:A	2.91814e-08	-1.76125e-10	-1.22091
102270437	chr10:102270437:T:C	2.88543e-08	-1.76125e-10	-1.23218
102270444	chr10:102270444:G:A	7.6812e-09	-1.39487	-1.16079
102271130	chr10:102271130:T:C	2.88096e-08	-1.76125e-10	-1.23373
102271461	chr10:102271461:A:G	2.97894e-08	-1.76125e-10	-1.20029
102271532	chr10:102271532:T:C	7.2038e-09	-1.41406	-1.20577
102271641	chr10:102271641:G:A	3.50037e-08	-1.76125e-10	-1.03899
102274877	chr10:102274877:A:G	1.47711e-08	-0.973834	-0.927933
102276251	chr10:102276251:G:A	8.49546e-09	-1.35188	-1.10303
102276598	chr10:102276598:G:A	7.71592e-09	-1.37425	-1.17691
102276692	chr10:102276692:T:A	8.17902e-09	-1.36529	-1.12758
102276958	chr10:102276958:T:G	3.77692e-08	-1.78707	0.824124
102277576	chr10:102277576:G:A	8.48975e-08	1.02831	-1.1813
102277668	chr10:102277668:C:T	6.68798e-08	-1.78844	1.3969
102277987	chr10:102277987:T:C	1.15932e-08	-1.52399	-0.620028
102278425	chr10:102278425:A:G	5.53572e-08	-1.76125e-10	-0.580634
102278660	chr10:102278660:G:A	2.95705e-08	-1.76125e-10	-1.20766
102278786	chr10:102278786:G:A	1.03154e-07	0.0417843	-2.70975e-10
102279009	chr10:102279009:A:G	7.37229e-08	0.915591	-1.20972
102279217	chr10:102279217:G:A	2.04089e-08	-1.57847	-2.70975e-10
102280639	chr10:102280639:G:A	3.0226e-08	-1.76125e-10	-1.18574
102281581	chr10:102281581:G:A	2.9373e-08	-1.76125e-10	-1.21436
102281950	chr10:102281950:A:G	2.74104e-08	-1.28352	-2.70975e-10
102282357	chr10:102282357:G:A	4.31761e-08	-1.76125e-10	-0.829153
102282852	chr10:102282852:G:A	6.8862e-08	-1.78238	1.42005
102283258	chr10:102283258:A:G	6.93788e-08	-1.78724	1.43238
102284061	chr10:102284061:A:C	3.46008e-08	-1.76125e-10	-1.05056
102284088	chr10:102284088:A:ACT	7.88966e-09	-1.31558	-1.21331
102284216	chr10:102284216:AT:A	4.05963e-08	-1.76125e-10	-0.890763
102284277	chr10:102284277:A:G	1.80893e-08	-1.69912	-2.70975e-10
102285425	chr10:102285425:C:T	2.96298e-08	-1.76125e-10	-1.20566
102286871	chr10:102286871:AGT:A	8.0177e-09	-1.40042	-1.11237
102287795	chr10:102287795:C:G	2.49185e-08	-1.14231	-0.23652
102287862	chr10:102287862:C:T	5.98103e-08	-1.7871	1.28384
102288254	chr10:102288254:T:G	3.12296e-08	-1.76125e-10	-1.15307
102288438	chr10:102288438:G:A	4.0213e-08	-1.76125e-10	-0.900249
102288480	chr10:102288480:G:C	2.9003e-08	-1.76125e-10	-1.22704
102289393	chr10:102289393:G:A	7.79069e-09	-1.39669	-1.14482
102289971	chr10:102289971:C:T	2.88157e-08	-1.76125e-10	-1.23352
102290209	chr10:102290209:C:T	7.80098e-09	-1.35359	-1.1866
102290249	chr10:102290249:G:A	8.0782e-09	-1.3737	-1.13157
102290422	chr10:102290422:A:T	2.92482e-08	-1.76125e-10	-1.21862
102290635	chr10:102290635:A:G	6.10919e-08	-1.78755	1.30549
102291140	chr10:102291140:TTTTC:T	6.6189e-08	-1.78402	1.3821
102291408	chr10:102291408:G:T	1.24104e-05	4.83185	-2.70975e-10
102292811	chr10:102292811:G:A	2.88521e-08	-1.76125e-10	-1.23226
102293400	chr10:102293400:TTATC:T	7.96757e-09	-1.3984	-1.12066
102293955	chr10:102293955:T:G	3.44039e-08	-1.05627	-2.70975e-10
102294621	chr10:102294621:C:T	1.86563e-08	-1.66826	-2.70975e-10
102294860	chr10:102294860:C:T	3.53564e-08	-1.76125e-10	-1.02896
102295361	chr10:102295361:A:G	2.93779e-08	-1.76125e-10	-1.2142
102295799	chr10:102295799:C:T	4.2721e-08	-1.76125e-10	-0.839749
102295955	chr10:102295955:T:C	2.92457e-08	-1.76125e-10	-1.21871
102296226	chr10:102296226:A:G	1.71005e-08	-1.07907	-0.67626
102296511	chr10:102296511:A:G	7.60413e-09	-1.37666	-1.18908
102296610	chr10:102296610:C:T	3.91651e-08	-1.76125e-10	-0.926655
102296671	chr10:102296671:G:A	2.52331e-08	-1.14196	-0.224322
102296709	chr10:102296709:C:T	7.9781e-09	-1.38646	-1.13128
102297195	chr10:102297195:T:C	2.3912e-08	-1.42719	0.0071279
102297916	chr10:102297916:A:G	2.93115e-08	-1.76125e-10	-1.21646
102297931	chr10:102297931:G:T	7.78285e-09	-1.35154	-1.19098
102297939	chr10:102297939:G:T	3.06414e-08	-1.76125e-10	-1.17209
102298030	chr10:102298030:T:G	3.77068e-08	-1.76125e-10	-0.964601
102298037	chr10:102298037:T:C	4.35953e-08	-1.76125e-10	-0.81949
102298764	chr10:102298764:G:A	1.89239e-08	-1.65401	-2.70975e-10
102298880	chr10:102298880:C:G	2.91773e-08	-1.76125e-10	-1.22105
102299238	chr10:102299238:T:C	4.1758e-08	-1.76125e-10	-0.86255
102299636	chr10:102299636:G:A	3.91524e-08	-1.76125e-10	-0.926978
102299659	chr10:102299659:G:A	4.48043e-08	-1.76125e-10	-0.792136
102300678	chr10:102300678:G:T	3.88478e-08	-0.934788	-2.70975e-10
102300772	chr10:102300772:C:T	7.51218e-09	-1.43126	-1.14665
102301063	chr10:102301063:A:G	3.00066e-08	-1.76125e-10	-1.19302
102301368	chr10:102301368:T:C	2.8782e-08	-1.76125e-10	-1.23469
102302737	chr10:102302737:A:G	1.83936e-08	-1.37349	-0.308943
102302931	chr10:102302931:A:G	5.6213e-08	-1.76125e-10	-0.565292
102303610	chr10:102303610:A:G	7.41984e-09	-1.38059	-1.20969
102303860	chr10:102303860:A:G	2.91603e-08	-1.76125e-10	-1.22163
102304287	chr10:102304287:C:T	2.90608e-08	-1.76125e-10	-1.22505
102304345	chr10:102304345:C:T	2.51931e-08	-1.08318	-0.284695
102304791	chr10:102304791:A:G	7.47649e-09	-1.36017	-1.22251
102305089	chr10:102305089:C:A	3.88217e-08	-1.76125e-10	-0.935461
102305128	chr10:102305128:C:G	7.22284e-09	-1.39795	-1.21924
102305472	chr10:102305472:T:C	2.91534e-08	-1.76125e-10	-1.22187
102306482	chr10:102306482:G:A	2.20926e-08	-1.04285	-0.456346
102306750	chr10:102306750:A:T	1.6257e-08	-1.14317	-0.662742
102306883	chr10:102306883:A:G	3.9745e-08	-1.76125e-10	-0.911957
102306951	chr10:102306951:ATC:A	3.10607e-08	-1.76125e-10	-1.1585
102307246	chr10:102307246:T:C	4.29422e-08	-1.76125e-10	-0.834585
102307266	chr10:102307266:A:G	7.82564e-09	-1.38912	-1.14792
102307476	chr10:102307476:G:A	2.70962e-07	1.00754	-2.70975e-10
102308290	chr10:102308290:A:T	6.44958e-08	-0.427841	-2.70975e-10
102310259	chr10:102310259:A:G	4.97975e-08	-1.78827	1.1018
102310318	chr10:102310318:C:T	6.52249e-08	-1.76125e-10	-0.416598
102311460	chr10:102311460:A:G	1.56736e-07	-1.76125e-10	0.460124
102312570	chr10:102312570:T:C	7.84201e-09	-1.34951	-1.18543
102312652	chr10:102312652:A:G	3.15594e-08	-1.76125e-10	-1.14257
102314020	chr10:102314020:A:G	2.89824e-08	-1.76125e-10	-1.22775
102314302	chr10:102314302:A:G	2.88175e-08	-1.76125e-10	-1.23346
102314308	chr10:102314308:C:G	1.66646e-08	-1.54987	-0.231288
102314394	chr10:102314394:G:A	3.36479e-08	-1.76125e-10	-1.07849
102314583	chr10:102314583:G:T	1.4808e-08	-1.57446	-0.324808
102315460	chr10:102315460:A:G	8.30527e-09	-1.2607	-1.21685
102315784	chr10:102315784:T:G	7.50868e-09	-1.36875	-1.20963
102315964	chr10:102315964:T:C	7.48195e-09	-1.38791	-1.19403
102316179	chr10:102316179:T:C	1.19732e-08	-0.9507	-1.16107
102316268	chr10:102316268:G:A	7.32243e-09	-1.41829	-1.1852
102316282	chr10:102316282:T:C	7.17772e-08	-1.78727	1.4664
102316335	chr10:102316335:C:T	4.93819e-08	-1.76125e-10	-0.694856
102317185	chr10:102317185:TACTCCAGA:T	2.99407e-08	-1.76125e-10	-1.19522
102317596	chr10:102317596:C:T	2.02757e-07	-1.76125e-10	0.717568
102317625	chr10:102317625:A:G	2.87804e-08	-1.76125e-10	-1.23475
102317746	chr10:102317746:C:T	2.96723e-08	-1.76125e-10	-1.20422
102317904	chr10:102317904:T:A	3.1496e-08	-1.76125e-10	-1.14458
102318287	chr10:102318287:A:G	1.77426e-08	-0.931472	-0.787002
102318677	chr10:102318677:C:A	3.68053e-08	-1.76125e-10	-0.988799
102318830	chr10:102318830:G:A	1.82188e-08	-1.69199	-2.70975e-10
102318894	chr10:102318894:C:G	5.41838e-08	-1.76125e-10	-0.602058
102318959	chr10:102318959:T:C	1.66913e-08	-1.77955	-2.70975e-10
102320061	chr10:102320061:T:C	1.27128e-08	-1.07483	-0.977004
102320196	chr10:102320196:A:G	2.91815e-08	-1.76125e-10	-1.22091
102320471	chr10:102320471:A:G	2.01057e-08	-1.10732	-0.486111
102320826	chr10:102320826:C:T	8.03142e-09	-1.71642	-0.794659
102320956	chr10:102320956:C:T	3.17813e-08	-1.76125e-10	-1.13556
102321624	chr10:102321624:T:C	6.61906e-09	-1.74545	-0.959039
102321632	chr10:102321632:C:T	1.29077e-07	1.37262	-1.10665
102321759	chr10:102321759:G:A	2.36525e-07	-1.76125e-10	0.871613
102321879	chr10:102321879:G:A	2.91734e-08	-1.76125e-10	-1.22118
102322440	chr10:102322440:T:C	1.69713e-08	-1.76292	-2.70975e-10
102322545	chr10:102322545:C:T	2.87984e-08	-1.76125e-10	-1.23412
102323117	chr10:102323117:A:C	2.92435e-08	-1.76125e-10	-1.21878
102323388	chr10:102323388:C:T	2.93985e-08	-1.76125e-10	-1.2135
102324151	chr10:102324151:T:C	1.93598e-08	-1.20662	-0.424619
102325132	chr10:102325132:A:G	1.62264e-08	-1.14435	-0.66345
102325610	chr10:102325610:G:A	2.88675e-08	-1.76125e-10	-1.23172
102326323	chr10:102326323:A:G	4.04309e-08	-1.76125e-10	-0.894847
102327457	chr10:102327457:G:A	6.23989e-08	-0.460893	-2.70975e-10
102327472	chr10:102327472:A:G	4.51898e-08	-1.76125e-10	-0.783568
102328107	chr10:102328107:G:A	1.60411e-08	-1.16247	-0.656813
102328543	chr10:102328543:A:G	1.98259e-08	-1.60745	-2.70975e-10
102329357	chr10:102329357:T:A	3.08989e-08	-1.76125e-10	-1.16372
102329658	chr10:102329658:T:G	7.60431e-09	-1.331	-1.23473
102330554	chr10:102330554:C:T	1.06902e-07	1.25969	-1.18221
102330579	chr10:102330579:A:G	4.62586e-08	-1.76125e-10	-0.760193
102331161	chr10:102331161:G:A	3.19422e-08	-1.76125e-10	-1.13051
102331328	chr10:102331328:C:T	2.88319e-08	-1.76125e-10	-1.23296
102332279	chr10:102332279:C:T	3.98203e-08	-1.76125e-10	-0.910064
102333196	chr10:102333196:A:G	3.39442e-08	-1.06972	-2.70975e-10
102333901	chr10:102333901:C:A	2.91248e-08	-1.76125e-10	-1.22285
102334176	chr10:102334176:A:G	2.88351e-08	-1.76125e-10	-1.23285
102334741	chr10:102334741:C:T	4.8857e-08	-1.78847	1.08293
102334773	chr10:102334773:G:A	2.89544e-08	-1.76125e-10	-1.22872
102335289	chr10:102335289:T:C	2.90347e-08	-1.76125e-10	-1.22595
102335383	chr10:102335383:G:A	2.90725e-08	-1.76125e-10	-1.22465
102336054	chr10:102336054:C:G	2.54055e-08	-0.164978	-1.1945
102336839	chr10:102336839:A:ATGAT	2.88248e-08	-1.76125e-10	-1.2332
102338239	chr10:102338239:T:TC	2.88348e-08	-1.76125e-10	-1.23286
102338932	chr10:102338932:A:G	5.37912e-08	-1.76125e-10	-0.60933
102339129	chr10:102339129:G:A	2.89169e-08	-1.76125e-10	-1.23002
102339192	chr10:102339192:G:A	7.54571e-09	-1.43482	-1.13864
102340101	chr10:102340101:G:A	8.49355e-06	4.45262	-2.70975e-10
102340352	chr10:102340352:A:C	2.8433e-08	-1.78845	0.541566
102340459	chr10:102340459:G:C	3.31616e-08	-1.76125e-10	-1.09305
102340976	chr10:102340976:G:A	2.19849e-08	-1.34949	-0.15459
102341382	chr10:102341382:G:A	2.88026e-08	-1.76125e-10	-1.23397
102341658	chr10:102341658:A:G	2.88019e-08	-1.76125e-10	-1.234
102341899	chr10:102341899:C:T	2.88577e-08	-1.76125e-10	-1.23206
102342746	chr10:102342746:T:G	2.87879e-08	-1.76125e-10	-1.23449
102344672	chr10:102344672:G:T	1.71271e-08	-1.75378	-2.70975e-10
102344812	chr10:102344812:A:G	3.38953e-08	-1.76125e-10	-1.07116
102344940	chr10:102344940:G:T	5.91654e-08	-1.76125e-10	-0.514103
102345065	chr10:102345065:C:T	1.22572e-08	-1.51815	-0.570172
102345112	chr10:102345112:T:C	1.60981e-08	-1.62105	-0.194685
102345424	chr10:102345424:G:A	1.03494e-07	-1.76125e-10	0.0450692
102345968	chr10:102345968:G:C	2.50687e-08	-1.37282	-2.70975e-10
102346323	chr10:102346323:T:G	3.48435e-08	-1.76125e-10	-1.04357
102346443	chr10:102346443:T:C	2.45837e-08	-1.28374	-0.108616
102346545	chr10:102346545:G:T	2.88865e-08	-1.76125e-10	-1.23107
102347434	chr10:102347434:C:T	5.07119e-09	-1.74088	-1.22999
102347497	chr10:102347497:T:C	2.88483e-08	-1.76125e-10	-1.23239
102347983	chr10:102347983:T:C	1.91439e-08	-1.64246	-2.70975e-10
102348657	chr10:102348657:G:A	3.14628e-06	3.45954	-2.70975e-10
102349349	chr10:102349349:A:G	8.3017e-09	-1.26837	-1.20961
102350250	chr10:102350250:T:C	1.68099e-07	-1.76125e-10	0.530111
102352451	chr10:102352451:T:C	2.93262e-08	-1.76125e-10	-1.21596
102352980	chr10:102352980:T:C	8.20559e-09	-1.30726	-1.18237
102353184	chr10:102353184:G:A	2.91248e-08	-1.76125e-10	-1.22285
102354478	chr10:102354478:CCT:C	3.09834e-08	-1.76125e-10	-1.16099
102354571	chr10:102354571:T:C	8.15736e-09	-1.30917	-1.18635
102354715	chr10:102354715:G:A	3.05916e-08	-1.76125e-10	-1.17371
102355129	chr10:102355129:C:T	7.17561e-09	-1.40107	-1.22268
102355505	chr10:102355505:G:A	5.4239e-07	1.70155	-2.70975e-10
102355638	chr10:102355638:A:T	5.76483e-09	-1.68905	-1.15362
102356314	chr10:102356314:C:T	2.9035e-08	-1.76125e-10	-1.22594
102357252	chr10:102357252:T:C	7.86071e-09	-1.3308	-1.20176
102357647	chr10:102357647:T:C	1.89875e-08	-1.15135	-0.499309
102358516	chr10:102358516:C:T	5.89424e-08	-0.517879	-2.70975e-10
102358666	chr10:102358666:G:A	2.87793e-08	-1.76125e-10	-1.23479
102358877	chr10:102358877:T:C	5.02677e-09	-1.7466	-1.23306
102359128	chr10:102359128:G:A	2.88005e-08	-1.76125e-10	-1.23405
102359226	chr10:102359226:G:C	2.79276e-08	-1.26483	-2.70975e-10
102359947	chr10:102359947:G:A	1.88955e-08	-1.65552	-2.70975e-10
102360728	chr10:102360728:A:G	2.93682e-08	-1.76125e-10	-1.21453
102360929	chr10:102360929:T:C	2.87819e-08	-1.76125e-10	-1.2347
102361282	chr10:102361282:T:C	2.93155e-08	-1.76125e-10	-1.21632
102361345	chr10:102361345:T:C	2.96662e-08	-1.76125e-10	-1.20443
102361374	chr10:102361374:C:A	1.93473e-08	-1.63189	-2.70975e-10
102362057	chr10:102362057:T:C	2.14545e-08	-1.52851	-2.70975e-10
102362158	chr10:102362158:A:G	2.9017e-08	-1.76125e-10	-1.22656
102362349	chr10:102362349:C:T	1.2027e-07	0.195295	-2.70975e-10
102363085	chr10:102363085:A:G	7.9918e-09	-1.70203	-0.813998
102363858	chr10:102363858:G:T	1.76179e-08	-1.72553	-2.70975e-10
102364848	chr10:102364848:C:T	1.08318e-08	-1.13561	-1.07635
102364961	chr10:102364961:G:C	7.57105e-08	-1.76125e-10	-0.267523
102364980	chr10:102364980:C:T	3.27239e-08	-1.73483	0.6285
102365915	chr10:102365915:A:AATC	3.04406e-08	-1.76125e-10	-1.17866
102365917	chr10:102365917:T:G	3.01364e-08	-1.76125e-10	-1.18871
102367414	chr10:102367414:G:A	1.1356e-08	-1.39424	-0.770455
102370789	chr10:102370789:G:A	8.00422e-08	-1.76125e-10	-0.211886
102371329	chr10:102371329:G:T	2.88622e-08	-1.76125e-10	-1.23191
102371727	chr10:102371727:A:G	3.0828e-08	-1.76125e-10	-1.16602
102371994	chr10:102371994:G:C	6.49906e-09	-1.51217	-1.21061
102374827	chr10:102374827:T:G	2.88374e-08	-1.76125e-10	-1.23277
102375693	chr10:102375693:C:T	4.1361e-08	-1.7876	0.915499
102375826	chr10:102375826:C:T	3.21634e-08	-1.12361	-2.70975e-10
102376222	chr10:102376222:C:T	7.48028e-08	-1.76125e-10	-0.279584
102376712	chr10:102376712:T:C	3.77068e-08	-1.76125e-10	-0.964601
102376972	chr10:102376972:A:G	2.87974e-08	-1.76125e-10	-1.23416
102377116	chr10:102377116:G:A	2.87929e-08	-1.76125e-10	-1.23431
102377363	chr10:102377363:A:T	3.96889e-08	-1.76125e-10	-0.913368
102378639	chr10:102378639:AATAAAAT:A	4.39656e-08	-1.76125e-10	-0.811033
102379239	chr10:102379239:C:T	8.62453e-08	1.03348	-1.17073
102380593	chr10:102380593:G:A	1.1543e-08	-1.1048	-1.04355
102380598	chr10:102380598:C:T	2.71418e-08	-1.74817	0.454809
102380845	chr10:102380845:G:A	8.4983e-09	-1.57557	-0.879006
102382810	chr10:102382810:G:A	2.92104e-08	-1.76125e-10	-1.21991
102383026	chr10:102383026:C:T	3.61839e-08	-1.74473	0.738899
102383043	chr10:102383043:C:T	1.33001e-08	-1.28614	-0.720535
102383600	chr10:102383600:T:C	5.91205e-08	-1.76125e-10	-0.514863
102383824	chr10:102383824:T:C	5.7353e-08	-1.74308	1.19786
102384109	chr10:102384109:TC:T	7.81472e-09	-1.77359	-0.764841
102385314	chr10:102385314:A:G	3.83142e-08	-1.76125e-10	-0.948621
102386265	chr10:102386265:T:C	3.19796e-08	-1.12934	-2.70975e-10
102386443	chr10:102386443:T:G	5.58695e-08	-1.76125e-10	-0.571422
102387608	chr10:102387608:G:A	1.30948e-08	-1.35658	-0.665644
102388109	chr10:102388109:C:T	2.25571e-08	-0.315517	-1.16287
102388659	chr10:102388659:A:G	3.01228e-08	-1.76125e-10	-1.18916
102388861	chr10:102388861:T:A	2.32054e-08	-1.55212	0.102062
102389121	chr10:102389121:G:T	2.87792e-08	-1.76125e-10	-1.23479
102389770	chr10:102389770:T:C	3.11208e-08	-1.76125e-10	-1.15656
102390057	chr10:102390057:C:G	1.02069e-08	-1.7873	-0.484069
102390166	chr10:102390166:C:T	2.88382e-08	-1.76125e-10	-1.23274
102390385	chr10:102390385:G:C	5.28873e-09	-1.77435	-1.15451
102390520	chr10:102390520:G:A	3.82883e-08	-1.76125e-10	-0.949295
102390697	chr10:102390697:A:G	2.86779e-08	-1.78732	0.549009
102390790	chr10:102390790:C:G	3.36444e-08	-1.76125e-10	-1.07859
102391242	chr10:102391242:T:C	9.89289e-09	-1.78818	-0.514445
102391540	chr10:102391540:C:A	1.82182e-08	-1.69202	-2.70975e-10
102391647	chr10:102391647:G:A	3.19027e-08	-1.76125e-10	-1.13175
102392093	chr10:102392093:A:G	3.11377e-08	-1.76125e-10	-1.15602
102392386	chr10:102392386:C:A	1.06253e-08	-1.78829	-0.442906
102392676	chr10:102392676:T:C	2.6122e-08	-1.33166	-2.70975e-10
102392696	chr10:102392696:T:C	3.81693e-08	-1.76125e-10	-0.952409
102392809	chr10:102392809:C:T	6.21015e-08	-0.46567	-2.70975e-10
102392994	chr10:102392994:G:A	2.73361e-08	-1.14229	-0.143944
102393028	chr10:102393028:T:C	3.14159e-08	-1.76125e-10	-1.14713
102393245	chr10:102393245:TAATCCAA:T	5.30369e-09	-1.77776	-1.14828
102393977	chr10:102393977:G:A	2.88024e-08	-1.76125e-10	-1.23398
102394568	chr10:102394568:CG:C	5.28881e-09	-1.76778	-1.16107
102394926	chr10:102394926:C:T	2.9894e-08	-1.76125e-10	-1.19678
102395564	chr10:102395564:G:A	2.87807e-08	-1.76125e-10	-1.23474
102395588	chr10:102395588:T:C	1.06898e-07	0.0774355	-2.70975e-10
102396066	chr10:102396066:A:T	3.12595e-08	-1.15212	-2.70975e-10
102396626	chr10:102396626:T:G	2.98345e-08	-1.76125e-10	-1.19877
102396633	chr10:102396633:G:GT	8.36611e-09	-1.78846	-0.681786
102396635	chr10:102396635:T:TG	2.88056e-08	-1.76125e-10	-1.23387
102397154	chr10:102397154:A:G	2.55517e-08	-1.21187	-0.141866
102397500	chr10:102397500:G:C	2.8948e-08	-1.76125e-10	-1.22894
102397954	chr10:102397954:T:G	2.40817e-08	-0.284102	-1.12889
102397970	chr10:102397970:C:T	1.43244e-08	-1.78074	-0.151737
102398190	chr10:102398190:C:A	1.83284e-08	-1.68599	-2.70975e-10
102398332	chr10:102398332:G:A	2.88027e-08	-1.76125e-10	-1.23397
102399236	chr10:102399236:TG:T	3.49641e-08	-1.76125e-10	-1.04012
102399439	chr10:102399439:A:G	2.9518e-08	-1.76125e-10	-1.20944
102400725	chr10:102400725:G:A	2.96141e-08	-1.76125e-10	-1.20619
102401464	chr10:102401464:C:T	1.01206e-07	0.0227174	-2.70975e-10
102401718	chr10:102401718:A:C	1.73325e-08	-1.74186	-2.70975e-10
102401967	chr10:102401967:A:G	2.33128e-07	1.21425	-0.357101
102402210	chr10:102402210:T:C	8.22082e-09	-1.74395	-0.74382
102402608	chr10:102402608:A:C	1.74606e-08	-1.67209	-0.0624099
102403613	chr10:102403613:T:A	1.6816e-08	-1.77211	-2.70975e-10
102403812	chr10:102403812:G:A	1.32674e-08	-1.78255	-0.226583
102404453	chr10:102404453:G:C	2.86725e-08	-0.106426	-1.13208
102404731	chr10:102404731:G:A	4.42822e-07	1.64629	-0.147564
102405095	chr10:102405095:C:T	3.59828e-07	1.29119	-2.70975e-10
102405805	chr10:102405805:A:G	2.90789e-08	-1.76125e-10	-1.22443
102406500	chr10:102406500:T:C	1.25868e-08	-1.41594	-0.64585
102406747	chr10:102406747:T:C	5.62652e-09	-1.63232	-1.23463
102407077	chr10:102407077:G:A	2.9817e-08	-1.76125e-10	-1.19936
102407277	chr10:102407277:G:A	7.06189e-09	-1.78032	-0.859411
102407859	chr10:102407859:AG:A	2.90607e-08	-1.76125e-10	-1.22505
102408368	chr10:102408368:T:C	1.01641e-08	-1.21907	-1.05651
102409176	chr10:102409176:G:T	4.48383e-08	-1.76125e-10	-0.791378
102409584	chr10:102409584:G:A	2.94317e-08	-1.76125e-10	-1.21237
102409740	chr10:102409740:C:G	2.94307e-08	-1.76125e-10	-1.2124
102409976	chr10:102409976:C:T	8.13229e-09	-1.75983	-0.73877
102410237	chr10:102410237:TCTC:T	3.12879e-08	-1.76125e-10	-1.15121
102410447	chr10:102410447:T:C	2.11985e-08	-0.308299	-1.23221
102410528	chr10:102410528:C:A	2.94305e-08	-1.76125e-10	-1.21241
102410599	chr10:102410599:C:A	3.8236e-08	-1.76125e-10	-0.950662
102410767	chr10:102410767:AGCCCT:A	1.66973e-08	-1.77919	-2.70975e-10
102411030	chr10:102411030:C:T	3.64437e-08	-1.76125e-10	-0.998671
102411084	chr10:102411084:G:A	3.78672e-08	-1.76125e-10	-0.960356
102411294	chr10:102411294:C:CCTATCCCTCTTCTCAGGAG	3.058e-08	-1.76125e-10	-1.17409
102412355	chr10:102412355:C:T	2.61921e-08	-1.32898	-2.70975e-10
102412988	chr10:102412988:G:A	2.9019e-08	-1.76125e-10	-1.22649
102414981	chr10:102414981:C:T	2.94307e-08	-1.76125e-10	-1.2124
102415138	chr10:102415138:G:A	7.2611e-09	-1.44375	-1.16816
102415777	chr10:102415777:C:T	2.9154e-08	-1.76125e-10	-1.22185
102415892	chr10:102415892:A:G	1.34027e-08	-1.73884	-0.260152
102417276	chr10:102417276:T:G	2.90332e-08	-1.76125e-10	-1.226
102417280	chr10:102417280:T:A	2.90365e-08	-1.76125e-10	-1.22589
102417517	chr10:102417517:T:C	3.90068e-08	-1.76125e-10	-0.930705
102417853	chr10:102417853:C:T	4.22074e-08	-0.851845	-2.70975e-10
102418224	chr10:102418224:TAAC:T	1.15454e-08	-1.77763	-0.370528
102418448	chr10:102418448:G:A	3.62344e-08	-1.76125e-10	-1.00443
102419462	chr10:102419462:C:A	9.96038e-09	-1.47887	-0.816957
102420227	chr10:102420227:C:G	2.97999e-08	-1.76125e-10	-1.19993
102420410	chr10:102420410:A:C	2.98542e-08	-1.76125e-10	-1.19811
102421213	chr10:102421213:G:A	2.92989e-08	-1.76125e-10	-1.21689
102421249	chr10:102421249:G:C	1.42521e-08	-1.78513	-0.152405
102421609	chr10:102421609:G:C	2.17044e-07	1.24164	-0.455987
102424324	chr10:102424324:G:A	1.52759e-08	-0.709234	-1.15893
102424432	chr10:102424432:T:C	1.16323e-08	-1.11996	-1.0207
102424456	chr10:102424456:G:A	1.07083e-08	-1.36761	-0.855809
102425196	chr10:102425196:C:G	7.73636e-09	-1.7787	-0.769812
102426407	chr10:102426407:C:G	2.88678e-08	-1.76125e-10	-1.23171
102427676	chr10:102427676:A:C	3.58377e-08	-1.76125e-10	-1.01544
102428083	chr10:102428083:A:AAT	3.53826e-08	-1.76125e-10	-1.02822
102428084	chr10:102428084:GAC:G	3.53482e-08	-1.76125e-10	-1.02919
102428478	chr10:102428478:A:G	3.5688e-08	-1.76125e-10	-1.01962
102428502	chr10:102428502:G:T	6.98005e-09	-1.77388	-0.877506
102431844	chr10:102431844:T:C	8.74488e-09	-1.28971	-1.13626
102431856	chr10:102431856:G:A	3.40712e-08	-1.76125e-10	-1.06599
102432043	chr10:102432043:C:T	8.56254e-09	-1.31877	-1.12827
102432051	chr10:102432051:T:C	3.23333e-08	-1.76125e-10	-1.11834
102432810	chr10:102432810:C:A	5.22904e-08	0.418579	-1.05621
102432934	chr10:102432934:T:C	8.9197e-09	-1.64809	-0.75809
102433069	chr10:102433069:G:T	8.51564e-09	-1.64224	-0.810298
102433847	chr10:102433847:C:T	2.92598e-08	-1.76125e-10	-1.21823
102434077	chr10:102434077:G:A	5.21467e-08	0.467302	-1.10768
102434735	chr10:102434735:C:A	2.97274e-08	-1.76125e-10	-1.20237
102435445	chr10:102435445:A:G	7.81566e-09	-1.63178	-0.906534
102436293	chr10:102436293:A:G	2.7411e-08	-1.2835	-2.70975e-10
102436512	chr10:102436512:C:T	2.9787e-08	-1.76125e-10	-1.20037
102437109	chr10:102437109:C:T	1.7424e-08	-1.28427	-0.452326
102437570	chr10:102437570:A:G	2.29929e-08	-0.225134	-1.23412
102437606	chr10:102437606:TG:T	7.8257e-09	-1.46481	-1.07221
102437693	chr10:102437693:T:C	2.56506e-07	1.05891	-0.106201
102437940	chr10:102437940:T:C	3.54207e-08	-1.76125e-10	-1.02714
102438354	chr10:102438354:G:A	5.46734e-09	-1.69846	-1.19719
102438771	chr10:102438771:A:G	1.25023e-08	-1.6926	-0.375921
102439457	chr10:102439457:C:T	1.15982e-08	-1.74544	-0.398151
102439816	chr10:102439816:C:T	3.27252e-08	0.102417	-1.20871
102441155	chr10:102441155:C:T	5.9943e-08	-0.501047	-2.70975e-10
102441566	chr10:102441566:C:T	1.953e-08	-1.62249	-2.70975e-10
102441624	chr10:102441624:A:G	1.67037e-08	-1.28087	-0.497943
102441841	chr10:102441841:C:T	8.90991e-09	-1.64553	-0.761742
102442238	chr10:102442238:A:G	1.71074e-08	-1.26851	-0.486421
102442949	chr10:102442949:T:C	4.36894e-08	-1.76125e-10	-0.817335
102443322	chr10:102443322:C:T	1.04377e-07	-1.76125e-10	0.0535739
102443327	chr10:102443327:G:A	3.24577e-08	-1.76125e-10	-1.1145
102443953	chr10:102443953:A:AT	3.08077e-08	-1.76125e-10	-1.16667
102444383	chr10:102444383:T:C	9.49927e-09	-1.35251	-0.990711
102444533	chr10:102444533:C:A	7.58457e-09	-1.45226	-1.11606
102445747	chr10:102445747:A:G	1.16363e-08	-1.41184	-0.72847
102446135	chr10:102446135:G:A	5.27928e-08	-1.76125e-10	-0.628064
102446899	chr10:102446899:A:G	3.2649e-08	-1.76125e-10	-1.10863
102447051	chr10:102447051:T:C	1.07289e-07	0.610307	-0.529223
102448042	chr10:102448042:C:A	7.9642e-09	-1.42135	-1.09813
102448701	chr10:102448701:C:T	3.54079e-08	-1.0275	-2.70975e-10
102448989	chr10:102448989:G:A	3.01092e-08	-1.76125e-10	-1.18961
102450978	chr10:102450978:C:A	1.93427e-08	-0.884348	-0.747775
102452872	chr10:102452872:G:T	1.77032e-08	-1.7207	-2.70975e-10
102453745	chr10:102453745:C:T	8.92675e-08	1.12841	-1.23121
102454073	chr10:102454073:T:C	3.0895e-08	-1.76125e-10	-1.16384
102454291	chr10:102454291:A:T	1.91035e-07	-0.65984	1.31786
102454607	chr10:102454607:T:C	1.34397e-08	-0.8756	-1.12063
102454770	chr10:102454770:CT:C	4.14665e-08	-1.76125e-10	-0.869554
102455121	chr10:102455121:T:G	2.92558e-07	-1.66118	2.7454
102455246	chr10:102455246:T:G	2.89658e-08	-1.22832	-2.70975e-10
102455318	chr10:102455318:CTCTT:C	2.08038e-08	-0.752016	-0.807288
102456835	chr10:102456835:C:T	4.64409e-08	0.293021	-1.04928
102456848	chr10:102456848:G:T	1.06494e-07	0.501511	-0.427865
102457102	chr10:102457102:C:G	1.41484e-07	-1.57078	1.92853
102457684	chr10:102457684:A:G	1.21172e-07	1.1552	-0.952427
102457835	chr10:102457835:T:C	1.17904e-07	1.38778	-1.21235
102457996	chr10:102457996:A:G	1.88967e-08	-0.472965	-1.18249
102458075	chr10:102458075:C:T	3.67083e-08	-1.76125e-10	-0.991437
102458241	chr10:102458241:G:A	1.14928e-08	-1.06514	-1.08758
102458277	chr10:102458277:C:T	2.89459e-08	-1.76125e-10	-1.22901
102458469	chr10:102458469:T:C	3.09135e-08	-1.76125e-10	-1.16325
102459093	chr10:102459093:C:A	1.47975e-08	-0.839375	-1.06061
102459228	chr10:102459228:G:A	3.00256e-08	-1.76125e-10	-1.19239
102459375	chr10:102459375:T:C	1.79242e-07	0.521782	0.0725166
102459400	chr10:102459400:T:C	1.81867e-08	-1.69375	-2.70975e-10
102459491	chr10:102459491:G:A	7.01186e-08	-1.76125e-10	-0.344252
102459536	chr10:102459536:A:G	1.1094e-07	0.419629	-0.305082
102459890	chr10:102459890:C:T	3.38559e-08	-1.76125e-10	-1.07233
102460093	chr10:102460093:G:A	3.25963e-08	-1.76125e-10	-1.11024
102460094	chr10:102460094:G:A	3.25702e-08	-1.76125e-10	-1.11104
102460151	chr10:102460151:T:C	2.00661e-08	-1.59541	-2.70975e-10
102460394	chr10:102460394:G:A	2.88106e-08	-1.76125e-10	-1.2337
102460544	chr10:102460544:C:A	3.11189e-06	3.57824	-0.129697
102460819	chr10:102460819:C:T	2.01774e-08	-0.870252	-0.719627
102461772	chr10:102461772:T:C	8.68554e-08	-0.236053	0.105858
102462056	chr10:102462056:G:A	3.94396e-08	-1.76125e-10	-0.919669
102463274	chr10:102463274:G:A	1.73265e-08	-0.734322	-1.00788
102463431	chr10:102463431:C:A	3.47897e-08	-1.76125e-10	-1.04512
102463871	chr10:102463871:T:C	6.16556e-05	7.51811	-1.08323
102464061	chr10:102464061:G:A	2.88144e-08	-1.76125e-10	-1.23356
102464074	chr10:102464074:G:A	7.80105e-05	7.67364	-1.00348
102464460	chr10:102464460:A:T	4.35066e-08	-1.76125e-10	-0.821529
102464606	chr10:102464606:A:G	2.89016e-08	-1.76125e-10	-1.23054
102465559	chr10:102465559:C:G	0.000157195	8.46911	-1.0983
102465733	chr10:102465733:G:A	2.88721e-08	-1.76125e-10	-1.23157
102466057	chr10:102466057:A:G	1.42032e-07	0.361609	-2.70975e-10
102466075	chr10:102466075:T:C	2.62249e-06	4.47166	-1.19422
102466184	chr10:102466184:G:A	1.43305e-06	3.44682	-0.773701
102466651	chr10:102466651:T:TA	5.61228e-06	5.14472	-1.10645
102467073	chr10:102467073:C:T	9.15667e-05	7.94843	-1.11804
102467077	chr10:102467077:G:A	7.06216e-09	-1.40519	-1.2345
102467226	chr10:102467226:A:G	3.90369e-05	7.13441	-1.15659
102467676	chr10:102467676:G:A	9.11899e-05	7.9978	-1.17154
102467866	chr10:102467866:C:T	9.18422e-05	7.9865	-1.15312
102467904	chr10:102467904:T:C	5.4424e-05	7.46944	-1.15932
102468050	chr10:102468050:T:G	2.88167e-08	-1.76125e-10	-1.23348
102468193	chr10:102468193:A:G	2.90581e-08	-1.76125e-10	-1.22514
102468392	chr10:102468392:G:A	5.0829e-05	7.40488	-1.1631
102468542	chr10:102468542:C:A	5.47589e-05	7.49316	-1.17691
102469300	chr10:102469300:C:CA	4.71109e-05	7.33665	-1.17084
102469312	chr10:102469312:C:T	3.77761e-08	-1.76125e-10	-0.962764
102469616	chr10:102469616:A:AG	1.73607e-06	3.27559	-0.41065
102469831	chr10:102469831:G:A	1.98397e-08	-0.754758	-0.851997
102470028	chr10:102470028:C:T	4.50669e-05	7.33916	-1.2177
102470307	chr10:102470307:T:C	4.78764e-05	7.39969	-1.21776
102470399	chr10:102470399:A:G	4.27088e-05	7.29654	-1.22882
102470680	chr10:102470680:C:G	2.74322e-08	-0.280481	-1.00224
102470734	chr10:102470734:G:A	3.66439e-08	-1.76125e-10	-0.993194
102471297	chr10:102471297:A:G	4.08658e-05	7.24321	-1.2196
102471446	chr10:102471446:A:G	1.66608e-08	-1.78138	-2.70975e-10
102471894	chr10:102471894:A:G	3.83285e-05	7.17519	-1.21568
102472096	chr10:102472096:G:A	3.03717e-08	-1.76125e-10	-1.18093
102472959	chr10:102472959:G:A	3.7247e-05	7.14696	-1.21607
102473052	chr10:102473052:T:G	4.08827e-05	7.24637	-1.22235
102473771	chr10:102473771:C:T	2.93271e-08	-1.76125e-10	-1.21593
102474405	chr10:102474405:G:A	2.93617e-08	-1.76125e-10	-1.21475
102474525	chr10:102474525:A:G	2.33415e-08	-1.44421	-2.70975e-10
102474831	chr10:102474831:A:G	1.72733e-06	2.65864	0.201249
102475024	chr10:102475024:G:GC	4.70668e-06	4.49868	-0.636386
102475099	chr10:102475099:C:T	3.3657e-08	-1.76125e-10	-1.07822
102475434	chr10:102475434:C:T	2.87812e-08	-1.76125e-10	-1.23472
102476199	chr10:102476199:G:C	4.58688e-06	4.88792	-1.0514
102476215	chr10:102476215:G:A	2.92347e-08	-0.392264	-0.826821
102476221	chr10:102476221:C:T	0.000105017	7.46808	-0.500646
102476519	chr10:102476519:C:T	3.39328e-06	4.61802	-1.08291
102476724	chr10:102476724:G:A	2.10615e-06	4.28021	-1.22203
102476785	chr10:102476785:T:C	5.34563e-06	5.03899	-1.04939
102476795	chr10:102476795:C:T	3.06454e-06	4.47919	-1.04597
102476888	chr10:102476888:G:A	2.20985e-08	-0.610849	-0.888082
102477172	chr10:102477172:T:C	4.38699e-06	4.70523	-0.913269
102477250	chr10:102477250:A:G	0.000201784	8.03598	-0.415466
102477598	chr10:102477598:G:C	5.26397e-08	-1.76125e-10	-0.63097
102478080	chr10:102478080:T:G	1.73753e-08	-1.73939	-2.70975e-10
102479360	chr10:102479360:C:T	2.69045e-07	-1.76125e-10	1.00044
102480246	chr10:102480246:C:T	5.9263e-06	5.12284	-1.03012
102480681	chr10:102480681:A:G	4.34605e-06	4.73425	-0.951667
102480741	chr10:102480741:A:G	5.38375e-06	4.91575	-0.91905
102480789	chr10:102480789:A:T	2.8961e-08	-1.76125e-10	-1.22849
102481332	chr10:102481332:G:T	2.90248e-08	-1.76125e-10	-1.22629
102481618	chr10:102481618:A:G	4.03999e-06	4.65759	-0.948036
102481926	chr10:102481926:G:T	1.33525e-06	2.90613	-0.30369
102482226	chr10:102482226:T:C	1.67218e-08	-0.939804	-0.837923
102482291	chr10:102482291:A:G	5.87044e-08	-1.76125e-10	-0.521926
102483129	chr10:102483129:G:A	5.67035e-06	5.08057	-1.03201
102483668	chr10:102483668:G:A	2.90781e-08	-1.76125e-10	-1.22446
102484126	chr10:102484126:C:T	5.32416e-06	5.01781	-1.03224
102484147	chr10:102484147:G:A	2.96438e-08	-1.76125e-10	-1.20519
102484382	chr10:102484382:G:T	5.81263e-06	5.09882	-1.02547
102484566	chr10:102484566:T:A	4.9263e-06	4.8642	-0.956301
102485792	chr10:102485792:C:T	4.92428e-06	4.96882	-1.06133
102485818	chr10:102485818:G:A	6.00386e-06	4.99768	-0.891959
102485831	chr10:102485831:G:A	0.000235858	7.7197	0.0568454
102486101	chr10:102486101:T:C	4.84974e-06	4.85089	-0.958645
102486464	chr10:102486464:C:T	0.000333741	8.63075	-0.507069
102486546	chr10:102486546:G:A	0.000345927	8.58065	-0.421103
102486561	chr10:102486561:G:A	1.37789e-06	2.95015	-0.316278
102486998	chr10:102486998:C:G	5.30093e-06	4.88446	-0.903259
102487390	chr10:102487390:G:A	3.01446e-08	-1.76125e-10	-1.18843
102487479	chr10:102487479:G:A	7.13137e-07	1.97523	-2.70975e-10
102487706	chr10:102487706:A:G	2.18104e-06	4.21126	-1.11814
102487728	chr10:102487728:T:C	5.08498e-06	4.74384	-0.804231
102487781	chr10:102487781:G:A	4.42714e-06	4.84951	-1.04844
102487832	chr10:102487832:C:T	7.63728e-06	5.28443	-0.938078
102487920	chr10:102487920:C:T	3.00878e-08	-1.76125e-10	-1.19032
102487923	chr10:102487923:G:A	5.34779e-08	-1.76125e-10	-0.615171
102487924	chr10:102487924:C:T	5.13507e-06	5.01509	-1.06569
102488349	chr10:102488349:T:A	5.65326e-06	4.97607	-0.930527
102489468	chr10:102489468:T:C	2.89828e-08	-1.76125e-10	-1.22774
102490082	chr10:102490082:A:T	4.9683e-08	0.461467	-1.15024
102490452	chr10:102490452:CT:C	5.38927e-06	4.9391	-0.941379
102490521	chr10:102490521:A:G	1.17585e-06	2.89576	-0.420452
102491485	chr10:102491485:T:C	1.0332e-06	2.78622	-0.440244
102491701	chr10:102491701:G:A	5.71233e-06	4.99576	-0.939817
102491960	chr10:102491960:A:G	5.5591e-07	-1.76125e-10	1.72617
102492311	chr10:102492311:C:T	3.05502e-08	-1.76125e-10	-1.17507
102492750	chr10:102492750:C:T	3.05884e-08	-1.76125e-10	-1.17382
102492820	chr10:102492820:A:C	1.65892e-08	-1.78569	-2.70975e-10
102493553	chr10:102493553:C:T	2.51186e-07	0.931753	-2.70975e-10
102493750	chr10:102493750:T:C	5.45653e-06	4.9617	-0.951574
102493978	chr10:102493978:C:T	1.83672e-08	-1.68388	-2.70975e-10
102494754	chr10:102494754:G:A	2.89788e-08	-1.76125e-10	-1.22787
102494866	chr10:102494866:G:A	5.48845e-06	5.03476	-1.0188
102495341	chr10:102495341:G:A	4.85805e-06	5.0058	-1.11184
102495349	chr10:102495349:C:G	5.82963e-06	5.04209	-0.965822
102495401	chr10:102495401:T:C	5.60158e-06	5.00197	-0.965605
102495527	chr10:102495527:C:T	4.9213e-06	4.96971	-1.06283
102496056	chr10:102496056:C:T	6.82783e-06	5.17682	-0.942501
102496251	chr10:102496251:T:C	3.02611e-08	-1.76125e-10	-1.18458
102497301	chr10:102497301:C:T	2.88831e-08	-1.76125e-10	-1.23118
102497469	chr10:102497469:C:T	6.07889e-05	7.58797	-1.16725
102498338	chr10:102498338:A:T	6.76195e-05	7.6683	-1.14109
102498546	chr10:102498546:C:T	5.42556e-06	5.08135	-1.07692
102499344	chr10:102499344:C:T	7.36368e-09	-1.36443	-1.23345
102500292	chr10:102500292:G:A	3.31763e-08	-1.76125e-10	-1.0926
102500593	chr10:102500593:AAACAAAC:A	3.76978e-08	-1.76125e-10	-0.964838
102500597	chr10:102500597:AAAC:A	6.43445e-09	-1.55484	-1.17794
102500631	chr10:102500631:C:T	5.8505e-05	7.53107	-1.14864
102501112	chr10:102501112:C:T	1.31994e-07	-1.76125e-10	0.288314
102501602	chr10:102501602:C:T	2.74074e-08	-0.24667	-1.03696
102502206	chr10:102502206:C:T	1.98827e-08	-1.00783	-0.596765
102502415	chr10:102502415:T:G	5.29201e-08	-1.76125e-10	-0.625657
102502585	chr10:102502585:A:G	3.68338e-08	-1.76125e-10	-0.988024
102502871	chr10:102502871:G:A	5.63578e-06	5.10519	-1.06274
102503756	chr10:102503756:G:A	3.42734e-08	-1.06007	-2.70975e-10
102503825	chr10:102503825:C:A	2.90991e-08	-1.76125e-10	-1.22373
102503867	chr10:102503867:T:G	2.38153e-07	-1.76125e-10	0.878472
102503873	chr10:102503873:G:A	4.31268e-08	-1.76125e-10	-0.830295
102503918	chr10:102503918:T:C	6.10864e-06	5.18906	-1.06604
102503975	chr10:102503975:C:T	1.9575e-07	-1.76125e-10	0.682398
102504120	chr10:102504120:C:T	4.85493e-08	-1.76125e-10	-0.711861
102504164	chr10:102504164:G:A	2.87993e-08	-1.76125e-10	-1.23409
102504350	chr10:102504350:C:T	7.45841e-05	7.77793	-1.15269
102504523	chr10:102504523:C:T	5.46525e-06	5.07119	-1.05946
102505284	chr10:102505284:C:T	1.80676e-08	-1.70032	-2.70975e-10
102506477	chr10:102506477:C:T	3.10118e-08	-1.76125e-10	-1.16007
102506502	chr10:102506502:C:T	1.85163e-08	-1.67579	-2.70975e-10
102506733	chr10:102506733:A:G	3.08951e-08	-1.76125e-10	-1.16384
102506804	chr10:102506804:G:A	2.88683e-08	-1.76125e-10	-1.2317
102508024	chr10:102508024:G:A	2.94657e-08	-1.76125e-10	-1.21121
102508364	chr10:102508364:C:T	2.88541e-08	-1.76125e-10	-1.23219
102508420	chr10:102508420:C:G	4.45796e-08	-1.76125e-10	-0.797165
102508747	chr10:102508747:C:T	3.05201e-08	-1.76125e-10	-1.17605
102508869	chr10:102508869:T:C	1.60305e-06	3.2542	-0.468978
102509043	chr10:102509043:G:C	3.13378e-08	-1.76125e-10	-1.14962
102509101	chr10:102509101:AG:A	2.958e-08	-0.254563	-0.952777
102509196	chr10:102509196:T:C	2.97741e-08	-1.76125e-10	-1.2008
102509460	chr10:102509460:G:A	6.06713e-05	7.55618	-1.1374
102509544	chr10:102509544:G:A	4.79119e-06	4.95069	-1.07059
102510248	chr10:102510248:T:G	2.8913e-08	-0.268206	-0.961943
102510457	chr10:102510457:C:T	3.04179e-08	-1.76125e-10	-1.17941
102510460	chr10:102510460:G:A	9.75541e-07	2.84613	-0.557578
102510714	chr10:102510714:C:T	2.89145e-08	-1.76125e-10	-1.2301
102510716	chr10:102510716:C:T	4.51866e-08	-1.76125e-10	-0.783639
102510757	chr10:102510757:A:C	1.82251e-07	0.610942	-2.70975e-10
102511024	chr10:102511024:G:A	2.19243e-08	-0.516936	-0.989908
102511335	chr10:102511335:C:A	3.05283e-08	-1.76125e-10	-1.17578
102511628	chr10:102511628:G:C	1.69983e-07	-1.76125e-10	0.541258
102512579	chr10:102512579:T:C	3.44654e-08	-0.304551	-0.749934
102512945	chr10:102512945:G:A	3.05773e-08	-1.76125e-10	-1.17418
102512953	chr10:102512953:A:T	2.34346e-08	-0.515179	-0.925048
102512954	chr10:102512954:G:A	3.97228e-08	-1.76125e-10	-0.912516
102513032	chr10:102513032:C:T	8.44068e-06	5.40579	-0.959416
102513571	chr10:102513571:G:A	3.06835e-08	-1.76125e-10	-1.17071
102513814	chr10:102513814:T:C	1.59889e-07	-1.76125e-10	0.480041
102514106	chr10:102514106:C:T	2.45581e-08	-0.373378	-1.02002
102514186	chr10:102514186:A:G	6.98296e-06	5.34967	-1.09288
102514194	chr10:102514194:T:G	4.54562e-08	-1.76125e-10	-0.777691
102514572	chr10:102514572:G:C	1.01169e-06	3.06802	-0.743084
102514703	chr10:102514703:G:C	2.1958e-08	-1.50531	-2.70975e-10
102514708	chr10:102514708:C:G	7.66768e-06	5.3164	-0.966068
102514709	chr10:102514709:T:C	7.36623e-06	5.27629	-0.966068
102515061	chr10:102515061:G:A	7.12242e-06	5.2369	-0.960339
102515068	chr10:102515068:G:A	2.88279e-08	-1.76125e-10	-1.2331
102515308	chr10:102515308:G:A	2.88486e-08	-1.76125e-10	-1.23238
102515350	chr10:102515350:T:C	3.55257e-08	-1.76125e-10	-1.02418
102515661	chr10:102515661:C:T	7.30245e-06	5.25577	-0.954249
102515986	chr10:102515986:C:T	2.42423e-08	-0.406593	-0.999749
102516206	chr10:102516206:G:A	3.0218e-08	-1.76125e-10	-1.186
102516236	chr10:102516236:G:A	1.8026e-08	-1.70262	-2.70975e-10
102516286	chr10:102516286:C:T	5.85032e-06	5.15469	-1.07488
102516421	chr10:102516421:A:G	4.69547e-08	-1.76125e-10	-0.745257
102516767	chr10:102516767:C:T	3.74945e-08	-1.76125e-10	-0.970245
102517045	chr10:102517045:T:C	5.80653e-06	5.01302	-0.940722
102517336	chr10:102517336:G:A	1.80671e-08	-1.70035	-2.70975e-10
102517386	chr10:102517386:C:T	2.88546e-08	-1.76125e-10	-1.23217
102517683	chr10:102517683:T:C	6.47754e-06	5.13563	-0.953971
102518298	chr10:102518298:A:C	2.19697e-08	-1.50477	-2.70975e-10
102518844	chr10:102518844:T:C	1.04794e-05	5.59764	-0.934907
102518861	chr10:102518861:C:T	1.12832e-05	5.59923	-0.862596
102518936	chr10:102518936:G:A	5.12664e-05	7.44748	-1.19713
102519422	chr10:102519422:G:A	3.0623e-08	-1.76125e-10	-1.17269
102519589	chr10:102519589:A:T	6.51163e-09	-1.48849	-1.23236
102519637	chr10:102519637:G:A	3.44947e-06	4.78357	-1.23204
102519709	chr10:102519709:A:T	3.00627e-08	-1.76125e-10	-1.19115
102519827	chr10:102519827:G:A	2.90755e-08	-1.76125e-10	-1.22455
102519906	chr10:102519906:G:T	4.41722e-08	-1.76125e-10	-0.806344
102520219	chr10:102520219:T:C	5.64517e-09	-1.78114	-1.0825
102520473	chr10:102520473:G:A	3.79046e-08	-1.76125e-10	-0.959367
102521398	chr10:102521398:C:G	7.02346e-06	5.27103	-1.00845
102521482	chr10:102521482:G:T	6.89695e-06	5.19612	-0.95173
102521666	chr10:102521666:C:G	1.69961e-08	-1.76146	-2.70975e-10
102522205	chr10:102522205:C:T	1.69401e-08	-1.76476	-2.70975e-10
102522403	chr10:102522403:G:A	7.5081e-06	5.39517	-1.06587
102522508	chr10:102522508:T:C	8.70059e-06	5.43643	-0.959723
102523104	chr10:102523104:G:A	2.15736e-08	-0.479959	-1.04301
102523226	chr10:102523226:G:C	1.01806e-07	-1.76125e-10	0.0286276
102523408	chr10:102523408:G:A	7.2456e-06	5.30315	-1.00944
102524903	chr10:102524903:C:T	2.5831e-08	-1.34286	-2.70975e-10
102525329	chr10:102525329:C:T	1.4027e-07	1.43632	-1.08719
102525743	chr10:102525743:A:G	1.26653e-07	-1.76125e-10	0.247013
102525837	chr10:102525837:A:T	0.000651368	9.93324	-1.14085
102526067	chr10:102526067:G:A	2.77057e-08	-1.2728	-2.70975e-10
102526363	chr10:102526363:G:A	3.04242e-08	-1.76125e-10	-1.1792
102527291	chr10:102527291:C:T	2.09683e-05	5.12813	0.2282
102527294	chr10:102527294:G:A	2.58202e-05	5.26708	0.297395
102527602	chr10:102527602:T:G	2.30726e-07	1.91111	-1.06432
102527763	chr10:102527763:A:AT	3.04601e-08	-1.76125e-10	-1.17802
102528315	chr10:102528315:ATCCT:A	2.88889e-08	-1.76125e-10	-1.23098
102528495	chr10:102528495:A:C	1.81592e-08	-1.69526	-2.70975e-10
102528967	chr10:102528967:T:C	2.87886e-08	-1.76125e-10	-1.23446
102529020	chr10:102529020:T:G	2.45357e-06	4.3215	-1.11064
102530705	chr10:102530705:C:T	1.37144e-06	3.54579	-0.91661
102531046	chr10:102531046:C:T	5.32038e-08	-1.76125e-10	-0.62031
102531211	chr10:102531211:T:C	8.65354e-08	-1.76125e-10	-0.133887
102531246	chr10:102531246:C:CT	2.89959e-08	-1.76125e-10	-1.22729
102531703	chr10:102531703:A:G	2.93875e-08	-1.76125e-10	-1.21387
102532119	chr10:102532119:T:C	2.91229e-08	-1.76125e-10	-1.22292
102533079	chr10:102533079:A:G	3.07521e-08	-1.76125e-10	-1.16848
102533300	chr10:102533300:G:A	3.28552e-08	-1.76125e-10	-1.10233
102533319	chr10:102533319:C:T	4.76083e-08	-0.731432	-2.70975e-10
102533370	chr10:102533370:G:A	2.10972e-07	1.79794	-1.04066
102533637	chr10:102533637:T:C	5.26116e-06	5.12793	-1.15427
102533655	chr10:102533655:C:T	4.11327e-06	4.86031	-1.13278
102533852	chr10:102533852:A:G	5.35031e-06	4.99434	-1.00387
102533922	chr10:102533922:CTCT:C	1.67747e-07	-1.76125e-10	0.528014
102534615	chr10:102534615:T:G	2.9289e-08	-1.76125e-10	-1.21723
102534908	chr10:102534908:C:T	3.96255e-06	4.82381	-1.13361
102535004	chr10:102535004:AC:A	2.00172e-08	-1.59785	-2.70975e-10
102535398	chr10:102535398:A:G	4.22519e-06	4.88155	-1.12717
102535625	chr10:102535625:C:T	0.000181731	7.61677	-0.100932
102535645	chr10:102535645:T:C	5.41023e-06	5.01295	-1.01134
102535686	chr10:102535686:T:C	3.37873e-08	-1.07435	-2.70975e-10
102535977	chr10:102535977:A:T	2.14128e-08	-1.53045	-2.70975e-10
102536425	chr10:102536425:G:A	1.97734e-07	-1.76125e-10	0.692484
102536661	chr10:102536661:C:G	6.7557e-09	-1.74385	-0.940204
102536780	chr10:102536780:G:A	1.93906e-08	-1.62965	-2.70975e-10
102536879	chr10:102536879:T:C	4.85243e-08	-1.76125e-10	-0.712376
102537293	chr10:102537293:G:C	3.0582e-08	-1.76125e-10	-1.17403
102538034	chr10:102538034:T:C	1.74522e-07	1.46495	-0.897333
102538198	chr10:102538198:C:T	4.85243e-08	-1.76125e-10	-0.712376
102538920	chr10:102538920:G:T	2.92178e-08	-1.76125e-10	-1.21966
102539507	chr10:102539507:G:A	5.55587e-06	5.02128	-0.993105
102539881	chr10:102539881:T:C	2.88973e-08	-1.76125e-10	-1.23069
102540111	chr10:102540111:T:G	4.3682e-06	4.89769	-1.11002
102540219	chr10:102540219:C:T	2.91919e-06	4.61929	-1.23466
102540480	chr10:102540480:G:A	2.99225e-08	-1.76125e-10	-1.19583
102540671	chr10:102540671:C:A	3.07825e-08	-1.76125e-10	-1.16749
102540881	chr10:102540881:C:G	1.44096e-07	1.27873	-0.90269
102540883	chr10:102540883:G:A	5.42129e-06	4.97773	-0.974084
102540915	chr10:102540915:G:A	2.91188e-08	-1.76125e-10	-1.22306
102541054	chr10:102541054:C:T	5.04409e-08	-1.76125e-10	-0.673638
102541222	chr10:102541222:C:T	6.09672e-06	5.11352	-0.992455
102541406	chr10:102541406:TC:T	5.75843e-08	-1.76125e-10	-0.541191
102542370	chr10:102542370:A:G	4.74657e-06	4.89467	-1.02393
102542797	chr10:102542797:G:A	4.47928e-08	-1.76125e-10	-0.792394
102542870	chr10:102542870:C:T	3.09428e-08	-1.76125e-10	-1.1623
102542936	chr10:102542936:T:C	4.25924e-06	4.90182	-1.13941
102543176	chr10:102543176:G:A	4.53272e-06	4.91476	-1.09012
102543202	chr10:102543202:C:T	5.35919e-06	4.9518	-0.959672
102544126	chr10:102544126:T:C	5.02549e-06	4.92849	-1.00065
102544170	chr10:102544170:G:A	2.95743e-08	-1.76125e-10	-1.20754
102544264	chr10:102544264:T:C	2.91229e-08	-1.76125e-10	-1.22292
102544316	chr10:102544316:T:C	3.04752e-08	-1.76125e-10	-1.17753
102544910	chr10:102544910:G:A	4.13775e-06	4.26115	-0.527683
102545009	chr10:102545009:T:C	4.47965e-06	4.98369	-1.17083
102545362	chr10:102545362:C:T	1.80402e-07	1.7092	-1.10845
102545428	chr10:102545428:C:T	4.47726e-06	4.75039	-0.938064
102546206	chr10:102546206:G:A	4.59306e-08	-1.76125e-10	-0.767309
102546403	chr10:102546403:G:T	6.3754e-06	5.14279	-0.977028
102546751	chr10:102546751:A:G	2.97218e-08	-1.76125e-10	-1.20256
102546926	chr10:102546926:C:T	5.32154e-09	-1.69166	-1.23102
102547249	chr10:102547249:A:G	2.90256e-08	-1.76125e-10	-1.22626
102547747	chr10:102547747:G:A	3.79733e-06	4.78566	-1.13805
102548169	chr10:102548169:TGATAGAGA:T	3.15419e-08	-1.76125e-10	-1.14312
102548303	chr10:102548303:G:C	3.08323e-08	-1.76125e-10	-1.16588
102548436	chr10:102548436:T:C	0.0047405	11.2693	-0.492132
102549074	chr10:102549074:G:A	2.99106e-08	-1.76125e-10	-1.19623
102549725	chr10:102549725:T:C	1.8442e-08	-1.67981	-2.70975e-10
102549917	chr10:102549917:G:T	4.1213e-08	-1.76125e-10	-0.875686
102551168	chr10:102551168:C:T	3.11543e-08	-1.76125e-10	-1.15549
102551258	chr10:102551258:G:A	2.94423e-08	-1.76125e-10	-1.21201
102552329	chr10:102552329:AG:A	1.79618e-08	-0.485209	-1.22098
102552459	chr10:102552459:G:A	1.65979e-08	-1.78517	-2.70975e-10
102553608	chr10:102553608:C:T	5.97586e-06	5.29528	-1.19423
102553620	chr10:102553620:C:T	9.33492e-06	5.31562	-0.768545
102553638	chr10:102553638:C:T	0.00651232	12.0784	-0.983646
102553677	chr10:102553677:A:C	5.13529e-08	-0.655718	-2.70975e-10
102553770	chr10:102553770:CA:C	2.39758e-07	1.98891	-1.10372
102554254	chr10:102554254:T:A	1.59873e-07	-1.76125e-10	0.479937
102555910	chr10:102555910:G:A	9.70757e-08	1.21468	-1.23363
102555969	chr10:102555969:C:G	3.4389e-08	-1.76125e-10	-1.0567
102556570	chr10:102556570:G:A	2.7792e-06	4.57004	-1.23457
102557435	chr10:102557435:T:C	0.00893721	12.1416	-0.730298
102557479	chr10:102557479:G:C	2.35629e-06	4.39329	-1.22289
102557600	chr10:102557600:G:T	0.00899288	12.1383	-0.72079
102557881	chr10:102557881:C:T	3.59631e-08	-1.76125e-10	-1.01195
102558028	chr10:102558028:T:G	3.52325e-07	1.95638	-0.686262
102558407	chr10:102558407:C:T	3.0132e-08	-1.76125e-10	-1.18885
102558565	chr10:102558565:G:T	0.00405606	11.6289	-1.00765
102559370	chr10:102559370:TC:T	0.00548121	11.6606	-0.738242
102560050	chr10:102560050:G:A	4.28949e-08	-1.76125e-10	-0.835688
102560272	chr10:102560272:G:T	0.00651831	11.8323	-0.736663
102560357	chr10:102560357:G:A	2.95908e-08	-1.76125e-10	-1.20698
102560712	chr10:102560712:A:G	4.0948e-08	-1.76125e-10	-0.882137
102560719	chr10:102560719:G:A	0.00517392	11.6127	-0.747971
102560911	chr10:102560911:C:T	2.87852e-08	-1.76125e-10	-1.23458
102561031	chr10:102561031:C:T	5.778e-09	-1.61995	-1.22043
102561141	chr10:102561141:C:G	2.59949e-07	1.84914	-0.883096
102563346	chr10:102563346:G:A	0.00704591	11.9084	-0.734879
102564853	chr10:102564853:G:A	4.40905e-08	-1.76125e-10	-0.808197
102565149	chr10:102565149:T:G	5.74093e-09	-1.61295	-1.23387
102565384	chr10:102565384:A:G	2.88502e-08	-1.76125e-10	-1.23232
102566139	chr10:102566139:A:G	3.46281e-08	-1.76125e-10	-1.04978
102566200	chr10:102566200:G:A	1.91191e-08	-1.64375	-2.70975e-10
102566227	chr10:102566227:C:G	4.97173e-08	-0.688088	-2.70975e-10
102567407	chr10:102567407:A:G	0.00476417	11.6117	-0.829465
102567445	chr10:102567445:C:T	3.09529e-08	-1.76125e-10	-1.16197
102567449	chr10:102567449:C:T	3.00954e-08	-1.76125e-10	-1.19007
102567827	chr10:102567827:A:G	0.00562258	11.781	-0.83313
102567923	chr10:102567923:C:T	2.91788e-08	-1.76125e-10	-1.221
102567935	chr10:102567935:T:C	2.94594e-08	-1.76125e-10	-1.21143
102568093	chr10:102568093:A:G	4.24898e-08	-1.76125e-10	-0.845177
102568108	chr10:102568108:TC:T	0.00679301	11.8688	-0.731849
102568145	chr10:102568145:A:G	3.46549e-08	-1.76125e-10	-1.049
102568358	chr10:102568358:G:A	2.03535e-08	-1.58119	-2.70975e-10
102568611	chr10:102568611:C:T	3.13307e-08	-1.76125e-10	-1.14984
102569102	chr10:102569102:G:T	0.00550308	11.624	-0.697672
102569126	chr10:102569126:C:T	2.91131e-08	-1.76125e-10	-1.22325
102569138	chr10:102569138:A:G	1.41303e-06	2.65905	-2.70975e-10
102569405	chr10:102569405:C:T	2.22542e-08	-1.49191	-2.70975e-10
102569864	chr10:102569864:G:A	2.89946e-08	-1.76125e-10	-1.22733
102569928	chr10:102569928:A:G	0.00646126	11.9603	-0.873445
102570320	chr10:102570320:C:T	0.00340212	11.1335	-0.688006
102570430	chr10:102570430:A:G	1.73666e-08	-1.73989	-2.70975e-10
102570807	chr10:102570807:G:A	4.28907e-08	-1.76125e-10	-0.835785
102571233	chr10:102571233:A:G	2.35011e-06	4.10985	-0.942075
102571700	chr10:102571700:A:G	1.4841e-07	-1.76125e-10	0.405539
102571724	chr10:102571724:A:C	2.89426e-08	-1.76125e-10	-1.22913
102572494	chr10:102572494:A:G	3.63685e-08	-1.76125e-10	-1.00074
102573026	chr10:102573026:C:G	2.97593e-08	-1.76125e-10	-1.2013
102573083	chr10:102573083:C:T	2.87815e-08	-1.76125e-10	-1.23471
102573707	chr10:102573707:G:A	9.17302e-08	-1.76125e-10	-0.075588
102573943	chr10:102573943:C:T	0.00627464	11.9337	-0.876089
102574832	chr10:102574832:G:A	2.03657e-07	1.77005	-1.04805
102574888	chr10:102574888:G:A	0.00451654	11.5906	-0.861799
102576397	chr10:102576397:C:T	2.90582e-08	-1.76125e-10	-1.22514
102576881	chr10:102576881:T:C	2.99477e-08	-1.76125e-10	-1.19499
102577229	chr10:102577229:G:A	0.00387328	11.3788	-0.803652
102577237	chr10:102577237:A:C	0.0061609	11.8433	-0.804046
102577240	chr10:102577240:C:T	2.8975e-08	-1.76125e-10	-1.22801
102577461	chr10:102577461:C:T	2.96072e-08	-1.76125e-10	-1.20642
102577536	chr10:102577536:G:C	2.91943e-08	-1.76125e-10	-1.22047
102578181	chr10:102578181:G:A	7.63954e-05	7.32734	-0.678099
102578188	chr10:102578188:A:G	0.00357843	11.4782	-0.982194
102578320	chr10:102578320:G:A	2.89871e-08	-1.76125e-10	-1.22759
102578613	chr10:102578613:C:G	2.82368e-07	2.00405	-0.955273
102578632	chr10:102578632:T:C	0.00851276	12.1767	-0.814103
102578732	chr10:102578732:A:G	2.14005e-08	-1.53102	-2.70975e-10
102578856	chr10:102578856:G:A	3.92556e-08	-1.76125e-10	-0.924347
102579006	chr10:102579006:G:T	3.02869e-08	-1.76125e-10	-1.18373
102579119	chr10:102579119:T:TA	2.92073e-08	-1.76125e-10	-1.22002
102579239	chr10:102579239:T:C	5.73576e-08	-0.545135	-2.70975e-10
102579332	chr10:102579332:G:T	3.10197e-08	-1.76125e-10	-1.15982
102580094	chr10:102580094:T:C	0.00285404	10.8327	-0.562942
102580298	chr10:102580298:G:A	3.00673e-08	-1.76125e-10	-1.191
102580863	chr10:102580863:A:G	4.3036e-08	-1.76125e-10	-0.832402
102580947	chr10:102580947:C:T	0.0048553	11.3383	-0.537207
102581380	chr10:102581380:G:GT	2.8941e-08	-1.76125e-10	-1.22918
102581558	chr10:102581558:C:T	1.65548e-08	-1.78777	-2.70975e-10
102581678	chr10:102581678:T:C	0.00858996	12.374	-1.00236
102582130	chr10:102582130:C:T	0.0107281	12.4331	-0.839116
102582218	chr10:102582218:T:C	0.00719445	12.0361	-0.841729
102582267	chr10:102582267:CACA:C	2.91841e-08	-1.76125e-10	-1.22082
102582527	chr10:102582527:G:A	3.87889e-08	-1.76125e-10	-0.936307
102582826	chr10:102582826:T:C	2.1247e-08	-1.53823	-2.70975e-10
102583047	chr10:102583047:G:A	2.63407e-05	6.21432	-0.629888
102583671	chr10:102583671:C:A	2.3631e-05	6.12327	-0.647398
102584693	chr10:102584693:G:A	3.33494e-06	4.58902	-1.07125
102584830	chr10:102584830:T:A	2.89903e-08	-1.76125e-10	-1.22748
102585392	chr10:102585392:ATATT:A	2.97685e-08	-1.76125e-10	-1.20099
102585468	chr10:102585468:G:A	2.74607e-07	2.02666	-1.00576
102585949	chr10:102585949:A:G	2.8803e-08	-1.76125e-10	-1.23396
102586161	chr10:102586161:A:C	2.88737e-08	-1.76125e-10	-1.23151
102586409	chr10:102586409:T:C	0.00621255	11.8465	-0.798898
102586412	chr10:102586412:G:A	2.87792e-08	-1.76125e-10	-1.23479
102587584	chr10:102587584:C:T	3.18934e-08	-1.13204	-2.70975e-10
102588484	chr10:102588484:G:A	3.73574e-08	-1.76125e-10	-0.973909
102588619	chr10:102588619:C:T	2.87877e-08	-1.76125e-10	-1.23449
102589345	chr10:102589345:C:T	4.59104e-08	-1.76125e-10	-0.767749
102589726	chr10:102589726:G:A	0.0080854	12.1755	-0.864354
102589966	chr10:102589966:T:G	8.06283e-08	-0.204591	-2.70975e-10
102590409	chr10:102590409:C:T	2.93601e-08	-1.76125e-10	-1.2148
102590468	chr10:102590468:A:G	2.36942e-08	-0.620989	-0.808219
102590691	chr10:102590691:T:C	3.60977e-08	-1.76125e-10	-1.00821
102590944	chr10:102590944:T:C	3.63693e-08	-1.76125e-10	-1.00072
102591280	chr10:102591280:C:G	2.90915e-08	-1.76125e-10	-1.22399
102591610	chr10:102591610:C:T	2.12744e-08	-1.53694	-2.70975e-10
102592439	chr10:102592439:C:T	2.89522e-08	-1.76125e-10	-1.22879
102593155	chr10:102593155:C:T	1.71062e-08	-1.755	-2.70975e-10
102594344	chr10:102594344:A:G	2.88381e-08	-1.76125e-10	-1.23274
102594667	chr10:102594667:T:C	0.00653072	11.9527	-0.855118
102594752	chr10:102594752:C:T	1.8003e-08	-1.7039	-2.70975e-10
102595047	chr10:102595047:T:C	0.00628441	11.7919	-0.732739
102595686	chr10:102595686:C:G	4.87764e-08	-1.76125e-10	-0.707193
102596428	chr10:102596428:C:G	1.68295e-08	-1.77131	-2.70975e-10
102596602	chr10:102596602:T:C	0.0075167	12.0022	-0.764011
102597020	chr10:102597020:G:A	2.93511e-08	-1.76125e-10	-1.21511
102597065	chr10:102597065:A:G	3.91664e-08	-1.76125e-10	-0.926622
102597649	chr10:102597649:G:A	4.16183e-08	-1.76125e-10	-0.8659
102597937	chr10:102597937:C:T	2.87912e-08	-1.76125e-10	-1.23437
102598646	chr10:102598646:T:C	0.00735398	11.9448	-0.728509
102598717	chr10:102598717:G:A	0.00453405	11.3157	-0.583036
102599096	chr10:102599096:C:T	3.56023e-08	-1.76125e-10	-1.02203
102599593	chr10:102599593:T:C	2.54817e-07	1.9671	-1.021
102600404	chr10:102600404:G:A	2.88601e-08	-1.76125e-10	-1.23198
102600761	chr10:102600761:C:T	0.00701674	11.938	-0.768637
102600916	chr10:102600916:C:G	2.87912e-08	-1.76125e-10	-1.23437
102601086	chr10:102601086:A:G	2.93029e-08	-1.76125e-10	-1.21675
102601218	chr10:102601218:C:T	3.52457e-08	-1.76125e-10	-1.0321
102601694	chr10:102601694:C:T	3.80286e-08	-0.956102	-2.70975e-10
102601944	chr10:102601944:G:A	3.02488e-08	-1.76125e-10	-1.18498
102601954	chr10:102601954:C:T	3.13874e-07	2.16038	-1.00582
102601980	chr10:102601980:A:G	4.41165e-08	-1.76125e-10	-0.807606
102603536	chr10:102603536:T:C	0.00655036	11.9647	-0.864156
102603635	chr10:102603635:T:G	1.84928e-08	-1.67706	-2.70975e-10
102603651	chr10:102603651:A:C	0.00706951	11.9392	-0.762352
102603948	chr10:102603948:T:C	3.88295e-08	-1.76125e-10	-0.93526
102604049	chr10:102604049:C:T	2.87912e-08	-1.76125e-10	-1.23437
102604308	chr10:102604308:A:C	3.02827e-08	-1.76125e-10	-1.18386
102604466	chr10:102604466:A:G	5.8262e-09	-1.60318	-1.22889
102604732	chr10:102604732:C:T	4.28994e-08	-1.76125e-10	-0.835582
102604785	chr10:102604785:A:G	1.93525e-07	0.670969	-2.70975e-10
102604895	chr10:102604895:G:A	0.00147232	10.4265	-0.818558
102605525	chr10:102605525:C:T	2.8793e-08	-1.76125e-10	-1.23431
102605732	chr10:102605732:TG:T	0.00395425	11.371	-0.775089
102605967	chr10:102605967:G:A	0.00650801	11.9969	-0.902816
102606285	chr10:102606285:T:C	0.00649184	11.9562	-0.86458
102606596	chr10:102606596:T:C	0.00622103	11.9197	-0.870647
102607210	chr10:102607210:G:C	2.95146e-08	-1.76125e-10	-1.20955
102607300	chr10:102607300:C:T	2.95112e-08	-1.76125e-10	-1.20967
102607335	chr10:102607335:C:T	1.58734e-06	4.01007	-1.23469
102607620	chr10:102607620:A:G	4.39096e-07	1.49028	-2.70975e-10
102607693	chr10:102607693:C:T	2.31219e-08	-1.45366	-2.70975e-10
102607825	chr10:102607825:C:T	6.61863e-07	1.90062	-2.70975e-10
102608537	chr10:102608537:A:G	0.00417711	11.4407	-0.789987
102608579	chr10:102608579:G:T	3.0729e-06	4.57185	-1.13592
102608676	chr10:102608676:G:A	5.16189e-08	-1.76125e-10	-0.650552
102609282	chr10:102609282:T:TA	0.00778953	12.129	-0.85517
102609566	chr10:102609566:C:T	2.62576e-08	-0.681417	-0.645068
102610266	chr10:102610266:A:G	0.00693392	12.016	-0.858554
102610270	chr10:102610270:A:G	4.95513e-08	-0.691431	-2.70975e-10
102610530	chr10:102610530:C:T	2.87873e-08	-1.76125e-10	-1.2345
102610905	chr10:102610905:T:C	0.00810054	11.8468	-0.533846
102611070	chr10:102611070:C:T	2.62104e-08	-0.682996	-0.645286
102611934	chr10:102611934:C:T	2.88951e-08	-1.76125e-10	-1.23077
102612265	chr10:102612265:C:T	4.10194e-08	-0.880395	-2.70975e-10
102612266	chr10:102612266:G:A	8.34085e-08	-1.76125e-10	-0.17069
102612487	chr10:102612487:A:G	0.00828638	12.0964	-0.760719
102612684	chr10:102612684:C:T	0.0106124	12.3926	-0.809473
102613108	chr10:102613108:G:A	1.46174e-07	-1.76125e-10	0.390355
102614001	chr10:102614001:G:C	0.00841133	12.1237	-0.773001
102614147	chr10:102614147:G:A	0.00732339	11.9891	-0.776978
102614365	chr10:102614365:T:G	1.73426e-08	-1.74127	-2.70975e-10
102614489	chr10:102614489:C:T	9.85773e-09	-1.69905	-0.60714
102614861	chr10:102614861:A:G	3.3688e-08	-1.76125e-10	-1.0773
102614896	chr10:102614896:T:A	0.00597092	11.9221	-0.914126
102614941	chr10:102614941:C:T	4.12352e-08	-1.76125e-10	-0.875148
102615245	chr10:102615245:C:G	1.73866e-08	-1.73874	-2.70975e-10
102615501	chr10:102615501:G:A	0.0057592	11.8368	-0.864973
102615648	chr10:102615648:T:G	3.62467e-07	1.29849	-2.70975e-10
102617423	chr10:102617423:T:C	2.97292e-08	-1.76125e-10	-1.20231
102617605	chr10:102617605:C:T	2.93601e-08	-1.76125e-10	-1.2148
102618002	chr10:102618002:T:C	0.00488073	11.5654	-0.759068
102618851	chr10:102618851:G:A	2.89247e-08	-1.76125e-10	-1.22975
102618993	chr10:102618993:G:A	0.00140825	9.56342	-2.70975e-10
102619221	chr10:102619221:C:T	7.13073e-08	-0.327442	-2.70975e-10
102619252	chr10:102619252:C:T	2.88406e-08	-1.76125e-10	-1.23266
102619762	chr10:102619762:G:A	3.84634e-08	-1.76125e-10	-0.944733
102619831	chr10:102619831:G:A	1.68399e-08	-1.77069	-2.70975e-10
102620271	chr10:102620271:G:A	3.841e-08	-1.76125e-10	-0.946122
102620929	chr10:102620929:G:A	0.00943508	12.3711	-0.905599
102621866	chr10:102621866:TATC:T	3.8244e-08	-1.76125e-10	-0.950454
102622615	chr10:102622615:G:A	4.11813e-08	-1.76125e-10	-0.876456
102622718	chr10:102622718:C:T	4.32837e-08	-1.76125e-10	-0.826665
102622828	chr10:102622828:A:G	1.66424e-08	-1.78249	-2.70975e-10
102622916	chr10:102622916:A:G	0.395399	15.1079	0.0930918
102623080	chr10:102623080:G:A	2.95216e-08	-1.76125e-10	-1.20932
102624272	chr10:102624272:G:A	2.8897e-07	1.7345	-0.662619
102624454	chr10:102624454:C:CT	2.38156e-07	1.78799	-0.909504
102624580	chr10:102624580:A:G	4.48045e-07	2.08081	-0.570358
102625375	chr10:102625375:G:A	1.08723e-06	2.65309	-0.256139
102625417	chr10:102625417:A:G	2.92248e-08	-1.76125e-10	-1.21942
102626395	chr10:102626395:A:G	5.26956e-07	1.76513	-0.0924512
102626552	chr10:102626552:T:A	0.00145281	10.2425	-0.647945
102626795	chr10:102626795:A:G	7.11607e-07	-1.76125e-10	1.97309
102627177	chr10:102627177:T:C	6.33813e-07	1.92869	-0.0713763
102627262	chr10:102627262:T:C	1.38039e-06	3.87045	-1.23477
102627346	chr10:102627346:G:T	1.75873e-08	-1.72726	-2.70975e-10
102627951	chr10:102627951:C:T	2.88458e-08	-1.76125e-10	-1.23248
102627978	chr10:102627978:C:T	6.21942e-07	1.96792	-0.129514
102628169	chr10:102628169:G:A	2.89378e-08	-1.76125e-10	-1.22929
102628199	chr10:102628199:C:A	4.01184e-08	-1.76125e-10	-0.902605
102628743	chr10:102628743:G:C	2.87798e-08	-1.76125e-10	-1.23477
102629152	chr10:102629152:G:A	2.88424e-08	-1.76125e-10	-1.23259
102629805	chr10:102629805:A:C	2.88848e-08	-1.76125e-10	-1.23112
102630273	chr10:102630273:C:T	1.84453e-08	-1.67963	-2.70975e-10
102630546	chr10:102630546:A:G	9.59377e-07	2.37386	-0.102016
102630660	chr10:102630660:T:G	3.25889e-08	-1.76125e-10	-1.11047
102631277	chr10:102631277:C:T	5.37583e-05	6.4587	-0.160885
102631528	chr10:102631528:C:T	6.39345e-07	2.0623	-0.196291
102631788	chr10:102631788:C:T	3.70187e-07	1.96984	-0.650273
102631827	chr10:102631827:A:G	2.56232e-08	-1.35094	-2.70975e-10
102631830	chr10:102631830:G:A	1.85999e-08	-1.67128	-2.70975e-10
102631870	chr10:102631870:A:G	6.35105e-07	2.04054	-0.181193
102632327	chr10:102632327:G:A	2.90978e-08	-1.76125e-10	-1.22378
102632348	chr10:102632348:A:G	2.88645e-08	-1.76125e-10	-1.23183
102632823	chr10:102632823:C:T	8.61188e-05	6.67625	0.0927962
102633241	chr10:102633241:A:G	2.99348e-08	-1.76125e-10	-1.19542
102633511	chr10:102633511:G:T	1.99936e-07	-1.76125e-10	0.703556
102633732	chr10:102633732:A:G	3.29176e-07	1.77819	-0.576042
102633749	chr10:102633749:A:G	2.895e-07	1.94485	-0.871132
102633842	chr10:102633842:GGCAGGCCCTCC:G	2.87807e-08	-1.76125e-10	-1.23474
102633888	chr10:102633888:T:G	2.14625e-08	-1.52813	-2.70975e-10
102633889	chr10:102633889:C:T	2.20915e-08	-1.49925	-2.70975e-10
102635328	chr10:102635328:C:T	0.000134102	6.88751	0.324408
102636255	chr10:102636255:G:A	2.88015e-08	-1.76125e-10	-1.23401
102636584	chr10:102636584:C:T	2.88022e-08	-1.76125e-10	-1.23399
102636598	chr10:102636598:T:C	9.18443e-08	-1.76125e-10	-0.0743459
102636839	chr10:102636839:G:C	2.91105e-08	-1.76125e-10	-1.22334
102637890	chr10:102637890:TATATA:T	1.05704e-07	-1.76125e-10	0.0662047
102638531	chr10:102638531:A:G	1.97686e-06	2.93911	0.0557204
102638620	chr10:102638620:C:G	1.80228e-08	-1.7028	-2.70975e-10
102638825	chr10:102638825:G:A	0.0351088	13.0445	-0.26494
102639592	chr10:102639592:G:A	1.87397e-08	-1.6638	-2.70975e-10
102639869	chr10:102639869:G:A	2.90622e-08	-1.76125e-10	-1.225
102640355	chr10:102640355:T:C	0.101908	13.7182	0.12699
102640376	chr10:102640376:C:T	3.26466e-07	2.41788	-1.224
102640623	chr10:102640623:A:C	2.892e-08	-1.76125e-10	-1.22991
102640837	chr10:102640837:T:TA	2.88944e-06	3.12038	0.254001
102640911	chr10:102640911:T:C	2.88332e-08	-1.76125e-10	-1.23291
102641214	chr10:102641214:TATATA:T	3.6366e-08	-1.78402	0.783208
102641446	chr10:102641446:G:A	0.0367699	13.0809	-0.255114
102641461	chr10:102641461:A:C	4.09963e-07	2.1277	-0.706075
102641498	chr10:102641498:G:A	2.88323e-08	-1.76125e-10	-1.23294
102641747	chr10:102641747:T:C	1.25815e-07	-1.76125e-10	0.240372
102641875	chr10:102641875:T:C	4.66545e-07	2.24729	-0.696378
102641964	chr10:102641964:G:A	4.0407e-07	2.1081	-0.700948
102642615	chr10:102642615:C:G	3.49874e-08	-1.03945	-2.70975e-10
102643354	chr10:102643354:AAAAAAAAAG:A	3.31539e-08	-1.76125e-10	-1.09328
102643363	chr10:102643363:G:A	6.19077e-09	-1.59986	-1.17152
102643990	chr10:102643990:G:A	2.9078e-08	-1.76125e-10	-1.22446
102644458	chr10:102644458:C:T	2.87831e-08	-1.76125e-10	-1.23465
102644578	chr10:102644578:A:T	1.93324e-08	-0.983169	-0.649489
102644662	chr10:102644662:C:T	2.97618e-08	-1.76125e-10	-1.20122
102646093	chr10:102646093:G:A	1.81765e-07	0.848468	-0.240191
102647706	chr10:102647706:C:T	1.8701e-08	-1.66586	-2.70975e-10
102648035	chr10:102648035:G:A	1.85673e-08	-1.03002	-0.64302
102649090	chr10:102649090:C:T	1.96133e-08	-1.61823	-2.70975e-10
102649272	chr10:102649272:C:T	3.77555e-08	-1.76125e-10	-0.963309
102649824	chr10:102649824:T:A	2.97404e-08	-1.76125e-10	-1.20193
102650155	chr10:102650155:G:A	2.95067e-08	-1.76125e-10	-1.20982
102650842	chr10:102650842:T:C	1.13673e-07	0.701528	-0.562645
102650979	chr10:102650979:C:T	5.25198e-05	6.19473	0.0797747
102651819	chr10:102651819:G:C	4.18637e-08	-1.76125e-10	-0.860021
102652079	chr10:102652079:G:C	1.13561e-07	-1.76125e-10	0.137899
102652201	chr10:102652201:C:T	8.07704e-05	6.27274	0.432186
102652236	chr10:102652236:T:C	2.94558e-08	-1.76125e-10	-1.21155
102652292	chr10:102652292:G:A	2.01184e-05	4.36353	0.951418
102652551	chr10:102652551:C:T	2.57582e-07	1.89488	-0.937985
102652752	chr10:102652752:G:A	1.03898e-07	-1.76125e-10	0.04897
102652985	chr10:102652985:G:T	7.97891e-05	6.00292	0.689778
102653628	chr10:102653628:G:A	8.51636e-09	-1.23097	-1.22148
102653750	chr10:102653750:G:A	4.85811e-08	-1.76125e-10	-0.711206
102653919	chr10:102653919:T:A	3.45096e-08	-1.76125e-10	-1.0532
102654042	chr10:102654042:TATCTC:T	3.09405e-08	-1.76125e-10	-1.16237
102654426	chr10:102654426:G:A	2.58282e-05	4.47789	1.08689
102654427	chr10:102654427:A:T	2.56872e-05	4.47242	1.08689
102654464	chr10:102654464:A:G	7.32517e-08	0.727689	-1.02823
102654952	chr10:102654952:C:A	2.72702e-05	4.61585	1.00325
102655336	chr10:102655336:CT:C	7.718e-08	0.759839	-1.00814
102656291	chr10:102656291:C:T	2.98796e-08	-1.76125e-10	-1.19727
102656425	chr10:102656425:T:C	2.9903e-08	-1.76125e-10	-1.19648
102657683	chr10:102657683:C:T	3.43686e-08	-1.76125e-10	-1.0573
102657868	chr10:102657868:T:A	2.99902e-08	-1.76125e-10	-1.19357
102658593	chr10:102658593:C:T	2.80791e-07	2.04858	-1.00541
102658860	chr10:102658860:CAA:C	3.8596e-07	2.13287	-0.771575
102659478	chr10:102659478:G:A	5.8879e-06	2.86878	1.21743
102659507	chr10:102659507:G:C	2.89275e-08	-1.76125e-10	-1.22965
102659710	chr10:102659710:G:A	2.89836e-08	-1.76125e-10	-1.22771
102659735	chr10:102659735:T:C	6.65434e-06	2.94029	1.2683
102660261	chr10:102660261:A:G	2.93059e-07	1.99027	-0.904336
102660321	chr10:102660321:C:T	1.01254e-08	-1.48164	-0.797759
102660453	chr10:102660453:C:T	6.60597e-06	2.92841	1.27288
102660456	chr10:102660456:G:A	3.09936e-08	-1.76125e-10	-1.16066
102660584	chr10:102660584:GTCTC:G	1.75453e-08	-1.72965	-2.70975e-10
102660759	chr10:102660759:T:C	6.56615e-06	2.9377	1.25755
102661145	chr10:102661145:C:T	5.55276e-05	6.28703	0.0431631
102661207	chr10:102661207:G:A	2.89447e-08	-1.76125e-10	-1.22905
102661714	chr10:102661714:G:A	9.91271e-07	2.31901	-0.0144574
102661811	chr10:102661811:T:G	6.77836e-06	2.96429	1.26276
102662289	chr10:102662289:C:T	2.06346e-07	1.82362	-1.0885
102662564	chr10:102662564:C:T	4.15236e-08	-1.38579	0.517607
102662591	chr10:102662591:C:T	5.52999e-06	2.99704	1.02646
102663831	chr10:102663831:AAAATAAAATAAAAT:A	2.17817e-07	1.73523	-0.946016
102663935	chr10:102663935:T:C	2.88913e-08	-1.76125e-10	-1.2309
102663943	chr10:102663943:G:T	4.78489e-08	-1.76125e-10	-0.726392
102664052	chr10:102664052:G:A	7.72547e-08	-0.247332	-2.70975e-10
102664477	chr10:102664477:G:A	1.92719e-08	-1.63579	-2.70975e-10
102664699	chr10:102664699:G:A	3.32262e-08	-1.76125e-10	-1.0911
102664813	chr10:102664813:A:G	2.88326e-08	-1.76125e-10	-1.23293
102664862	chr10:102664862:G:A	2.66391e-08	-1.76337	0.451313
102664887	chr10:102664887:C:T	3.8345e-08	-1.76125e-10	-0.947815
102665547	chr10:102665547:A:T	3.92241e-05	6.5277	-0.545098
102665714	chr10:102665714:T:C	2.41616e-07	1.86817	-0.975256
102665869	chr10:102665869:G:T	1.10579e-07	0.340214	-0.228925
102666015	chr10:102666015:G:A	2.92917e-08	-1.21714	-2.70975e-10
102666254	chr10:102666254:T:C	5.7308e-05	6.62994	-0.268182
102666420	chr10:102666420:G:A	1.52961e-07	1.30637	-0.870625
102667326	chr10:102667326:A:G	6.72513e-08	-0.992469	0.606465
102667496	chr10:102667496:A:G	2.11444e-08	-1.69897	0.155906
102667841	chr10:102667841:G:T	2.92769e-08	-1.76125e-10	-1.21764
102667859	chr10:102667859:T:G	3.25766e-08	-0.410226	-0.70062
102667992	chr10:102667992:A:G	2.87951e-08	-1.76125e-10	-1.23424
102668347	chr10:102668347:G:A	1.88157e-08	-1.65975	-2.70975e-10
102668557	chr10:102668557:G:A	1.56523e-08	-1.42923	-0.414591
102668634	chr10:102668634:CA:C	1.95189e-08	-1.42113	-0.201928
102668665	chr10:102668665:ACT:A	3.02874e-08	-1.76125e-10	-1.18371
102668959	chr10:102668959:C:T	1.27056e-06	1.10595	1.44683
102669316	chr10:102669316:T:C	3.00081e-08	-1.76125e-10	-1.19297
102669386	chr10:102669386:T:C	2.41831e-08	-1.40879	-2.70975e-10
102669882	chr10:102669882:G:A	3.28194e-08	-0.532515	-0.570905
102670079	chr10:102670079:G:A	2.88863e-08	-1.76125e-10	-1.23107
102670269	chr10:102670269:G:A	2.87832e-08	-1.76125e-10	-1.23465
102670494	chr10:102670494:G:A	1.22336e-07	1.1204	-0.908076
102670652	chr10:102670652:C:T	2.87943e-08	-1.76125e-10	-1.23426
102671363	chr10:102671363:C:T	7.06233e-08	-1.76125e-10	-0.33708
102671447	chr10:102671447:G:A	2.50115e-08	-1.37511	-2.70975e-10
102671514	chr10:102671514:T:C	3.86247e-08	-0.465594	-0.474953
102672161	chr10:102672161:G:A	1.80826e-08	-1.69949	-2.70975e-10
102672267	chr10:102672267:T:C	2.32905e-08	-1.39501	-0.0513874
102672296	chr10:102672296:A:G	2.65133e-07	1.79138	-0.805589
102672506	chr10:102672506:G:A	2.91202e-08	-1.76125e-10	-1.22301
102672702	chr10:102672702:C:T	2.0909e-08	-1.55426	-2.70975e-10
102672729	chr10:102672729:C:T	2.92782e-08	-1.76125e-10	-1.2176
102673243	chr10:102673243:G:A	5.92253e-08	-0.513091	-2.70975e-10
102673551	chr10:102673551:G:A	3.55255e-08	-1.76125e-10	-1.02419
102674081	chr10:102674081:A:G	5.32192e-08	-1.76125e-10	-0.620021
102674437	chr10:102674437:A:G	5.89515e-08	-1.41374	0.896015
102674452	chr10:102674452:A:G	0.000220069	6.50926	1.198
102674873	chr10:102674873:C:A	3.64393e-07	2.38057	-1.07678
102675431	chr10:102675431:C:T	2.43954e-08	-1.40004	-2.70975e-10
102676323	chr10:102676323:C:T	4.15669e-08	-1.76125e-10	-0.867136
102676762	chr10:102676762:G:A	1.8919e-07	0.648312	-2.70975e-10
102676884	chr10:102676884:C:T	1.38709e-07	1.56251	-1.22457
102678075	chr10:102678075:G:A	3.67078e-08	-1.76125e-10	-0.991452
102678588	chr10:102678588:C:T	4.4633e-08	-1.76125e-10	-0.795966
102678808	chr10:102678808:C:T	0.00415198	11.4135	-0.768844
102679078	chr10:102679078:T:G	2.98236e-08	-1.76125e-10	-1.19914
102679462	chr10:102679462:G:C	4.52711e-08	-1.76125e-10	-0.781771
102680293	chr10:102680293:C:T	6.29778e-07	2.72563	-0.874699
102680305	chr10:102680305:G:A	3.665e-08	-0.993027	-2.70975e-10
102681200	chr10:102681200:C:A	3.11578e-08	-1.76125e-10	-1.15537
102682096	chr10:102682096:C:T	3.11084e-08	-1.76125e-10	-1.15696
102682256	chr10:102682256:T:G	4.29816e-08	-1.76125e-10	-0.833668
102682299	chr10:102682299:ACT:A	0.0346083	13.0534	-0.288208
102682700	chr10:102682700:C:T	5.62555e-07	1.68875	0.0492979
102684118	chr10:102684118:C:A	1.9025e-08	-1.64869	-2.70975e-10
102684205	chr10:102684205:G:A	4.49108e-08	-1.76125e-10	-0.789761
102684858	chr10:102684858:G:C	1.01905e-06	3.02866	-0.696475
102684889	chr10:102684889:C:T	3.09066e-08	-1.76125e-10	-1.16347
102685046	chr10:102685046:A:G	3.07558e-08	-1.76125e-10	-1.16836
102685365	chr10:102685365:T:C	2.89053e-08	-1.76125e-10	-1.23042
102685611	chr10:102685611:G:A	6.60677e-07	0.895362	1.00346
102686206	chr10:102686206:G:C	4.70413e-08	-0.743414	-2.70975e-10
102686222	chr10:102686222:C:G	4.51222e-08	-1.76125e-10	-0.785067
102686488	chr10:102686488:G:A	3.84562e-08	-0.944919	-2.70975e-10
102686730	chr10:102686730:G:A	4.67764e-08	-1.76125e-10	-0.749061
102687170	chr10:102687170:C:T	1.86957e-07	0.636437	-2.70975e-10
102687296	chr10:102687296:C:T	4.29139e-08	-1.76125e-10	-0.835245
102687953	chr10:102687953:G:A	4.25445e-08	-1.76125e-10	-0.84389
102688280	chr10:102688280:A:T	2.94138e-08	-1.76125e-10	-1.21298
102688840	chr10:102688840:T:G	3.4171e-08	-1.76125e-10	-1.06306
102689182	chr10:102689182:G:A	1.00028e-06	3.28099	-0.967396
102689256	chr10:102689256:T:C	4.41758e-08	-0.399612	-0.406652
102689336	chr10:102689336:A:G	4.31691e-08	-1.76125e-10	-0.829315
102689687	chr10:102689687:C:T	1.72093e-07	1.70977	-1.15617
102690079	chr10:102690079:A:G	0.000193501	6.79747	0.781124
102690371	chr10:102690371:G:A	4.37443e-08	-1.76125e-10	-0.816078
102690869	chr10:102690869:CT:C	5.10244e-08	-1.76125e-10	-0.662136
102690981	chr10:102690981:G:A	4.4134e-08	-1.76125e-10	-0.807209
102691019	chr10:102691019:T:C	4.52742e-08	-1.76125e-10	-0.781702
102691571	chr10:102691571:A:G	1.16048e-07	0.159563	-2.70975e-10
102691659	chr10:102691659:A:T	4.38496e-08	-1.76125e-10	-0.813675
102692418	chr10:102692418:CTT:C	2.87854e-08	-1.76125e-10	-1.23457
102692877	chr10:102692877:T:C	3.15599e-08	-1.76125e-10	-1.14255
102693046	chr10:102693046:A:G	3.1413e-08	-1.76125e-10	-1.14722
102693061	chr10:102693061:G:A	2.11285e-08	-1.54382	-2.70975e-10
102693267	chr10:102693267:C:G	1.16768e-06	3.35907	-0.890733
102693595	chr10:102693595:T:G	4.65949e-08	-1.76125e-10	-0.752949
102693769	chr10:102693769:C:T	3.78451e-08	-1.76125e-10	-0.96094
102694138	chr10:102694138:C:T	3.3895e-08	-1.76125e-10	-1.07117
102694148	chr10:102694148:C:T	3.6102e-08	-1.00809	-2.70975e-10
102694756	chr10:102694756:T:C	1.03306e-07	-1.76125e-10	0.0432582
102694943	chr10:102694943:T:C	0.0139089	13.07	-1.21636
102696165	chr10:102696165:C:T	4.59062e-08	-1.76125e-10	-0.767841
102696396	chr10:102696396:C:A	7.23847e-08	-0.312446	-2.70975e-10
102696929	chr10:102696929:T:C	1.28651e-07	1.48551	-1.22285
102696968	chr10:102696968:G:T	1.21511e-06	3.25835	-0.750196
102697037	chr10:102697037:C:T	1.27917e-06	3.45656	-0.897033
102697081	chr10:102697081:G:A	8.60323e-07	3.06524	-0.902376
102697846	chr10:102697846:T:A	5.91614e-07	1.0639	0.724516
102700312	chr10:102700312:G:A	3.13108e-08	-1.76125e-10	-1.15048
102700495	chr10:102700495:C:T	5.55847e-08	-1.76125e-10	-0.576533
102701695	chr10:102701695:C:G	4.3618e-08	-1.76125e-10	-0.818971
102702430	chr10:102702430:T:C	7.75905e-07	2.91038	-0.850789
102703224	chr10:102703224:C:G	2.71772e-07	1.55341	-0.54289
102703544	chr10:102703544:C:T	8.31465e-06	5.48876	-1.05743
102703919	chr10:102703919:G:A	0.00807191	12.3886	-1.07918
102704083	chr10:102704083:G:A	9.61605e-07	3.13544	-0.86128
102704372	chr10:102704372:G:C	4.87184e-08	-1.76125e-10	-0.708383
102704679	chr10:102704679:A:G	1.53927e-07	0.442036	-2.70975e-10
102705006	chr10:102705006:G:A	1.52616e-07	1.66637	-1.23289
102705033	chr10:102705033:C:T	3.4954e-08	-1.76125e-10	-1.04041
102705213	chr10:102705213:T:C	1.13691e-06	3.33325	-0.891621
102705617	chr10:102705617:T:C	1.08043e-06	3.25572	-0.865043
102705930	chr10:102705930:G:C	2.7739e-07	1.67893	-0.647947
102707736	chr10:102707736:C:T	2.95619e-08	-1.76125e-10	-1.20796
102707852	chr10:102707852:G:C	1.66694e-07	0.570544	-0.0488264
102708017	chr10:102708017:G:A	0.000213719	7.48274	0.195235
102708085	chr10:102708085:T:G	2.97438e-08	-1.76125e-10	-1.20182
102708197	chr10:102708197:T:C	3.33052e-06	2.82168	0.694766
102708677	chr10:102708677:C:T	0.00025656	7.58012	0.280558
102708826	chr10:102708826:A:G	7.71703e-08	0.444543	-0.692969
102708960	chr10:102708960:A:G	2.30145e-08	-1.45832	-2.70975e-10
102709670	chr10:102709670:G:A	8.25667e-07	0.982884	1.13887
102709787	chr10:102709787:C:T	3.65549e-08	-1.76125e-10	-0.995625
102710980	chr10:102710980:A:G	2.98306e-08	-1.76125e-10	-1.19891
102711161	chr10:102711161:T:C	0.000136373	6.85389	0.374814
102711255	chr10:102711255:A:G	5.98552e-09	-1.61224	-1.19286
102712272	chr10:102712272:C:T	3.00194e-08	-1.76125e-10	-1.1926
102712816	chr10:102712816:AAACTTT:A	8.91329e-08	0.305617	-0.409929
102713020	chr10:102713020:T:C	1.17288e-06	1.72	0.752775
102715099	chr10:102715099:C:A	3.09879e-08	-1.76125e-10	-1.16084
102715253	chr10:102715253:G:T	1.13794e-06	1.55479	0.887743
102716536	chr10:102716536:T:C	1.65613e-08	-1.78737	-2.70975e-10
102717376	chr10:102717376:C:T	2.94503e-08	-1.76125e-10	-1.21174
102717560	chr10:102717560:T:C	4.35438e-08	-1.76125e-10	-0.820673
102717948	chr10:102717948:G:A	1.00333e-06	1.50419	0.812445
102717972	chr10:102717972:A:G	3.18251e-08	-1.76125e-10	-1.13419
102719291	chr10:102719291:G:A	2.06325e-08	-1.56757	-2.70975e-10
102719378	chr10:102719378:C:T	2.96544e-08	-1.76125e-10	-1.20483
102719525	chr10:102719525:G:A	9.49649e-08	-1.76125e-10	-0.0409327
102720390	chr10:102720390:C:A	9.06721e-08	-1.76125e-10	-0.0871903
102720540	chr10:102720540:G:C	2.97499e-08	-1.76125e-10	-1.20162
102720726	chr10:102720726:G:A	2.96344e-08	-1.76125e-10	-1.2055
102720902	chr10:102720902:G:A	5.03013e-06	2.72647	1.20229
102721801	chr10:102721801:T:A	2.9631e-08	-1.76125e-10	-1.20562
102721859	chr10:102721859:GCTT:G	3.00874e-08	-1.76125e-10	-1.19033
102722398	chr10:102722398:A:G	3.75058e-08	-1.76125e-10	-0.969945
102722573	chr10:102722573:C:T	1.42493e-07	0.496148	-0.131293
102723244	chr10:102723244:C:T	4.14043e-08	-1.76125e-10	-0.871055
102723548	chr10:102723548:G:A	4.42765e-08	-1.76125e-10	-0.803985
102724070	chr10:102724070:AGATATTTGGTTTTCTTACTTATAAATGT:A	4.60486e-08	-1.76125e-10	-0.764744
102724917	chr10:102724917:T:TG	2.98336e-08	-1.76125e-10	-1.19881
102725042	chr10:102725042:A:G	3.65277e-06	2.42666	1.18214
102725544	chr10:102725544:G:A	4.25957e-06	2.52051	1.24198
102725968	chr10:102725968:G:A	0.000514121	8.3226	0.233174
102726362	chr10:102726362:T:C	4.63938e-08	-1.76125e-10	-0.757274
102726781	chr10:102726781:A:C	2.97162e-08	-1.76125e-10	-1.20275
102727065	chr10:102727065:C:T	3.93341e-08	-1.76125e-10	-0.922348
102727217	chr10:102727217:C:T	0.0159935	13.0703	-1.07702
102727470	chr10:102727470:T:C	5.14671e-08	-1.76125e-10	-0.653498
102727625	chr10:102727625:C:T	9.67043e-09	-1.71476	-0.610606
102727748	chr10:102727748:T:A	3.11809e-08	-1.76125e-10	-1.15463
102728216	chr10:102728216:T:C	7.12784e-09	-1.76972	-0.860708
102728425	chr10:102728425:T:C	8.14246e-08	-1.76125e-10	-0.194763
102729143	chr10:102729143:A:T	1.20823e-07	-0.49501	0.694894
102729157	chr10:102729157:A:G	2.7071e-08	-1.29598	-2.70975e-10
102729254	chr10:102729254:G:C	6.14947e-08	-0.542415	0.0669257
102729609	chr10:102729609:A:G	2.90116e-08	-1.76125e-10	-1.22674
102730292	chr10:102730292:A:T	8.35015e-08	-1.76125e-10	-0.169575
102730297	chr10:102730297:G:T	8.35015e-08	-1.76125e-10	-0.169575
102730612	chr10:102730612:TA:T	3.51832e-08	-1.76125e-10	-1.03387
102730615	chr10:102730615:C:T	2.98578e-08	-1.76125e-10	-1.19799
102730892	chr10:102730892:C:T	4.91257e-08	-0.700058	-2.70975e-10
102731357	chr10:102731357:T:C	1.0029e-07	-0.733403	0.747026
102731391	chr10:102731391:G:A	3.38625e-08	-1.07213	-2.70975e-10
102731407	chr10:102731407:G:A	0.000302597	4.48527	3.54044
102731945	chr10:102731945:G:A	1.60968e-07	0.0397569	0.447009
102732663	chr10:102732663:AC:A	2.88881e-08	-1.76125e-10	-1.23101
102733675	chr10:102733675:C:T	1.89259e-08	-1.65391	-2.70975e-10
102733687	chr10:102733687:C:T	4.83298e-08	0.276455	-0.992847
102733919	chr10:102733919:G:A	1.60223e-07	0.0464793	0.435647
102733982	chr10:102733982:G:C	2.80579e-07	1.04242	-2.70975e-10
102734201	chr10:102734201:C:T	6.05691e-08	-1.76125e-10	-0.490655
102734812	chr10:102734812:C:T	3.61244e-08	-1.00747	-2.70975e-10
102736396	chr10:102736396:A:G	2.87854e-08	-1.76125e-10	-1.23457
102736901	chr10:102736901:C:T	5.99169e-08	-0.570009	0.0685263
102736961	chr10:102736961:C:G	2.96742e-08	-1.76125e-10	-1.20416
102737102	chr10:102737102:C:T	0.000374679	4.67477	3.56462
102737366	chr10:102737366:C:T	2.87804e-08	-1.76125e-10	-1.23475
102738007	chr10:102738007:G:GA	1.73544e-08	-0.769337	-0.971255
102738571	chr10:102738571:AC:A	6.8862e-09	-1.43051	-1.23441
102738572	chr10:102738572:C:T	4.43651e-08	-1.76125e-10	-0.801986
102738574	chr10:102738574:G:T	7.05407e-09	-1.40645	-1.23438
102739089	chr10:102739089:T:C	2.11874e-08	-1.54103	-2.70975e-10
102739275	chr10:102739275:A:G	2.88177e-08	-1.76125e-10	-1.23345
102739312	chr10:102739312:CTGT:C	5.26187e-08	-0.631369	-2.70975e-10
102739463	chr10:102739463:T:C	2.60859e-08	-1.33304	-2.70975e-10
102739709	chr10:102739709:C:T	5.69709e-08	-1.76125e-10	-0.551899
102739837	chr10:102739837:T:C	2.58617e-08	-1.34168	-2.70975e-10
102740473	chr10:102740473:C:T	1.08053e-07	-1.76125e-10	0.0881832
102740902	chr10:102740902:C:T	4.69223e-08	0.0295402	-0.775488
102742208	chr10:102742208:C:G	5.21849e-08	-1.76125e-10	-0.639648
102742357	chr10:102742357:T:G	7.23987e-09	-1.38202	-1.23282
102742404	chr10:102742404:G:A	4.30051e-08	-1.76125e-10	-0.833121
102742932	chr10:102742932:T:G	3.46622e-08	-1.76125e-10	-1.04879
102743373	chr10:102743373:A:G	2.94056e-08	-0.998572	-0.214684
102743417	chr10:102743417:T:C	6.7205e-09	-1.75439	-0.934888
102743702	chr10:102743702:T:A	1.69903e-07	0.0492137	0.491573
102744072	chr10:102744072:C:T	3.09486e-08	-1.76125e-10	-1.16211
102744246	chr10:102744246:G:A	3.72696e-08	-1.76125e-10	-0.976263
102744453	chr10:102744453:G:T	5.39027e-08	-1.76125e-10	-0.60726
102744777	chr10:102744777:T:G	1.62876e-07	0.0985988	0.39995
102745930	chr10:102745930:G:C	0.000432495	4.7596	3.62328
102746127	chr10:102746127:G:A	1.52691e-07	0.00209523	0.431882
102746354	chr10:102746354:A:G	1.76232e-07	0.145486	0.431875
102746552	chr10:102746552:A:G	3.14387e-08	-1.76125e-10	-1.1464
102746848	chr10:102746848:G:GCACAATCTTTTTTTTACATA	8.36507e-08	-1.76125e-10	-0.167791
102747095	chr10:102747095:G:A	3.2644e-07	0.039348	1.15446
102747399	chr10:102747399:T:C	7.9988e-09	-1.30692	-1.20823
102747788	chr10:102747788:A:G	2.92975e-08	-1.76125e-10	-1.21694
102747818	chr10:102747818:C:G	6.95238e-09	-1.42153	-1.23382
102748445	chr10:102748445:A:G	3.88581e-08	0.0776609	-1.01218
102748721	chr10:102748721:A:G	9.45532e-08	-1.76125e-10	-0.0452777
102748830	chr10:102748830:G:C	3.10499e-08	-1.76125e-10	-1.15885
102749038	chr10:102749038:A:C	4.80813e-08	-1.76125e-10	-0.721547
102749149	chr10:102749149:A:G	1.44283e-07	0.171803	0.205533
102749191	chr10:102749191:A:G	2.94102e-08	-1.76125e-10	-1.2131
102749240	chr10:102749240:G:C	2.88358e-08	-1.76125e-10	-1.23282
102749307	chr10:102749307:G:T	3.21682e-08	-0.128102	-0.99536
102749636	chr10:102749636:T:A	0.000495581	6.3722	2.14685
102750061	chr10:102750061:C:T	5.29736e-08	-0.681016	0.05637
102750401	chr10:102750401:A:G	1.30856e-07	0.0487792	0.230881
102750449	chr10:102750449:C:G	8.95864e-08	-1.76125e-10	-0.0992361
102750483	chr10:102750483:A:T	1.3449e-07	0.0836573	0.223392
102750548	chr10:102750548:C:T	1.94385e-07	-0.69128	1.36668
102750588	chr10:102750588:G:A	3.15503e-08	-1.76125e-10	-1.14286
102750686	chr10:102750686:A:G	5.15597e-08	-0.651699	-2.70975e-10
102750736	chr10:102750736:T:C	5.44761e-08	-0.465489	-0.131189
102750748	chr10:102750748:G:A	5.98871e-08	-0.508416	0.00643732
102750829	chr10:102750829:A:G	4.84378e-08	-1.76125e-10	-0.714159
102751271	chr10:102751271:A:C	7.53593e-09	-1.51399	-1.06077
102751811	chr10:102751811:C:T	3.19104e-08	-1.13151	-2.70975e-10
102751857	chr10:102751857:T:G	8.95864e-08	-1.76125e-10	-0.0992361
102751889	chr10:102751889:A:C	2.9808e-08	-1.76125e-10	-1.19966
102752249	chr10:102752249:A:G	0.000367716	6.87435	1.34627
102752458	chr10:102752458:T:A	3.53912e-08	-1.02798	-2.70975e-10
102752762	chr10:102752762:C:G	7.21122e-08	-1.76125e-10	-0.316218
102752779	chr10:102752779:T:C	3.63848e-08	-1.76125e-10	-1.00029
102752915	chr10:102752915:C:T	3.71857e-08	-1.76125e-10	-0.978515
102753040	chr10:102753040:A:T	3.39412e-07	1.23277	-2.70975e-10
102753833	chr10:102753833:T:C	9.15959e-08	-1.76125e-10	-0.0770533
102754927	chr10:102754927:T:G	6.89972e-08	-1.76125e-10	-0.360374
102755013	chr10:102755013:G:A	3.35327e-08	-1.08192	-2.70975e-10
102755312	chr10:102755312:C:A	2.25442e-07	-0.00649448	0.830119
102755413	chr10:102755413:A:G	2.29752e-07	-0.125329	0.967889
102755683	chr10:102755683:G:A	0.000331819	5.51708	2.60083
102755968	chr10:102755968:C:A	0.000216195	4.74019	2.94931
102756093	chr10:102756093:T:C	0.000218596	5.01928	2.68126
102756374	chr10:102756374:T:C	6.52725e-09	-1.49615	-1.2223
102756489	chr10:102756489:G:A	0.000165083	4.64999	2.76978
102756515	chr10:102756515:C:T	1.12642e-07	0.00274107	0.127037
102757362	chr10:102757362:G:A	1.10402e-07	-0.0243465	0.134034
102757774	chr10:102757774:A:G	1.41427e-07	-1.76125e-10	0.357346
102758069	chr10:102758069:G:C	9.83011e-08	0.0241658	-0.0305711
102759712	chr10:102759712:A:G	1.23181e-07	0.039923	0.17929
102760072	chr10:102760072:A:G	0.000256593	4.86516	2.99565
102760318	chr10:102760318:A:T	3.00929e-08	-1.76125e-10	-1.19015
102760666	chr10:102760666:T:C	0.000157518	4.50455	2.86831
102761325	chr10:102761325:A:G	2.89206e-08	-1.76125e-10	-1.22988
102761347	chr10:102761347:T:C	0.000316317	4.99485	3.07521
102761602	chr10:102761602:A:G	5.31965e-08	-1.76125e-10	-0.620448
102761904	chr10:102761904:G:A	1.11883e-07	0.422859	-0.299849
102762469	chr10:102762469:T:C	0.000297852	4.85855	3.15136
102762807	chr10:102762807:G:T	0.000227905	4.79612	2.94612
102763052	chr10:102763052:A:G	2.88481e-08	-1.76125e-10	-1.2324
102763261	chr10:102763261:C:T	5.98387e-09	-1.74826	-1.05711
102763974	chr10:102763974:C:T	2.1961e-08	-1.50517	-2.70975e-10
102764595	chr10:102764595:C:T	0.000316164	4.93733	3.13225
102764665	chr10:102764665:A:G	2.35622e-08	-0.344867	-1.08993
102764890	chr10:102764890:G:A	0.000285912	4.9134	3.0556
102765366	chr10:102765366:A:G	0.000285043	4.89988	3.06607
102765481	chr10:102765481:T:A	4.51768e-08	-1.76125e-10	-0.783856
102765614	chr10:102765614:C:T	0.00033643	4.98268	3.14903
102766169	chr10:102766169:C:T	4.3202e-08	-1.76125e-10	-0.828554
102766488	chr10:102766488:A:G	0.000226769	4.57617	3.16107
102766576	chr10:102766576:T:C	3.28944e-08	-1.76125e-10	-1.10114
102766810	chr10:102766810:C:T	2.296e-08	-1.46069	-2.70975e-10
102767487	chr10:102767487:G:A	0.000309351	4.92941	3.11839
102767584	chr10:102767584:G:A	0.000314536	4.98725	3.07717
102767673	chr10:102767673:C:G	6.42627e-09	-1.76608	-0.967968
102768223	chr10:102768223:T:G	1.8021e-07	0.59968	-2.70975e-10
102768752	chr10:102768752:A:C	7.89951e-08	0.568999	-0.794054
102768980	chr10:102768980:G:A	3.03485e-08	-1.76125e-10	-1.18169
102769133	chr10:102769133:A:G	0.000264083	4.83392	3.05566
102769339	chr10:102769339:T:C	5.29639e-08	-1.76125e-10	-0.624829
102769843	chr10:102769843:CCTAA:C	3.0054e-08	-1.76125e-10	-1.19144
102769853	chr10:102769853:T:C	9.98177e-08	0.00890556	-2.70975e-10
102769911	chr10:102769911:A:G	4.5684e-08	-0.624157	-0.148535
102770385	chr10:102770385:C:A	4.0626e-08	-1.76125e-10	-0.890031
102771293	chr10:102771293:G:A	8.0242e-08	-0.659365	0.449972
102771391	chr10:102771391:T:G	3.68575e-08	-0.987381	-2.70975e-10
102771415	chr10:102771415:G:A	3.11201e-08	-1.76125e-10	-1.15659
102771559	chr10:102771559:G:GT	6.89314e-08	0.444949	-0.806277
102771849	chr10:102771849:A:G	6.49064e-09	-1.74988	-0.974204
102771901	chr10:102771901:G:A	3.01499e-08	-1.76125e-10	-1.18826
102772529	chr10:102772529:G:A	3.05459e-08	-1.76125e-10	-1.17521
102772728	chr10:102772728:C:T	2.16323e-08	-0.55485	-0.965403
102772816	chr10:102772816:C:T	1.87521e-08	-1.66314	-2.70975e-10
102772821	chr10:102772821:C:T	2.94892e-08	-1.76125e-10	-1.21042
102773071	chr10:102773071:A:G	4.35713e-08	0.396014	-1.21606
102773075	chr10:102773075:T:C	1.13463e-07	-0.856309	0.993344
102773156	chr10:102773156:T:C	1.36927e-07	-0.797032	1.12204
102773565	chr10:102773565:C:T	1.10502e-07	-0.849258	0.959849
102773693	chr10:102773693:G:A	4.10707e-08	-1.76125e-10	-0.879146
102774270	chr10:102774270:G:A	3.70744e-08	-0.981514	-2.70975e-10
102774691	chr10:102774691:A:G	6.84607e-09	-1.75474	-0.916021
102774966	chr10:102774966:T:G	3.21502e-08	-1.76125e-10	-1.12402
102775388	chr10:102775388:C:T	0.000107074	4.7201	2.26674
102775665	chr10:102775665:T:C	2.97188e-08	-1.76125e-10	-1.20266
102775670	chr10:102775670:A:G	2.96929e-08	-1.76125e-10	-1.20353
102776137	chr10:102776137:G:A	1.06065e-07	-1.76125e-10	0.0696125
102776428	chr10:102776428:C:T	5.33811e-08	-1.76125e-10	-0.616984
102776603	chr10:102776603:G:A	1.3977e-08	-0.829973	-1.12705
102776608	chr10:102776608:C:G	2.0764e-07	-0.840426	1.58179
102776622	chr10:102776622:T:A	3.68499e-08	-1.76125e-10	-0.987589
102776719	chr10:102776719:C:G	3.04672e-08	-1.76125e-10	-1.17779
102777014	chr10:102777014:G:A	5.16829e-09	-1.78804	-1.16386
102777146	chr10:102777146:A:T	3.97904e-08	-1.76125e-10	-0.910815
102778186	chr10:102778186:C:G	3.54252e-07	-0.756293	2.03186
102778704	chr10:102778704:C:T	3.04359e-08	-1.76125e-10	-1.17882
102778824	chr10:102778824:T:C	3.49225e-07	-0.770339	2.03162
102778843	chr10:102778843:A:G	4.10447e-08	-1.76125e-10	-0.879779
102779568	chr10:102779568:C:T	5.05444e-08	-1.76125e-10	-0.671588
102779763	chr10:102779763:A:T	2.18274e-07	-0.845964	1.63728
102780160	chr10:102780160:T:G	1.2445e-07	-0.837639	1.0671
102780299	chr10:102780299:A:G	2.92187e-08	-1.76125e-10	-1.21963
102780704	chr10:102780704:C:T	9.61573e-08	-0.821601	0.793146
102781129	chr10:102781129:G:A	3.15821e-08	-1.76125e-10	-1.14185
102781207	chr10:102781207:G:A	5.54881e-08	-1.76125e-10	-0.578272
102781363	chr10:102781363:G:A	0.00010639	4.60353	2.37691
102781479	chr10:102781479:A:G	2.62798e-08	-1.32564	-2.70975e-10
102781743	chr10:102781743:C:A	3.55025e-07	-0.784408	2.06216
102782836	chr10:102782836:G:A	2.27858e-07	0.834282	-2.70975e-10
102782988	chr10:102782988:T:A	0.000213064	4.72409	2.95082
102783217	chr10:102783217:C:T	1.9591e-07	-0.838829	1.52204
102783517	chr10:102783517:G:A	3.00939e-07	-0.510114	1.62258
102783631	chr10:102783631:T:A	2.80352e-07	-0.477314	1.51892
102784126	chr10:102784126:G:A	3.00381e-05	4.05887	1.65691
102784131	chr10:102784131:G:C	4.01192e-08	0.0404332	-0.943018
102784141	chr10:102784141:T:C	3.17537e-08	-1.76125e-10	-1.13643
102784474	chr10:102784474:G:A	1.88224e-08	-1.65939	-2.70975e-10
102784946	chr10:102784946:A:G	4.12495e-08	-1.76125e-10	-0.874802
102784996	chr10:102784996:A:C	1.44768e-07	0.383124	-0.00243306
102785079	chr10:102785079:A:G	4.88474e-08	-0.223024	-0.482716
102785792	chr10:102785792:A:T	3.67719e-08	-1.76125e-10	-0.989706
102786110	chr10:102786110:G:C	3.71799e-07	-1.76125e-10	1.32391
102786426	chr10:102786426:A:G	4.02496e-08	0.25927	-1.15861
102786527	chr10:102786527:C:T	5.13104e-09	-1.78703	-1.1721
102786710	chr10:102786710:C:T	6.72977e-08	0.534338	-0.919652
102787853	chr10:102787853:G:A	7.34448e-07	0.219139	1.78554
102788276	chr10:102788276:A:AT	1.42732e-07	-1.76125e-10	0.366528
102788625	chr10:102788625:A:C	3.25771e-08	0.0587598	-1.16959
102788636	chr10:102788636:G:A	2.71596e-07	-0.198145	1.20802
102788982	chr10:102788982:C:T	3.87055e-08	0.15487	-1.09333
102789309	chr10:102789309:A:G	3.47138e-08	-0.000909954	-1.04639
102789704	chr10:102789704:G:A	6.87542e-08	-0.0144862	-0.349416
102789782	chr10:102789782:A:G	1.06165e-07	0.103968	-0.0334107
102790029	chr10:102790029:C:T	5.63767e-08	-1.76125e-10	-0.562385
102790322	chr10:102790322:G:A	5.38353e-09	-1.78562	-1.12547
102790533	chr10:102790533:G:A	5.63523e-08	-1.76125e-10	-0.562817
102790741	chr10:102790741:G:T	1.28398e-07	-1.76125e-10	0.260697
102790781	chr10:102790781:A:G	3.74266e-08	0.0469492	-1.01901
102791228	chr10:102791228:G:A	3.6892e-08	0.050009	-1.03645
102791788	chr10:102791788:A:G	2.01115e-07	0.709437	-2.70975e-10
102791810	chr10:102791810:A:G	3.48094e-08	0.0830145	-1.12757
102792224	chr10:102792224:G:A	3.72782e-08	0.0668189	-1.04285
102793108	chr10:102793108:A:G	3.86639e-08	0.119117	-1.05865
102793198	chr10:102793198:T:C	2.30554e-08	-1.45654	-2.70975e-10
102793213	chr10:102793213:G:A	1.08067e-07	-1.76125e-10	0.0883156
102793664	chr10:102793664:C:G	6.29543e-08	-0.452031	-2.70975e-10
102793809	chr10:102793809:C:T	1.78494e-07	-0.0004236	0.590538
102793880	chr10:102793880:C:T	3.01256e-08	-1.76125e-10	-1.18906
102793889	chr10:102793889:C:T	1.09428e-07	-1.76125e-10	0.10083
102794172	chr10:102794172:G:A	1.04535e-07	-1.76125e-10	0.0550855
102794221	chr10:102794221:T:G	3.1148e-08	-1.76125e-10	-1.15569
102794360	chr10:102794360:T:A	1.73803e-08	-1.7391	-2.70975e-10
102794602	chr10:102794602:T:A	1.10686e-07	-1.76125e-10	0.112258
102794618	chr10:102794618:C:T	1.051e-07	-1.76125e-10	0.0604703
102794772	chr10:102794772:A:G	4.90682e-09	-1.78812	-1.21569
102795499	chr10:102795499:G:A	1.21704e-07	-1.76125e-10	0.20715
102795623	chr10:102795623:C:T	1.16669e-08	-0.986868	-1.15082
102795894	chr10:102795894:C:T	3.56041e-08	0.107843	-1.12982
102795931	chr10:102795931:A:G	2.17962e-08	-1.34175	-0.170956
102796758	chr10:102796758:G:GTGAC	3.26761e-08	-1.1078	-2.70975e-10
102797533	chr10:102797533:T:C	1.80479e-07	-0.280387	0.881561
102797829	chr10:102797829:G:A	4.06073e-08	-1.76125e-10	-0.890491
102798986	chr10:102798986:T:C	5.56908e-08	0.204393	-0.779019
102799204	chr10:102799204:C:T	4.98645e-09	-1.78678	-1.20094
102799509	chr10:102799509:G:A	3.65424e-08	0.0585561	-1.05452
102799720	chr10:102799720:C:T	3.53834e-08	-0.0133166	-1.01488
102799858	chr10:102799858:T:G	5.06075e-08	-1.76125e-10	-0.67034
102800023	chr10:102800023:C:T	5.05289e-08	-1.76125e-10	-0.671894
102800398	chr10:102800398:C:CA	3.69611e-08	0.0477258	-1.0323
102800526	chr10:102800526:T:C	2.01474e-07	-0.197217	0.908439
102800530	chr10:102800530:T:C	9.564e-08	-1.76125e-10	-0.0338488
102801264	chr10:102801264:T:G	5.05898e-08	-1.76125e-10	-0.67069
102801271	chr10:102801271:C:A	1.98349e-08	-1.607	-2.70975e-10
102801599	chr10:102801599:T:C	5.30818e-09	-1.70751	-1.21769
102801699	chr10:102801699:G:A	5.02797e-08	0.0825392	-0.759378
102802340	chr10:102802340:G:A	2.9221e-08	-0.102121	-1.11743
102802604	chr10:102802604:TC:T	3.23264e-08	-1.76125e-10	-1.11856
102802864	chr10:102802864:C:G	5.33029e-08	-1.76125e-10	-0.61845
102803747	chr10:102803747:T:C	7.04258e-09	-1.51194	-1.13053
102803760	chr10:102803760:C:T	3.69303e-08	0.0239444	-1.00935
102803820	chr10:102803820:G:A	3.70024e-08	-1.76125e-10	-0.983458
102803986	chr10:102803986:C:G	2.48624e-07	-0.0833738	1.00487
102804051	chr10:102804051:G:C	1.30211e-08	-0.800376	-1.22749
102804300	chr10:102804300:T:A	5.28266e-09	-1.77686	-1.15315
102804302	chr10:102804302:C:T	2.98366e-08	-0.101938	-1.09677
102804594	chr10:102804594:T:A	3.22638e-08	-1.76125e-10	-1.1205
102805216	chr10:102805216:G:A	9.84113e-08	-1.76125e-10	-0.00528495
102806360	chr10:102806360:G:A	1.16959e-07	-1.76125e-10	0.167387
102806484	chr10:102806484:G:C	1.11261e-07	-0.0171579	0.134596
102806660	chr10:102806660:A:G	3.46561e-08	-0.0473064	-1.00166
102806915	chr10:102806915:T:C	1.00389e-07	-1.76125e-10	0.0146169
102806983	chr10:102806983:G:A	4.1733e-08	-0.863147	-2.70975e-10
102807676	chr10:102807676:C:T	8.16139e-08	-1.76125e-10	-0.19244
102807732	chr10:102807732:T:C	2.89647e-08	-1.76125e-10	-1.22836
102807947	chr10:102807947:C:T	4.78692e-08	-0.725967	-2.70975e-10
102807977	chr10:102807977:C:T	9.77605e-08	-1.76125e-10	-0.0119193
102808541	chr10:102808541:CG:C	3.18366e-08	-0.108664	-1.02516
102808723	chr10:102808723:G:A	3.27805e-08	-0.0783358	-1.02627
102808880	chr10:102808880:GA:G	3.3694e-08	-0.0502863	-1.02683
102809287	chr10:102809287:A:G	1.67571e-08	-1.77562	-2.70975e-10
102809390	chr10:102809390:G:A	6.51318e-08	-1.76125e-10	-0.418027
102809482	chr10:102809482:G:A	2.18951e-07	-0.256623	1.05103
102809810	chr10:102809810:C:A	1.83009e-08	-1.68749	-2.70975e-10
102810081	chr10:102810081:A:C	6.52131e-08	-1.76125e-10	-0.41678
102810339	chr10:102810339:C:T	3.28864e-08	-1.10138	-2.70975e-10
102810845	chr10:102810845:G:C	4.20231e-08	-1.76125e-10	-0.85622
102811148	chr10:102811148:G:A	2.40644e-08	-1.41371	-2.70975e-10
102811679	chr10:102811679:G:T	3.2196e-08	0.0688282	-1.19142
102812324	chr10:102812324:C:T	3.45304e-08	-0.618695	-0.433904
102812519	chr10:102812519:A:G	9.1215e-09	-1.15855	-1.22526
102813124	chr10:102813124:T:C	1.28795e-08	-0.931439	-1.10737
102813206	chr10:102813206:T:C	3.08895e-08	0.0336155	-1.19764
102813519	chr10:102813519:C:G	1.68702e-07	-1.76125e-10	0.533695
102813646	chr10:102813646:A:G	1.11708e-08	-0.97163	-1.2095
102813763	chr10:102813763:C:T	4.42534e-08	-0.804509	-2.70975e-10
102814179	chr10:102814179:T:C	2.92475e-08	-0.00585926	-1.21279
102814258	chr10:102814258:G:A	2.24853e-07	0.821007	-2.70975e-10
102814306	chr10:102814306:G:A	3.06578e-08	0.0256265	-1.19718
102814885	chr10:102814885:T:A	8.7075e-09	-1.23807	-1.19218
102815664	chr10:102815664:T:G	3.71321e-08	-1.76125e-10	-0.979957
102816095	chr10:102816095:C:T	2.92675e-08	-0.704415	-0.513546
102816113	chr10:102816113:A:G	2.03388e-07	1.07331	-0.352635
102816860	chr10:102816860:A:G	3.79363e-08	-1.76125e-10	-0.958532
102816981	chr10:102816981:C:T	3.26763e-08	-1.76125e-10	-1.10779
102817509	chr10:102817509:T:C	3.79514e-08	-1.76125e-10	-0.958134
102817638	chr10:102817638:C:T	3.78583e-08	-1.76125e-10	-0.960591
102817815	chr10:102817815:C:T	1.68309e-07	-1.76125e-10	0.531361
102817827	chr10:102817827:C:T	3.79035e-08	-1.76125e-10	-0.959395
102819499	chr10:102819499:A:G	3.09273e-08	-1.1628	-2.70975e-10
102819571	chr10:102819571:C:T	1.02092e-08	-1.07969	-1.19146
102820378	chr10:102820378:A:G	3.00495e-08	-1.76125e-10	-1.19159
102820390	chr10:102820390:A:C	3.79031e-08	-1.76125e-10	-0.959406
102820736	chr10:102820736:A:G	1.75285e-08	-1.73061	-2.70975e-10
102820760	chr10:102820760:C:T	3.03337e-08	-1.18218	-2.70975e-10
102820886	chr10:102820886:A:G	9.75786e-09	-1.15087	-1.16549
102821373	chr10:102821373:A:G	9.65317e-09	-1.13182	-1.19533
102821485	chr10:102821485:G:A	5.32781e-08	-0.618915	-2.70975e-10
102821531	chr10:102821531:A:C	2.68258e-08	-0.731762	-0.573315
102822119	chr10:102822119:G:C	3.8086e-08	-1.76125e-10	-0.954594
102822398	chr10:102822398:G:A	5.87823e-08	-0.103311	-0.417289
102822483	chr10:102822483:C:T	3.5354e-08	-1.76125e-10	-1.02903
102822514	chr10:102822514:C:A	4.52371e-08	-1.76125e-10	-0.782523
102822705	chr10:102822705:C:T	1.09428e-07	0.100829	-2.70975e-10
102823668	chr10:102823668:G:A	9.03448e-08	-1.76125e-10	-0.0908069
102823695	chr10:102823695:A:G	5.101e-08	-1.76125e-10	-0.662419
102823783	chr10:102823783:C:T	4.00905e-08	-1.76125e-10	-0.903301
102823886	chr10:102823886:C:T	3.33107e-08	-1.76125e-10	-1.08856
102824175	chr10:102824175:A:G	1.78467e-07	0.94517	-0.355206
102824339	chr10:102824339:C:T	3.76393e-08	-0.966392	-2.70975e-10
102824573	chr10:102824573:C:T	9.84152e-09	-1.07663	-1.2312
102824682	chr10:102824682:T:C	2.23228e-07	-1.76125e-10	0.813753
102825648	chr10:102825648:A:T	1.44454e-08	-1.39616	-0.527903
102825815	chr10:102825815:G:A	9.91092e-09	-1.1303	-1.17051
102827237	chr10:102827237:G:A	1.5521e-08	-0.654229	-1.19802
102827267	chr10:102827267:A:G	7.74719e-09	-1.36539	-1.18172
102827581	chr10:102827581:C:A	2.98405e-08	-1.76125e-10	-1.19857
102828147	chr10:102828147:T:A	3.90341e-08	-0.315921	-0.614084
102828634	chr10:102828634:C:T	4.13942e-08	-0.871299	-2.70975e-10
102828740	chr10:102828740:T:G	3.0707e-08	-1.76125e-10	-1.16995
102829209	chr10:102829209:A:AC	1.75548e-08	-1.72911	-2.70975e-10
102829990	chr10:102829990:C:T	8.97439e-09	-1.2393	-1.16077
102831213	chr10:102831213:A:G	2.87793e-08	-1.76125e-10	-1.23478
102831395	chr10:102831395:T:A	8.23408e-09	-1.31339	-1.17277
102831636	chr10:102831636:G:T	8.3692e-09	-1.77305	-0.696836
102831882	chr10:102831882:G:A	1.9996e-08	-1.59891	-2.70975e-10
102832368	chr10:102832368:G:A	3.9857e-08	-0.678123	-0.231018
102832492	chr10:102832492:A:C	1.27368e-08	-0.947967	-1.10198
102833757	chr10:102833757:A:G	2.15574e-07	-1.76125e-10	0.778864
102834328	chr10:102834328:C:T	4.04645e-08	-1.76125e-10	-0.894015
102834449	chr10:102834449:C:A	5.5514e-08	-1.76125e-10	-0.577806
102834644	chr10:102834644:T:A	8.26357e-08	-1.76125e-10	-0.179998
102834750	chr10:102834750:A:G	5.01191e-09	-1.78814	-1.19448
102835071	chr10:102835071:T:C	3.06875e-08	-1.76125e-10	-1.17058
102835491	chr10:102835491:G:A	8.89977e-09	-1.23366	-1.17476
102835962	chr10:102835962:C:T	7.98463e-09	-1.2977	-1.21922
102836599	chr10:102836599:C:T	4.52268e-08	-0.782749	-2.70975e-10
102836639	chr10:102836639:C:T	8.43585e-09	-1.2938	-1.16815
102837224	chr10:102837224:G:A	5.80645e-09	-1.62277	-1.2127
102837551	chr10:102837551:G:A	3.23575e-08	-1.76125e-10	-1.11759
102837723	chr10:102837723:T:C	9.25684e-08	-1.25438	1.18789
102838165	chr10:102838165:C:T	9.23281e-09	-1.2007	-1.17098
102838565	chr10:102838565:A:G	6.42981e-09	-1.59056	-1.14294
102839294	chr10:102839294:G:A	6.44921e-08	-0.427897	-2.70975e-10
102839566	chr10:102839566:G:A	8.25598e-09	-1.26223	-1.22127
102839665	chr10:102839665:G:A	3.50245e-08	-1.76125e-10	-1.03839
102839712	chr10:102839712:C:A	2.04154e-07	-1.76125e-10	0.724435
102840202	chr10:102840202:G:A	4.82173e-08	-0.718722	-2.70975e-10
102840262	chr10:102840262:G:A	3.36929e-08	-1.76125e-10	-1.07715
102840603	chr10:102840603:C:G	2.91318e-08	-1.76125e-10	-1.22261
102841034	chr10:102841034:G:A	1.9049e-08	-1.64743	-2.70975e-10
102841587	chr10:102841587:G:A	2.92474e-08	-1.76125e-10	-1.21865
102841808	chr10:102841808:A:T	6.26935e-09	-1.57402	-1.18475
102841861	chr10:102841861:C:T	4.70512e-08	-0.743204	-2.70975e-10
102842328	chr10:102842328:A:C	2.88365e-08	-1.76125e-10	-1.2328
102842818	chr10:102842818:G:T	1.02412e-08	-1.10937	-1.15866
102842850	chr10:102842850:G:C	7.18155e-08	-0.320339	-2.70975e-10
102843394	chr10:102843394:C:T	4.5888e-08	-0.768237	-2.70975e-10
102843470	chr10:102843470:G:C	3.68739e-08	-1.76125e-10	-0.986935
102843545	chr10:102843545:G:T	2.91318e-08	-1.76125e-10	-1.22261
102843831	chr10:102843831:A:G	8.41774e-09	-1.24526	-1.21884
102844652	chr10:102844652:G:C	2.87808e-08	-1.76125e-10	-1.23473
102844806	chr10:102844806:C:T	5.44953e-09	-1.788	-1.11091
102845159	chr10:102845159:T:G	7.67009e-09	-1.77608	-0.781035
102845571	chr10:102845571:C:T	9.32779e-09	-1.22811	-1.13333
102845572	chr10:102845572:G:A	5.5879e-09	-1.66513	-1.20871
102845764	chr10:102845764:C:T	2.36647e-07	1.19699	-0.324856
102846386	chr10:102846386:T:G	1.76497e-07	-1.76125e-10	0.578864
102846409	chr10:102846409:G:A	1.69229e-08	-1.76577	-2.70975e-10
102846501	chr10:102846501:C:T	2.16297e-08	-1.52037	-2.70975e-10
102846507	chr10:102846507:C:T	3.11627e-08	-1.76125e-10	-1.15522
102846715	chr10:102846715:T:G	7.23743e-08	-0.312589	-2.70975e-10
102846858	chr10:102846858:T:C	1.67661e-08	-1.77508	-2.70975e-10
102846879	chr10:102846879:C:T	5.96113e-09	-1.60626	-1.20292
102847163	chr10:102847163:A:G	2.05904e-07	-1.76125e-10	0.732968
102847381	chr10:102847381:T:C	2.87802e-08	-1.76125e-10	-1.23475
102847604	chr10:102847604:C:T	4.32227e-08	-1.76125e-10	-0.828075
102847835	chr10:102847835:G:A	2.91367e-08	-1.76125e-10	-1.22244
102848060	chr10:102848060:G:T	4.46918e-08	-0.794651	-2.70975e-10
102848262	chr10:102848262:A:G	6.30129e-08	-1.76125e-10	-0.451101
102848705	chr10:102848705:T:C	1.72317e-08	-1.74769	-2.70975e-10
102849510	chr10:102849510:C:T	3.29373e-08	-1.76125e-10	-1.09984
102849608	chr10:102849608:T:C	7.60726e-09	-1.33724	-1.22809
102849709	chr10:102849709:T:C	7.74681e-09	-1.33355	-1.21361
102850376	chr10:102850376:C:T	2.87998e-08	-1.76125e-10	-1.23407
102851627	chr10:102851627:C:T	4.92243e-08	-1.76125e-10	-0.698053
102851718	chr10:102851718:C:T	3.14264e-08	-1.76125e-10	-1.14679
102852007	chr10:102852007:A:C	1.60866e-08	-0.624075	-1.19238
102852090	chr10:102852090:C:T	7.52361e-08	-1.76125e-10	-0.273809
102852578	chr10:102852578:T:A	1.09879e-08	-0.980184	-1.21747
102853263	chr10:102853263:G:A	7.17921e-09	-1.77597	-0.847275
102853348	chr10:102853348:A:T	1.55205e-08	-1.16834	-0.683936
102853598	chr10:102853598:A:G	7.94716e-09	-1.33426	-1.18737
102853604	chr10:102853604:A:G	1.1612e-08	-0.934755	-1.20765
102853827	chr10:102853827:T:C	8.67095e-08	-1.76125e-10	-0.131877
102853979	chr10:102853979:C:T	2.09682e-08	-1.55143	-2.70975e-10
102853992	chr10:102853992:A:G	5.51118e-08	-1.76125e-10	-0.585076
102854340	chr10:102854340:G:A	5.54467e-08	-1.76125e-10	-0.579018
102854482	chr10:102854482:G:T	2.88188e-08	-1.76125e-10	-1.23341
102854856	chr10:102854856:C:T	9.78128e-08	-1.22517	1.21379
102855002	chr10:102855002:C:T	2.14839e-07	-1.76125e-10	0.775449
102855286	chr10:102855286:G:A	1.66106e-08	-1.7844	-2.70975e-10
102855886	chr10:102855886:T:C	2.04805e-08	-1.57496	-2.70975e-10
102855887	chr10:102855887:G:A	2.08891e-08	-1.55521	-2.70975e-10
102855890	chr10:102855890:T:C	2.06254e-08	-1.56792	-2.70975e-10
102855922	chr10:102855922:C:T	2.06035e-07	-1.76125e-10	0.733605
102855962	chr10:102855962:A:G	3.25853e-08	-1.76125e-10	-1.11058
102856743	chr10:102856743:T:C	1.32875e-08	-0.797177	-1.21044
102856906	chr10:102856906:T:C	5.62831e-09	-1.74747	-1.11916
102857169	chr10:102857169:C:A	3.10892e-08	-1.76125e-10	-1.15758
102857890	chr10:102857890:C:T	5.1917e-08	-0.644794	-2.70975e-10
102858089	chr10:102858089:C:T	2.88744e-08	-1.76125e-10	-1.23148
102858767	chr10:102858767:G:A	7.83832e-09	-1.34922	-1.18619
102859586	chr10:102859586:G:C	5.52426e-08	-0.582705	-2.70975e-10
102859974	chr10:102859974:A:G	1.98329e-08	-1.6071	-2.70975e-10
102861311	chr10:102861311:A:G	1.37548e-08	-0.768286	-1.20477
102861894	chr10:102861894:A:G	3.48592e-08	-1.76125e-10	-1.04312
102861916	chr10:102861916:C:T	2.87918e-08	-1.76125e-10	-1.23435
102862072	chr10:102862072:A:G	1.99767e-08	-1.59987	-2.70975e-10
102863062	chr10:102863062:G:A	2.88094e-08	-1.76125e-10	-1.23374
102863296	chr10:102863296:C:G	2.28556e-08	-0.251987	-1.21326
102863348	chr10:102863348:AG:A	2.55629e-08	-0.164216	-1.18908
102863632	chr10:102863632:A:G	2.879e-08	-1.76125e-10	-1.23441
102863821	chr10:102863821:C:T	2.33716e-08	-0.224234	-1.21868
102864315	chr10:102864315:G:A	8.59163e-09	-1.27273	-1.17092
102864718	chr10:102864718:T:G	8.26943e-09	-1.31773	-1.16414
102864915	chr10:102864915:T:C	6.86754e-08	-0.36505	-2.70975e-10
102865421	chr10:102865421:T:C	7.96829e-09	-1.3229	-1.19607
102865480	chr10:102865480:A:G	1.43204e-08	-0.714394	-1.21836
102865821	chr10:102865821:A:G	2.88074e-08	-1.76125e-10	-1.23381
102865885	chr10:102865885:G:A	2.90945e-08	-1.76125e-10	-1.22389
102866004	chr10:102866004:T:C	3.42394e-08	-1.76125e-10	-1.06106
102866129	chr10:102866129:G:A	1.35118e-08	-0.784487	-1.20639
102866213	chr10:102866213:C:T	8.2376e-09	-1.75074	-0.734993
102866650	chr10:102866650:G:A	2.87923e-08	-1.76125e-10	-1.23433
102867066	chr10:102867066:T:C	3.91729e-08	-1.76125e-10	-0.926454
102867223	chr10:102867223:G:A	2.87951e-08	-1.76125e-10	-1.23424
102867473	chr10:102867473:G:T	2.8122e-07	-1.75335	2.79805
102868477	chr10:102868477:T:C	7.28504e-09	-1.78838	-0.820235
102868867	chr10:102868867:A:G	5.46682e-08	-0.593158	-2.70975e-10
102868917	chr10:102868917:T:C	2.60064e-08	-1.3361	-2.70975e-10
102869051	chr10:102869051:G:A	2.89478e-08	-1.76125e-10	-1.22894
102869116	chr10:102869116:A:G	1.37152e-08	-0.777384	-1.19855
102869254	chr10:102869254:T:C	1.61807e-08	-0.596083	-1.21454
102869479	chr10:102869479:G:C	1.95677e-08	-0.723033	-0.897527
102870036	chr10:102870036:G:GCTC	8.01104e-09	-1.36638	-1.14724
102870074	chr10:102870074:G:T	9.4791e-08	-1.76125e-10	-0.0427655
102870424	chr10:102870424:T:C	1.6688e-08	-0.647057	-1.13269
102870655	chr10:102870655:A:T	1.69068e-07	-1.78844	2.32431
102871285	chr10:102871285:G:A	3.24566e-08	-1.76125e-10	-1.11453
102871370	chr10:102871370:C:T	1.72618e-08	-1.74594	-2.70975e-10
102871472	chr10:102871472:G:A	3.60949e-08	-1.76125e-10	-1.00829
102871906	chr10:102871906:G:A	6.2527e-09	-1.68429	-1.07713
102872754	chr10:102872754:G:A	2.25184e-07	-1.76125e-10	0.822479
102872815	chr10:102872815:A:G	3.21319e-08	-1.76125e-10	-1.12459
102872965	chr10:102872965:G:A	1.30939e-07	-1.76125e-10	0.280292
102873012	chr10:102873012:T:C	8.1367e-08	-1.76125e-10	-0.19547
102873533	chr10:102873533:G:A	6.30669e-09	-1.52059	-1.23224
102873534	chr10:102873534:C:T	6.82232e-09	-1.57991	-1.09433
102873580	chr10:102873580:T:C	6.09085e-09	-1.6923	-1.09535
102873767	chr10:102873767:A:G	1.89303e-08	-1.65367	-2.70975e-10
102874350	chr10:102874350:A:G	1.89532e-08	-0.44687	-1.2056
102874717	chr10:102874717:A:G	1.90847e-08	-0.458204	-1.18735
102875199	chr10:102875199:A:G	6.13527e-09	-1.69121	-1.08917
102875346	chr10:102875346:G:A	7.18143e-09	-1.67008	-0.952864
102875587	chr10:102875587:G:C	8.47217e-09	-1.31166	-1.14599
102875591	chr10:102875591:C:T	5.91218e-09	-1.73686	-1.08057
102875838	chr10:102875838:A:G	8.26194e-09	-1.32952	-1.15326
102875863	chr10:102875863:T:C	6.02942e-09	-1.69272	-1.10507
102875930	chr10:102875930:A:T	4.27564e-08	-0.838921	-2.70975e-10
102876001	chr10:102876001:AG:A	6.38685e-09	-1.51028	-1.22992
102876341	chr10:102876341:AG:A	3.07635e-08	-1.76125e-10	-1.16811
102876484	chr10:102876484:C:A	3.15801e-08	-1.76125e-10	-1.14191
102877098	chr10:102877098:T:C	8.96823e-09	-1.17461	-1.22614
102877753	chr10:102877753:T:C	6.18266e-09	-1.66746	-1.10523
102877845	chr10:102877845:C:T	8.46816e-09	-1.22462	-1.23351
102878002	chr10:102878002:C:T	1.02e-08	-1.04572	-1.22633
102878235	chr10:102878235:A:G	5.61454e-09	-1.67654	-1.19254
102878664	chr10:102878664:A:C	6.90971e-08	-0.748979	0.390051
102878723	chr10:102878723:C:T	7.03045e-09	-1.78231	-0.861877
102878966	chr10:102878966:T:C	1.3807e-08	-0.751572	-1.21769
102879981	chr10:102879981:G:A	5.51073e-09	-1.78179	-1.10595
102880212	chr10:102880212:T:C	5.96404e-08	-0.506108	-2.70975e-10
102880386	chr10:102880386:A:C	6.20454e-08	-1.76125e-10	-0.466575
102880560	chr10:102880560:A:G	1.43501e-07	-1.76125e-10	0.371902
102881000	chr10:102881000:A:T	1.66008e-08	-1.78499	-2.70975e-10
102881198	chr10:102881198:A:C	7.05195e-09	-1.43872	-1.20242
102881547	chr10:102881547:C:T	3.21342e-08	-1.76125e-10	-1.12452
102881754	chr10:102881754:G:A	6.89302e-09	-1.45764	-1.20629
102881822	chr10:102881822:A:G	1.15142e-08	-1.70168	-0.449177
102881922	chr10:102881922:T:C	5.82895e-09	-1.70208	-1.12953
102882454	chr10:102882454:A:G	2.89446e-08	-1.76125e-10	-1.22906
102882480	chr10:102882480:T:G	5.70151e-09	-1.72801	-1.1257
102883087	chr10:102883087:TA:T	5.39273e-09	-1.75463	-1.15476
102883484	chr10:102883484:G:A	6.83209e-09	-1.44291	-1.2299
102883707	chr10:102883707:T:C	6.86386e-09	-1.43425	-1.23392
102883839	chr10:102883839:T:A	7.01172e-09	-1.43299	-1.21386
102883941	chr10:102883941:T:C	7.03082e-09	-1.41631	-1.22783
102885249	chr10:102885249:G:A	5.13041e-08	-1.76125e-10	-0.65667
102886187	chr10:102886187:C:A	1.3235e-08	-0.800652	-1.21093
102886686	chr10:102886686:C:A	6.4481e-09	-1.78365	-0.947001
102887092	chr10:102887092:C:T	5.52672e-09	-1.67663	-1.20822
102887443	chr10:102887443:A:G	2.51928e-08	-1.72383	0.355954
102887657	chr10:102887657:T:G	4.99915e-08	-0.682587	-2.70975e-10
102888092	chr10:102888092:C:T	5.09485e-09	-1.73707	-1.22914
102888725	chr10:102888725:CTT:C	2.31173e-08	-1.78422	0.330357
102889972	chr10:102889972:A:C	4.94377e-09	-1.76393	-1.23238
102890023	chr10:102890023:C:T	3.17982e-08	-1.76125e-10	-1.13503
102890123	chr10:102890123:C:G	6.56299e-09	-1.74656	-0.966438
102890371	chr10:102890371:T:C	5.78959e-09	-1.64891	-1.18946
102890494	chr10:102890494:T:C	5.19534e-09	-1.75913	-1.18755
102890872	chr10:102890872:C:T	2.89161e-08	-1.76125e-10	-1.23004
102891298	chr10:102891298:C:T	1.30957e-08	-0.816728	-1.20543
102892198	chr10:102892198:T:C	1.06158e-08	-1.03112	-1.20097
102892288	chr10:102892288:C:T	1.10256e-08	-0.988758	-1.20547
102892566	chr10:102892566:C:T	7.6458e-09	-1.78643	-0.773856
102893499	chr10:102893499:T:C	1.12861e-08	-0.94979	-1.22108
102893716	chr10:102893716:G:T	5.07178e-09	-1.74009	-1.23066
102893788	chr10:102893788:T:C	5.54238e-09	-1.66993	-1.21209
102893960	chr10:102893960:G:A	5.69202e-09	-1.64819	-1.20719
102894115	chr10:102894115:G:A	1.52167e-08	-0.945049	-0.927
102894463	chr10:102894463:A:G	1.93132e-08	-1.63365	-2.70975e-10
102894599	chr10:102894599:G:C	1.85169e-08	-1.67575	-2.70975e-10
102894626	chr10:102894626:C:A	5.76327e-09	-1.6484	-1.19454
102894820	chr10:102894820:T:C	5.06025e-09	-1.74859	-1.22443
102895452	chr10:102895452:C:T	4.70896e-08	-1.76125e-10	-0.742389
102895558	chr10:102895558:G:A	5.0767e-09	-1.74251	-1.22727
102895593	chr10:102895593:T:C	7.5185e-09	-1.78621	-0.790859
102895662	chr10:102895662:G:A	5.64435e-09	-1.64075	-1.22303
102895758	chr10:102895758:A:G	5.12542e-09	-1.73681	-1.22342
102896103	chr10:102896103:T:C	2.87819e-08	-1.76125e-10	-1.2347
102896258	chr10:102896258:G:A	5.05879e-09	-1.74941	-1.22391
102896281	chr10:102896281:C:T	3.45764e-08	-1.76125e-10	-1.05127
102896282	chr10:102896282:G:A	7.66583e-09	-1.78247	-0.775199
102896558	chr10:102896558:C:T	1.29258e-08	-0.826524	-1.20869
102896926	chr10:102896926:G:T	8.56844e-08	-1.76125e-10	-0.143769
102897491	chr10:102897491:A:G	2.22934e-08	-1.78771	0.297557
102897543	chr10:102897543:T:C	5.09899e-09	-1.73429	-1.23111
102898415	chr10:102898415:G:A	1.09398e-08	-0.994669	-1.20737
102898464	chr10:102898464:C:T	3.20491e-08	-1.76125e-10	-1.12717
102898650	chr10:102898650:A:G	2.91589e-08	-1.76125e-10	-1.22168
102899235	chr10:102899235:A:G	5.20625e-09	-1.73488	-1.2097
102899261	chr10:102899261:G:T	5.17835e-09	-1.72946	-1.22049
102899925	chr10:102899925:T:C	5.21562e-09	-1.72316	-1.21962
102900095	chr10:102900095:T:C	7.55246e-09	-1.78079	-0.791778
102900247	chr10:102900247:A:G	4.9984e-07	-1.78604	3.40589
102900311	chr10:102900311:C:T	5.20194e-09	-1.72857	-1.21684
102900499	chr10:102900499:G:A	5.6971e-09	-1.6688	-1.18568
102900931	chr10:102900931:A:G	7.75684e-09	-1.7815	-0.764363
102900964	chr10:102900964:A:G	5.52327e-08	-0.582885	-2.70975e-10
102901109	chr10:102901109:AAAG:A	2.08382e-07	-1.77034	2.51527
102901110	chr10:102901110:AAG:A	4.08352e-08	-1.76125e-10	-0.884895
102901185	chr10:102901185:T:C	1.66553e-08	-1.78171	-2.70975e-10
102901727	chr10:102901727:T:C	5.24259e-09	-1.71951	-1.21811
102901951	chr10:102901951:C:T	6.6349e-09	-1.76093	-0.941168
102902124	chr10:102902124:C:A	7.49381e-09	-1.77607	-0.804291
102902240	chr10:102902240:C:T	1.10925e-08	-0.982944	-1.20523
102902361	chr10:102902361:G:A	5.21927e-09	-1.72501	-1.21707
102902458	chr10:102902458:C:T	7.42722e-09	-1.78372	-0.805573
102902701	chr10:102902701:T:C	5.1874e-09	-1.72893	-1.21928
102902916	chr10:102902916:A:G	5.19846e-09	-1.72953	-1.21655
102903553	chr10:102903553:G:A	5.1977e-09	-1.72703	-1.21919
102903657	chr10:102903657:T:C	1.41816e-08	-1.03323	-0.909262
102904361	chr10:102904361:T:C	3.07217e-08	-1.76125e-10	-1.16947
102904532	chr10:102904532:G:C	1.76972e-08	-1.72104	-2.70975e-10
102904999	chr10:102904999:T:C	5.55217e-08	-1.76125e-10	-0.577666
102905286	chr10:102905286:C:T	3.1422e-08	-1.76125e-10	-1.14693
102905510	chr10:102905510:A:C	7.42357e-09	-1.77992	-0.809856
102905640	chr10:102905640:T:C	1.07011e-08	-1.0117	-1.2124
102907000	chr10:102907000:G:A	7.47179e-09	-1.77617	-0.807138
102907267	chr10:102907267:AG:A	1.36159e-08	-0.97483	-1.00837
102907649	chr10:102907649:C:T	5.69871e-09	-1.68177	-1.17243
102908459	chr10:102908459:C:T	3.20523e-08	-1.12707	-2.70975e-10
102909185	chr10:102909185:A:G	5.74226e-09	-1.67964	-1.16695
102909685	chr10:102909685:A:T	1.71475e-08	-1.73799	-0.0145987
102909864	chr10:102909864:T:C	6.25401e-09	-1.62926	-1.13196
102910589	chr10:102910589:C:T	1.31958e-08	-0.808033	-1.20651
102910643	chr10:102910643:G:A	6.40725e-08	-1.76125e-10	-0.434425
102911111	chr10:102911111:A:C	4.97115e-09	-1.7576	-1.23319
102911455	chr10:102911455:A:C	7.47884e-09	-1.62473	-0.957636
102911702	chr10:102911702:A:C	1.4278e-08	-0.746579	-1.18914
102912012	chr10:102912012:T:C	6.4169e-08	-0.432919	-2.70975e-10
102912209	chr10:102912209:T:C	1.41586e-08	-1.05494	-0.889181
102912476	chr10:102912476:A:G	7.81021e-09	-1.62412	-0.914887
102914347	chr10:102914347:C:T	1.72775e-08	-1.74503	-2.70975e-10
102914601	chr10:102914601:T:A	5.81834e-09	-1.71783	-1.11559
102915534	chr10:102915534:C:T	3.00764e-08	-1.76125e-10	-1.1907
102916856	chr10:102916856:C:T	6.12779e-08	-1.76125e-10	-0.479021
102917196	chr10:102917196:AG:A	8.02788e-09	-1.60748	-0.904036
102917211	chr10:102917211:C:T	3.59683e-08	-1.0118	-2.70975e-10
102917369	chr10:102917369:C:T	7.85644e-09	-1.7695	-0.763607
102917905	chr10:102917905:G:C	3.38867e-08	-0.0578639	-1.01355
102918130	chr10:102918130:A:C	7.7465e-09	-1.61461	-0.932588
102920605	chr10:102920605:A:G	6.10462e-09	-1.63232	-1.15307
102921218	chr10:102921218:C:T	2.89648e-08	-1.76125e-10	-1.22836
102921386	chr10:102921386:A:G	1.86298e-08	-1.75891	0.0892323
102921804	chr10:102921804:C:A	2.04236e-07	-1.76125e-10	0.724836
102921953	chr10:102921953:T:C	1.15756e-08	-0.921953	-1.22359
102922104	chr10:102922104:A:G	3.45021e-08	-1.76125e-10	-1.05342
102922600	chr10:102922600:T:C	5.48676e-09	-1.71976	-1.17235
102922845	chr10:102922845:G:A	6.99732e-09	-1.76112	-0.887793
102923929	chr10:102923929:A:G	1.959e-08	-0.539728	-1.0797
102924787	chr10:102924787:G:A	7.15641e-09	-1.76774	-0.858694
102925026	chr10:102925026:G:A	6.28476e-08	-1.76125e-10	-0.453728
102925191	chr10:102925191:G:A	5.28649e-08	-1.76125e-10	-0.626701
102925542	chr10:102925542:C:A	4.23162e-07	-1.7807	3.23401
102925736	chr10:102925736:G:C	7.68459e-09	-1.626	-0.929227
102926900	chr10:102926900:G:T	7.88269e-09	-1.76395	-0.765821
102927509	chr10:102927509:C:T	2.23597e-08	-1.48718	-2.70975e-10
102928281	chr10:102928281:G:A	4.09267e-08	-0.882657	-2.70975e-10
102928872	chr10:102928872:A:G	2.91519e-08	-1.76125e-10	-1.22192
102929447	chr10:102929447:A:T	2.34945e-08	-1.43767	-2.70975e-10
102929479	chr10:102929479:A:G	1.43182e-08	-1.69438	-0.238532
102929908	chr10:102929908:A:T	1.77487e-08	-1.77263	0.0545047
102930233	chr10:102930233:A:G	7.25666e-09	-1.71274	-0.899785
102931810	chr10:102931810:A:G	1.65752e-08	-0.579298	-1.20723
102931975	chr10:102931975:A:T	7.48925e-09	-1.61385	-0.967117
102932080	chr10:102932080:C:T	2.48841e-08	-1.76535	0.385133
102932160	chr10:102932160:A:C	1.73172e-08	-1.74274	-2.70975e-10
102932645	chr10:102932645:C:T	3.09728e-08	-1.76125e-10	-1.16133
102932748	chr10:102932748:T:C	2.30208e-08	-1.75502	0.296973
102932762	chr10:102932762:A:ACAAAAATTAGC	6.27553e-08	-1.76125e-10	-0.455196
102932785	chr10:102932785:T:C	5.87057e-09	-1.66623	-1.15826
102932876	chr10:102932876:C:A	7.0054e-09	-1.772	-0.875755
102933072	chr10:102933072:C:G	2.16281e-08	-1.52045	-2.70975e-10
102933604	chr10:102933604:T:A	8.01487e-09	-1.76898	-0.744161
102934160	chr10:102934160:G:A	5.72881e-09	-1.69469	-1.15424
102934365	chr10:102934365:C:T	3.35914e-08	-1.76125e-10	-1.08017
102934529	chr10:102934529:C:T	7.41016e-09	-1.62826	-0.963331
102934897	chr10:102934897:G:A	5.55447e-09	-1.73931	-1.14053
102935942	chr10:102935942:T:G	3.66175e-08	-0.0593681	-0.934545
102936067	chr10:102936067:C:T	4.83237e-08	-1.76125e-10	-0.716518
102936622	chr10:102936622:T:C	7.21481e-09	-1.62952	-0.988783
102937820	chr10:102937820:T:TCC	2.87813e-08	-1.76125e-10	-1.23471
102937950	chr10:102937950:G:A	4.85693e-09	-1.78797	-1.22607
102938024	chr10:102938024:C:T	7.31768e-09	-1.48427	-1.11988
102938172	chr10:102938172:G:A	7.82603e-09	-1.61604	-0.920941
102938760	chr10:102938760:T:G	3.82381e-08	-1.76125e-10	-0.950608
102938766	chr10:102938766:G:A	5.8279e-09	-1.65741	-1.17437
102938814	chr10:102938814:G:A	1.70832e-08	-1.75635	-2.70975e-10
102938992	chr10:102938992:A:G	4.32484e-08	-1.76125e-10	-0.827479
102939221	chr10:102939221:T:C	1.09793e-08	-0.963785	-1.23464
102939949	chr10:102939949:C:G	3.16653e-08	-1.13922	-2.70975e-10
102941061	chr10:102941061:C:T	3.14531e-08	-1.76125e-10	-1.14594
102941365	chr10:102941365:A:C	5.5648e-09	-1.70014	-1.17783
102941430	chr10:102941430:A:G	7.60828e-09	-1.62524	-0.939962
102941494	chr10:102941494:T:C	2.83892e-08	-1.24843	-2.70975e-10
102941526	chr10:102941526:TAC:T	3.63739e-08	-1.76125e-10	-1.00059
102941840	chr10:102941840:G:T	5.73789e-08	-0.544764	-2.70975e-10
102942115	chr10:102942115:A:G	1.77524e-08	-1.71792	-2.70975e-10
102942293	chr10:102942293:T:A	5.50741e-09	-1.70659	-1.18175
102942562	chr10:102942562:G:A	7.96892e-08	-1.76125e-10	-0.216306
102942897	chr10:102942897:T:C	1.65454e-08	-1.78833	-2.70975e-10
102943242	chr10:102943242:C:A	6.9022e-09	-1.68015	-0.982453
102943558	chr10:102943558:G:A	3.34631e-08	-1.76125e-10	-1.084
102943620	chr10:102943620:C:T	2.95795e-08	-1.76125e-10	-1.20736
102944260	chr10:102944260:A:G	5.25561e-09	-1.7419	-1.19324
102945005	chr10:102945005:A:G	7.53671e-09	-1.48354	-1.09112
102945655	chr10:102945655:C:T	7.92892e-09	-1.77133	-0.752594
102945682	chr10:102945682:C:A	2.94089e-08	-1.76125e-10	-1.21314
102945949	chr10:102945949:C:G	2.25681e-08	-0.428207	-1.04969
102946082	chr10:102946082:C:T	6.51075e-08	-1.76125e-10	-0.418401
102946577	chr10:102946577:AGAT:A	6.50201e-08	-1.76125e-10	-0.419744
102946581	chr10:102946581:C:CAA	6.51079e-08	-1.76125e-10	-0.418395
102946584	chr10:102946584:T:C	6.52781e-08	-1.76125e-10	-0.415784
102946586	chr10:102946586:C:T	6.51579e-08	-1.76125e-10	-0.417626
102946763	chr10:102946763:G:A	7.44083e-09	-1.63408	-0.953376
102947259	chr10:102947259:A:T	4.0944e-07	-1.78647	3.20682
102947708	chr10:102947708:G:A	1.86489e-08	-1.66866	-2.70975e-10
102947780	chr10:102947780:G:A	5.84768e-09	-1.66842	-1.15998
102947977	chr10:102947977:C:T	1.4556e-08	-0.85605	-1.06039
102948555	chr10:102948555:A:G	7.11201e-09	-1.6808	-0.951852
102949244	chr10:102949244:C:T	9.93358e-09	-1.07377	-1.22475
102949261	chr10:102949261:C:T	6.72504e-09	-1.7726	-0.916004
102949306	chr10:102949306:G:A	1.76656e-08	-1.72282	-2.70975e-10
102949510	chr10:102949510:A:G	1.77871e-08	-1.4829	-0.233062
102949554	chr10:102949554:C:A	2.94836e-08	-1.76125e-10	-1.2106
102951407	chr10:102951407:G:A	2.88893e-08	-1.76125e-10	-1.23097
102952183	chr10:102952183:G:A	7.86518e-09	-1.66984	-0.862157
102952789	chr10:102952789:G:A	2.94939e-08	-1.76125e-10	-1.21026
102953319	chr10:102953319:C:T	1.34215e-08	-1.77892	-0.21866
102953405	chr10:102953405:C:T	1.33114e-08	-1.76714	-0.238683
102953752	chr10:102953752:G:C	2.91458e-08	-1.76125e-10	-1.22213
102954389	chr10:102954389:G:A	1.82474e-08	-1.69042	-2.70975e-10
102955742	chr10:102955742:G:A	6.29018e-08	-1.76125e-10	-0.452865
102955774	chr10:102955774:A:G	1.04367e-08	-1.01607	-1.23304
102956160	chr10:102956160:C:T	1.65905e-08	-1.78561	-2.70975e-10
102956236	chr10:102956236:T:C	7.5995e-09	-1.65454	-0.911814
102957180	chr10:102957180:C:T	2.95102e-08	-1.76125e-10	-1.2097
102957300	chr10:102957300:C:T	3.50394e-08	-1.76125e-10	-1.03797
102957912	chr10:102957912:G:A	2.37898e-08	-1.76341	0.338224
102958606	chr10:102958606:G:A	3.00161e-08	-1.76125e-10	-1.19271
102959533	chr10:102959533:G:A	3.82206e-08	-0.00668071	-0.944386
102959727	chr10:102959727:C:T	7.43549e-08	-1.76125e-10	-0.285591
102959913	chr10:102959913:A:T	6.20762e-08	-1.76125e-10	-0.466077
102960210	chr10:102960210:C:T	2.98702e-08	-1.76125e-10	-1.19758
102961369	chr10:102961369:A:T	6.30058e-09	-1.76472	-0.989083
102961914	chr10:102961914:TATTAA:T	4.09484e-07	-1.77016	3.19061
102962205	chr10:102962205:G:C	1.39129e-08	-1.76108	-0.200541
102962240	chr10:102962240:G:C	5.51929e-08	-1.76125e-10	-0.583605
102963258	chr10:102963258:C:A	7.98138e-09	-1.63199	-0.885336
102963265	chr10:102963265:C:T	8.09793e-09	-1.62608	-0.876753
102963334	chr10:102963334:T:C	8.38053e-09	-1.77677	-0.691756
102963863	chr10:102963863:T:C	6.06855e-09	-1.77592	-1.0154
102964443	chr10:102964443:G:A	8.17386e-09	-1.62077	-0.872727
102964507	chr10:102964507:T:A	5.31706e-09	-1.68946	-1.23406
102964816	chr10:102964816:A:G	1.65435e-08	-1.78845	-2.70975e-10
102965413	chr10:102965413:C:T	8.76477e-09	-1.77837	-0.645329
102965714	chr10:102965714:T:A	2.88479e-08	-1.76621	0.533807
102966182	chr10:102966182:TCTGGAATAAATAAA:T	1.6543e-08	-1.78848	-2.70975e-10
```
