## Supplementary material for "Characterization of shared and ancestry-specific signals driving complex traits using multi-ancestry fine-mapping": susiex_nc2.cs80.cs

```
CS_ID	SNP	BP	REF_ALLELE	ALT_ALLELE	REF_FRQ	BETA	SE	-LOG10P	CS_PIP	OVRL_PIP
1	chr10:102622916:A:G	102622916	G,G	A,A	1,1	inf,inf	inf,inf	8.42702,1.05296	0.210584	0.210584
1	chr10:102640355:T:C	102640355	C,C	T,T	1,1	-inf,-inf	inf,inf	7.78864,1.07288	0.0477119	0.0477119
1	chr10:102641446:G:A	102641446	A,A	G,G	1,1	-inf,-inf	inf,inf	7.49539,0.843242	0.0226051	0.0226051
1	chr10:102638825:G:A	102638825	A,A	G,G	1,1	-inf,-inf	inf,inf	7.47863,0.837159	0.0220265	0.0220265
1	chr10:102582130:C:T	102582130	T,T	C,C	1,1	inf,inf	inf,inf	7.19693,0.452844	0.0198173	0.0198173
1	chr10:102612684:C:T	102612684	T,T	C,C	1,1	inf,inf	inf,inf	7.17827,0.474866	0.0195361	0.0195361
1	chr10:102620929:G:A	102620929	A,A	G,G	1,1	inf,inf	inf,inf	7.16837,0.401859	0.0170749	0.0170749
1	chr10:102557600:G:T	102557600	T,T	G,G	1,1	inf,inf	inf,inf	7.061,0.538678	0.016775	0.016775
1	chr10:102557435:T:C	102557435	C,C	T,T	1,1	inf,inf	inf,inf	7.06252,0.531968	0.0166976	0.0166976
1	chr10:102610905:T:C	102610905	C,C	T,T	1,1	-inf,-inf	inf,inf	6.92651,0.665739	0.0163394	0.0163394
1	chr10:102578632:T:C	102578632	C,C	T,T	1,1	inf,inf	inf,inf	7.07874,0.471452	0.0158921	0.0158921
1	chr10:102614001:G:C	102614001	C,C	G,G	1,1	inf,inf	inf,inf	7.05425,0.501457	0.0156933	0.0156933
1	chr10:102612487:A:G	102612487	G,G	A,A	1,1	inf,inf	inf,inf	7.04168,0.510298	0.0154664	0.0154664
1	chr10:102553638:C:T	102553638	T,T	C,C	1,1	inf,inf	inf,inf	7.03338,0.338323	0.0153445	0.0153445
1	chr10:102589726:G:A	102589726	A,A	G,G	1,1	inf,inf	inf,inf	7.07816,0.433769	0.0150065	0.0150065
1	chr10:102609282:T:TA	102609282	TA,TA	T,T	1,1	inf,inf	inf,inf	7.05673,0.440747	0.0144153	0.0144153
1	chr10:102596602:T:C	102596602	C,C	T,T	1,1	inf,inf	inf,inf	6.99822,0.507934	0.0139596	0.0139596
1	chr10:102598646:T:C	102598646	C,C	T,T	1,1	inf,inf	inf,inf	6.97173,0.533233	0.0136747	0.0136747
1	chr10:102614147:G:A	102614147	A,A	G,G	1,1	inf,inf	inf,inf	6.99218,0.498583	0.0135653	0.0135653
1	chr10:102582218:T:C	102582218	C,C	T,T	1,1	inf,inf	inf,inf	7.01386,0.450883	0.0133701	0.0133701
1	chr10:102603651:A:C	102603651	C,C	A,A	1,1	inf,inf	inf,inf	6.96915,0.509126	0.013121	0.013121
1	chr10:102563346:G:A	102563346	A,A	G,G	1,1	inf,inf	inf,inf	6.95492,0.528724	0.0131127	0.0131127
1	chr10:102600761:C:T	102600761	T,T	C,C	1,1	inf,inf	inf,inf	6.96859,0.504604	0.0129807	0.0129807
1	chr10:102682299:ACT:A	102682299	A,A	ACT,ACT	1,1	inf,inf	inf,inf	7.48273,0.822712	0.0129037	0.0129037
1	chr10:102610266:A:G	102610266	G,G	A,A	1,1	inf,inf	inf,inf	7.0046,0.438181	0.0128228	0.0128228
1	chr10:102568108:TC:T	102568108	T,T	TC,TC	1,1	inf,inf	inf,inf	6.93665,0.530871	0.0125158	0.0125158
1	chr10:102603536:T:C	102603536	C,C	T,T	1,1	inf,inf	inf,inf	6.98093,0.433919	0.012084	0.012084
1	chr10:102560272:G:T	102560272	T,T	G,G	1,1	inf,inf	inf,inf	6.91982,0.527459	0.0120705	0.0120705
1	chr10:102594667:T:C	102594667	C,C	T,T	1,1	inf,inf	inf,inf	6.97537,0.440786	0.0120595	0.0120595
1	chr10:102605967:G:A	102605967	A,A	G,G	1,1	inf,inf	inf,inf	6.99578,0.404042	0.0119647	0.0119647
1	chr10:102606285:T:C	102606285	C,C	T,T	1,1	inf,inf	inf,inf	6.97698,0.433596	0.011953	0.011953
1	chr10:102569928:A:G	102569928	G,G	A,A	1,1	inf,inf	inf,inf	6.9789,0.426818	0.0119003	0.0119003
1	chr10:102580947:C:T	102580947	T,T	C,C	1,1	-inf,-inf	inf,inf	6.69165,0.663524	0.0118302	0.0118302
1	chr10:102586409:T:C	102586409	C,C	T,T	1,1	inf,inf	inf,inf	6.92637,0.482631	0.0117206	0.0117206
1	chr10:102595047:T:C	102595047	C,C	T,T	1,1	inf,inf	inf,inf	6.90114,0.530241	0.0116205	0.0116205
1	chr10:102548436:T:C	102548436	C,C	T,T	1,1	-inf,-inf	inf,inf	6.65976,0.69306	0.0115885	0.0115885
1	chr10:102573943:C:T	102573943	T,T	C,C	1,1	inf,inf	inf,inf	6.96659,0.424788	0.0115269	0.0115269
1	chr10:102606596:T:C	102606596	C,C	T,T	1,1	inf,inf	inf,inf	6.96012,0.428962	0.0114395	0.0114395
1	chr10:102577237:A:C	102577237	C,C	A,A	1,1	inf,inf	inf,inf	6.92489,0.478857	0.0114278	0.0114278
1	chr10:102581678:T:C	102581678	C,C	T,T	1,1	inf,inf	inf,inf	7.16972,0.322308	0.0112104	0.0112104
1	chr10:102694943:T:C	102694943	C,C	T,T	1,1	inf,inf	inf,inf	7.49037,0.0752107	0.0108746	0.0108746
```
