## Supplementary material for "Characterization of shared and ancestry-specific signals driving complex traits using multi-ancestry fine-mapping": susiex_nc2.cs80.snp

```
BP	SNP	PIP(CS1)	LogBF(CS1,Pop1)	LogBF(CS1,Pop2)
101966464	chr10:101966464:A:C	3.843e-09	-1.73219	-1.2349
101966894	chr10:101966894:C:G	2.51188e-08	-1.76125e-10	-1.08972
101966973	chr10:101966973:GAGAC:G	1.75967e-08	-0.60107	-0.844561
101967348	chr10:101967348:A:G	2.25241e-08	-1.76125e-10	-1.19876
101967694	chr10:101967694:G:A	1.61627e-08	-1.53064	-2.70975e-10
101968480	chr10:101968480:C:T	2.45923e-08	-1.76125e-10	-1.11091
101968551	chr10:101968551:A:T	6.67147e-09	-1.4673	-0.948204
101969833	chr10:101969833:C:T	2.06378e-08	-1.03253	-0.253685
101969952	chr10:101969952:C:G	6.47739e-09	-1.54841	-0.896615
101970490	chr10:101970490:T:C	3.15634e-08	-1.76125e-10	-0.861344
101970730	chr10:101970730:T:TG	4.45837e-09	-1.70703	-1.11153
101970972	chr10:101970972:C:G	2.47135e-08	-1.76125e-10	-1.10599
101971620	chr10:101971620:T:C	2.49391e-08	-1.76125e-10	-1.09691
101972386	chr10:101972386:G:A	2.34513e-08	-0.1975	-0.960916
101972419	chr10:101972419:A:C	2.40796e-08	-1.76125e-10	-1.13198
101972474	chr10:101972474:T:A	1.37647e-08	-1.69124	-2.70975e-10
101973540	chr10:101973540:A:G	2.56425e-08	-1.76125e-10	-1.06909
101973867	chr10:101973867:C:T	7.83479e-08	0.0478167	-2.70975e-10
101974252	chr10:101974252:C:T	2.13353e-08	-0.484826	-0.768154
101974283	chr10:101974283:A:G	8.70569e-09	-1.57497	-0.574392
101974301	chr10:101974301:G:A	2.27399e-08	-1.76125e-10	-1.18922
101974598	chr10:101974598:A:G	1.40772e-08	-1.66878	-2.70975e-10
101974814	chr10:101974814:C:T	2.56375e-08	-1.76125e-10	-1.06929
101975787	chr10:101975787:G:T	1.97588e-08	-0.55692	-0.772823
101976221	chr10:101976221:A:T	9.26246e-09	-1.13096	-0.956416
101976321	chr10:101976321:A:C	2.39679e-08	-1.76125e-10	-1.13663
101976416	chr10:101976416:A:T	7.85781e-09	-1.70317	-0.548663
101977436	chr10:101977436:A:T	2.07873e-08	-1.02503	-0.253969
101977449	chr10:101977449:A:G	2.40394e-08	-1.76125e-10	-1.13365
101978057	chr10:101978057:AG:A	1.95752e-08	-1.33908	-2.70975e-10
101978517	chr10:101978517:G:C	3.03319e-08	-1.76125e-10	-0.901142
101980212	chr10:101980212:C:CTA	2.64109e-08	-1.76125e-10	-1.03957
101980215	chr10:101980215:T:C	2.379e-08	-1.76125e-10	-1.14408
101980342	chr10:101980342:T:A	1.20499e-08	-1.74586	-0.0784323
101980487	chr10:101980487:T:C	1.24959e-08	-1.78794	-2.70975e-10
101981431	chr10:101981431:C:T	1.38523e-08	-1.68489	-2.70975e-10
101983376	chr10:101983376:G:A	2.31784e-08	-0.301964	-0.868157
101983987	chr10:101983987:A:G	2.6719e-08	-1.76125e-10	-1.02797
101984596	chr10:101984596:G:A	2.80163e-08	-1.76125e-10	-0.980557
101984694	chr10:101984694:A:T	2.65549e-08	-1.76125e-10	-1.03413
101984809	chr10:101984809:G:A	2.7412e-08	-1.76125e-10	-1.00236
101985235	chr10:101985235:T:C	3.85283e-09	-1.73392	-1.23061
101985346	chr10:101985346:T:C	2.22271e-08	-1.76125e-10	-1.21203
101985379	chr10:101985379:C:T	1.27748e-08	-1.76587	-2.70975e-10
101985483	chr10:101985483:G:A	2.60937e-08	-1.76125e-10	-1.05165
101986188	chr10:101986188:T:C	2.39644e-08	-1.76125e-10	-1.13677
101986393	chr10:101986393:T:C	2.41842e-08	-1.76125e-10	-1.12764
101986669	chr10:101986669:A:G	2.43523e-08	-0.303618	-0.817099
101986747	chr10:101986747:G:A	1.14761e-08	-0.862861	-1.01021
101986877	chr10:101986877:C:G	8.40316e-08	0.11785	-2.70975e-10
101987190	chr10:101987190:T:C	2.49148e-08	-1.76125e-10	-1.09788
101987381	chr10:101987381:G:A	2.34497e-08	0.0392541	-1.19774
101987683	chr10:101987683:G:A	2.27498e-08	-1.76125e-10	-1.18879
101988115	chr10:101988115:C:T	6.56368e-09	-1.51461	-0.917179
101988576	chr10:101988576:G:A	1.42359e-08	-0.85084	-0.806736
101988879	chr10:101988879:T:C	1.2928e-08	-1.75395	-2.70975e-10
101989986	chr10:101989986:A:G	2.38646e-08	-0.228991	-0.911954
101990389	chr10:101990389:T:G	2.40828e-08	-1.76125e-10	-1.13184
101991483	chr10:101991483:C:T	4.588e-07	1.81527	-2.70975e-10
101992405	chr10:101992405:A:T	3.34621e-08	-1.76125e-10	-0.802931
101993157	chr10:101993157:G:A	2.27764e-08	-1.76125e-10	-1.18762
101994189	chr10:101994189:C:T	2.55998e-08	-1.76125e-10	-1.07076
101994431	chr10:101994431:T:C	4.77576e-09	-1.78686	-0.962929
101995738	chr10:101995738:G:A	4.99408e-09	-1.68115	-1.02394
101996703	chr10:101996703:T:TA	3.15933e-08	-0.48291	-0.377488
101996966	chr10:101996966:A:G	1.49552e-08	-1.60828	-2.70975e-10
101997138	chr10:101997138:A:G	2.44313e-08	-1.76125e-10	-1.11748
101997760	chr10:101997760:T:C	4.48169e-08	-1.76125e-10	-0.510757
101997866	chr10:101997866:A:T	2.4735e-08	-1.76125e-10	-1.10512
101998491	chr10:101998491:C:T	6.84791e-08	-0.0868142	-2.70975e-10
101999764	chr10:101999764:A:G	2.56511e-08	-0.531709	-0.537049
102000072	chr10:102000072:T:C	2.49225e-08	-0.33455	-0.763021
102000289	chr10:102000289:AT:A	1.47706e-08	-1.62071	-2.70975e-10
102000795	chr10:102000795:T:C	6.24321e-09	-1.56538	-0.916471
102000945	chr10:102000945:T:C	1.76083e-08	-1.44497	-2.70975e-10
102000947	chr10:102000947:G:C	2.18975e-08	-1.76125e-10	-1.22697
102001741	chr10:102001741:T:C	9.39756e-09	-1.46162	-0.611274
102002570	chr10:102002570:G:A	2.38634e-08	-1.141	-2.70975e-10
102003457	chr10:102003457:T:C	2.61643e-08	-0.22628	-0.822669
102004705	chr10:102004705:C:T	3.21836e-08	-1.76125e-10	-0.841886
102004930	chr10:102004930:C:T	4.89603e-09	-1.7124	-1.01252
102004963	chr10:102004963:G:A	5.65877e-09	-1.78315	-0.796991
102005456	chr10:102005456:T:C	2.57923e-08	-0.587491	-0.475777
102006021	chr10:102006021:T:A	3.0017e-08	-0.524597	-0.386983
102006033	chr10:102006033:A:G	2.5117e-08	-0.118727	-0.971073
102007905	chr10:102007905:AGT:A	4.53524e-08	-1.76125e-10	-0.49888
102008551	chr10:102008551:TTTTTA:T	2.48062e-08	-1.76125e-10	-1.10225
102008867	chr10:102008867:G:T	3.36019e-08	-1.76125e-10	-0.79876
102009280	chr10:102009280:G:A	2.28083e-08	-1.76125e-10	-1.18622
102009510	chr10:102009510:A:T	1.42178e-08	-1.65885	-2.70975e-10
102011142	chr10:102011142:TGGAGTCTTGCCAGCTG:T	2.64864e-08	-0.206052	-0.830658
102011825	chr10:102011825:A:C	1.24995e-08	-1.78766	-2.70975e-10
102012513	chr10:102012513:A:G	2.97711e-08	-0.919805	-2.70975e-10
102013010	chr10:102013010:A:G	1.29795e-08	-1.74997	-2.70975e-10
102014674	chr10:102014674:G:C	5.24732e-09	-1.78839	-0.867234
102016185	chr10:102016185:T:A	1.40108e-08	-1.67351	-2.70975e-10
102017868	chr10:102017868:C:T	7.70118e-09	-1.73266	-0.539306
102018605	chr10:102018605:C:G	2.64827e-08	-0.528537	-0.508314
102018674	chr10:102018674:A:G	2.46565e-08	-0.314825	-0.793477
102019938	chr10:102019938:A:G	2.34804e-08	-1.15718	-2.70975e-10
102019939	chr10:102019939:A:C	1.04174e-07	-1.76125e-10	0.33272
102020418	chr10:102020418:T:C	4.20966e-08	-0.573375	-2.70975e-10
102020753	chr10:102020753:T:C	2.26464e-08	-1.76125e-10	-1.19334
102021137	chr10:102021137:C:T	6.15469e-08	-1.76125e-10	-0.193543
102021690	chr10:102021690:G:A	2.5623e-08	-1.76125e-10	-1.06985
102024363	chr10:102024363:T:C	1.37555e-08	-1.6919	-2.70975e-10
102025156	chr10:102025156:G:A	3.01412e-08	-1.76125e-10	-0.907451
102026455	chr10:102026455:G:T	2.55518e-08	-0.254803	-0.817834
102026547	chr10:102026547:A:G	1.32087e-08	-1.73246	-2.70975e-10
102026635	chr10:102026635:T:C	8.06452e-09	-1.54526	-0.680607
102027194	chr10:102027194:G:A	8.39411e-09	-1.55163	-0.63418
102029063	chr10:102029063:C:T	1.55134e-08	-1.57164	-2.70975e-10
102029920	chr10:102029920:G:T	2.47376e-08	-0.542281	-0.562739
102029932	chr10:102029932:T:G	2.38636e-08	-0.398266	-0.742724
102030709	chr10:102030709:CAAAAATAAT:C	5.6621e-09	-1.72499	-0.854559
102031063	chr10:102031063:C:T	1.74743e-08	-1.45261	-2.70975e-10
102031577	chr10:102031577:T:C	2.40931e-08	-1.76125e-10	-1.13142
102032680	chr10:102032680:G:A	2.44353e-08	-0.294155	-0.823161
102032724	chr10:102032724:A:C	5.96978e-09	-1.58826	-0.938372
102032729	chr10:102032729:T:G	2.23618e-08	-1.76125e-10	-1.20599
102033670	chr10:102033670:A:G	6.27889e-09	-1.24224	-1.23391
102034868	chr10:102034868:A:G	3.76482e-08	-1.76125e-10	-0.685058
102035546	chr10:102035546:GGC:G	7.09303e-08	-0.0516449	-2.70975e-10
102035560	chr10:102035560:C:T	2.38045e-08	-1.76125e-10	-1.14347
102038503	chr10:102038503:A:G	2.6907e-08	-0.0717003	-0.949255
102038600	chr10:102038600:G:A	2.56975e-08	-0.238687	-0.828261
102038636	chr10:102038636:C:T	1.52299e-08	-1.59008	-2.70975e-10
102039718	chr10:102039718:T:C	2.53074e-08	-0.23536	-0.846885
102039785	chr10:102039785:C:T	6.9547e-09	-1.75714	-0.616788
102039943	chr10:102039943:A:G	2.39867e-08	-1.76125e-10	-1.13584
102040001	chr10:102040001:C:T	1.60443e-08	-1.73254	0.194549
102040518	chr10:102040518:C:A	2.31512e-08	-1.76125e-10	-1.1713
102040524	chr10:102040524:T:C	1.37532e-08	-1.69207	-2.70975e-10
102040936	chr10:102040936:A:G	2.41066e-08	-1.76125e-10	-1.13086
102041321	chr10:102041321:T:G	1.14118e-08	-1.75687	-0.121828
102041941	chr10:102041941:C:G	1.27906e-08	-1.76464	-2.70975e-10
102042651	chr10:102042651:A:G	2.31312e-08	0.0618664	-1.23403
102043184	chr10:102043184:C:G	2.27371e-08	-1.76125e-10	-1.18934
102044084	chr10:102044084:T:A	2.13013e-08	-0.0201915	-1.23438
102044266	chr10:102044266:G:A	2.48867e-08	-1.76125e-10	-1.09901
102044357	chr10:102044357:G:A	6.97225e-09	-1.73982	-0.631582
102045160	chr10:102045160:A:G	2.31946e-08	-1.76125e-10	-1.16942
102045595	chr10:102045595:A:C	3.04572e-08	-1.76125e-10	-0.897022
102045641	chr10:102045641:C:A	1.54813e-08	-1.57371	-2.70975e-10
102045901	chr10:102045901:C:T	5.40805e-09	-1.70788	-0.917575
102046048	chr10:102046048:T:A	1.75189e-08	-1.45006	-2.70975e-10
102046563	chr10:102046563:A:G	7.83795e-09	-1.5847	-0.669666
102046634	chr10:102046634:G:A	2.56357e-08	-0.270094	-0.799263
102047538	chr10:102047538:G:A	2.49529e-08	-0.158118	-0.938234
102048060	chr10:102048060:A:G	2.65745e-08	-0.206801	-0.82659
102048901	chr10:102048901:G:A	2.61662e-08	-1.76125e-10	-1.04887
102049719	chr10:102049719:C:T	3.01316e-08	-0.90777	-2.70975e-10
102050270	chr10:102050270:G:A	2.59188e-08	-1.76125e-10	-1.05837
102050899	chr10:102050899:T:C	2.40949e-08	-1.76125e-10	-1.13134
102052242	chr10:102052242:G:A	9.33954e-09	-1.53154	-0.547548
102052345	chr10:102052345:T:A	1.00733e-08	-1.6847	-0.318755
102052945	chr10:102052945:TCTA:T	2.26426e-08	-1.76125e-10	-1.19351
102053255	chr10:102053255:A:G	9.39648e-09	-1.49394	-0.579069
102053551	chr10:102053551:C:T	2.60697e-08	-0.21859	-0.833978
102053875	chr10:102053875:G:A	2.28456e-08	-1.76125e-10	-1.18459
102055959	chr10:102055959:T:C	2.37229e-08	-1.76125e-10	-1.1469
102056401	chr10:102056401:A:G	6.9164e-08	-0.0768621	-2.70975e-10
102058008	chr10:102058008:G:A	2.49117e-08	-1.76125e-10	-1.098
102060512	chr10:102060512:C:T	2.80075e-08	-0.266533	-0.714339
102060589	chr10:102060589:A:G	2.23447e-08	-1.76125e-10	-1.20676
102062075	chr10:102062075:A:G	1.7381e-08	-1.45797	-2.70975e-10
102062077	chr10:102062077:A:G	1.74428e-08	-1.45442	-2.70975e-10
102062093	chr10:102062093:G:A	1.70698e-08	-1.47603	-2.70975e-10
102063378	chr10:102063378:A:G	3.63576e-08	-0.42917	-0.290769
102063483	chr10:102063483:C:T	3.79015e-08	-1.76125e-10	-0.678353
102063613	chr10:102063613:T:C	2.26298e-08	-1.76125e-10	-1.19407
102064256	chr10:102064256:G:T	2.53358e-08	-1.76125e-10	-1.08113
102064397	chr10:102064397:T:C	2.56019e-08	-1.76125e-10	-1.07068
102064481	chr10:102064481:C:T	1.62863e-08	-1.52302	-2.70975e-10
102065163	chr10:102065163:C:T	3.07606e-08	0.3465	-1.23361
102065312	chr10:102065312:G:A	2.43941e-08	-0.348486	-0.770518
102065573	chr10:102065573:A:G	2.40184e-08	-1.76125e-10	-1.13452
102065990	chr10:102065990:G:A	6.70519e-09	-1.75137	-0.659087
102067238	chr10:102067238:G:A	2.45402e-08	-1.76125e-10	-1.11303
102067980	chr10:102067980:T:G	1.06739e-08	-1.67681	-0.268727
102068303	chr10:102068303:G:A	1.51677e-07	-1.76125e-10	0.708413
102068597	chr10:102068597:G:A	1.25781e-08	-1.78138	-2.70975e-10
102069466	chr10:102069466:A:G	3.04404e-08	-0.189231	-0.708342
102069826	chr10:102069826:C:T	1.78762e-08	-1.42987	-2.70975e-10
102069915	chr10:102069915:C:T	1.68625e-08	-1.62478	0.136526
102070551	chr10:102070551:AG:A	4.70631e-08	-1.76125e-10	-0.461855
102070575	chr10:102070575:G:A	2.31704e-08	-1.76125e-10	-1.17047
102070958	chr10:102070958:T:C	1.52061e-08	-1.59164	-2.70975e-10
102071196	chr10:102071196:G:A	2.29371e-08	-1.76125e-10	-1.18059
102071920	chr10:102071920:C:A	5.23469e-09	-1.68599	-0.972042
102072097	chr10:102072097:G:A	3.05986e-08	-1.76125e-10	-0.892388
102072121	chr10:102072121:A:G	5.08068e-08	-1.76125e-10	-0.385313
102072355	chr10:102072355:G:A	2.26069e-08	-1.76125e-10	-1.19509
102072686	chr10:102072686:G:A	4.29139e-08	-1.76125e-10	-0.554148
102073022	chr10:102073022:A:G	2.17875e-08	-1.76125e-10	-1.23201
102073501	chr10:102073501:CACTT:C	2.22888e-08	-1.76125e-10	-1.20926
102076050	chr10:102076050:T:C	1.63752e-08	-1.51758	-2.70975e-10
102076806	chr10:102076806:G:A	1.25037e-08	-1.78732	-2.70975e-10
102078740	chr10:102078740:G:A	2.5225e-08	-0.130036	-0.955473
102078760	chr10:102078760:A:C	3.11003e-08	-1.76125e-10	-0.876125
102079211	chr10:102079211:C:T	4.48099e-09	-1.78332	-1.03018
102079897	chr10:102079897:C:T	1.05742e-08	-1.69192	-0.263004
102079899	chr10:102079899:A:G	2.17992e-08	-1.76125e-10	-1.23147
102080389	chr10:102080389:C:T	2.4367e-08	-1.12011	-2.70975e-10
102080971	chr10:102080971:G:A	1.26483e-08	-1.77582	-2.70975e-10
102081034	chr10:102081034:G:A	5.03852e-09	-1.71905	-0.977183
102081230	chr10:102081230:G:A	4.82963e-09	-1.71849	-1.02009
102081586	chr10:102081586:A:G	1.26183e-08	-1.77819	-2.70975e-10
102082212	chr10:102082212:T:C	2.17493e-08	-1.76125e-10	-1.23376
102082373	chr10:102082373:C:T	1.27839e-08	-1.76516	-2.70975e-10
102082378	chr10:102082378:A:G	1.27481e-08	-1.76842	0.000460106
102082536	chr10:102082536:C:T	5.02974e-08	-1.29158	0.896189
102082537	chr10:102082537:G:A	2.25977e-08	-0.294063	-0.901433
102082966	chr10:102082966:C:T	1.36591e-08	-0.784454	-0.914483
102083943	chr10:102083943:A:G	4.18833e-08	-1.76125e-10	-0.578455
102084073	chr10:102084073:G:A	6.87653e-08	-0.0826432	-2.70975e-10
102084814	chr10:102084814:C:G	5.96109e-09	-1.76958	-0.758509
102085065	chr10:102085065:G:A	2.29998e-08	-1.76125e-10	-1.17786
102085178	chr10:102085178:A:G	1.7132e-08	-1.78853	0.316134
102085334	chr10:102085334:A:G	1.26101e-08	-1.77884	-2.70975e-10
102085343	chr10:102085343:A:G	2.34744e-08	-1.76125e-10	-1.15743
102085571	chr10:102085571:A:G	3.52821e-08	-0.120315	-0.629653
102086352	chr10:102086352:A:G	2.4311e-08	-1.76125e-10	-1.12241
102086663	chr10:102086663:G:T	2.71293e-08	-1.76125e-10	-1.01273
102086680	chr10:102086680:C:T	1.32395e-08	-1.73014	-2.70975e-10
102087283	chr10:102087283:C:T	2.64725e-08	-1.76125e-10	-1.03724
102088054	chr10:102088054:C:T	2.66269e-08	-1.76125e-10	-1.03142
102089631	chr10:102089631:G:A	2.20602e-08	-1.76125e-10	-1.21957
102090111	chr10:102090111:C:T	2.86584e-08	-1.76125e-10	-0.957895
102091148	chr10:102091148:C:T	3.84985e-08	-0.136786	-0.525939
102091461	chr10:102091461:C:T	2.32248e-08	-1.76125e-10	-1.16812
102092174	chr10:102092174:T:C	3.78242e-08	-1.76125e-10	-0.680393
102092497	chr10:102092497:G:A	6.80529e-09	-1.72912	-0.666521
102092536	chr10:102092536:A:G	2.27097e-08	-1.76125e-10	-1.19055
102092783	chr10:102092783:C:A	1.06332e-07	-1.76125e-10	0.353219
102092877	chr10:102092877:T:C	4.16212e-08	-1.76125e-10	-0.584733
102093305	chr10:102093305:AAAAAG:A	4.96829e-08	-1.7759	1.36821
102093790	chr10:102093790:C:T	7.19678e-09	-1.59443	-0.745282
102093863	chr10:102093863:G:A	4.27815e-08	-1.78746	1.23022
102094023	chr10:102094023:G:A	3.41374e-08	-0.943558	0.160607
102094096	chr10:102094096:C:A	5.4752e-09	-1.62511	-0.988
102094597	chr10:102094597:G:A	3.95965e-09	-1.75584	-1.18135
102094866	chr10:102094866:C:T	3.85876e-07	1.64217	-2.70975e-10
102095114	chr10:102095114:G:A	3.67731e-09	-1.78852	-1.22265
102095583	chr10:102095583:C:T	1.35191e-08	-1.70924	-2.70975e-10
102095591	chr10:102095591:G:A	9.98758e-08	0.290584	-2.70975e-10
102096179	chr10:102096179:T:C	3.72614e-09	-1.78464	-1.21333
102098547	chr10:102098547:C:T	5.15303e-09	-1.67438	-0.99938
102098776	chr10:102098776:C:T	2.17262e-08	-1.76125e-10	-1.23483
102098864	chr10:102098864:T:C	2.71345e-08	-1.76125e-10	-1.01254
102099328	chr10:102099328:T:C	3.02588e-08	-1.76125e-10	-0.903556
102099482	chr10:102099482:A:G	2.65395e-08	-1.76125e-10	-1.03471
102100116	chr10:102100116:G:A	5.01676e-08	-0.397973	-2.70975e-10
102100470	chr10:102100470:C:T	2.28374e-08	-1.76125e-10	-1.18494
102100849	chr10:102100849:C:T	2.39209e-08	-1.76125e-10	-1.13859
102102537	chr10:102102537:G:C	2.04968e-08	-0.65871	-0.634365
102102662	chr10:102102662:T:C	4.72904e-08	-1.78003	1.32299
102103939	chr10:102103939:T:C	5.65873e-09	-1.50386	-1.07628
102104344	chr10:102104344:G:A	2.84034e-08	-1.76125e-10	-0.966835
102105343	chr10:102105343:A:G	2.17602e-08	-1.76125e-10	-1.23326
102106206	chr10:102106206:A:C	2.19511e-08	-0.75494	-0.469584
102106242	chr10:102106242:G:A	1.77981e-08	-1.43425	-2.70975e-10
102106684	chr10:102106684:G:A	1.6165e-08	-1.53049	-2.70975e-10
102107634	chr10:102107634:G:A	4.30263e-08	-1.78496	1.23343
102107683	chr10:102107683:A:G	2.84936e-08	-1.76125e-10	-0.963662
102107797	chr10:102107797:T:G	7.08318e-08	-1.76125e-10	-0.0530352
102107829	chr10:102107829:A:G	2.3963e-08	-1.76125e-10	-1.13683
102109525	chr10:102109525:G:A	5.11819e-08	-0.377957	-2.70975e-10
102109781	chr10:102109781:T:C	2.34648e-08	-1.76125e-10	-1.15784
102109876	chr10:102109876:C:T	1.91822e-08	-1.35936	-2.70975e-10
102110385	chr10:102110385:C:T	4.37377e-08	-1.76125e-10	-0.535133
102110490	chr10:102110490:C:A	4.45395e-08	-1.78848	1.27152
102110589	chr10:102110589:C:T	6.87446e-08	-1.76125e-10	-0.0829455
102110739	chr10:102110739:C:T	2.82893e-08	-1.76125e-10	-0.970859
102111194	chr10:102111194:C:T	1.64101e-08	-1.51545	-2.70975e-10
102111369	chr10:102111369:C:T	2.74069e-08	-1.76125e-10	-1.00255
102111786	chr10:102111786:C:T	7.77087e-08	0.0396243	-2.70975e-10
102112131	chr10:102112131:C:T	2.19831e-08	-1.76125e-10	-1.22307
102112792	chr10:102112792:C:T	3.15698e-08	-1.76125e-10	-0.861141
102113716	chr10:102113716:G:C	4.14059e-09	-1.65764	-1.23487
102113903	chr10:102113903:A:T	1.90088e-08	-0.892116	-0.476325
102114219	chr10:102114219:T:C	1.60257e-08	-0.996064	-0.543086
102114317	chr10:102114317:C:A	1.82785e-08	-0.843105	-0.564513
102114386	chr10:102114386:C:T	3.44058e-08	-1.76125e-10	-0.775116
102114765	chr10:102114765:T:C	3.03973e-08	-1.76125e-10	-0.898989
102115013	chr10:102115013:G:A	1.39408e-08	-1.67853	-2.70975e-10
102115065	chr10:102115065:A:C	6.48215e-08	-0.141705	-2.70975e-10
102116654	chr10:102116654:C:T	2.21835e-08	-1.76125e-10	-1.214
102117097	chr10:102117097:A:G	4.03427e-08	-1.76125e-10	-0.615932
102117501	chr10:102117501:GC:G	2.41549e-08	-1.76125e-10	-1.12885
102117626	chr10:102117626:G:A	1.25126e-08	-1.78661	-2.70975e-10
102117790	chr10:102117790:C:T	1.28168e-08	-1.76259	-2.70975e-10
102118017	chr10:102118017:C:G	1.56845e-08	-1.52662	-0.0340495
102118145	chr10:102118145:T:C	7.60063e-09	-1.20995	-1.07516
102119061	chr10:102119061:G:A	2.13668e-08	-0.685769	-0.565736
102119143	chr10:102119143:G:C	2.77812e-08	-1.76125e-10	-0.988985
102119174	chr10:102119174:G:A	1.27084e-08	-1.77108	-2.70975e-10
102120552	chr10:102120552:G:A	6.45214e-09	-1.57974	-0.869192
102121640	chr10:102121640:G:A	1.24887e-08	-1.78852	-2.70975e-10
102122288	chr10:102122288:G:A	1.59086e-08	-0.595932	-0.950552
102122637	chr10:102122637:T:G	1.54946e-08	-0.679113	-0.893739
102123546	chr10:102123546:T:C	2.48771e-08	-1.76125e-10	-1.0994
102123687	chr10:102123687:C:T	2.17256e-08	-1.76125e-10	-1.23485
102124152	chr10:102124152:G:A	1.38625e-08	-0.84096	-0.843199
102124449	chr10:102124449:C:T	4.45102e-08	-1.78367	1.26605
102124588	chr10:102124588:G:A	2.43882e-08	-1.76125e-10	-1.11925
102125789	chr10:102125789:A:G	1.70795e-08	-1.47546	-2.70975e-10
102126152	chr10:102126152:G:A	1.51324e-08	-0.772429	-0.824076
102126161	chr10:102126161:T:C	1.56325e-08	-0.828332	-0.73566
102126281	chr10:102126281:G:A	1.60873e-08	-0.702202	-0.833109
102127231	chr10:102127231:CA:C	2.21709e-08	-1.76125e-10	-1.21456
102127390	chr10:102127390:T:TA	4.72258e-08	-1.78617	1.32777
102127455	chr10:102127455:G:A	1.29603e-08	-1.75145	-2.70975e-10
102128144	chr10:102128144:G:T	2.55478e-08	-0.544244	-0.528548
102128312	chr10:102128312:G:C	1.62013e-08	-1.52825	-2.70975e-10
102128439	chr10:102128439:C:T	2.61531e-08	-1.76125e-10	-1.04937
102128554	chr10:102128554:G:A	2.24389e-08	-1.76125e-10	-1.20254
102129265	chr10:102129265:G:A	2.5522e-08	-1.0738	-2.70975e-10
102129820	chr10:102129820:G:A	1.39346e-08	-0.776806	-0.90216
102131111	chr10:102131111:C:T	1.25495e-07	-1.76125e-10	0.518922
102131654	chr10:102131654:A:G	1.55157e-08	-1.57149	-2.70975e-10
102132006	chr10:102132006:A:C	1.53282e-08	-1.58365	-2.70975e-10
102132208	chr10:102132208:C:G	1.46921e-08	-0.769866	-0.856166
102132217	chr10:102132217:C:T	5.90426e-09	-1.75847	-0.779195
102132270	chr10:102132270:C:G	5.43445e-09	-1.53132	-1.08927
102132450	chr10:102132450:G:T	2.3741e-08	-1.14614	-2.70975e-10
102132496	chr10:102132496:A:T	2.71138e-08	-1.0133	-2.70975e-10
102134014	chr10:102134014:G:A	3.28108e-08	-1.76125e-10	-0.822586
102135182	chr10:102135182:C:A	6.14855e-09	-1.75066	-0.746462
102135670	chr10:102135670:C:T	1.30343e-08	-1.74576	-2.70975e-10
102136222	chr10:102136222:C:T	5.14425e-08	-1.78838	1.4155
102136565	chr10:102136565:C:A	1.48996e-08	-0.37901	-1.233
102137181	chr10:102137181:A:G	2.20134e-08	-1.76125e-10	-1.22169
102137467	chr10:102137467:G:A	2.51377e-08	-1.76125e-10	-1.08897
102137778	chr10:102137778:C:T	3.13379e-08	-1.76125e-10	-0.868513
102140114	chr10:102140114:A:G	1.4609e-08	-1.6317	-2.70975e-10
102140972	chr10:102140972:G:A	1.63734e-08	-0.609534	-0.908151
102142301	chr10:102142301:CTA:C	1.36139e-08	-1.33983	-0.362417
102142343	chr10:102142343:C:T	2.5599e-08	-1.76125e-10	-1.07079
102142827	chr10:102142827:C:T	3.97552e-08	-1.78701	1.1564
102142920	chr10:102142920:G:C	1.58283e-08	-1.55154	-2.70975e-10
102143241	chr10:102143241:T:C	2.48629e-08	-1.76125e-10	-1.09997
102143428	chr10:102143428:G:A	2.08327e-08	-0.568083	-0.708736
102144100	chr10:102144100:T:C	2.44848e-08	-1.76125e-10	-1.11529
102144717	chr10:102144717:C:T	2.70423e-08	-1.76125e-10	-1.01594
102145379	chr10:102145379:C:T	2.68902e-08	-1.76125e-10	-1.02158
102145443	chr10:102145443:C:T	2.56633e-08	-1.76125e-10	-1.06828
102145587	chr10:102145587:G:A	3.79976e-08	-1.78339	1.10757
102145631	chr10:102145631:G:A	2.79509e-08	-1.76125e-10	-0.982894
102145748	chr10:102145748:C:T	2.70639e-08	-1.76125e-10	-1.01514
102146022	chr10:102146022:A:G	4.19067e-09	-1.69705	-1.18343
102146722	chr10:102146722:G:C	2.19478e-08	-1.76125e-10	-1.22468
102147412	chr10:102147412:T:C	2.5113e-08	-1.76125e-10	-1.08996
102147923	chr10:102147923:C:T	1.80443e-08	-0.70178	-0.71873
102148323	chr10:102148323:G:A	1.407e-08	-1.39259	-0.2767
102149356	chr10:102149356:T:G	2.9119e-08	-1.76125e-10	-0.941951
102150931	chr10:102150931:T:C	3.3456e-08	-0.803112	-2.70975e-10
102153157	chr10:102153157:C:T	1.25394e-08	-1.78447	-2.70975e-10
102153927	chr10:102153927:C:G	1.32523e-08	-1.72917	-2.70975e-10
102156496	chr10:102156496:CCTAGGTTCAAGTGATTCTCCTGCTTCAGCCTT:C	2.4825e-08	-1.76125e-10	-1.10149
102156649	chr10:102156649:G:T	2.18977e-08	-1.76125e-10	-1.22696
102158414	chr10:102158414:A:G	1.52548e-08	-0.696856	-0.891594
102158564	chr10:102158564:G:A	9.22613e-09	-1.10565	-0.98565
102159099	chr10:102159099:G:C	2.18175e-08	-1.76125e-10	-1.23063
102160077	chr10:102160077:AG:A	2.4527e-08	-1.76125e-10	-1.11357
102160129	chr10:102160129:G:A	2.23912e-08	-1.76125e-10	-1.20467
102160415	chr10:102160415:T:G	1.79503e-08	-0.712279	-0.713456
102160587	chr10:102160587:G:T	2.65467e-08	-1.76125e-10	-1.03444
102160718	chr10:102160718:T:C	1.52137e-08	-0.934943	-0.656204
102161091	chr10:102161091:C:T	2.20426e-08	-1.76125e-10	-1.22037
102161528	chr10:102161528:G:A	1.85727e-08	-1.39165	-2.70975e-10
102161895	chr10:102161895:A:G	3.02319e-08	-1.76125e-10	-0.904444
102163139	chr10:102163139:G:T	5.66074e-09	-1.70368	-0.876109
102163267	chr10:102163267:T:TA	1.33675e-08	-0.69849	-1.02203
102163282	chr10:102163282:C:T	4.34255e-08	-1.76125e-10	-0.542296
102164225	chr10:102164225:CAGA:C	2.18351e-08	-1.76125e-10	-1.22983
102164494	chr10:102164494:G:A	3.82002e-08	-0.875097	0.204594
102164811	chr10:102164811:G:A	4.17582e-09	-1.6744	-1.20963
102165351	chr10:102165351:C:T	2.65145e-08	-1.76125e-10	-1.03565
102167801	chr10:102167801:C:T	1.70856e-08	-1.78491	0.309801
102168110	chr10:102168110:A:G	2.35121e-08	-1.76125e-10	-1.15583
102168133	chr10:102168133:C:A	1.46954e-08	-1.62581	-2.70975e-10
102168617	chr10:102168617:G:A	1.16894e-08	-0.847432	-1.00723
102169081	chr10:102169081:A:G	1.11503e-07	-1.78832	2.18903
102169235	chr10:102169235:A:T	2.77271e-08	-1.76125e-10	-0.990934
102169517	chr10:102169517:G:A	2.18422e-08	-1.76125e-10	-1.2295
102169609	chr10:102169609:G:C	5.29861e-08	-0.927281	0.583967
102170849	chr10:102170849:C:T	3.79933e-09	-1.78412	-1.1944
102171287	chr10:102171287:C:T	4.23401e-08	-0.567608	-2.70975e-10
102172190	chr10:102172190:C:A	2.18794e-08	-1.76125e-10	-1.2278
102172547	chr10:102172547:C:T	2.51756e-08	-1.76125e-10	-1.08747
102172651	chr10:102172651:C:T	3.96135e-09	-1.76862	-1.16814
102172963	chr10:102172963:G:C	5.29052e-08	-1.26109	0.916252
102173151	chr10:102173151:A:G	1.87323e-08	-1.38309	-2.70975e-10
102174218	chr10:102174218:TTTTC:T	4.8741e-08	-0.913909	0.487087
102174247	chr10:102174247:A:G	1.43326e-07	-1.76125e-10	0.651779
102175388	chr10:102175388:T:C	3.31836e-08	-1.76125e-10	-0.811288
102175900	chr10:102175900:G:C	4.6381e-09	-1.78706	-0.991981
102176021	chr10:102176021:G:T	1.53871e-08	-0.634943	-0.944867
102176569	chr10:102176569:C:T	3.73501e-08	-0.999164	0.306157
102176653	chr10:102176653:C:T	3.61427e-08	-1.76125e-10	-0.725868
102176867	chr10:102176867:T:C	4.95416e-09	-1.78101	-0.932108
102177487	chr10:102177487:C:T	2.29619e-08	-1.63742	0.45791
102177839	chr10:102177839:C:G	1.24888e-08	-1.78851	-2.70975e-10
102178682	chr10:102178682:C:T	2.04416e-08	-1.29577	-2.70975e-10
102179497	chr10:102179497:G:C	3.20045e-08	-1.76125e-10	-0.847466
102180872	chr10:102180872:G:A	6.2543e-09	-1.60033	-0.879742
102181663	chr10:102181663:A:G	2.55977e-08	-1.76125e-10	-1.07084
102182118	chr10:102182118:C:T	1.92984e-08	-1.35332	-2.70975e-10
102182753	chr10:102182753:A:AT	3.06234e-08	-1.76125e-10	-0.89158
102182842	chr10:102182842:C:G	5.07706e-08	-0.386025	-2.70975e-10
102182939	chr10:102182939:A:G	2.18834e-08	0.00312381	-1.23074
102183150	chr10:102183150:A:C	4.25722e-09	-1.74759	-1.11714
102183210	chr10:102183210:C:A	2.24727e-08	-1.76125e-10	-1.20104
102183709	chr10:102183709:T:C	4.16364e-09	-1.7727	-1.11426
102184286	chr10:102184286:G:A	2.17607e-08	-1.76125e-10	-1.23324
102185101	chr10:102185101:G:A	2.68149e-08	-1.76125e-10	-1.02438
102186723	chr10:102186723:C:G	1.67545e-08	-0.45897	-1.0357
102186973	chr10:102186973:G:T	3.39667e-08	-1.76125e-10	-0.787963
102187776	chr10:102187776:G:T	2.20317e-08	-1.76125e-10	-1.22086
102187960	chr10:102187960:A:G	2.22623e-08	-1.76125e-10	-1.21045
102188412	chr10:102188412:G:T	2.2183e-08	-1.76125e-10	-1.21402
102188480	chr10:102188480:G:A	2.22269e-08	-1.76125e-10	-1.21204
102188613	chr10:102188613:C:T	2.23096e-08	-1.76125e-10	-1.20833
102189654	chr10:102189654:G:A	2.20886e-08	-1.76125e-10	-1.21828
102189800	chr10:102189800:T:C	1.51745e-08	-1.59372	-2.70975e-10
102190467	chr10:102190467:C:T	2.25775e-08	-1.76125e-10	-1.19639
102192058	chr10:102192058:C:T	2.29806e-08	-1.76125e-10	-1.17869
102192566	chr10:102192566:G:T	9.24349e-09	-1.52046	-0.568961
102193038	chr10:102193038:A:G	2.52418e-08	-1.76125e-10	-1.08484
102193055	chr10:102193055:A:G	3.94312e-08	-1.20311	0.564322
102193120	chr10:102193120:T:C	4.21593e-08	-1.17812	0.60623
102193181	chr10:102193181:C:T	6.92499e-09	-1.58212	-0.796089
102193681	chr10:102193681:C:T	4.76491e-08	-1.76125e-10	-0.449478
102194125	chr10:102194125:T:C	2.19939e-08	-1.76125e-10	-1.22258
102195808	chr10:102195808:A:G	2.29098e-08	-1.76125e-10	-1.18178
102196126	chr10:102196126:C:T	2.1731e-08	-1.76125e-10	-1.2346
102196854	chr10:102196854:T:C	2.20973e-08	-1.76125e-10	-1.21789
102197650	chr10:102197650:G:A	7.8149e-09	-1.51652	-0.740792
102197892	chr10:102197892:T:A	2.21226e-08	-1.76125e-10	-1.21675
102197965	chr10:102197965:G:C	2.97615e-08	-1.31204	0.391912
102198126	chr10:102198126:G:A	7.4162e-08	-0.00709067	-2.70975e-10
102198894	chr10:102198894:T:C	6.26167e-09	-1.51758	-0.961313
102200153	chr10:102200153:G:T	2.17845e-08	-1.76125e-10	-1.23214
102200342	chr10:102200342:C:A	6.32385e-09	-1.40189	-1.06712
102200594	chr10:102200594:T:C	8.12632e-09	-1.49371	-0.724524
102200650	chr10:102200650:TC:T	1.36114e-08	-1.76368	0.0612508
102200725	chr10:102200725:C:T	1.15523e-07	-1.76125e-10	0.436128
102200849	chr10:102200849:C:T	3.26798e-08	-1.76125e-10	-0.826586
102200997	chr10:102200997:T:G	2.18069e-08	-1.76125e-10	-1.23112
102201060	chr10:102201060:C:T	1.10091e-08	-0.680405	-1.23421
102201119	chr10:102201119:G:A	4.1816e-09	-1.74866	-1.13399
102201256	chr10:102201256:A:T	2.13402e-08	-1.25275	-2.70975e-10
102201349	chr10:102201349:G:C	1.15523e-07	-1.76125e-10	0.436128
102201462	chr10:102201462:A:G	2.43546e-08	0.105949	-1.22657
102202720	chr10:102202720:AT:A	2.26708e-08	-1.76125e-10	-1.19227
102203540	chr10:102203540:CT:C	2.28225e-08	-1.76125e-10	-1.1856
102203638	chr10:102203638:A:G	6.25387e-09	-1.24608	-1.23406
102203640	chr10:102203640:C:G	3.122e-08	0.229021	-1.1013
102204225	chr10:102204225:A:G	1.47144e-08	-1.62452	-2.70975e-10
102206388	chr10:102206388:A:C	1.40017e-08	-1.67416	-2.70975e-10
102206777	chr10:102206777:G:A	1.18347e-07	-1.76125e-10	0.46028
102207159	chr10:102207159:G:A	2.90897e-08	-0.94296	-2.70975e-10
102207219	chr10:102207219:T:TTAAG	3.14899e-08	-1.76125e-10	-0.863678
102207416	chr10:102207416:A:G	3.32831e-08	-1.49511	0.686817
102207833	chr10:102207833:T:C	1.40762e-07	1.86258	-1.22885
102208298	chr10:102208298:G:A	2.19762e-08	-1.76125e-10	-1.22338
102208311	chr10:102208311:T:C	3.96609e-08	-1.76125e-10	-0.632978
102208790	chr10:102208790:G:A	1.79695e-08	-1.42467	-2.70975e-10
102208838	chr10:102208838:C:T	2.24095e-08	-1.76125e-10	-1.20386
102209013	chr10:102209013:G:A	2.17384e-08	-1.76125e-10	-1.23426
102209087	chr10:102209087:AT:A	3.0989e-08	-1.76125e-10	-0.879712
102211452	chr10:102211452:G:A	1.27307e-08	-1.76933	-2.70975e-10
102212884	chr10:102212884:A:G	1.99066e-07	-1.76125e-10	0.980292
102212990	chr10:102212990:T:C	1.31077e-08	-1.74014	-2.70975e-10
102213504	chr10:102213504:A:G	2.87901e-08	-0.953311	-2.70975e-10
102213959	chr10:102213959:G:A	9.81106e-09	-1.7876	-0.242236
102214477	chr10:102214477:A:G	2.6192e-08	-1.76125e-10	-1.04789
102215303	chr10:102215303:C:T	2.33682e-08	-1.76125e-10	-1.16197
102216036	chr10:102216036:G:A	8.57912e-09	-1.77744	-0.386576
102216180	chr10:102216180:G:A	2.3128e-08	-1.76125e-10	-1.1723
102216289	chr10:102216289:G:A	2.33412e-08	-1.76125e-10	-1.16313
102217031	chr10:102217031:C:T	4.11852e-08	-1.32194	0.726676
102217467	chr10:102217467:T:TCAATC	2.33378e-08	0.0644453	-1.22771
102218067	chr10:102218067:A:C	2.09698e-08	-0.434768	-0.83549
102218500	chr10:102218500:A:AAT	4.95093e-08	-1.76125e-10	-0.411183
102218576	chr10:102218576:T:A	1.01927e-08	-1.78847	-0.203202
102218709	chr10:102218709:G:A	2.25511e-08	-1.76125e-10	-1.19756
102219168	chr10:102219168:T:A	6.7199e-09	-1.47431	-0.933954
102219356	chr10:102219356:G:A	1.26722e-08	-1.77393	-2.70975e-10
102219530	chr10:102219530:G:A	2.39241e-08	-1.76125e-10	-1.13846
102219694	chr10:102219694:G:A	4.54865e-08	-1.76125e-10	-0.495927
102219784	chr10:102219784:C:T	2.39977e-08	-1.13538	-2.70975e-10
102220221	chr10:102220221:G:T	4.51373e-08	-1.76125e-10	-0.503633
102220749	chr10:102220749:A:G	2.38104e-08	-1.76125e-10	-1.14322
102221516	chr10:102221516:G:T	2.39555e-08	-1.76125e-10	-1.13714
102221926	chr10:102221926:C:T	2.11936e-08	-1.25964	-2.70975e-10
102222521	chr10:102222521:A:G	2.4239e-08	-1.12538	-2.70975e-10
102223013	chr10:102223013:A:T	2.50614e-08	-1.76125e-10	-1.09201
102223330	chr10:102223330:T:C	3.19783e-08	0.330616	-1.1789
102223340	chr10:102223340:T:A	2.29915e-08	-1.76125e-10	-1.17822
102224303	chr10:102224303:C:T	3.82934e-08	0.136824	-0.80489
102224633	chr10:102224633:T:C	2.29342e-08	-1.76125e-10	-1.18072
102224847	chr10:102224847:T:C	2.31445e-08	-1.76125e-10	-1.17159
102224850	chr10:102224850:A:G	1.32165e-08	-1.73188	-2.70975e-10
102228118	chr10:102228118:C:T	2.82834e-08	-0.210717	-0.760351
102228653	chr10:102228653:C:G	2.51713e-08	-1.76125e-10	-1.08764
102231233	chr10:102231233:G:C	2.17346e-08	-1.76125e-10	-1.23444
102231446	chr10:102231446:G:C	2.53698e-08	-1.76125e-10	-1.07978
102232661	chr10:102232661:G:A	2.42016e-08	-1.12692	-2.70975e-10
102232812	chr10:102232812:A:G	5.11913e-08	0.841757	-1.21953
102232842	chr10:102232842:C:T	6.70477e-08	1.02919	-1.13713
102232907	chr10:102232907:A:G	2.20502e-08	-1.76125e-10	-1.22002
102232985	chr10:102232985:G:A	2.53482e-08	-1.76125e-10	-1.08064
102233207	chr10:102233207:T:C	5.3686e-08	0.878418	-1.20861
102233278	chr10:102233278:G:A	1.67061e-08	-0.439897	-1.05767
102236497	chr10:102236497:A:G	2.3178e-08	-1.76125e-10	-1.17014
102236819	chr10:102236819:A:T	5.23075e-08	0.866485	-1.22269
102236836	chr10:102236836:A:AGAG	2.17488e-08	-1.76125e-10	-1.23379
102237320	chr10:102237320:C:T	1.65219e-08	-0.273759	-1.2349
102238111	chr10:102238111:T:C	3.36184e-08	-1.76125e-10	-0.79827
102238914	chr10:102238914:A:T	6.07188e-08	1.00046	-1.20755
102239898	chr10:102239898:T:C	2.18005e-08	-1.76125e-10	-1.23141
102240022	chr10:102240022:G:A	1.55851e-08	-1.56703	-2.70975e-10
102240027	chr10:102240027:A:C	2.18236e-08	-1.76125e-10	-1.23035
102240373	chr10:102240373:G:A	2.17442e-08	-1.76125e-10	-1.234
102240386	chr10:102240386:T:G	2.27358e-08	-1.76125e-10	-1.1894
102240916	chr10:102240916:G:A	2.43935e-08	-1.76125e-10	-1.11903
102241645	chr10:102241645:C:T	3.75457e-08	-1.58328	0.895491
102242652	chr10:102242652:A:G	7.4447e-08	1.20981	-1.21307
102242736	chr10:102242736:G:C	1.39749e-08	-1.67608	-2.70975e-10
102243552	chr10:102243552:G:A	2.20035e-08	-1.76125e-10	-1.22214
102244192	chr10:102244192:C:T	2.22815e-08	-1.76125e-10	-1.20958
102244438	chr10:102244438:G:A	1.16347e-08	-1.73963	-0.119728
102244896	chr10:102244896:T:G	7.65679e-09	-1.04291	-1.23484
102245365	chr10:102245365:C:G	1.274e-08	-1.7686	-2.70975e-10
102245629	chr10:102245629:G:A	6.15637e-08	1.02182	-1.21509
102245653	chr10:102245653:T:C	1.49349e-07	1.57915	-0.8862
102246022	chr10:102246022:C:T	2.9447e-08	-1.76125e-10	-0.930752
102246321	chr10:102246321:G:T	5.39714e-08	-1.76125e-10	-0.324889
102246590	chr10:102246590:T:C	1.24916e-08	-1.78829	-2.70975e-10
102248307	chr10:102248307:C:T	2.20085e-08	-1.76125e-10	-1.22191
102248448	chr10:102248448:T:C	2.25237e-08	-1.76125e-10	-1.19878
102248523	chr10:102248523:A:C	5.83494e-08	0.959946	-1.20684
102248771	chr10:102248771:A:C	2.22795e-08	-1.76125e-10	-1.20968
102248870	chr10:102248870:A:C	2.72775e-08	-1.76125e-10	-1.00728
102248964	chr10:102248964:C:T	5.29572e-08	-1.76125e-10	-0.343859
102248994	chr10:102248994:G:A	6.33508e-08	1.02062	-1.18528
102249746	chr10:102249746:C:A	5.60808e-09	-1.39419	-1.19494
102250092	chr10:102250092:GT:G	6.41258e-08	1.04607	-1.19857
102250543	chr10:102250543:T:A	1.96819e-08	-1.33364	-2.70975e-10
102250880	chr10:102250880:C:G	5.98165e-09	-1.31358	-1.21106
102250945	chr10:102250945:G:A	1.95416e-08	-0.736431	-0.604366
102251573	chr10:102251573:A:G	1.40497e-08	-1.67074	-2.70975e-10
102252920	chr10:102252920:T:C	6.30998e-08	1.02339	-1.19201
102253184	chr10:102253184:T:C	6.12506e-08	0.990331	-1.1887
102253577	chr10:102253577:G:T	2.24116e-08	-1.76125e-10	-1.20376
102253765	chr10:102253765:C:T	2.1995e-08	-1.76125e-10	-1.22253
102253838	chr10:102253838:C:G	1.36216e-08	-1.70169	-2.70975e-10
102254198	chr10:102254198:T:C	7.7229e-09	-1.03836	-1.23079
102254463	chr10:102254463:G:C	2.17548e-08	-1.76125e-10	-1.23351
102255056	chr10:102255056:T:C	2.18627e-08	-1.76125e-10	-1.22856
102255114	chr10:102255114:C:T	2.1995e-08	-1.76125e-10	-1.22253
102255497	chr10:102255497:A:G	2.43935e-08	-1.76125e-10	-1.11903
102255522	chr10:102255522:A:G	2.87021e-07	2.35821	-1.012
102255980	chr10:102255980:C:T	1.31062e-08	-0.507227	-1.23303
102256423	chr10:102256423:T:C	2.28953e-08	-1.76125e-10	-1.18241
102257121	chr10:102257121:G:A	2.81213e-08	-1.76125e-10	-0.976814
102257289	chr10:102257289:T:G	2.78107e-08	-1.76125e-10	-0.987922
102257421	chr10:102257421:G:A	2.32382e-08	-1.76125e-10	-1.16755
102257846	chr10:102257846:C:T	1.25697e-08	-1.78206	-2.70975e-10
102257864	chr10:102257864:G:C	2.18191e-08	-1.76125e-10	-1.23056
102257877	chr10:102257877:G:C	2.17896e-08	-1.76125e-10	-1.23191
102257988	chr10:102257988:G:A	2.55944e-08	-1.76125e-10	-1.07097
102258228	chr10:102258228:T:C	2.18412e-08	-1.76125e-10	-1.22955
102258275	chr10:102258275:C:T	2.65068e-08	-1.76125e-10	-1.03594
102258322	chr10:102258322:T:A	3.16583e-08	-1.76125e-10	-0.858342
102259690	chr10:102259690:C:A	5.49518e-08	0.484618	-0.791504
102259732	chr10:102259732:A:G	1.31622e-08	-1.736	-2.70975e-10
102259999	chr10:102259999:T:C	2.2045e-08	-1.76125e-10	-1.22026
102260635	chr10:102260635:A:G	2.97241e-08	-1.76125e-10	-0.921385
102261328	chr10:102261328:A:G	5.87006e-09	-1.35082	-1.19266
102261620	chr10:102261620:T:C	2.17329e-08	-1.76125e-10	-1.23452
102261784	chr10:102261784:A:G	5.86481e-08	0.516042	-0.757831
102262370	chr10:102262370:TTA:T	2.308e-08	-1.76125e-10	-1.17437
102262849	chr10:102262849:C:T	5.50593e-08	-0.304932	-2.70975e-10
102264114	chr10:102264114:C:T	2.28465e-07	0.779251	0.338788
102265626	chr10:102265626:A:G	6.25837e-08	1.038	-1.21484
102265653	chr10:102265653:C:G	4.10263e-09	-1.73789	-1.16383
102265959	chr10:102265959:C:T	5.69768e-08	-0.270698	-2.70975e-10
102266021	chr10:102266021:A:G	2.297e-08	-1.76125e-10	-1.17915
102266195	chr10:102266195:T:C	3.39161e-08	-1.76125e-10	-0.789453
102268294	chr10:102268294:C:G	3.04166e-08	-1.76125e-10	-0.898353
102268750	chr10:102268750:C:A	7.28696e-08	1.18678	-1.21145
102269371	chr10:102269371:G:T	2.17493e-08	-1.76125e-10	-1.23376
102269428	chr10:102269428:C:G	2.28943e-08	-1.76125e-10	-1.18246
102269550	chr10:102269550:A:C	1.12258e-08	-1.7487	-0.146433
102269709	chr10:102269709:C:T	1.8726e-08	-1.38343	-2.70975e-10
102269965	chr10:102269965:G:A	2.27231e-08	-1.76125e-10	-1.18996
102270437	chr10:102270437:T:C	2.17948e-08	-1.76125e-10	-1.23167
102270444	chr10:102270444:G:A	6.2367e-08	1.01508	-1.19538
102271130	chr10:102271130:T:C	2.18491e-08	-1.76125e-10	-1.22918
102271461	chr10:102271461:A:G	2.29888e-08	-1.76125e-10	-1.17834
102271532	chr10:102271532:T:C	5.8524e-08	0.945984	-1.18989
102271641	chr10:102271641:G:A	2.89568e-08	-1.76125e-10	-0.947539
102274877	chr10:102274877:A:G	1.80762e-08	-0.787713	-0.631036
102276251	chr10:102276251:G:A	6.96237e-08	1.14989	-1.22013
102276598	chr10:102276598:G:A	6.40086e-08	1.05973	-1.21406
102276692	chr10:102276692:T:A	6.77913e-08	1.11338	-1.21029
102276958	chr10:102276958:T:G	1.95987e-08	-1.61929	0.281411
102277576	chr10:102277576:G:A	1.49576e-08	-0.376001	-1.23212
102277668	chr10:102277668:C:T	3.09736e-08	-1.64075	0.760538
102277987	chr10:102277987:T:C	1.02917e-08	-1.06249	-0.919521
102278425	chr10:102278425:A:G	3.49709e-08	-1.76125e-10	-0.758828
102278660	chr10:102278660:G:A	2.32387e-08	-1.76125e-10	-1.16752
102278786	chr10:102278786:G:A	4.02482e-08	-0.618278	-2.70975e-10
102279009	chr10:102279009:A:G	1.37941e-08	-0.454616	-1.23449
102279217	chr10:102279217:G:A	1.25021e-08	-1.78745	-2.70975e-10
102280639	chr10:102280639:G:A	2.40091e-08	-1.76125e-10	-1.13491
102281581	chr10:102281581:G:A	2.30708e-08	-1.76125e-10	-1.17478
102281950	chr10:102281950:A:G	4.3099e-08	-0.549843	-2.70975e-10
102282357	chr10:102282357:G:A	4.7408e-08	-1.76125e-10	-0.454553
102282852	chr10:102282852:G:A	3.88152e-08	-1.59105	0.936523
102283258	chr10:102283258:A:G	3.26811e-08	-1.61674	0.79019
102284061	chr10:102284061:A:C	2.43031e-08	-1.76125e-10	-1.12274
102284088	chr10:102284088:A:ACT	1.50045e-08	-0.591093	-1.0139
102284216	chr10:102284216:AT:A	2.79056e-08	-1.76125e-10	-0.984516
102284277	chr10:102284277:A:G	1.64186e-08	-1.51493	-2.70975e-10
102285425	chr10:102285425:C:T	2.33088e-08	-1.76125e-10	-1.16451
102286871	chr10:102286871:AGT:A	6.04652e-08	1.00627	-1.21754
102287795	chr10:102287795:C:G	1.21815e-08	-1.74654	-0.0668842
102287862	chr10:102287862:C:T	2.87461e-08	-1.61539	0.660551
102288254	chr10:102288254:T:G	2.29019e-08	-1.76125e-10	-1.18212
102288438	chr10:102288438:G:A	2.76851e-08	-1.76125e-10	-0.992448
102288480	chr10:102288480:G:C	2.1847e-08	-1.76125e-10	-1.22928
102289393	chr10:102289393:G:A	6.28767e-08	1.0288	-1.20096
102289971	chr10:102289971:C:T	2.18394e-08	-1.76125e-10	-1.22963
102290209	chr10:102290209:C:T	6.78101e-08	1.11097	-1.20761
102290249	chr10:102290249:G:A	6.62525e-08	1.0886	-1.20847
102290422	chr10:102290422:A:T	2.28103e-08	-1.76125e-10	-1.18613
102290635	chr10:102290635:A:G	2.91133e-08	-1.62099	0.678843
102291140	chr10:102291140:TTTTC:T	3.21907e-08	-1.59019	0.748527
102291408	chr10:102291408:G:T	1.47065e-06	2.98012	-2.70975e-10
102292811	chr10:102292811:G:A	2.17984e-08	-1.76125e-10	-1.23151
102293400	chr10:102293400:TTATC:T	6.09861e-08	1.01168	-1.21437
102293955	chr10:102293955:T:G	1.64997e-08	-1.51	-2.70975e-10
102294621	chr10:102294621:C:T	1.9902e-08	-1.32252	-2.70975e-10
102294860	chr10:102294860:C:T	2.47233e-08	-1.76125e-10	-1.1056
102295361	chr10:102295361:A:G	2.29863e-08	-1.76125e-10	-1.17844
102295799	chr10:102295799:C:T	4.66632e-08	-1.76125e-10	-0.470388
102295955	chr10:102295955:T:C	2.28101e-08	-1.76125e-10	-1.18614
102296226	chr10:102296226:A:G	4.08102e-09	-1.73805	-1.16895
102296511	chr10:102296511:A:G	6.4304e-08	1.05589	-1.20561
102296610	chr10:102296610:C:T	2.77005e-08	-1.76125e-10	-0.991891
102296671	chr10:102296671:G:A	1.23057e-08	-1.74835	-0.0549318
102296709	chr10:102296709:C:T	6.42678e-08	1.05835	-1.20864
102297195	chr10:102297195:T:C	1.46224e-08	-1.75486	0.124069
102297916	chr10:102297916:A:G	2.1737e-08	-1.76125e-10	-1.23433
102297931	chr10:102297931:G:T	6.85909e-08	1.11903	-1.20421
102297939	chr10:102297939:G:T	2.50509e-08	-1.76125e-10	-1.09243
102298030	chr10:102298030:T:G	3.04166e-08	-1.76125e-10	-0.898353
102298037	chr10:102298037:T:C	3.74957e-08	-1.76125e-10	-0.689118
102298764	chr10:102298764:G:A	1.9928e-08	-1.32122	-2.70975e-10
102298880	chr10:102298880:C:G	2.27226e-08	-1.76125e-10	-1.18998
102299238	chr10:102299238:T:C	2.79592e-08	-1.76125e-10	-0.982595
102299636	chr10:102299636:G:A	2.76999e-08	-1.76125e-10	-0.991916
102299659	chr10:102299659:G:A	3.4022e-08	-1.76125e-10	-0.786335
102300678	chr10:102300678:G:T	2.06745e-08	-1.28444	-2.70975e-10
102300772	chr10:102300772:C:T	5.66331e-08	0.924244	-1.20099
102301063	chr10:102301063:A:G	2.21972e-08	-1.76125e-10	-1.21338
102301368	chr10:102301368:T:C	2.20248e-08	-1.76125e-10	-1.22117
102302737	chr10:102302737:A:G	1.58396e-07	0.623943	0.127814
102302931	chr10:102302931:A:G	4.97267e-08	-1.76125e-10	-0.406801
102303610	chr10:102303610:A:G	6.41873e-08	1.0337	-1.18523
102303860	chr10:102303860:A:G	2.17255e-08	-1.76125e-10	-1.23486
102304287	chr10:102304287:C:T	2.25558e-08	-1.76125e-10	-1.19735
102304345	chr10:102304345:C:T	1.13915e-08	-1.76163	-0.118843
102304791	chr10:102304791:A:G	1.3459e-08	-0.662796	-1.0509
102305089	chr10:102305089:C:A	3.14514e-08	-1.76125e-10	-0.864901
102305128	chr10:102305128:C:G	6.22419e-08	0.98667	-1.16898
102305472	chr10:102305472:T:C	2.17252e-08	-1.76125e-10	-1.23487
102306482	chr10:102306482:G:A	9.25149e-09	-1.76899	-0.319572
102306750	chr10:102306750:A:T	4.03124e-09	-1.75432	-1.16495
102306883	chr10:102306883:A:G	3.37114e-08	-1.76125e-10	-0.795506
102306951	chr10:102306951:ATC:A	2.59751e-08	-1.76125e-10	-1.0562
102307246	chr10:102307246:T:C	2.99724e-08	-1.76125e-10	-0.913067
102307266	chr10:102307266:A:G	6.38538e-08	1.04635	-1.2031
102307476	chr10:102307476:G:A	1.00033e-07	0.292159	-2.70975e-10
102308290	chr10:102308290:A:T	2.68763e-08	-1.0221	-2.70975e-10
102310259	chr10:102310259:A:G	2.43157e-08	-1.63964	0.517419
102310318	chr10:102310318:C:T	4.25148e-08	-1.76125e-10	-0.563492
102311460	chr10:102311460:A:G	9.54843e-08	-1.76125e-10	0.245619
102312570	chr10:102312570:T:C	6.74685e-08	1.10864	-1.21032
102312652	chr10:102312652:A:G	2.5073e-08	-1.76125e-10	-1.09155
102314020	chr10:102314020:A:G	2.27265e-08	-1.76125e-10	-1.18981
102314302	chr10:102314302:A:G	2.21842e-08	-1.76125e-10	-1.21396
102314308	chr10:102314308:C:G	1.23239e-08	-1.67757	-0.124234
102314394	chr10:102314394:G:A	2.75243e-08	-1.76125e-10	-0.998272
102314583	chr10:102314583:G:T	1.13412e-08	-1.65985	-0.225051
102315460	chr10:102315460:A:G	1.64776e-08	-0.491278	-1.02006
102315784	chr10:102315784:T:G	6.72021e-08	1.07905	-1.18469
102315964	chr10:102315964:T:C	6.6736e-08	1.05103	-1.16362
102316179	chr10:102316179:T:C	1.73813e-07	2.07233	-1.2277
102316268	chr10:102316268:G:A	6.08484e-08	0.969493	-1.17445
102316282	chr10:102316282:T:C	3.40436e-08	-1.61807	0.832364
102316335	chr10:102316335:C:T	3.19303e-08	-1.76125e-10	-0.849789
102317185	chr10:102317185:TACTCCAGA:T	2.36798e-08	-1.76125e-10	-1.14872
102317596	chr10:102317596:C:T	1.20902e-07	-1.76125e-10	0.481635
102317625	chr10:102317625:A:G	2.20095e-08	-1.76125e-10	-1.22187
102317746	chr10:102317746:C:T	2.33549e-08	-1.76125e-10	-1.16254
102317904	chr10:102317904:T:A	2.48766e-08	-1.76125e-10	-1.09941
102318287	chr10:102318287:A:G	3.71728e-09	-1.77201	-1.22834
102318677	chr10:102318677:C:A	3.06078e-08	-1.76125e-10	-0.892088
102318830	chr10:102318830:G:A	2.53734e-08	-1.07964	-2.70975e-10
102318894	chr10:102318894:C:G	4.92978e-08	-1.76125e-10	-0.415464
102318959	chr10:102318959:T:C	1.31753e-08	-1.735	-2.70975e-10
102320061	chr10:102320061:T:C	5.27439e-09	-1.43234	-1.21814
102320196	chr10:102320196:A:G	2.17807e-08	-1.76125e-10	-1.23232
102320471	chr10:102320471:A:G	9.07124e-09	-1.75505	-0.353188
102320826	chr10:102320826:C:T	1.041e-08	-1.14838	-0.82219
102320956	chr10:102320956:C:T	2.29569e-08	-1.76125e-10	-1.17972
102321624	chr10:102321624:T:C	6.217e-09	-1.26775	-1.21831
102321632	chr10:102321632:C:T	1.36419e-07	1.7165	-1.11412
102321759	chr10:102321759:G:A	1.16114e-07	-1.76125e-10	0.441228
102321879	chr10:102321879:G:A	2.27154e-08	-1.76125e-10	-1.1903
102322440	chr10:102322440:T:C	1.44072e-08	-1.64562	-2.70975e-10
102322545	chr10:102322545:C:T	2.18749e-08	-1.76125e-10	-1.228
102323117	chr10:102323117:A:C	2.28348e-08	-1.76125e-10	-1.18506
102323388	chr10:102323388:C:T	2.17841e-08	-1.76125e-10	-1.23216
102324151	chr10:102324151:T:C	1.00016e-08	-1.72639	-0.284203
102325132	chr10:102325132:A:G	4.03297e-09	-1.75459	-1.16425
102325610	chr10:102325610:G:A	2.17256e-08	-1.76125e-10	-1.23485
102326323	chr10:102326323:A:G	2.84957e-08	-1.76125e-10	-0.963589
102327457	chr10:102327457:G:A	2.58811e-08	-1.05983	-2.70975e-10
102327472	chr10:102327472:A:G	5.06016e-08	-1.76125e-10	-0.38936
102328107	chr10:102328107:G:A	7.66862e-09	-1.74201	-0.534199
102328543	chr10:102328543:A:G	1.25446e-08	-1.78406	-2.70975e-10
102329357	chr10:102329357:T:A	2.2537e-08	-1.76125e-10	-1.19818
102329658	chr10:102329658:T:G	1.29883e-08	-0.623833	-1.12546
102330554	chr10:102330554:C:T	1.78097e-08	-0.201048	-1.23255
102330579	chr10:102330579:A:G	5.20715e-08	-1.76125e-10	-0.360726
102331161	chr10:102331161:G:A	2.23076e-08	-1.76125e-10	-1.20842
102331328	chr10:102331328:C:T	2.18205e-08	-1.76125e-10	-1.23049
102332279	chr10:102332279:C:T	2.69073e-08	-1.76125e-10	-1.02095
102333196	chr10:102333196:A:G	4.85918e-08	-0.429888	-2.70975e-10
102333901	chr10:102333901:C:A	2.2651e-08	-1.76125e-10	-1.19314
102334176	chr10:102334176:A:G	2.18149e-08	-1.76125e-10	-1.23075
102334741	chr10:102334741:C:T	2.37149e-08	-1.64819	0.500947
102334773	chr10:102334773:G:A	2.17447e-08	-1.76125e-10	-1.23397
102335289	chr10:102335289:T:C	2.17289e-08	-1.76125e-10	-1.2347
102335383	chr10:102335383:G:A	2.25738e-08	-1.76125e-10	-1.19655
102336054	chr10:102336054:C:G	5.96207e-08	0.587198	-0.812537
102336839	chr10:102336839:A:ATGAT	2.18253e-08	-1.76125e-10	-1.23027
102338239	chr10:102338239:T:TC	2.18163e-08	-1.76125e-10	-1.23069
102338932	chr10:102338932:A:G	3.41332e-08	-1.76125e-10	-0.783073
102339129	chr10:102339129:G:A	2.17579e-08	-1.76125e-10	-1.23337
102339192	chr10:102339192:G:A	5.63611e-08	0.928336	-1.2099
102340101	chr10:102340101:G:A	1.04914e-06	2.64239	-2.70975e-10
102340352	chr10:102340352:A:C	1.48124e-08	-1.63445	0.0165673
102340459	chr10:102340459:G:C	2.41534e-08	-1.76125e-10	-1.12892
102340976	chr10:102340976:G:A	1.21087e-08	-1.77503	-0.0443959
102341382	chr10:102341382:G:A	2.18651e-08	-1.76125e-10	-1.22845
102341658	chr10:102341658:A:G	2.18669e-08	-1.76125e-10	-1.22837
102341899	chr10:102341899:C:T	2.17939e-08	-1.76125e-10	-1.23171
102342746	chr10:102342746:T:G	2.19041e-08	-1.76125e-10	-1.22667
102344672	chr10:102344672:G:T	1.27325e-08	-1.76918	-2.70975e-10
102344812	chr10:102344812:A:G	2.69313e-08	-1.76125e-10	-1.02005
102344940	chr10:102344940:G:T	3.94559e-08	-1.76125e-10	-0.638159
102345065	chr10:102345065:C:T	7.81208e-09	-1.75738	-0.500291
102345112	chr10:102345112:T:C	1.35301e-08	-1.61791	-0.0905172
102345424	chr10:102345424:G:A	6.73883e-08	-1.76125e-10	-0.102871
102345968	chr10:102345968:G:C	1.30772e-08	-1.74247	-2.70975e-10
102346323	chr10:102346323:T:G	2.77222e-08	-1.76125e-10	-0.991111
102346443	chr10:102346443:T:C	2.55314e-07	0.836351	0.392801
102346545	chr10:102346545:G:T	2.20803e-08	-1.76125e-10	-1.21866
102347434	chr10:102347434:C:T	6.39469e-09	-1.22352	-1.23435
102347497	chr10:102347497:T:C	2.17999e-08	-1.76125e-10	-1.23144
102347983	chr10:102347983:T:C	2.09461e-08	-1.27139	-2.70975e-10
102348657	chr10:102348657:G:A	4.82926e-07	1.86652	-2.70975e-10
102349349	chr10:102349349:A:G	1.65342e-08	-0.509858	-0.998053
102350250	chr10:102350250:T:C	1.01973e-07	-1.76125e-10	0.311367
102352451	chr10:102352451:T:C	2.2932e-08	-1.76125e-10	-1.18081
102352980	chr10:102352980:T:C	7.51253e-08	1.22067	-1.21486
102353184	chr10:102353184:G:A	2.2651e-08	-1.76125e-10	-1.19314
102354478	chr10:102354478:CCT:C	2.62642e-08	-1.76125e-10	-1.04514
102354571	chr10:102354571:T:C	7.49514e-08	1.214	-1.21051
102354715	chr10:102354715:G:A	2.23782e-08	-1.76125e-10	-1.20526
102355129	chr10:102355129:C:T	1.13385e-08	-0.718641	-1.16649
102355505	chr10:102355505:G:A	1.08816e-07	0.376316	-2.70975e-10
102355638	chr10:102355638:A:T	5.61651e-09	-1.35324	-1.23439
102356314	chr10:102356314:C:T	2.25163e-08	-1.76125e-10	-1.1991
102357252	chr10:102357252:T:C	7.21561e-08	1.16244	-1.19696
102357647	chr10:102357647:T:C	9.00457e-09	-1.74688	-0.368733
102358516	chr10:102358516:C:T	2.39751e-08	-1.13633	-2.70975e-10
102358666	chr10:102358666:G:A	2.17628e-08	-1.76125e-10	-1.23314
102358877	chr10:102358877:T:C	6.26553e-09	-1.2434	-1.23488
102359128	chr10:102359128:G:A	2.18702e-08	-1.76125e-10	-1.22822
102359226	chr10:102359226:G:C	3.6945e-08	-0.703912	-2.70975e-10
102359947	chr10:102359947:G:A	1.98301e-08	-1.32614	-2.70975e-10
102360728	chr10:102360728:A:G	2.29875e-08	-1.76125e-10	-1.17839
102360929	chr10:102360929:T:C	2.1937e-08	-1.76125e-10	-1.22517
102361282	chr10:102361282:T:C	2.29177e-08	-1.76125e-10	-1.18144
102361345	chr10:102361345:T:C	2.33548e-08	-1.76125e-10	-1.16254
102361374	chr10:102361374:C:A	1.25439e-08	-1.78411	-2.70975e-10
102362057	chr10:102362057:T:C	1.27248e-08	-1.76979	-2.70975e-10
102362158	chr10:102362158:A:G	2.17309e-08	-1.76125e-10	-1.23461
102362349	chr10:102362349:C:T	4.55608e-08	-0.494296	-2.70975e-10
102363085	chr10:102363085:A:G	6.6775e-09	-1.31621	-1.09839
102363858	chr10:102363858:G:T	1.25096e-08	-1.78685	-2.70975e-10
102364848	chr10:102364848:C:T	4.99314e-09	-1.47084	-1.23444
102364961	chr10:102364961:G:C	4.50005e-08	-1.76125e-10	-0.50667
102364980	chr10:102364980:C:T	2.19293e-08	-1.43632	0.210796
102365915	chr10:102365915:A:AATC	2.42565e-08	-1.76125e-10	-1.12466
102365917	chr10:102365917:T:G	2.39123e-08	-1.76125e-10	-1.13895
102367414	chr10:102367414:G:A	7.939e-08	0.565937	-0.504907
102370789	chr10:102370789:G:A	5.42506e-08	-1.76125e-10	-0.319729
102371329	chr10:102371329:G:T	2.17896e-08	-1.76125e-10	-1.23191
102371727	chr10:102371727:A:G	2.407e-08	-1.76125e-10	-1.13238
102371994	chr10:102371994:G:C	9.2258e-09	-0.904093	-1.18725
102374827	chr10:102374827:T:G	2.18123e-08	-1.76125e-10	-1.23087
102375693	chr10:102375693:C:T	2.09928e-08	-1.62651	0.357351
102375826	chr10:102375826:C:T	4.4958e-08	-0.507615	-2.70975e-10
102376222	chr10:102376222:C:T	4.7068e-08	-1.76125e-10	-0.46175
102376712	chr10:102376712:T:C	3.04166e-08	-1.76125e-10	-0.898353
102376972	chr10:102376972:A:G	2.18746e-08	-1.76125e-10	-1.22802
102377116	chr10:102377116:G:A	2.18875e-08	-1.76125e-10	-1.22743
102377363	chr10:102377363:A:T	3.17912e-08	-1.76125e-10	-0.854152
102378639	chr10:102378639:AATAAAAT:A	2.89937e-08	-1.76125e-10	-0.946263
102379239	chr10:102379239:C:T	1.50652e-08	-0.371718	-1.22924
102380593	chr10:102380593:G:A	3.71376e-09	-1.78768	-1.21362
102380598	chr10:102380598:C:T	1.80588e-08	-1.47757	0.0578571
102380845	chr10:102380845:G:A	3.44716e-08	0.446167	-1.21937
102382810	chr10:102382810:G:A	2.27724e-08	-1.76125e-10	-1.18779
102383026	chr10:102383026:C:T	2.34728e-08	-1.46503	0.307525
102383043	chr10:102383043:C:T	3.85628e-09	-1.78	-1.18364
102383600	chr10:102383600:T:C	4.03762e-08	-1.76125e-10	-0.615104
102383824	chr10:102383824:T:C	2.21338e-08	-1.75373	0.537494
102384109	chr10:102384109:TC:T	4.6753e-09	-1.7172	-1.05385
102385314	chr10:102385314:A:G	2.68286e-08	-1.76125e-10	-1.02388
102386265	chr10:102386265:T:C	5.45277e-08	-0.314634	-2.70975e-10
102386443	chr10:102386443:T:G	4.94703e-08	-1.76125e-10	-0.41197
102387608	chr10:102387608:G:A	3.89281e-09	-1.78659	-1.16762
102388109	chr10:102388109:C:T	5.46397e-08	0.411642	-0.724225
102388659	chr10:102388659:A:G	2.22642e-08	-1.76125e-10	-1.21036
102388861	chr10:102388861:T:A	2.04763e-08	-1.55577	0.261695
102389121	chr10:102389121:G:T	2.1793e-08	-1.76125e-10	-1.23176
102389770	chr10:102389770:T:C	2.44089e-08	-1.76125e-10	-1.1184
102390057	chr10:102390057:C:G	1.59414e-08	-0.411554	-1.13287
102390166	chr10:102390166:C:T	2.21584e-08	-1.76125e-10	-1.21512
102390385	chr10:102390385:G:C	5.57925e-09	-1.36242	-1.23187
102390520	chr10:102390520:G:A	3.06022e-08	-1.76125e-10	-0.892273
102390697	chr10:102390697:A:G	1.45353e-08	-1.6698	0.0330379
102390790	chr10:102390790:C:G	2.35965e-08	-1.76125e-10	-1.15225
102391242	chr10:102391242:T:C	1.79225e-08	-0.289144	-1.13814
102391540	chr10:102391540:C:A	1.82815e-08	-1.40745	-2.70975e-10
102391647	chr10:102391647:G:A	2.51346e-08	-1.76125e-10	-1.0891
102392093	chr10:102392093:A:G	2.24429e-08	-1.76125e-10	-1.20237
102392386	chr10:102392386:C:A	1.69712e-08	-0.364177	-1.11765
102392676	chr10:102392676:T:C	1.33109e-08	-1.72476	-2.70975e-10
102392696	chr10:102392696:T:C	3.18326e-08	-1.76125e-10	-0.852851
102392809	chr10:102392809:C:T	2.52537e-08	-1.08437	-2.70975e-10
102392994	chr10:102392994:G:A	1.30132e-08	-1.75439	0.00701262
102393028	chr10:102393028:T:C	2.25714e-08	-1.76125e-10	-1.19666
102393245	chr10:102393245:TAATCCAA:T	5.53403e-09	-1.37471	-1.22771
102393977	chr10:102393977:G:A	2.20552e-08	-1.76125e-10	-1.21979
102394568	chr10:102394568:CG:C	5.77217e-09	-1.32979	-1.23051
102394926	chr10:102394926:C:T	2.19061e-08	-1.76125e-10	-1.22658
102395564	chr10:102395564:G:A	2.18409e-08	-1.76125e-10	-1.22956
102395588	chr10:102395588:T:C	3.65522e-08	-0.714601	-2.70975e-10
102396066	chr10:102396066:A:T	1.69822e-08	-1.48117	-2.70975e-10
102396626	chr10:102396626:T:G	2.8082e-08	-1.76125e-10	-0.978214
102396633	chr10:102396633:G:GT	1.63587e-08	-0.327898	-1.19069
102396635	chr10:102396635:T:TG	2.18126e-08	-1.76125e-10	-1.23086
102397154	chr10:102397154:A:G	1.31284e-08	-1.74065	0.00208536
102397500	chr10:102397500:G:C	2.17246e-08	-1.76125e-10	-1.2349
102397954	chr10:102397954:T:G	4.92593e-08	0.513628	-0.929873
102397970	chr10:102397970:C:T	8.47442e-09	-1.54659	-0.629701
102398190	chr10:102398190:C:A	1.24939e-08	-1.7881	-2.70975e-10
102398332	chr10:102398332:G:A	2.18171e-08	-1.76125e-10	-1.23065
102399236	chr10:102399236:TG:T	3.52212e-08	-1.76125e-10	-0.751694
102399439	chr10:102399439:A:G	2.1791e-08	-1.76125e-10	-1.23185
102400725	chr10:102400725:G:A	2.20078e-08	-1.76125e-10	-1.22195
102401464	chr10:102401464:C:T	3.97004e-08	-0.631981	-2.70975e-10
102401718	chr10:102401718:A:C	1.5628e-08	-1.56428	-2.70975e-10
102401967	chr10:102401967:A:G	3.01528e-08	-0.240095	-0.66697
102402210	chr10:102402210:T:C	2.48955e-08	0.0679371	-1.16659
102402608	chr10:102402608:A:C	1.38683e-08	-1.28778	-0.395956
102403613	chr10:102403613:T:A	1.27641e-08	-1.76671	-2.70975e-10
102403812	chr10:102403812:G:A	2.00384e-08	-0.115352	-1.20034
102404453	chr10:102404453:G:C	6.78427e-08	1.13827	-1.23442
102404731	chr10:102404731:G:A	4.69304e-08	0.0594685	-0.524145
102405095	chr10:102405095:C:T	7.57891e-08	0.0146112	-2.70975e-10
102405805	chr10:102405805:A:G	2.33349e-08	-1.76125e-10	-1.16339
102406500	chr10:102406500:T:C	4.08927e-09	-1.78849	-1.11648
102406747	chr10:102406747:T:C	8.60876e-09	-0.927274	-1.23329
102407077	chr10:102407077:G:A	2.19066e-08	-1.76125e-10	-1.22656
102407277	chr10:102407277:G:A	5.45077e-09	-1.43157	-1.18602
102407859	chr10:102407859:AG:A	2.17249e-08	-1.76125e-10	-1.23488
102408368	chr10:102408368:T:C	4.85251e-09	-1.50645	-1.2274
102409176	chr10:102409176:G:T	3.63608e-08	-1.76125e-10	-0.719852
102409584	chr10:102409584:G:A	2.17878e-08	-1.76125e-10	-1.23199
102409740	chr10:102409740:C:G	2.17875e-08	-1.76125e-10	-1.23201
102409976	chr10:102409976:C:T	2.37962e-08	0.0613815	-1.2052
102410237	chr10:102410237:TCTC:T	2.53082e-08	-1.76125e-10	-1.08221
102410447	chr10:102410447:T:C	3.92232e-08	0.498476	-1.14255
102410528	chr10:102410528:C:A	2.17879e-08	-1.76125e-10	-1.23199
102410599	chr10:102410599:C:A	2.67138e-08	-1.76125e-10	-1.02816
102410767	chr10:102410767:AGCCCT:A	1.49871e-08	-1.60615	-2.70975e-10
102411030	chr10:102411030:C:T	2.5638e-08	-1.76125e-10	-1.06927
102411084	chr10:102411084:G:A	3.35121e-08	-1.76125e-10	-0.801436
102411294	chr10:102411294:C:CCTATCCCTCTTCTCAGGAG	2.53764e-08	-1.76125e-10	-1.07952
102412355	chr10:102412355:C:T	3.05465e-08	-0.894091	-2.70975e-10
102412988	chr10:102412988:G:A	2.26973e-08	-1.76125e-10	-1.1911
102414981	chr10:102414981:C:T	2.17875e-08	-1.76125e-10	-1.23201
102415138	chr10:102415138:G:A	9.66378e-09	-0.963852	-1.08111
102415777	chr10:102415777:C:T	2.1732e-08	-1.76125e-10	-1.23456
102415892	chr10:102415892:A:G	1.6258e-08	-1.2284	-0.296361
102417276	chr10:102417276:T:G	2.17311e-08	-1.76125e-10	-1.2346
102417280	chr10:102417280:T:A	2.17306e-08	-1.76125e-10	-1.23462
102417517	chr10:102417517:T:C	2.71723e-08	-1.76125e-10	-1.01114
102417853	chr10:102417853:C:T	5.57199e-08	-0.293006	-2.70975e-10
102418224	chr10:102418224:TAAC:T	8.11063e-09	-1.56762	-0.652548
102418448	chr10:102418448:G:A	2.88855e-08	-1.76125e-10	-0.950002
102419462	chr10:102419462:C:A	4.80421e-09	-1.60617	-1.13768
102420227	chr10:102420227:C:G	2.19019e-08	-1.76125e-10	-1.22677
102420410	chr10:102420410:A:C	2.19213e-08	-1.76125e-10	-1.22588
102421213	chr10:102421213:G:A	2.18164e-08	-1.76125e-10	-1.23068
102421249	chr10:102421249:G:C	8.03518e-09	-1.68408	-0.545431
102421609	chr10:102421609:G:C	2.8962e-08	-0.210069	-0.737291
102424324	chr10:102424324:G:A	3.92038e-08	0.540882	-1.18545
102424432	chr10:102424432:T:C	4.87904e-09	-1.76602	-0.962377
102424456	chr10:102424456:G:A	4.39965e-09	-1.67684	-1.15498
102425196	chr10:102425196:C:G	2.00357e-08	-0.10212	-1.21371
102426407	chr10:102426407:C:G	2.17516e-08	-1.76125e-10	-1.23365
102427676	chr10:102427676:A:C	2.89293e-08	-1.76125e-10	-0.948487
102428083	chr10:102428083:A:AAT	2.43943e-08	-1.76125e-10	-1.11899
102428084	chr10:102428084:GAC:G	2.43768e-08	-1.76125e-10	-1.11971
102428478	chr10:102428478:A:G	2.87966e-08	-1.76125e-10	-0.953087
102428502	chr10:102428502:G:T	2.02536e-08	-0.108428	-1.19658
102431844	chr10:102431844:T:C	4.52606e-09	-1.74145	-1.06204
102431856	chr10:102431856:G:A	2.37346e-08	-1.76125e-10	-1.14641
102432043	chr10:102432043:C:T	4.61704e-09	-1.73211	-1.05148
102432051	chr10:102432051:T:C	2.3788e-08	-1.76125e-10	-1.14416
102432810	chr10:102432810:C:A	8.02321e-08	0.953065	-0.881484
102432934	chr10:102432934:T:C	5.64354e-09	-1.50426	-1.07857
102433069	chr10:102433069:G:T	7.9667e-09	-1.44208	-0.795998
102433847	chr10:102433847:C:T	2.17473e-08	-1.76125e-10	-1.23385
102434077	chr10:102434077:G:A	7.93355e-08	1.01675	-0.956413
102434735	chr10:102434735:C:A	2.18811e-08	-1.76125e-10	-1.22772
102435445	chr10:102435445:A:G	1.61799e-08	-0.326897	-1.20268
102436293	chr10:102436293:A:G	1.44748e-08	-1.64094	-2.70975e-10
102436512	chr10:102436512:C:T	2.18978e-08	-1.76125e-10	-1.22696
102437109	chr10:102437109:C:T	7.98602e-09	-1.7767	-0.458948
102437570	chr10:102437570:A:G	8.71732e-08	1.13135	-0.976796
102437606	chr10:102437606:TG:T	3.64594e-09	-1.78804	-1.23169
102437693	chr10:102437693:T:C	3.2974e-08	-0.31431	-0.503315
102437940	chr10:102437940:T:C	2.79048e-08	-1.76125e-10	-0.984545
102438354	chr10:102438354:G:A	7.37667e-09	-1.12212	-1.1929
102438771	chr10:102438771:A:G	1.6406e-08	-1.11579	-0.399906
102439457	chr10:102439457:C:T	8.33202e-09	-1.46567	-0.727566
102439816	chr10:102439816:C:T	3.34192e-08	0.427873	-1.23209
102441155	chr10:102441155:C:T	2.72798e-08	-1.0072	-2.70975e-10
102441566	chr10:102441566:C:T	1.27171e-08	-1.7704	-2.70975e-10
102441624	chr10:102441624:A:G	7.61795e-09	-1.77735	-0.505487
102441841	chr10:102441841:C:T	2.3648e-08	0.0464602	-1.19652
102442238	chr10:102442238:A:G	7.69687e-09	-1.77912	-0.493414
102442949	chr10:102442949:T:C	3.08271e-08	-1.76125e-10	-0.884948
102443322	chr10:102443322:C:T	6.16527e-08	-1.76125e-10	-0.191826
102443327	chr10:102443327:G:A	2.32834e-08	-1.76125e-10	-1.1656
102443953	chr10:102443953:A:AT	2.23275e-08	-1.76125e-10	-1.20752
102444383	chr10:102444383:T:C	3.69013e-09	-1.77391	-1.23377
102444533	chr10:102444533:C:A	4.48388e-09	-1.74645	-1.0664
102445747	chr10:102445747:A:G	6.22709e-09	-1.76101	-0.723426
102446135	chr10:102446135:G:A	6.15768e-08	-1.76125e-10	-0.193057
102446899	chr10:102446899:A:G	2.32162e-08	-1.76125e-10	-1.16849
102447051	chr10:102447051:T:C	1.84776e-08	-0.59886	-0.797925
102448042	chr10:102448042:C:A	4.54473e-09	-1.75578	-1.04359
102448701	chr10:102448701:C:T	1.5563e-08	-1.56845	-2.70975e-10
102448989	chr10:102448989:G:A	2.21221e-08	-1.76125e-10	-1.21677
102450978	chr10:102450978:C:A	1.6473e-08	-0.668745	-0.842875
102452872	chr10:102452872:G:T	1.54114e-08	-1.57824	-2.70975e-10
102453745	chr10:102453745:C:T	1.39132e-08	-0.451913	-1.2286
102454073	chr10:102454073:T:C	2.84988e-08	-1.76125e-10	-0.96348
102454291	chr10:102454291:A:T	8.97983e-08	-0.465889	0.650112
102454607	chr10:102454607:T:C	2.11597e-08	-0.0411447	-1.2201
102454770	chr10:102454770:CT:C	3.38136e-08	-1.76125e-10	-0.79248
102455121	chr10:102455121:T:G	7.35147e-08	-1.76293	1.74707
102455246	chr10:102455246:T:G	3.28418e-08	-0.821641	-2.70975e-10
102455318	chr10:102455318:CTCTT:C	2.61239e-08	0.0700559	-1.12055
102456835	chr10:102456835:C:T	6.55852e-09	-1.2542	-1.17838
102456848	chr10:102456848:G:T	1.01732e-08	-1.15948	-0.834102
102457102	chr10:102457102:C:G	4.02112e-08	-1.71396	1.09476
102457684	chr10:102457684:A:G	1.20089e-08	-0.933841	-0.893852
102457835	chr10:102457835:T:C	1.86188e-08	-0.228652	-1.16052
102457996	chr10:102457996:A:G	2.04483e-08	-0.0954076	-1.20004
102458075	chr10:102458075:C:T	2.94427e-08	-1.76125e-10	-0.930896
102458241	chr10:102458241:G:A	9.69072e-09	-0.807588	-1.23459
102458277	chr10:102458277:C:T	2.23891e-08	-1.76125e-10	-1.20477
102458469	chr10:102458469:T:C	2.84701e-08	-1.76125e-10	-0.964489
102459093	chr10:102459093:C:A	6.17018e-09	-1.316	-1.17762
102459228	chr10:102459228:G:A	2.38265e-08	-1.76125e-10	-1.14255
102459375	chr10:102459375:T:C	3.44891e-08	-0.46658	-0.30612
102459400	chr10:102459400:T:C	1.63118e-08	-1.52145	-2.70975e-10
102459491	chr10:102459491:G:A	4.27978e-08	-1.76125e-10	-0.556857
102459536	chr10:102459536:A:G	2.43836e-08	-0.538193	-0.58124
102459890	chr10:102459890:C:T	2.41611e-08	-1.76125e-10	-1.1286
102460093	chr10:102460093:G:A	2.34135e-08	-1.76125e-10	-1.16003
102460094	chr10:102460094:G:A	2.33989e-08	-1.76125e-10	-1.16065
102460151	chr10:102460151:T:C	1.26173e-08	-1.77827	-2.70975e-10
102460394	chr10:102460394:G:A	2.19823e-08	-1.76125e-10	-1.22311
102460544	chr10:102460544:C:A	4.63788e-07	2.16018	-0.334098
102460819	chr10:102460819:C:T	1.279e-08	-0.808569	-0.95611
102461772	chr10:102461772:T:C	4.38483e-08	-0.180467	-0.352139
102462056	chr10:102462056:G:A	2.78821e-08	-1.76125e-10	-0.985357
102463274	chr10:102463274:G:A	1.92976e-08	-0.299386	-1.05398
102463431	chr10:102463431:C:A	2.79834e-08	-1.76125e-10	-0.981732
102463871	chr10:102463871:T:C	9.48527e-05	8.19089	-1.04415
102464061	chr10:102464061:G:A	2.19047e-08	-1.76125e-10	-1.22664
102464074	chr10:102464074:G:A	0.000148885	8.51447	-0.916886
102464460	chr10:102464460:A:T	2.93754e-08	-1.76125e-10	-0.933187
102464606	chr10:102464606:A:G	2.1753e-08	-1.76125e-10	-1.23359
102465559	chr10:102465559:C:G	0.000111729	8.50446	-1.19397
102465733	chr10:102465733:G:A	2.19985e-08	-1.76125e-10	-1.22237
102466057	chr10:102466057:A:G	5.58385e-08	-0.29088	-2.70975e-10
102466075	chr10:102466075:T:C	2.91009e-06	4.89284	-1.23025
102466184	chr10:102466184:G:A	1.99935e-07	1.98748	-1.00282
102466651	chr10:102466651:T:TA	7.13857e-06	5.71255	-1.15262
102467073	chr10:102467073:C:T	0.000166108	8.9233	-1.21626
102467077	chr10:102467077:G:A	6.5523e-09	-1.26778	-1.16575
102467226	chr10:102467226:A:G	6.98149e-05	8.06962	-1.22936
102467676	chr10:102467676:G:A	0.00017221	8.97598	-1.23285
102467866	chr10:102467866:C:T	0.00017109	8.96523	-1.22862
102467904	chr10:102467904:T:C	0.000101465	8.44448	-1.23035
102468050	chr10:102468050:T:G	2.1814e-08	-1.76125e-10	-1.23079
102468193	chr10:102468193:A:G	2.25676e-08	-1.76125e-10	-1.19683
102468392	chr10:102468392:G:A	9.37374e-05	8.36626	-1.23136
102468542	chr10:102468542:C:A	0.000102685	8.45991	-1.23384
102469300	chr10:102469300:C:CA	8.83305e-05	8.30942	-1.23393
102469312	chr10:102469312:C:T	2.65142e-08	-1.76125e-10	-1.03566
102469616	chr10:102469616:A:AG	3.0596e-07	1.75396	-0.343853
102469831	chr10:102469831:G:A	1.21908e-08	-0.766005	-1.04666
102470028	chr10:102470028:C:T	8.58843e-05	8.2773	-1.22988
102470307	chr10:102470307:T:C	9.12079e-05	8.33769	-1.23014
102470399	chr10:102470399:A:G	8.26689e-05	8.22914	-1.21988
102470680	chr10:102470680:C:G	1.77937e-08	-0.287601	-1.1469
102470734	chr10:102470734:G:A	2.61422e-08	-1.76125e-10	-1.04979
102471297	chr10:102471297:A:G	7.75723e-05	8.17469	-1.22907
102471446	chr10:102471446:A:G	1.27249e-08	-1.76978	-2.70975e-10
102471894	chr10:102471894:A:G	7.21577e-05	8.10449	-1.23122
102472096	chr10:102472096:G:A	2.65449e-08	-1.76125e-10	-1.0345
102472959	chr10:102472959:G:A	7.00203e-05	8.07402	-1.23082
102473052	chr10:102473052:T:G	7.80733e-05	8.17906	-1.227
102473771	chr10:102473771:C:T	2.29632e-08	-1.76125e-10	-1.17945
102474405	chr10:102474405:G:A	2.17707e-08	-1.76125e-10	-1.23278
102474525	chr10:102474525:A:G	1.48529e-08	-1.61515	-2.70975e-10
102474831	chr10:102474831:A:G	7.23391e-07	1.84525	0.425357
102475024	chr10:102475024:G:GC	5.70039e-06	5.06745	-0.732504
102475099	chr10:102475099:C:T	3.21901e-08	-1.76125e-10	-0.841685
102475434	chr10:102475434:C:T	2.19112e-08	-1.76125e-10	-1.22635
102476199	chr10:102476199:G:C	5.76168e-06	5.45296	-1.10732
102476215	chr10:102476215:G:A	1.86683e-08	-0.361043	-1.02547
102476221	chr10:102476221:C:T	0.000232934	8.34074	-0.295578
102476519	chr10:102476519:C:T	4.2041e-06	5.16392	-1.13345
102476724	chr10:102476724:G:A	2.62702e-06	4.79395	-1.23369
102476785	chr10:102476785:T:C	6.76608e-06	5.61248	-1.10614
102476795	chr10:102476795:C:T	3.75544e-06	5.02022	-1.1026
102476888	chr10:102476888:G:A	1.35947e-08	-0.636131	-1.06753
102477172	chr10:102477172:T:C	5.61937e-06	5.29865	-0.978018
102477250	chr10:102477250:A:G	0.000380844	8.8629	-0.326102
102477598	chr10:102477598:G:C	3.57932e-08	-1.76125e-10	-0.735584
102478080	chr10:102478080:T:G	1.26202e-08	-1.77804	-2.70975e-10
102479360	chr10:102479360:C:T	1.70629e-07	-1.76125e-10	0.826148
102480246	chr10:102480246:C:T	7.66696e-06	5.7162	-1.08487
102480681	chr10:102480681:A:G	7.65102e-06	5.46365	-0.834401
102480741	chr10:102480741:A:G	9.55565e-06	5.65028	-0.798736
102480789	chr10:102480789:A:T	2.17351e-08	-1.76125e-10	-1.23441
102481332	chr10:102481332:G:T	2.17264e-08	-1.76125e-10	-1.23481
102481618	chr10:102481618:A:G	6.90486e-06	5.36037	-0.83373
102481926	chr10:102481926:G:T	5.4689e-07	2.10263	-0.111729
102482226	chr10:102482226:T:C	1.85367e-08	-0.169815	-1.22377
102482291	chr10:102482291:A:G	3.53707e-08	-1.76125e-10	-0.747458
102483129	chr10:102483129:G:A	7.31547e-06	5.67076	-1.08635
102483668	chr10:102483668:G:A	2.17246e-08	-1.76125e-10	-1.2349
102484126	chr10:102484126:C:T	6.84908e-06	5.60498	-1.08645
102484147	chr10:102484147:G:A	2.205e-08	-1.76125e-10	-1.22003
102484382	chr10:102484382:G:T	7.48903e-06	5.68881	-1.08096
102484566	chr10:102484566:T:A	8.62831e-06	5.59284	-0.843375
102485792	chr10:102485792:C:T	6.43114e-06	5.56028	-1.10472
102485818	chr10:102485818:G:A	1.07109e-05	5.73183	-0.766161
102485831	chr10:102485831:G:A	6.3789e-05	7.47843	-0.728437
102486101	chr10:102486101:T:C	8.52858e-06	5.57994	-0.842109
102486464	chr10:102486464:C:T	0.000809541	9.58866	-0.297784
102486546	chr10:102486546:G:A	0.000848943	9.53715	-0.198746
102486561	chr10:102486561:G:A	5.60544e-07	2.1407	-0.125134
102486998	chr10:102486998:C:G	9.36538e-06	5.61072	-0.779291
102487390	chr10:102487390:G:A	2.58216e-08	-1.76125e-10	-1.06213
102487479	chr10:102487479:G:A	3.61085e-07	1.57577	-2.70975e-10
102487706	chr10:102487706:A:G	3.54368e-06	4.90038	-1.04081
102487728	chr10:102487728:T:C	9.08602e-06	5.46328	-0.662134
102487781	chr10:102487781:G:A	5.68685e-06	5.42937	-1.09681
102487832	chr10:102487832:C:T	1.3687e-05	6.03209	-0.821234
102487920	chr10:102487920:C:T	2.57047e-08	-1.76125e-10	-1.06667
102487923	chr10:102487923:G:A	4.55841e-08	-1.76125e-10	-0.493783
102487924	chr10:102487924:C:T	6.66943e-06	5.60326	-1.11131
102488349	chr10:102488349:T:A	1.0006e-05	5.70913	-0.811531
102489468	chr10:102489468:T:C	2.24626e-08	-1.76125e-10	-1.20149
102490082	chr10:102490082:A:T	1.31627e-07	1.68205	-1.11542
102490452	chr10:102490452:CT:C	9.50546e-06	5.67051	-0.824235
102490521	chr10:102490521:A:G	4.77086e-07	2.09396	-0.239607
102491485	chr10:102491485:T:C	4.24126e-07	1.99765	-0.260961
102491701	chr10:102491701:G:A	1.01241e-05	5.73097	-0.821634
102491960	chr10:102491960:A:G	3.09031e-07	-1.76125e-10	1.4201
102492311	chr10:102492311:C:T	2.64837e-08	-1.76125e-10	-1.03681
102492750	chr10:102492750:C:T	2.65414e-08	-1.76125e-10	-1.03464
102492820	chr10:102492820:A:C	1.45639e-08	-1.6348	-2.70975e-10
102493553	chr10:102493553:C:T	4.32805e-07	1.75695	-2.70975e-10
102493750	chr10:102493750:T:C	9.67442e-06	5.6991	-0.835206
102493978	chr10:102493978:C:T	1.79263e-08	-1.42707	-2.70975e-10
102494754	chr10:102494754:G:A	2.21051e-08	-1.76125e-10	-1.21754
102494866	chr10:102494866:G:A	9.66227e-06	5.77743	-0.914792
102495341	chr10:102495341:G:A	6.43791e-06	5.60411	-1.14749
102495349	chr10:102495349:C:G	1.03587e-05	5.78449	-0.852253
102495401	chr10:102495401:T:C	9.95263e-06	5.74423	-0.851978
102495527	chr10:102495527:C:T	8.5472e-06	5.70908	-0.969062
102496056	chr10:102496056:C:T	1.23184e-05	5.92977	-0.824264
102496251	chr10:102496251:T:C	2.6016e-08	-1.76125e-10	-1.05463
102497301	chr10:102497301:C:T	2.19857e-08	-1.76125e-10	-1.22295
102497469	chr10:102497469:C:T	0.000124796	8.65527	-1.23418
102498338	chr10:102498338:A:T	0.000133926	8.72607	-1.23437
102498546	chr10:102498546:C:T	7.18597e-06	5.68422	-1.11767
102499344	chr10:102499344:C:T	6.69914e-09	-1.21597	-1.19539
102500292	chr10:102500292:G:A	2.35771e-08	-1.76125e-10	-1.15307
102500593	chr10:102500593:AAACAAAC:A	2.82877e-08	-1.76125e-10	-0.970914
102500597	chr10:102500597:AAAC:A	6.04858e-09	-1.45663	-1.05689
102500631	chr10:102500631:C:T	0.000117516	8.59582	-1.23484
102501112	chr10:102501112:C:T	5.91204e-08	-1.76125e-10	-0.233767
102501602	chr10:102501602:C:T	1.81076e-08	-0.249118	-1.16789
102502206	chr10:102502206:C:T	2.11526e-08	-0.736558	-0.525024
102502415	chr10:102502415:T:G	4.85734e-08	-1.76125e-10	-0.430267
102502585	chr10:102502585:A:G	3.52462e-08	-1.76125e-10	-0.750985
102502871	chr10:102502871:G:A	9.81768e-06	5.85084	-0.972246
102503756	chr10:102503756:G:A	1.64217e-08	-1.51474	-2.70975e-10
102503825	chr10:102503825:C:A	2.18177e-08	-1.76125e-10	-1.23062
102503867	chr10:102503867:T:G	1.00717e-07	-1.76125e-10	0.298967
102503873	chr10:102503873:G:A	2.96955e-08	-1.76125e-10	-0.922346
102503918	chr10:102503918:T:C	1.07051e-05	5.94215	-0.97702
102503975	chr10:102503975:C:T	8.33467e-08	-1.76125e-10	0.109666
102504120	chr10:102504120:C:T	4.00032e-08	-1.76125e-10	-0.624383
102504164	chr10:102504164:G:A	2.18489e-08	-1.76125e-10	-1.22919
102504350	chr10:102504350:C:T	0.000154556	8.86987	-1.2349
102504523	chr10:102504523:C:T	9.53245e-06	5.81742	-0.968305
102505284	chr10:102505284:C:T	1.28636e-08	-1.75894	-2.70975e-10
102506477	chr10:102506477:C:T	2.71545e-08	-1.76125e-10	-1.0118
102506502	chr10:102506502:C:T	1.24944e-08	-1.78806	-2.70975e-10
102506733	chr10:102506733:A:G	2.69779e-08	-1.76125e-10	-1.01833
102506804	chr10:102506804:G:A	2.19244e-08	-1.76125e-10	-1.22574
102508024	chr10:102508024:G:A	2.17877e-08	-1.76125e-10	-1.232
102508364	chr10:102508364:C:T	2.17779e-08	-1.76125e-10	-1.23245
102508420	chr10:102508420:C:G	3.6371e-08	-1.76125e-10	-0.719572
102508747	chr10:102508747:C:T	2.63934e-08	-1.76125e-10	-1.04023
102508869	chr10:102508869:T:C	6.36398e-07	2.42946	-0.286979
102509043	chr10:102509043:G:C	2.45905e-08	-1.76125e-10	-1.11098
102509101	chr10:102509101:AG:A	1.93797e-08	-0.236139	-1.11298
102509196	chr10:102509196:T:C	2.2113e-08	-1.76125e-10	-1.21718
102509460	chr10:102509460:G:A	0.000121957	8.63234	-1.23426
102509544	chr10:102509544:G:A	8.2334e-06	5.68549	-0.982875
102510248	chr10:102510248:T:G	1.9014e-08	-0.249211	-1.11896
102510457	chr10:102510457:C:T	2.62898e-08	-1.76125e-10	-1.04416
102510460	chr10:102510460:G:A	3.80427e-07	2.05997	-0.432018
102510714	chr10:102510714:C:T	2.22802e-08	-1.76125e-10	-1.20965
102510716	chr10:102510716:C:T	3.69099e-08	-1.76125e-10	-0.704862
102510757	chr10:102510757:A:C	7.10077e-08	-0.0505548	-2.70975e-10
102511024	chr10:102511024:G:A	1.48531e-08	-0.478788	-1.13635
102511335	chr10:102511335:C:A	2.64035e-08	-1.76125e-10	-1.03985
102511628	chr10:102511628:G:C	8.43943e-08	-1.76125e-10	0.122157
102512579	chr10:102512579:T:C	2.11124e-08	-0.28847	-0.975013
102512945	chr10:102512945:G:A	2.64921e-08	-1.76125e-10	-1.03649
102512953	chr10:102512953:A:T	2.6394e-08	-0.144342	-0.895864
102512954	chr10:102512954:G:A	2.79934e-08	-1.76125e-10	-0.981376
102513032	chr10:102513032:C:T	1.52998e-05	6.17017	-0.847917
102513571	chr10:102513571:G:A	2.66584e-08	-1.76125e-10	-1.03024
102513814	chr10:102513814:T:C	1.04227e-07	-1.76125e-10	0.333226
102514106	chr10:102514106:C:T	1.64449e-08	-0.357584	-1.15574
102514186	chr10:102514186:A:G	9.39772e-06	5.96759	-1.13271
102514194	chr10:102514194:T:G	3.70622e-08	-1.76125e-10	-0.700745
102514572	chr10:102514572:G:C	3.77563e-07	2.25066	-0.630269
102514703	chr10:102514703:G:C	2.21143e-08	-1.21712	-2.70975e-10
102514708	chr10:102514708:C:G	1.37709e-05	6.07311	-0.85614
102514709	chr10:102514709:T:C	1.32027e-05	6.03097	-0.85614
102515061	chr10:102515061:G:A	1.27484e-05	5.98921	-0.849396
102515068	chr10:102515068:G:A	2.18006e-08	-1.76125e-10	-1.23141
102515308	chr10:102515308:G:A	2.17982e-08	-1.76125e-10	-1.23152
102515350	chr10:102515350:T:C	2.51171e-08	-1.76125e-10	-1.0898
102515661	chr10:102515661:C:T	1.30667e-05	6.00684	-0.842358
102515986	chr10:102515986:C:T	2.83473e-08	0.0778593	-1.04667
102516206	chr10:102516206:G:A	2.38463e-08	-1.76125e-10	-1.14172
102516236	chr10:102516236:G:A	1.30915e-08	-1.74138	-2.70975e-10
102516286	chr10:102516286:C:T	7.73431e-06	5.75808	-1.118
102516421	chr10:102516421:A:G	3.8392e-08	-1.76125e-10	-0.665494
102516767	chr10:102516767:C:T	3.61221e-08	-1.76125e-10	-0.726438
102517045	chr10:102517045:T:C	1.03277e-05	5.75504	-0.825807
102517336	chr10:102517336:G:A	1.25843e-08	-1.78089	-2.70975e-10
102517386	chr10:102517386:C:T	2.17654e-08	-1.76125e-10	-1.23302
102517683	chr10:102517683:T:C	1.1522e-05	5.8807	-0.842031
102518298	chr10:102518298:A:C	1.39682e-08	-1.67656	-2.70975e-10
102518844	chr10:102518844:T:C	7.39387e-06	5.75086	-1.15579
102518861	chr10:102518861:C:T	7.70041e-06	5.75289	-1.1172
102518936	chr10:102518936:G:A	0.000111195	8.53158	-1.22588
102519422	chr10:102519422:G:A	2.65703e-08	-1.76125e-10	-1.03355
102519589	chr10:102519589:A:T	5.91187e-09	-1.38321	-1.15317
102519637	chr10:102519637:G:A	4.5927e-06	5.35363	-1.23475
102519709	chr10:102519709:A:T	2.22666e-08	-1.76125e-10	-1.21026
102519827	chr10:102519827:G:A	2.17731e-08	-1.76125e-10	-1.23267
102519906	chr10:102519906:G:T	3.03347e-08	-1.76125e-10	-0.901052
102520219	chr10:102520219:T:C	5.30276e-09	-1.75394	-0.891176
102520473	chr10:102520473:G:A	2.66012e-08	-1.76125e-10	-1.03239
102521398	chr10:102521398:C:G	1.24733e-05	6.02448	-0.906472
102521482	chr10:102521482:G:T	1.23192e-05	5.94489	-0.839322
102521666	chr10:102521666:C:G	1.26056e-08	-1.7792	-2.70975e-10
102522205	chr10:102522205:C:T	1.2798e-08	-1.76406	-2.70975e-10
102522403	chr10:102522403:G:A	1.00392e-05	6.01151	-1.1106
102522508	chr10:102522508:T:C	1.57733e-05	6.20147	-0.848737
102523104	chr10:102523104:G:A	1.45731e-08	-0.464985	-1.16918
102523226	chr10:102523226:G:C	4.78781e-08	-1.76125e-10	-0.444685
102523408	chr10:102523408:G:A	1.28513e-05	6.05671	-0.90885
102524903	chr10:102524903:C:T	2.53827e-08	-1.07928	-2.70975e-10
102525329	chr10:102525329:C:T	7.86157e-08	1.25489	-1.20366
102525743	chr10:102525743:A:G	5.65537e-08	-1.76125e-10	-0.278153
102525837	chr10:102525837:A:T	0.00118717	10.9085	-1.23478
102526067	chr10:102526067:G:A	1.64203e-08	-1.51483	-2.70975e-10
102526363	chr10:102526363:G:A	2.62599e-08	-1.76125e-10	-1.0453
102527291	chr10:102527291:C:T	1.30968e-05	5.64336	-0.47658
102527294	chr10:102527294:G:A	1.58109e-05	5.78405	-0.428944
102527602	chr10:102527602:T:G	1.51102e-07	1.87529	-1.17068
102527763	chr10:102527763:A:AT	2.63271e-08	-1.76125e-10	-1.04274
102528315	chr10:102528315:ATCCT:A	2.17568e-08	-1.76125e-10	-1.23342
102528495	chr10:102528495:A:C	1.24988e-08	-1.78771	-2.70975e-10
102528967	chr10:102528967:T:C	2.2352e-08	-1.76125e-10	-1.20643
102529020	chr10:102529020:T:G	2.85954e-06	4.7956	-1.15053
102530705	chr10:102530705:C:T	4.46555e-06	4.82698	-0.736175
102531046	chr10:102531046:C:T	3.60688e-08	-1.76125e-10	-0.727915
102531211	chr10:102531211:T:C	4.21724e-08	-1.76125e-10	-0.571578
102531246	chr10:102531246:C:CT	2.24827e-08	-1.76125e-10	-1.2006
102531703	chr10:102531703:A:G	2.27047e-08	-1.76125e-10	-1.19077
102532119	chr10:102532119:T:C	2.17993e-08	-1.76125e-10	-1.23146
102533079	chr10:102533079:A:G	2.25399e-08	-1.76125e-10	-1.19806
102533300	chr10:102533300:G:A	2.40011e-08	-1.76125e-10	-1.13524
102533319	chr10:102533319:C:T	3.94623e-08	-0.637997	-2.70975e-10
102533370	chr10:102533370:G:A	1.35254e-07	1.75148	-1.15767
102533637	chr10:102533637:T:C	6.59844e-06	5.66532	-1.18408
102533655	chr10:102533655:C:T	5.08175e-06	5.38701	-1.16694
102533852	chr10:102533852:A:G	8.79502e-06	5.66981	-0.901211
102533922	chr10:102533922:CTCT:C	7.32638e-08	-1.76125e-10	-0.019276
102534615	chr10:102534615:T:G	2.18705e-08	-1.76125e-10	-1.22821
102534908	chr10:102534908:C:T	4.89226e-06	5.34971	-1.16764
102535004	chr10:102535004:AC:A	1.26406e-08	-1.77643	-2.70975e-10
102535398	chr10:102535398:A:G	5.2267e-06	5.41047	-1.16228
102535625	chr10:102535625:C:T	4.94871e-05	7.31796	-0.821833
102535645	chr10:102535645:T:C	8.8932e-06	5.6899	-0.910202
102535686	chr10:102535686:T:C	1.9717e-08	-1.33186	-2.70975e-10
102535977	chr10:102535977:A:T	1.35594e-08	-1.70627	-2.70975e-10
102536425	chr10:102536425:G:A	1.3015e-07	-1.76125e-10	0.555343
102536661	chr10:102536661:C:G	3.89401e-09	-1.78418	-1.16972
102536780	chr10:102536780:G:A	1.83285e-08	-1.40488	-2.70975e-10
102536879	chr10:102536879:T:C	4.14335e-08	-1.76125e-10	-0.589252
102537293	chr10:102537293:G:C	2.65177e-08	-1.76125e-10	-1.03553
102538034	chr10:102538034:T:C	1.33928e-07	1.48508	-0.901122
102538198	chr10:102538198:C:T	4.14335e-08	-1.76125e-10	-0.589252
102538920	chr10:102538920:G:T	2.17914e-08	-1.76125e-10	-1.23183
102539507	chr10:102539507:G:A	9.16456e-06	5.69816	-0.8884
102539881	chr10:102539881:T:C	2.17394e-08	-1.76125e-10	-1.23422
102540111	chr10:102540111:T:G	5.35981e-06	5.42382	-1.15048
102540219	chr10:102540219:C:T	3.65188e-06	5.12158	-1.23192
102540480	chr10:102540480:G:A	2.22725e-08	-1.76125e-10	-1.20999
102540671	chr10:102540671:C:A	2.26734e-08	-1.76125e-10	-1.19215
102540881	chr10:102540881:C:G	1.09747e-07	1.29179	-0.906956
102540883	chr10:102540883:G:A	8.95028e-06	5.65212	-0.866025
102540915	chr10:102540915:G:A	2.17972e-08	-1.76125e-10	-1.23156
102541054	chr10:102541054:C:T	4.32538e-08	-1.76125e-10	-0.546258
102541222	chr10:102541222:C:T	1.01074e-05	5.7953	-0.887621
102541406	chr10:102541406:TC:T	4.10079e-08	-1.76125e-10	-0.599579
102542370	chr10:102542370:A:G	7.7312e-06	5.56489	-0.925213
102542797	chr10:102542797:G:A	3.64728e-08	-1.76125e-10	-0.716776
102542870	chr10:102542870:C:T	2.70739e-08	-1.76125e-10	-1.01477
102542936	chr10:102542936:T:C	5.28348e-06	5.43134	-1.17234
102543176	chr10:102543176:G:A	5.55457e-06	5.44323	-1.1342
102543202	chr10:102543202:C:T	8.87109e-06	5.62606	-0.848854
102544126	chr10:102544126:T:C	8.23056e-06	5.59982	-0.897555
102544170	chr10:102544170:G:A	2.27731e-08	-1.76125e-10	-1.18776
102544264	chr10:102544264:T:C	2.17993e-08	-1.76125e-10	-1.23146
102544316	chr10:102544316:T:C	2.40056e-08	-1.76125e-10	-1.13506
102544910	chr10:102544910:G:A	1.13843e-06	3.1216	-0.397534
102545009	chr10:102545009:T:C	5.6157e-06	5.5166	-1.19662
102545362	chr10:102545362:C:T	1.19328e-07	1.66637	-1.19784
102545428	chr10:102545428:C:T	7.37294e-06	5.41598	-0.823747
102546206	chr10:102546206:G:A	3.93751e-08	-1.76125e-10	-0.64021
102546403	chr10:102546403:G:T	1.06401e-05	5.82859	-0.869542
102546751	chr10:102546751:A:G	2.3125e-08	-1.76125e-10	-1.17243
102546926	chr10:102546926:C:T	3.75321e-09	-1.75698	-1.23376
102547249	chr10:102547249:A:G	2.1726e-08	-1.76125e-10	-1.23483
102547747	chr10:102547747:G:A	4.69177e-06	5.31137	-1.17114
102548169	chr10:102548169:TGATAGAGA:T	2.37394e-08	-1.76125e-10	-1.14621
102548303	chr10:102548303:G:C	2.69068e-08	-1.76125e-10	-1.02096
102548436	chr10:102548436:T:C	0.0115885	12.2177	-0.265488
102549074	chr10:102549074:G:A	2.34263e-08	-1.76125e-10	-1.15949
102549725	chr10:102549725:T:C	1.64173e-08	-1.51501	-2.70975e-10
102549917	chr10:102549917:G:T	2.90107e-08	-1.76125e-10	-0.94568
102551168	chr10:102551168:C:T	2.73926e-08	-1.76125e-10	-1.00307
102551258	chr10:102551258:G:A	2.19431e-08	-1.76125e-10	-1.22489
102552329	chr10:102552329:AG:A	1.37351e-08	-0.469976	-1.22341
102552459	chr10:102552459:G:A	1.26677e-08	-1.77429	-2.70975e-10
102553608	chr10:102553608:C:T	9.36184e-06	6.03966	-1.20861
102553620	chr10:102553620:C:T	2.49294e-06	4.04207	-0.53419
102553638	chr10:102553638:C:T	0.0153445	13.1694	-0.936431
102553677	chr10:102553677:A:C	4.26262e-08	-0.560874	-2.70975e-10
102553770	chr10:102553770:CA:C	1.57799e-07	1.94171	-1.19373
102554254	chr10:102554254:T:A	7.98781e-08	-1.76125e-10	0.0671593
102555910	chr10:102555910:G:A	1.21797e-07	1.72362	-1.23461
102555969	chr10:102555969:C:G	2.40876e-08	-1.76125e-10	-1.13165
102556570	chr10:102556570:G:A	3.40779e-06	5.04697	-1.22649
102557435	chr10:102557435:T:C	0.0166976	12.9806	-0.663149
102557479	chr10:102557479:G:C	2.9005e-06	4.86032	-1.20103
102557600	chr10:102557600:G:T	0.016775	12.974	-0.651896
102557881	chr10:102557881:C:T	3.42839e-08	-1.76125e-10	-0.778666
102558028	chr10:102558028:T:G	2.28384e-07	1.93074	-0.813051
102558407	chr10:102558407:C:T	2.22999e-08	-1.76125e-10	-1.20876
102558565	chr10:102558565:G:T	0.0071172	12.4316	-0.966948
102559370	chr10:102559370:TC:T	0.0100204	12.477	-0.670222
102560050	chr10:102560050:G:A	3.48156e-08	-1.76125e-10	-0.763278
102560272	chr10:102560272:G:T	0.0120705	12.6616	-0.668691
102560357	chr10:102560357:G:A	2.27877e-08	-1.76125e-10	-1.18712
102560712	chr10:102560712:A:G	2.85838e-08	-1.76125e-10	-0.960503
102560719	chr10:102560719:G:A	0.00943354	12.4272	-0.680727
102560911	chr10:102560911:C:T	2.18431e-08	-1.76125e-10	-1.22946
102561031	chr10:102561031:C:T	4.71272e-09	-1.54122	-1.22186
102561141	chr10:102561141:C:G	1.71923e-07	1.82189	-0.988189
102563346	chr10:102563346:G:A	0.0131127	12.7425	-0.666763
102564853	chr10:102564853:G:A	3.63672e-08	-1.76125e-10	-0.719676
102565149	chr10:102565149:T:G	4.89845e-09	-1.5318	-1.19263
102565384	chr10:102565384:A:G	2.17795e-08	-1.76125e-10	-1.23237
102566139	chr10:102566139:A:G	2.48078e-08	-1.76125e-10	-1.10219
102566200	chr10:102566200:G:A	1.2892e-08	-1.75673	-2.70975e-10
102566227	chr10:102566227:C:G	2.55342e-08	-1.07333	-2.70975e-10
102567407	chr10:102567407:A:G	0.00869801	12.4324	-0.767168
102567445	chr10:102567445:C:T	2.26186e-08	-1.76125e-10	-1.19457
102567449	chr10:102567449:C:T	2.22725e-08	-1.76125e-10	-1.20999
102567827	chr10:102567827:A:G	0.0103176	12.6068	-0.770752
102567923	chr10:102567923:C:T	2.23626e-08	-1.76125e-10	-1.20595
102567935	chr10:102567935:T:C	2.1942e-08	-1.76125e-10	-1.22494
102568093	chr10:102568093:A:G	2.71307e-08	-1.76125e-10	-1.01268
102568108	chr10:102568108:TC:T	0.0125158	12.6937	-0.664531
102568145	chr10:102568145:A:G	2.48242e-08	-1.76125e-10	-1.10153
102568358	chr10:102568358:G:A	1.33418e-08	-1.72244	-2.70975e-10
102568611	chr10:102568611:C:T	2.77537e-08	-1.76125e-10	-0.989975
102569102	chr10:102569102:G:T	0.010041	12.437	-0.628155
102569126	chr10:102569126:C:T	2.22901e-08	-1.76125e-10	-1.2092
102569138	chr10:102569138:A:G	4.37781e-07	1.76838	-2.70975e-10
102569405	chr10:102569405:C:T	1.45635e-08	-1.63483	-2.70975e-10
102569864	chr10:102569864:G:A	2.17376e-08	-1.76125e-10	-1.2343
102569928	chr10:102569928:A:G	0.0119003	12.793	-0.814252
102570320	chr10:102570320:C:T	0.00826293	12.0681	-0.454175
102570430	chr10:102570430:A:G	1.25114e-08	-1.7867	-2.70975e-10
102570807	chr10:102570807:G:A	3.48123e-08	-1.76125e-10	-0.763373
102571233	chr10:102571233:A:G	7.39783e-07	3.43195	-1.13893
102571700	chr10:102571700:A:G	7.49767e-08	-1.76125e-10	0.00383452
102571724	chr10:102571724:A:C	2.23904e-08	-1.76125e-10	-1.20471
102572494	chr10:102572494:A:G	2.58359e-08	-1.76125e-10	-1.06158
102573026	chr10:102573026:C:G	2.29593e-08	-1.76125e-10	-1.17962
102573083	chr10:102573083:C:T	2.22837e-08	-1.76125e-10	-1.20949
102573707	chr10:102573707:G:A	4.97471e-08	-1.76125e-10	-0.406391
102573943	chr10:102573943:C:T	0.0115269	12.7637	-0.816822
102574832	chr10:102574832:G:A	1.97e-07	1.89335	-0.923492
102574888	chr10:102574888:G:A	0.00818913	12.4065	-0.801547
102576397	chr10:102576397:C:T	2.17503e-08	-1.76125e-10	-1.23371
102576881	chr10:102576881:T:C	2.55569e-08	-1.76125e-10	-1.07244
102577229	chr10:102577229:G:A	0.00846487	12.2896	-0.651522
102577237	chr10:102577237:A:C	0.0114278	12.6759	-0.737718
102577240	chr10:102577240:C:T	2.17359e-08	-1.76125e-10	-1.23438
102577461	chr10:102577461:C:T	2.20135e-08	-1.76125e-10	-1.22169
102577536	chr10:102577536:G:C	2.23798e-08	-1.76125e-10	-1.20519
102578181	chr10:102578181:G:A	1.68206e-05	5.9746	-0.557581
102578188	chr10:102578188:A:G	0.00646769	12.3019	-0.932904
102578320	chr10:102578320:G:A	2.1736e-08	-1.76125e-10	-1.23437
102578613	chr10:102578613:C:G	1.91015e-07	1.98429	-1.04528
102578632	chr10:102578632:T:C	0.0158921	13.0184	-0.750435
102578732	chr10:102578732:A:G	1.37322e-08	-1.6936	-2.70975e-10
102578856	chr10:102578856:G:A	3.15667e-08	-1.76125e-10	-0.861241
102579006	chr10:102579006:G:T	2.61261e-08	-1.76125e-10	-1.05041
102579119	chr10:102579119:T:TA	2.17649e-08	-1.76125e-10	-1.23305
102579239	chr10:102579239:T:C	4.79192e-08	-0.443826	-2.70975e-10
102579332	chr10:102579332:G:T	2.72537e-08	-1.76125e-10	-1.00815
102580094	chr10:102580094:T:C	0.00611574	11.7135	-0.400475
102580298	chr10:102580298:G:A	2.57625e-08	-1.76125e-10	-1.06442
102580863	chr10:102580863:A:G	3.49171e-08	-1.76125e-10	-0.760367
102580947	chr10:102580947:C:T	0.0118302	12.2702	-0.297389
102581380	chr10:102581380:G:GT	2.22262e-08	-1.76125e-10	-1.21207
102581558	chr10:102581558:C:T	1.29609e-08	-1.75141	-2.70975e-10
102581678	chr10:102581678:T:C	0.0112104	12.8742	-0.955176
102582130	chr10:102582130:C:T	0.0198173	13.2663	-0.777599
102582218	chr10:102582218:T:C	0.0133701	12.8752	-0.780001
102582267	chr10:102582267:CACA:C	2.23682e-08	-1.76125e-10	-1.2057
102582527	chr10:102582527:G:A	3.35512e-08	-1.76125e-10	-0.80027
102582826	chr10:102582826:T:C	1.36769e-08	-1.69764	-2.70975e-10
102583047	chr10:102583047:G:A	9.29323e-06	5.28118	-0.45748
102583671	chr10:102583671:C:A	8.35596e-06	5.19499	-0.477603
102584693	chr10:102584693:G:A	3.89851e-06	5.07633	-1.12132
102584830	chr10:102584830:T:A	2.17367e-08	-1.76125e-10	-1.23434
102585392	chr10:102585392:ATATT:A	2.31739e-08	-1.76125e-10	-1.17032
102585468	chr10:102585468:G:A	1.87332e-07	2.00644	-1.0869
102585949	chr10:102585949:A:G	2.17466e-08	-1.76125e-10	-1.23388
102586161	chr10:102586161:A:C	2.17285e-08	-1.76125e-10	-1.23472
102586409	chr10:102586409:T:C	0.0117206	12.6971	-0.733574
102586412	chr10:102586412:G:A	2.17923e-08	-1.76125e-10	-1.23179
102587584	chr10:102587584:C:T	1.78451e-08	-1.43161	-2.70975e-10
102588484	chr10:102588484:G:A	3.0321e-08	-1.76125e-10	-0.901503
102588619	chr10:102588619:C:T	2.17652e-08	-1.76125e-10	-1.23303
102589345	chr10:102589345:C:T	3.80008e-08	-1.76125e-10	-0.675735
102589726	chr10:102589726:G:A	0.0150065	13.0143	-0.803657
102589966	chr10:102589966:T:G	3.96686e-08	-0.632784	-2.70975e-10
102590409	chr10:102590409:C:T	2.18931e-08	-1.76125e-10	-1.22717
102590468	chr10:102590468:A:G	2.89906e-08	0.273159	-1.21953
102590691	chr10:102590691:T:C	2.9157e-08	-1.76125e-10	-0.940647
102590944	chr10:102590944:T:C	3.48078e-08	-1.76125e-10	-0.7635
102591280	chr10:102591280:C:G	2.23873e-08	-1.76125e-10	-1.20485
102591610	chr10:102591610:C:T	1.36871e-08	-1.69689	-2.70975e-10
102592439	chr10:102592439:C:T	2.17268e-08	-1.76125e-10	-1.2348
102593155	chr10:102593155:C:T	1.26536e-08	-1.7754	-2.70975e-10
102594344	chr10:102594344:A:G	2.21766e-08	-1.76125e-10	-1.21431
102594667	chr10:102594667:T:C	0.0120595	12.7859	-0.793842
102594752	chr10:102594752:C:T	1.25858e-08	-1.78077	-2.70975e-10
102595047	chr10:102595047:T:C	0.0116205	12.6195	-0.66459
102595686	chr10:102595686:C:G	4.05555e-08	-1.76125e-10	-0.610671
102596428	chr10:102596428:C:G	1.39431e-08	-1.67836	-2.70975e-10
102596602	chr10:102596602:T:C	0.0139596	12.8359	-0.697529
102597020	chr10:102597020:G:A	2.18889e-08	-1.76125e-10	-1.22736
102597065	chr10:102597065:A:G	3.18706e-08	-1.76125e-10	-0.851659
102597649	chr10:102597649:G:A	2.88153e-08	-1.76125e-10	-0.952435
102597937	chr10:102597937:C:T	2.17591e-08	-1.76125e-10	-1.23331
102598646	chr10:102598646:T:C	0.0136747	12.7775	-0.659784
102598717	chr10:102598717:G:A	0.0101761	12.2202	-0.397993
102599096	chr10:102599096:C:T	3.37671e-08	-1.76125e-10	-0.793856
102599593	chr10:102599593:T:C	2.4919e-07	2.09651	-0.891634
102600404	chr10:102600404:G:A	2.17247e-08	-1.76125e-10	-1.23489
102600761	chr10:102600761:C:T	0.0129807	12.7681	-0.702475
102600916	chr10:102600916:C:G	2.17591e-08	-1.76125e-10	-1.23331
102601086	chr10:102601086:A:G	2.18678e-08	-1.76125e-10	-1.22833
102601218	chr10:102601218:C:T	2.45533e-08	-1.76125e-10	-1.1125
102601694	chr10:102601694:C:T	2.20425e-08	-1.22037	-2.70975e-10
102601944	chr10:102601944:G:A	2.23601e-08	-1.76125e-10	-1.20607
102601954	chr10:102601954:C:T	2.13579e-07	2.13758	-1.08692
102601980	chr10:102601980:A:G	3.58691e-08	-1.76125e-10	-0.733467
102603536	chr10:102603536:T:C	0.012084	12.7975	-0.803473
102603635	chr10:102603635:T:G	1.30598e-08	-1.74381	-2.70975e-10
102603651	chr10:102603651:A:C	0.013121	12.7719	-0.695519
102603948	chr10:102603948:T:C	3.15605e-08	-1.76125e-10	-0.861437
102604049	chr10:102604049:C:T	2.17591e-08	-1.76125e-10	-1.23331
102604308	chr10:102604308:A:C	2.61181e-08	-1.76125e-10	-1.05071
102604466	chr10:102604466:A:G	4.87304e-09	-1.52004	-1.20958
102604732	chr10:102604732:C:T	3.64498e-08	-1.76125e-10	-0.717408
102604785	chr10:102604785:A:G	7.32268e-08	-0.0197822	-2.70975e-10
102604895	chr10:102604895:G:A	0.00258638	11.2083	-0.755914
102605525	chr10:102605525:C:T	2.17566e-08	-1.76125e-10	-1.23343
102605732	chr10:102605732:TG:T	0.00860773	12.2746	-0.619819
102605967	chr10:102605967:G:A	0.0119647	12.8295	-0.845417
102606285	chr10:102606285:T:C	0.011953	12.7871	-0.803952
102606596	chr10:102606596:T:C	0.0114395	12.7497	-0.810494
102607210	chr10:102607210:G:C	2.27153e-08	-1.76125e-10	-1.1903
102607300	chr10:102607300:C:T	2.47676e-08	-1.76125e-10	-1.10381
102607335	chr10:102607335:C:T	1.71717e-06	4.35675	-1.22167
102607620	chr10:102607620:A:G	2.29404e-07	1.12214	-2.70975e-10
102607693	chr10:102607693:C:T	1.45062e-08	-1.63876	-2.70975e-10
102607825	chr10:102607825:C:T	2.8817e-07	1.35021	-2.70975e-10
102608537	chr10:102608537:A:G	0.00910302	12.3474	-0.63665
102608579	chr10:102608579:G:T	3.63298e-06	5.05754	-1.17308
102608676	chr10:102608676:G:A	3.40878e-08	-1.76125e-10	-0.784405
102609282	chr10:102609282:T:TA	0.0144153	12.9636	-0.79314
102609566	chr10:102609566:C:T	2.76145e-08	0.18113	-1.17613
102610266	chr10:102610266:A:G	0.0128228	12.8503	-0.796874
102610270	chr10:102610270:A:G	2.29049e-08	-1.18199	-2.70975e-10
102610530	chr10:102610530:C:T	2.17538e-08	-1.76125e-10	-1.23355
102610905	chr10:102610905:T:C	0.0163394	12.7122	-0.416429
102611070	chr10:102611070:C:T	2.75602e-08	0.179251	-1.17622
102611934	chr10:102611934:C:T	2.23693e-08	-1.76125e-10	-1.20565
102612265	chr10:102612265:C:T	1.99243e-08	-1.32141	-2.70975e-10
102612266	chr10:102612266:G:A	5.74732e-08	-1.76125e-10	-0.262025
102612487	chr10:102612487:A:G	0.0154664	12.9347	-0.693903
102612684	chr10:102612684:C:T	0.0195361	13.2174	-0.742923
102613108	chr10:102613108:G:A	7.40042e-08	-1.76125e-10	-0.00922164
102614001	chr10:102614001:G:C	0.0156933	12.9629	-0.707471
102614147	chr10:102614147:G:A	0.0135653	12.8218	-0.712105
102614365	chr10:102614365:T:G	1.26817e-08	-1.77318	-2.70975e-10
102614489	chr10:102614489:C:T	7.90767e-09	-1.72096	-0.524553
102614861	chr10:102614861:A:G	2.69104e-08	-1.76125e-10	-1.02083
102614896	chr10:102614896:T:A	0.0107703	12.7427	-0.863719
102614941	chr10:102614941:C:T	3.32257e-08	-1.76125e-10	-0.810019
102615245	chr10:102615245:C:G	1.25272e-08	-1.78544	-2.70975e-10
102615501	chr10:102615501:G:A	0.0104314	12.6573	-0.810335
102615648	chr10:102615648:T:G	1.53327e-07	0.719229	-2.70975e-10
102617423	chr10:102617423:T:C	2.20755e-08	-1.76125e-10	-1.21887
102617605	chr10:102617605:C:T	2.18931e-08	-1.76125e-10	-1.22717
102618002	chr10:102618002:T:C	0.0104939	12.4538	-0.600854
102618851	chr10:102618851:G:A	2.23579e-08	-1.76125e-10	-1.20616
102618993	chr10:102618993:G:A	0.00185966	10.1226	-2.70975e-10
102619221	chr10:102619221:C:T	3.69e-08	-0.70513	-2.70975e-10
102619252	chr10:102619252:C:T	2.21836e-08	-1.76125e-10	-1.21399
102619762	chr10:102619762:G:A	3.16729e-08	-1.76125e-10	-0.85788
102619831	chr10:102619831:G:A	1.28876e-08	-1.75708	-2.70975e-10
102620271	chr10:102620271:G:A	3.17075e-08	-1.76125e-10	-0.856789
102620929	chr10:102620929:G:A	0.0170749	13.1904	-0.850606
102621866	chr10:102621866:TATC:T	3.14611e-08	-1.76125e-10	-0.864591
102622615	chr10:102622615:G:A	3.32201e-08	-1.76125e-10	-0.810188
102622718	chr10:102622718:C:T	2.78734e-08	-1.76125e-10	-0.98567
102622828	chr10:102622828:A:G	1.33242e-08	-1.72376	-2.70975e-10
102622916	chr10:102622916:A:G	0.210584	14.9609	-0.108851
102623080	chr10:102623080:G:A	2.32198e-08	-1.76125e-10	-1.16834
102624272	chr10:102624272:G:A	2.92993e-07	1.85796	-0.491158
102624454	chr10:102624454:C:CT	1.59973e-07	1.77647	-1.01481
102624580	chr10:102624580:A:G	2.14455e-07	2.01733	-0.962574
102625375	chr10:102625375:G:A	8.22113e-07	2.49025	-0.0917205
102625417	chr10:102625417:A:G	2.18703e-08	-1.76125e-10	-1.22821
102626395	chr10:102626395:A:G	5.85507e-07	1.90092	0.15822
102626552	chr10:102626552:T:A	0.00357947	11.2658	-0.488447
102626795	chr10:102626795:A:G	3.69303e-07	-1.76125e-10	1.59827
102627177	chr10:102627177:T:C	7.08479e-07	2.06709	0.18269
102627262	chr10:102627262:T:C	1.8764e-06	4.45651	-1.23274
102627346	chr10:102627346:G:T	1.25802e-08	-1.78122	-2.70975e-10
102627951	chr10:102627951:C:T	2.19839e-08	-1.76125e-10	-1.22303
102627978	chr10:102627978:C:T	7.18877e-07	2.11874	0.145603
102628169	chr10:102628169:G:A	2.1733e-08	-1.76125e-10	-1.23451
102628199	chr10:102628199:C:A	3.91444e-08	-1.76125e-10	-0.646085
102628743	chr10:102628743:G:C	2.19571e-08	-1.76125e-10	-1.22425
102629152	chr10:102629152:G:A	2.19779e-08	-1.76125e-10	-1.2233
102629805	chr10:102629805:A:C	2.17253e-08	-1.76125e-10	-1.23486
102630273	chr10:102630273:C:T	1.26912e-08	-1.77243	-2.70975e-10
102630546	chr10:102630546:A:G	1.03621e-06	2.4882	0.141784
102630660	chr10:102630660:T:G	2.35379e-08	-1.76125e-10	-1.15473
102631277	chr10:102631277:C:T	1.70609e-05	5.43452	-0.00331693
102631528	chr10:102631528:C:T	7.06381e-07	2.20205	0.0447577
102631788	chr10:102631788:C:T	3.77685e-07	2.09718	-0.47646
102631827	chr10:102631827:A:G	1.64147e-08	-1.51517	-2.70975e-10
102631830	chr10:102631830:G:A	1.25221e-08	-1.78585	-2.70975e-10
102631870	chr10:102631870:A:G	7.02139e-07	2.17904	0.0617516
102632327	chr10:102632327:G:A	2.22747e-08	-1.76125e-10	-1.20989
102632348	chr10:102632348:A:G	2.20151e-08	-1.76125e-10	-1.22161
102632823	chr10:102632823:C:T	2.12986e-05	5.35844	0.294618
102633241	chr10:102633241:A:G	2.20746e-08	-1.76125e-10	-1.21891
102633511	chr10:102633511:G:T	2.05086e-07	-1.76125e-10	1.01009
102633732	chr10:102633732:A:G	3.39268e-07	1.9075	-0.394055
102633749	chr10:102633749:A:G	1.94701e-07	1.9407	-0.982574
102633842	chr10:102633842:GGCAGGCCCTCC:G	2.21697e-08	-1.76125e-10	-1.21462
102633888	chr10:102633888:T:G	1.37902e-08	-1.68938	-2.70975e-10
102633889	chr10:102633889:C:T	1.40425e-08	-1.67125	-2.70975e-10
102635328	chr10:102635328:C:T	3.4806e-05	6.56558	-0.421376
102636255	chr10:102636255:G:A	2.21697e-08	-1.76125e-10	-1.21462
102636584	chr10:102636584:C:T	2.18325e-08	-1.76125e-10	-1.22994
102636598	chr10:102636598:T:C	5.86801e-08	-1.76125e-10	-0.241243
102636839	chr10:102636839:G:C	2.2279e-08	-1.76125e-10	-1.2097
102637890	chr10:102637890:TATATA:T	6.50741e-08	-1.76125e-10	-0.137817
102638531	chr10:102638531:A:G	1.58284e-06	2.77379	0.279841
102638620	chr10:102638620:C:G	1.5929e-08	-1.5452	-2.70975e-10
102638825	chr10:102638825:G:A	0.0220265	12.9344	-0.340019
102639592	chr10:102639592:G:A	1.25681e-08	-1.78218	-2.70975e-10
102639869	chr10:102639869:G:A	2.17674e-08	-1.76125e-10	-1.23293
102640355	chr10:102640355:T:C	0.0477119	13.5093	-0.141996
102640376	chr10:102640376:C:T	2.75929e-07	2.51329	-1.20649
102640623	chr10:102640623:A:C	2.17256e-08	-1.76125e-10	-1.23485
102640837	chr10:102640837:T:TA	2.39482e-06	2.93682	0.530897
102640911	chr10:102640911:T:C	2.1929e-08	-1.76125e-10	-1.22553
102641214	chr10:102641214:TATATA:T	3.77786e-08	-1.78338	1.10178
102641446	chr10:102641446:G:A	0.0226051	12.9564	-0.336067
102641461	chr10:102641461:A:C	2.84702e-07	2.13266	-0.794562
102641498	chr10:102641498:G:A	2.19274e-08	-1.76125e-10	-1.22561
102641747	chr10:102641747:T:C	6.5147e-08	-1.76125e-10	-0.136696
102641875	chr10:102641875:T:C	3.23654e-07	2.25194	-0.785603
102641964	chr10:102641964:G:A	2.80392e-07	2.11262	-0.789778
102642615	chr10:102642615:C:G	1.78074e-08	-1.43373	-2.70975e-10
102643354	chr10:102643354:AAAAAAAAAG:A	2.61571e-08	-1.76125e-10	-1.04922
102643363	chr10:102643363:G:A	4.54499e-09	-1.65561	-1.14371
102643990	chr10:102643990:G:A	2.17727e-08	-1.76125e-10	-1.23269
102644458	chr10:102644458:C:T	2.18903e-08	-1.76125e-10	-1.2273
102644578	chr10:102644578:A:T	6.97656e-09	-1.47972	-0.891066
102644662	chr10:102644662:C:T	2.20405e-08	-1.76125e-10	-1.22046
102646093	chr10:102646093:G:A	8.37687e-08	0.9332	-0.818483
102647706	chr10:102647706:C:T	1.28003e-08	-1.76387	-2.70975e-10
102648035	chr10:102648035:G:A	6.80262e-09	-1.5085	-0.88754
102649090	chr10:102649090:C:T	1.31323e-08	-1.73827	-2.70975e-10
102649272	chr10:102649272:C:T	2.51211e-08	-1.76125e-10	-1.08963
102649824	chr10:102649824:T:A	2.20302e-08	-1.76125e-10	-1.22093
102650155	chr10:102650155:G:A	2.18676e-08	-1.76125e-10	-1.22834
102650842	chr10:102650842:T:C	1.03082e-07	1.45944	-1.13726
102650979	chr10:102650979:C:T	1.47327e-05	5.87367	-0.589182
102651819	chr10:102651819:G:C	2.96917e-08	-1.76125e-10	-0.922477
102652079	chr10:102652079:G:C	5.77353e-08	-1.76125e-10	-0.257475
102652201	chr10:102652201:C:T	2.01352e-05	5.94708	-0.350197
102652236	chr10:102652236:T:C	2.32655e-08	-1.76125e-10	-1.16637
102652292	chr10:102652292:G:A	4.51345e-06	3.34832	0.753157
102652551	chr10:102652551:C:T	1.83349e-07	1.90288	-1.00483
102652752	chr10:102652752:G:A	5.35799e-08	-1.76125e-10	-0.332168
102652985	chr10:102652985:G:T	1.977e-05	5.69463	-0.116059
102653628	chr10:102653628:G:A	5.06074e-09	-1.52374	-1.16809
102653750	chr10:102653750:G:A	4.10713e-08	-1.76125e-10	-0.598033
102653919	chr10:102653919:T:A	2.7015e-08	-1.76125e-10	-1.01695
102654042	chr10:102654042:TATCTC:T	2.2475e-08	-1.76125e-10	-1.20094
102654426	chr10:102654426:G:A	5.74896e-06	3.45924	0.884193
102654427	chr10:102654427:A:T	5.72071e-06	3.45431	0.884193
102654464	chr10:102654464:A:G	1.06165e-07	1.38836	-1.03671
102654952	chr10:102654952:C:A	5.97084e-06	3.57911	0.802192
102655336	chr10:102655336:CT:C	1.12144e-07	1.42402	-1.01757
102656291	chr10:102656291:C:T	2.20996e-08	-1.76125e-10	-1.21778
102656425	chr10:102656425:T:C	2.21111e-08	-1.76125e-10	-1.21726
102657683	chr10:102657683:C:T	2.36367e-08	-1.76125e-10	-1.15054
102657868	chr10:102657868:T:A	2.19202e-08	-1.76125e-10	-1.22593
102658593	chr10:102658593:C:T	3.96924e-07	2.69148	-1.02108
102658860	chr10:102658860:CAA:C	2.77599e-07	2.16568	-0.852844
102659478	chr10:102659478:G:A	1.65446e-06	2.12055	0.977338
102659507	chr10:102659507:G:C	2.23684e-08	-1.76125e-10	-1.20569
102659710	chr10:102659710:G:A	2.24681e-08	-1.76125e-10	-1.20124
102659735	chr10:102659735:T:C	1.85006e-06	2.18381	1.02583
102660261	chr10:102660261:A:G	2.22447e-07	2.03514	-0.943796
102660321	chr10:102660321:C:T	4.90716e-09	-1.71651	-1.00614
102660453	chr10:102660453:C:T	1.83695e-06	2.17336	1.02916
102660456	chr10:102660456:G:A	2.21451e-08	-1.76125e-10	-1.21573
102660584	chr10:102660584:GTCTC:G	1.54413e-08	-1.5763	-2.70975e-10
102660759	chr10:102660759:T:C	1.82639e-06	2.18209	1.01466
102661145	chr10:102661145:C:T	2.28787e-05	6.28431	-0.559692
102661207	chr10:102661207:G:A	2.24004e-08	-1.76125e-10	-1.20426
102661714	chr10:102661714:G:A	7.76228e-07	2.12791	0.21319
102661811	chr10:102661811:T:G	1.88612e-06	2.20579	1.02315
102662289	chr10:102662289:C:T	2.86629e-07	2.4485	-1.10365
102662564	chr10:102662564:C:T	1.85354e-08	-1.58853	0.194869
102662591	chr10:102662591:C:T	1.55088e-06	2.23612	0.797116
102663831	chr10:102663831:AAAATAAAATAAAAT:A	2.92102e-07	2.32391	-0.960152
102663935	chr10:102663935:T:C	2.1726e-08	-1.76125e-10	-1.23483
102663943	chr10:102663943:G:T	2.77174e-08	-1.76125e-10	-0.991282
102664052	chr10:102664052:G:A	1.05463e-07	0.345018	-2.70975e-10
102664477	chr10:102664477:G:A	1.30359e-08	-1.74563	-2.70975e-10
102664699	chr10:102664699:G:A	2.74527e-08	-1.76125e-10	-1.00088
102664813	chr10:102664813:A:G	2.17278e-08	-1.76125e-10	-1.23475
102664862	chr10:102664862:G:A	2.70688e-08	-1.76715	0.752184
102664887	chr10:102664887:C:T	2.72729e-08	-1.76125e-10	-1.00745
102665547	chr10:102665547:A:T	2.38269e-05	6.39197	-0.62674
102665714	chr10:102665714:T:C	3.37701e-07	2.5025	-0.99368
102665869	chr10:102665869:G:T	7.33727e-08	0.60947	-0.62726
102666015	chr10:102666015:G:A	1.88378e-08	-1.37748	-2.70975e-10
102666254	chr10:102666254:T:C	3.36034e-05	6.48313	-0.374095
102666420	chr10:102666420:G:A	1.09279e-07	1.32225	-0.941689
102667326	chr10:102667326:A:G	3.10618e-08	-1.29069	0.413323
102667496	chr10:102667496:A:G	1.79219e-08	-1.63983	0.212507
102667841	chr10:102667841:G:T	2.23911e-08	-1.76125e-10	-1.20468
102667859	chr10:102667859:T:G	2.98998e-08	0.0432786	-0.95877
102667992	chr10:102667992:A:G	2.18523e-08	-1.76125e-10	-1.22904
102668347	chr10:102668347:G:A	1.35653e-08	-1.70583	-2.70975e-10
102668557	chr10:102668557:G:A	6.75408e-09	-1.68902	-0.714178
102668634	chr10:102668634:CA:C	8.04468e-09	-1.68475	-0.543585
102668665	chr10:102668665:ACT:A	2.34634e-08	-1.76125e-10	-1.1579
102668959	chr10:102668959:C:T	1.01125e-06	1.75174	0.853857
102669316	chr10:102669316:T:C	2.3206e-08	-1.76125e-10	-1.16893
102669386	chr10:102669386:T:C	2.429e-08	-1.12328	-2.70975e-10
102669882	chr10:102669882:G:A	2.86679e-08	-0.102578	-0.854988
102670079	chr10:102670079:G:A	2.18291e-08	-1.76125e-10	-1.2301
102670269	chr10:102670269:G:A	2.1815e-08	-1.76125e-10	-1.23074
102670494	chr10:102670494:G:A	8.65277e-08	1.1238	-0.976677
102670652	chr10:102670652:C:T	2.18241e-08	-1.76125e-10	-1.23033
102671363	chr10:102671363:C:T	6.06359e-08	-1.76125e-10	-0.208455
102671447	chr10:102671447:G:A	2.53745e-08	-1.0796	-2.70975e-10
102671514	chr10:102671514:T:C	3.30916e-08	-0.0203095	-0.793755
102672161	chr10:102672161:G:A	1.31375e-08	-1.73788	-2.70975e-10
102672267	chr10:102672267:T:C	9.35917e-09	-1.67054	-0.406444
102672296	chr10:102672296:A:G	3.65643e-07	2.38676	-0.798443
102672506	chr10:102672506:G:A	2.26777e-08	-1.76125e-10	-1.19196
102672702	chr10:102672702:C:T	1.99808e-08	-1.31857	-2.70975e-10
102672729	chr10:102672729:C:T	2.29029e-08	-1.76125e-10	-1.18208
102673243	chr10:102673243:G:A	2.68875e-08	-1.02168	-2.70975e-10
102673551	chr10:102673551:G:A	2.40504e-08	-1.76125e-10	-1.13319
102674081	chr10:102674081:A:G	3.7007e-08	-1.76125e-10	-0.702237
102674437	chr10:102674437:A:G	2.07542e-08	-1.68279	0.402193
102674452	chr10:102674452:A:G	4.03291e-05	6.08047	0.21102
102674873	chr10:102674873:C:A	4.92966e-07	2.95209	-1.06499
102675431	chr10:102675431:C:T	2.24641e-08	-1.20142	-2.70975e-10
102676323	chr10:102676323:C:T	3.33378e-08	-1.76125e-10	-0.806651
102676762	chr10:102676762:G:A	1.06472e-07	0.354543	-2.70975e-10
102676884	chr10:102676884:C:T	9.71801e-08	1.44954	-1.18631
102678075	chr10:102678075:G:A	2.65697e-08	-1.76125e-10	-1.03357
102678588	chr10:102678588:C:T	2.57966e-08	-1.76125e-10	-1.0631
102678808	chr10:102678808:C:T	0.0035624	11.4409	-0.668327
102679078	chr10:102679078:T:G	2.19706e-08	-1.76125e-10	-1.22364
102679462	chr10:102679462:G:C	3.91665e-08	-1.76125e-10	-0.64552
102680293	chr10:102680293:C:T	7.26237e-07	3.20766	-0.933123
102680305	chr10:102680305:G:A	3.46818e-08	-0.767128	-2.70975e-10
102681200	chr10:102681200:C:A	2.43566e-08	-1.76125e-10	-1.12054
102682096	chr10:102682096:C:T	2.43132e-08	-1.76125e-10	-1.12232
102682256	chr10:102682256:T:G	2.51956e-08	-1.76125e-10	-1.08668
102682299	chr10:102682299:ACT:A	0.0129037	12.7446	-0.684874
102682700	chr10:102682700:C:T	3.68513e-07	1.38837	0.207762
102684118	chr10:102684118:C:A	1.24933e-08	-1.78815	-2.70975e-10
102684205	chr10:102684205:G:A	2.94707e-08	-1.76125e-10	-0.929945
102684858	chr10:102684858:G:C	1.17875e-06	3.50716	-0.748294
102684889	chr10:102684889:C:T	2.23594e-08	-1.76125e-10	-1.2061
102685046	chr10:102685046:A:G	2.47046e-08	-1.76125e-10	-1.10635
102685365	chr10:102685365:T:C	2.17262e-08	-1.76125e-10	-1.23482
102685611	chr10:102685611:G:A	4.29347e-07	0.578706	1.17022
102686206	chr10:102686206:G:C	2.60449e-08	-1.05352	-2.70975e-10
102686222	chr10:102686222:C:G	3.90239e-08	-1.76125e-10	-0.64917
102686488	chr10:102686488:G:A	2.13795e-08	-1.25091	-2.70975e-10
102686730	chr10:102686730:G:A	4.05969e-08	-1.76125e-10	-0.609652
102687170	chr10:102687170:C:T	1.0524e-07	0.342897	-2.70975e-10
102687296	chr10:102687296:C:T	2.51706e-08	-1.76125e-10	-1.08767
102687953	chr10:102687953:G:A	3.02039e-08	-1.76125e-10	-0.905373
102688280	chr10:102688280:A:T	2.18184e-08	-1.76125e-10	-1.23059
102688840	chr10:102688840:T:G	2.70389e-08	-1.76125e-10	-1.01607
102689182	chr10:102689182:G:A	1.19363e-06	3.77782	-1.00641
102689256	chr10:102689256:T:C	5.33441e-08	0.725366	-1.06194
102689336	chr10:102689336:A:G	3.71163e-08	-1.76125e-10	-0.699288
102689687	chr10:102689687:C:T	1.06414e-07	1.58325	-1.22926
102690079	chr10:102690079:A:G	5.50355e-05	6.62202	-0.0196243
102690371	chr10:102690371:G:A	3.02742e-08	-1.76125e-10	-0.903048
102690869	chr10:102690869:CT:C	3.27742e-08	-1.76125e-10	-0.8237
102690981	chr10:102690981:G:A	2.56152e-08	-1.76125e-10	-1.07016
102691019	chr10:102691019:T:C	3.91416e-08	-1.76125e-10	-0.646158
102691571	chr10:102691571:A:G	1.83871e-07	0.900889	-2.70975e-10
102691659	chr10:102691659:A:T	2.55152e-08	-1.76125e-10	-1.07407
102692418	chr10:102692418:CTT:C	2.18828e-08	-1.76125e-10	-1.22764
102692877	chr10:102692877:T:C	2.47695e-08	-1.76125e-10	-1.10373
102693046	chr10:102693046:A:G	2.25218e-08	-1.76125e-10	-1.19886
102693061	chr10:102693061:G:A	1.86776e-08	-1.38602	-2.70975e-10
102693267	chr10:102693267:C:G	1.37161e-06	3.84289	-0.932492
102693595	chr10:102693595:T:G	4.04394e-08	-1.76125e-10	-0.613539
102693769	chr10:102693769:C:T	2.67144e-08	-1.76125e-10	-1.02814
102694138	chr10:102694138:C:T	2.6774e-08	-1.76125e-10	-1.02591
102694148	chr10:102694148:C:T	2.66495e-08	-1.03057	-2.70975e-10
102694756	chr10:102694756:T:C	1.02672e-07	-1.76125e-10	0.318196
102694943	chr10:102694943:T:C	0.0108746	13.1012	-1.21256
102696165	chr10:102696165:C:T	3.9763e-08	-1.76125e-10	-0.630407
102696396	chr10:102696396:C:A	9.00143e-08	0.186626	-2.70975e-10
102696929	chr10:102696929:T:C	8.93083e-08	1.40678	-1.22803
102696968	chr10:102696968:G:T	1.41251e-06	3.73769	-0.797912
102697037	chr10:102697037:C:T	1.50621e-06	3.93511	-0.931102
102697081	chr10:102697081:G:A	9.96672e-07	3.5477	-0.956618
102697846	chr10:102697846:T:A	3.66509e-07	0.729292	0.861389
102700312	chr10:102700312:G:A	2.30162e-08	-1.76125e-10	-1.17714
102700495	chr10:102700495:C:T	3.51313e-08	-1.76125e-10	-0.754251
102701695	chr10:102701695:C:G	3.75391e-08	-1.76125e-10	-0.68796
102702430	chr10:102702430:T:C	8.87933e-07	3.38542	-0.909861
102703224	chr10:102703224:C:G	2.8167e-07	1.94912	-0.621726
102703544	chr10:102703544:C:T	1.05045e-05	6.03477	-1.08855
102703919	chr10:102703919:G:A	0.00586741	12.3315	-1.05991
102704083	chr10:102704083:G:A	1.11245e-06	3.6058	-0.904822
102704372	chr10:102704372:G:C	3.15383e-08	-1.76125e-10	-0.86214
102704679	chr10:102704679:A:G	6.12697e-08	-0.198057	-2.70975e-10
102705006	chr10:102705006:G:A	1.0584e-07	1.55683	-1.20825
102705033	chr10:102705033:C:T	2.77371e-08	-1.76125e-10	-0.990572
102705213	chr10:102705213:T:C	1.33255e-06	3.8146	-0.933099
102705617	chr10:102705617:T:C	1.24014e-06	3.7175	-0.907863
102705930	chr10:102705930:G:C	2.19531e-07	2.24407	-1.16592
102707736	chr10:102707736:C:T	2.1739e-08	-1.76125e-10	-1.23424
102707852	chr10:102707852:G:C	1.13592e-07	0.523046	-0.103777
102708017	chr10:102708017:G:A	6.71077e-05	7.26712	-0.466411
102708085	chr10:102708085:T:G	2.30728e-08	-1.76125e-10	-1.17469
102708197	chr10:102708197:T:C	3.05414e-06	3.32364	0.387268
102708677	chr10:102708677:C:T	7.86133e-05	7.3623	-0.403348
102708826	chr10:102708826:A:G	5.11213e-08	0.424373	-0.803515
102708960	chr10:102708960:A:G	1.43033e-08	-1.65285	-2.70975e-10
102709670	chr10:102709670:G:A	5.17446e-07	0.638938	1.29662
102709787	chr10:102709787:C:T	2.64716e-08	-1.76125e-10	-1.03727
102710980	chr10:102710980:A:G	2.17246e-08	-1.76125e-10	-1.2349
102711161	chr10:102711161:T:C	5.62969e-05	7.06376	-0.438705
102711255	chr10:102711255:A:G	5.53333e-09	-1.55501	-1.04754
102712272	chr10:102712272:C:T	2.33571e-08	-1.76125e-10	-1.16244
102712816	chr10:102712816:AAACTTT:A	5.79974e-08	0.285731	-0.538677
102713020	chr10:102713020:T:C	7.38244e-07	1.39479	0.896142
102715099	chr10:102715099:C:A	2.42214e-08	-1.76125e-10	-1.12611
102715253	chr10:102715253:G:T	7.27265e-07	1.23816	1.03779
102716536	chr10:102716536:T:C	1.28006e-08	-1.76385	-2.70975e-10
102717376	chr10:102717376:C:T	2.17556e-08	-1.76125e-10	-1.23347
102717560	chr10:102717560:T:C	3.01515e-08	-1.76125e-10	-0.907109
102717948	chr10:102717948:G:A	6.42758e-07	1.19235	0.960077
102717972	chr10:102717972:A:G	2.5519e-08	-1.76125e-10	-1.07392
102719291	chr10:102719291:G:A	1.34709e-08	-1.71281	-2.70975e-10
102719378	chr10:102719378:C:T	2.17305e-08	-1.76125e-10	-1.23463
102719525	chr10:102719525:G:A	9.1767e-08	-1.76125e-10	0.20591
102720390	chr10:102720390:C:A	8.73088e-08	-1.76125e-10	0.156108
102720540	chr10:102720540:G:C	2.17258e-08	-1.76125e-10	-1.23484
102720726	chr10:102720726:G:A	2.1732e-08	-1.76125e-10	-1.23456
102720902	chr10:102720902:G:A	4.29393e-06	3.20567	0.845943
102721801	chr10:102721801:T:A	2.17323e-08	-1.76125e-10	-1.23454
102721859	chr10:102721859:GCTT:G	2.60837e-08	-1.76125e-10	-1.05203
102722398	chr10:102722398:A:G	2.98938e-08	-1.76125e-10	-0.915693
102722573	chr10:102722573:C:T	9.63879e-08	0.443461	-0.188424
102723244	chr10:102723244:C:T	3.53625e-08	-1.76125e-10	-0.747691
102723548	chr10:102723548:G:A	3.81214e-08	-1.76125e-10	-0.672568
102724070	chr10:102724070:AGATATTTGGTTTTCTTACTTATAAATGT:A	3.98665e-08	-1.76125e-10	-0.627805
102724917	chr10:102724917:T:TG	2.36278e-08	-1.76125e-10	-1.15092
102725042	chr10:102725042:A:G	2.98544e-06	2.90149	0.786665
102725544	chr10:102725544:G:A	3.48308e-06	3.00141	0.840922
102725968	chr10:102725968:G:A	0.000169816	8.16386	-0.434726
102726362	chr10:102726362:T:C	4.02463e-08	-1.76125e-10	-0.618326
102726781	chr10:102726781:A:C	2.35112e-08	-1.76125e-10	-1.15587
102727065	chr10:102727065:C:T	2.53341e-08	-1.76125e-10	-1.08119
102727217	chr10:102727217:C:T	0.00759591	12.7164	-1.18665
102727470	chr10:102727470:T:C	3.34187e-08	-1.76125e-10	-0.804227
102727625	chr10:102727625:C:T	7.5087e-09	-1.69469	-0.602589
102727748	chr10:102727748:T:A	2.45808e-08	-1.76125e-10	-1.11138
102728216	chr10:102728216:T:C	5.30233e-09	-1.75757	-0.887627
102728425	chr10:102728425:T:C	7.72311e-08	-1.76125e-10	0.0334598
102729143	chr10:102729143:A:T	7.9436e-08	-0.593274	0.654883
102729157	chr10:102729157:A:G	1.62808e-08	-1.52335	-2.70975e-10
102729254	chr10:102729254:G:C	3.59321e-08	-0.654016	-0.0776953
102729609	chr10:102729609:A:G	2.23291e-08	-1.76125e-10	-1.20745
102730292	chr10:102730292:A:T	5.24826e-08	-1.76125e-10	-0.35286
102730297	chr10:102730297:G:T	5.24826e-08	-1.76125e-10	-0.35286
102730612	chr10:102730612:TA:T	2.47432e-08	-1.76125e-10	-1.10479
102730615	chr10:102730615:C:T	2.30031e-08	-1.76125e-10	-1.17772
102730892	chr10:102730892:C:T	2.64326e-08	-1.03875	-2.70975e-10
102731357	chr10:102731357:T:C	5.71396e-08	-0.840321	0.572475
102731391	chr10:102731391:G:A	3.01355e-08	-0.907638	-2.70975e-10
102731407	chr10:102731407:G:A	0.000263173	4.77893	3.3883
102731945	chr10:102731945:G:A	8.44162e-08	-0.239221	0.361637
102732663	chr10:102732663:AC:A	2.21362e-08	-1.76125e-10	-1.21613
102733675	chr10:102733675:C:T	1.28325e-08	-1.76136	-2.70975e-10
102733687	chr10:102733687:C:T	4.96445e-08	0.824712	-1.23317
102733919	chr10:102733919:G:A	8.39643e-08	-0.233162	0.350211
102733982	chr10:102733982:G:C	1.37707e-07	0.611786	-2.70975e-10
102734201	chr10:102734201:C:T	5.25474e-08	-1.76125e-10	-0.351627
102734812	chr10:102734812:C:T	3.23222e-08	-0.83759	-2.70975e-10
102736396	chr10:102736396:A:G	2.18692e-08	-1.76125e-10	-1.22826
102736901	chr10:102736901:C:T	3.49044e-08	-0.682578	-0.0781512
102736961	chr10:102736961:C:G	2.28272e-08	-1.76125e-10	-1.18539
102737102	chr10:102737102:C:T	0.000327468	4.97351	3.41229
102737366	chr10:102737366:C:T	2.19531e-08	-1.76125e-10	-1.22443
102738007	chr10:102738007:G:GA	1.46317e-08	-0.733734	-0.896419
102738571	chr10:102738571:AC:A	6.03468e-09	-1.33914	-1.17668
102738572	chr10:102738572:C:T	3.68085e-08	-1.76125e-10	-0.707615
102738574	chr10:102738574:G:T	6.20055e-09	-1.31228	-1.17643
102739089	chr10:102739089:T:C	1.36279e-08	-1.70123	-2.70975e-10
102739275	chr10:102739275:A:G	2.22519e-08	-1.76125e-10	-1.21091
102739312	chr10:102739312:CTGT:C	2.68502e-08	-1.02307	-2.70975e-10
102739463	chr10:102739463:T:C	1.58424e-08	-1.55065	-2.70975e-10
102739709	chr10:102739709:C:T	3.96528e-08	-1.76125e-10	-0.633182
102739837	chr10:102739837:T:C	1.5751e-08	-1.55644	-2.70975e-10
102740473	chr10:102740473:C:T	6.69793e-08	-1.76125e-10	-0.108959
102740902	chr10:102740902:C:T	5.43174e-08	0.333431	-0.651929
102742208	chr10:102742208:C:G	3.55485e-08	-1.76125e-10	-0.742445
102742357	chr10:102742357:T:G	4.62387e-09	-1.55949	-1.22262
102742404	chr10:102742404:G:A	3.5005e-08	-1.76125e-10	-0.757851
102742932	chr10:102742932:T:G	2.82401e-08	-1.76125e-10	-0.972599
102743373	chr10:102743373:A:G	1.65419e-08	-1.19365	-0.313794
102743417	chr10:102743417:T:C	5.02929e-09	-1.73887	-0.959198
102743702	chr10:102743702:T:A	8.86869e-08	-0.230679	0.402449
102744072	chr10:102744072:C:T	2.50673e-08	-1.76125e-10	-1.09178
102744246	chr10:102744246:G:A	2.6667e-08	-1.76125e-10	-1.02991
102744453	chr10:102744453:G:T	3.76922e-08	-1.76125e-10	-0.683891
102744777	chr10:102744777:T:G	8.48787e-08	-0.18493	0.312811
102745930	chr10:102745930:G:C	0.000491587	5.10372	3.68833
102746127	chr10:102746127:G:A	8.0084e-08	-0.275669	0.345401
102746354	chr10:102746354:A:G	9.05654e-08	-0.142224	0.334953
102746552	chr10:102746552:A:G	2.27254e-08	-1.76125e-10	-1.18986
102746848	chr10:102746848:G:GCACAATCTTTTTTTTACATA	5.38859e-08	-1.76125e-10	-0.326475
102747095	chr10:102747095:G:A	1.55462e-07	-0.227361	0.960417
102747399	chr10:102747399:T:C	4.9034e-09	-1.498	-1.22542
102747788	chr10:102747788:A:G	2.30641e-08	-1.76125e-10	-1.17507
102747818	chr10:102747818:C:G	4.47952e-09	-1.58853	-1.22529
102748445	chr10:102748445:A:G	4.10555e-08	0.367557	-0.965975
102748721	chr10:102748721:A:G	5.86589e-08	-1.76125e-10	-0.241603
102748830	chr10:102748830:G:C	2.25199e-08	-1.76125e-10	-1.19894
102749038	chr10:102749038:A:C	3.41027e-08	-1.76125e-10	-0.783968
102749149	chr10:102749149:A:G	7.67167e-08	-0.0945371	0.121314
102749191	chr10:102749191:A:G	2.25778e-08	-1.76125e-10	-1.19638
102749240	chr10:102749240:G:C	2.22085e-08	-1.76125e-10	-1.21287
102749307	chr10:102749307:G:T	3.61256e-08	0.168759	-0.895099
102749636	chr10:102749636:T:A	0.000391161	6.7962	1.76734
102750061	chr10:102750061:C:T	3.16294e-08	-0.769008	-0.090248
102750401	chr10:102750401:A:G	7.01193e-08	-0.208214	0.145069
102750449	chr10:102750449:C:G	5.74038e-08	-1.76125e-10	-0.263232
102750483	chr10:102750483:A:T	7.20954e-08	-0.175567	0.140214
102750548	chr10:102750548:C:T	9.94136e-08	-0.78903	1.07498
102750588	chr10:102750588:G:A	2.27754e-08	-1.76125e-10	-1.18766
102750686	chr10:102750686:A:G	2.7491e-08	-0.999485	-2.70975e-10
102750736	chr10:102750736:T:C	3.26652e-08	-0.560758	-0.266274
102750748	chr10:102750748:G:A	3.55871e-08	-0.603858	-0.137503
102750829	chr10:102750829:A:G	3.43388e-08	-1.76125e-10	-0.777066
102751271	chr10:102751271:A:C	6.5208e-09	-1.56331	-0.875037
102751811	chr10:102751811:C:T	1.81191e-08	-1.41637	-2.70975e-10
102751857	chr10:102751857:T:G	5.74038e-08	-1.76125e-10	-0.263232
102751889	chr10:102751889:A:C	2.37405e-08	-1.76125e-10	-1.14616
102752249	chr10:102752249:A:G	0.000165996	7.21737	0.489009
102752458	chr10:102752458:T:A	3.80675e-08	-0.673981	-2.70975e-10
102752762	chr10:102752762:C:G	6.64968e-08	-1.76125e-10	-0.116189
102752779	chr10:102752779:T:C	3.07121e-08	-1.76125e-10	-0.888685
102752915	chr10:102752915:C:T	3.17125e-08	-1.76125e-10	-0.856631
102753040	chr10:102753040:A:T	1.60735e-07	0.766415	-2.70975e-10
102753833	chr10:102753833:T:C	5.70418e-08	-1.76125e-10	-0.269559
102754927	chr10:102754927:T:G	6.29043e-08	-1.76125e-10	-0.171728
102755013	chr10:102755013:G:A	2.16356e-08	-1.239	-2.70975e-10
102755312	chr10:102755312:C:A	9.31379e-08	-0.283936	0.504674
102755413	chr10:102755413:A:G	1.11233e-07	-0.382824	0.781107
102755683	chr10:102755683:G:A	0.000270178	5.6148	2.57869
102755968	chr10:102755968:C:A	0.000195539	5.09087	2.7793
102756093	chr10:102756093:T:C	0.000175956	5.11366	2.65098
102756374	chr10:102756374:T:C	4.33996e-09	-1.64247	-1.203
102756489	chr10:102756489:G:A	0.000146293	4.99263	2.5874
102756515	chr10:102756515:C:T	6.07583e-08	-0.252438	0.0459989
102757362	chr10:102757362:G:A	5.9704e-08	-0.276863	0.0529196
102757774	chr10:102757774:A:G	7.74227e-08	-1.76125e-10	0.0359375
102758069	chr10:102758069:G:C	5.35445e-08	-0.228695	-0.104134
102759712	chr10:102759712:A:G	6.30471e-08	-0.222096	0.052635
102760072	chr10:102760072:A:G	0.000233007	5.21991	2.82557
102760318	chr10:102760318:A:T	2.35722e-08	-1.76125e-10	-1.15328
102760666	chr10:102760666:T:C	0.000142624	4.84902	2.7056
102761325	chr10:102761325:A:G	2.33072e-08	-1.76125e-10	-1.16458
102761347	chr10:102761347:T:C	0.000289138	5.35477	2.90655
102761602	chr10:102761602:A:G	3.7266e-08	-1.76125e-10	-0.695262
102761904	chr10:102761904:G:A	7.16563e-08	0.211595	-0.253057
102762469	chr10:102762469:T:C	0.000269674	5.21085	2.98078
102762807	chr10:102762807:G:T	0.000207917	5.15565	2.7759
102763052	chr10:102763052:A:G	2.21767e-08	-1.76125e-10	-1.2143
102763261	chr10:102763261:C:T	3.9732e-09	-1.77224	-1.16153
102763974	chr10:102763974:C:T	1.43307e-08	-1.65094	-2.70975e-10
102764595	chr10:102764595:C:T	0.000289049	5.30227	2.95874
102764665	chr10:102764665:A:G	2.09143e-08	-0.180167	-1.09274
102764890	chr10:102764890:G:A	0.000259996	5.27145	2.88363
102765366	chr10:102765366:A:G	0.000258632	5.256	2.89382
102765481	chr10:102765481:T:A	3.21624e-08	-1.76125e-10	-0.842544
102765614	chr10:102765614:C:T	0.000308023	5.3494	2.97519
102766169	chr10:102766169:C:T	3.44698e-08	-1.76125e-10	-0.77326
102766488	chr10:102766488:A:G	0.000200381	4.92226	2.97238
102766576	chr10:102766576:T:C	2.35055e-08	-1.76125e-10	-1.15611
102766810	chr10:102766810:C:T	1.44628e-08	-1.64176	-2.70975e-10
102767487	chr10:102767487:G:A	0.000283489	5.29576	2.94582
102767584	chr10:102767584:G:A	0.000288609	5.35406	2.90543
102767673	chr10:102767673:C:G	4.82176e-09	-1.75052	-0.989688
102768223	chr10:102768223:T:G	2.06811e-07	1.01846	-2.70975e-10
102768752	chr10:102768752:A:C	7.18326e-08	1.17125	-1.21025
102768980	chr10:102768980:G:A	2.234e-08	-1.76125e-10	-1.20696
102769133	chr10:102769133:A:G	0.000239578	5.1892	2.88409
102769339	chr10:102769339:T:C	3.33289e-08	-1.76125e-10	-0.806918
102769843	chr10:102769843:CCTAA:C	2.35119e-08	-1.76125e-10	-1.15584
102769853	chr10:102769853:T:C	1.17789e-07	0.45555	-2.70975e-10
102769911	chr10:102769911:A:G	2.7751e-08	-0.71271	-0.277361
102770385	chr10:102770385:C:A	3.23693e-08	-1.76125e-10	-0.836132
102771293	chr10:102771293:G:A	4.16043e-08	-0.766049	0.180911
102771391	chr10:102771391:T:G	2.35171e-08	-1.15562	-2.70975e-10
102771415	chr10:102771415:G:A	2.25658e-08	-1.76125e-10	-1.19691
102771559	chr10:102771559:G:GT	6.24119e-08	1.03289	-1.21247
102771849	chr10:102771849:A:G	4.89101e-09	-1.72938	-0.99656
102771901	chr10:102771901:G:A	2.22248e-08	-1.76125e-10	-1.21213
102772529	chr10:102772529:G:A	2.22938e-08	-1.76125e-10	-1.20903
102772728	chr10:102772728:C:T	3.36939e-08	0.436164	-1.23219
102772816	chr10:102772816:C:T	1.68745e-08	-1.48754	-2.70975e-10
102772821	chr10:102772821:C:T	2.41884e-08	-1.76125e-10	-1.12747
102773071	chr10:102773071:A:G	7.38836e-08	0.962254	-0.973106
102773075	chr10:102773075:T:C	3.89572e-08	-1.03714	0.386264
102773156	chr10:102773156:T:C	4.69645e-08	-0.979029	0.515078
102773565	chr10:102773565:C:T	3.81197e-08	-1.03087	0.358263
102773693	chr10:102773693:G:A	2.94902e-08	-1.76125e-10	-0.929283
102774270	chr10:102774270:G:A	2.05678e-08	-1.28961	-2.70975e-10
102774691	chr10:102774691:A:G	5.1433e-09	-1.73544	-0.940214
102774966	chr10:102774966:T:G	2.30993e-08	-1.76125e-10	-1.17354
102775388	chr10:102775388:C:T	9.50385e-05	5.06364	2.08505
102775665	chr10:102775665:T:C	2.27775e-08	-1.76125e-10	-1.18757
102775670	chr10:102775670:A:G	2.27532e-08	-1.76125e-10	-1.18864
102776137	chr10:102776137:G:A	6.50179e-08	-1.76125e-10	-0.138681
102776428	chr10:102776428:C:T	3.74419e-08	-1.76125e-10	-0.690553
102776603	chr10:102776603:G:A	1.09776e-08	-0.701956	-1.21553
102776608	chr10:102776608:C:G	5.60129e-08	-1.03226	0.744497
102776622	chr10:102776622:T:A	2.58188e-08	-1.76125e-10	-1.06224
102776719	chr10:102776719:C:G	2.23921e-08	-1.76125e-10	-1.20463
102777014	chr10:102777014:G:A	3.68656e-09	-1.78547	-1.22317
102777146	chr10:102777146:A:T	2.75277e-08	-1.76125e-10	-0.998149
102778186	chr10:102778186:C:G	9.07672e-08	-0.954756	1.14971
102778704	chr10:102778704:C:T	2.23755e-08	-1.76125e-10	-1.20538
102778824	chr10:102778824:T:C	8.95309e-08	-0.9674	1.14864
102778843	chr10:102778843:A:G	2.94728e-08	-1.76125e-10	-0.929874
102779568	chr10:102779568:C:T	3.55634e-08	-1.76125e-10	-0.742025
102779763	chr10:102779763:A:T	6.36211e-08	-1.03195	0.871552
102780160	chr10:102780160:T:G	4.32805e-08	-1.01441	0.468769
102780299	chr10:102780299:A:G	2.2602e-08	-1.76125e-10	-1.1953
102780704	chr10:102780704:C:T	3.47593e-08	-1.00149	0.236594
102781129	chr10:102781129:G:A	2.30139e-08	-1.76125e-10	-1.17725
102781207	chr10:102781207:G:A	3.67807e-08	-1.76125e-10	-0.70837
102781363	chr10:102781363:G:A	0.000133649	5.20893	2.2807
102781479	chr10:102781479:A:G	1.59175e-08	-1.54592	-2.70975e-10
102781743	chr10:102781743:C:A	9.09539e-08	-0.978949	1.17596
102782836	chr10:102782836:G:A	2.6633e-07	1.27139	-2.70975e-10
102782988	chr10:102782988:T:A	0.000194161	5.07937	2.78373
102783217	chr10:102783217:C:T	5.8826e-08	-1.02248	0.78372
102783517	chr10:102783517:G:A	8.3589e-08	-0.751501	0.86407
102783631	chr10:102783631:T:A	7.08568e-08	-0.729531	0.676848
102784126	chr10:102784126:G:A	2.00477e-05	4.05234	1.54019
102784131	chr10:102784131:G:C	3.17395e-08	0.375455	-1.23124
102784141	chr10:102784141:T:C	2.29849e-08	-1.76125e-10	-1.1785
102784474	chr10:102784474:G:A	1.27262e-08	-1.76968	-2.70975e-10
102784946	chr10:102784946:A:G	3.28668e-08	-1.76125e-10	-0.820879
102784996	chr10:102784996:A:C	1.33949e-07	0.268285	0.315829
102785079	chr10:102785079:A:G	4.29071e-08	-0.319858	-0.234448
102785792	chr10:102785792:A:T	2.59574e-08	-1.76125e-10	-1.05689
102786110	chr10:102786110:G:C	2.97529e-07	-1.76125e-10	1.38217
102786426	chr10:102786426:A:G	4.37265e-08	0.664084	-1.19947
102786527	chr10:102786527:C:T	3.82424e-09	-1.74784	-1.22414
102786710	chr10:102786710:C:T	6.61059e-08	0.530215	-0.6523
102787853	chr10:102787853:G:A	2.49796e-07	0.199778	1.00752
102788276	chr10:102788276:A:AT	8.90252e-08	-1.76125e-10	0.175576
102788625	chr10:102788625:A:C	2.75243e-08	-0.00230165	-0.995971
102788636	chr10:102788636:G:A	1.06484e-07	-0.533377	0.888024
102788982	chr10:102788982:C:T	3.32416e-08	0.0841308	-0.893671
102789309	chr10:102789309:A:G	3.04813e-08	-0.0686928	-0.827538
102789704	chr10:102789704:G:A	6.7316e-08	-0.103916	-2.88238e-05
102789782	chr10:102789782:A:G	9.9635e-08	0.000498858	0.287671
102790029	chr10:102790029:C:T	3.70211e-08	-1.76125e-10	-0.701856
102790322	chr10:102790322:G:A	3.79457e-09	-1.77607	-1.2037
102790533	chr10:102790533:G:A	3.70204e-08	-1.76125e-10	-0.701873
102790741	chr10:102790741:G:T	8.06893e-08	-1.76125e-10	0.0772631
102790781	chr10:102790781:A:G	3.31531e-08	-0.0247369	-0.787471
102791228	chr10:102791228:G:A	3.24774e-08	-0.0202885	-0.812511
102791788	chr10:102791788:A:G	2.25231e-07	1.10378	-2.70975e-10
102791810	chr10:102791810:A:G	2.95284e-08	0.0152287	-0.943219
102792224	chr10:102792224:G:A	3.26947e-08	-0.00375337	-0.822376
102793108	chr10:102793108:A:G	3.36424e-08	0.0479429	-0.845498
102793198	chr10:102793198:T:C	1.32071e-08	-1.73259	-2.70975e-10
102793213	chr10:102793213:G:A	6.85878e-08	-1.76125e-10	-0.0852278
102793664	chr10:102793664:C:G	3.19812e-08	-0.848194	-2.70975e-10
102793809	chr10:102793809:C:T	8.39827e-08	-0.339043	0.456311
102793880	chr10:102793880:C:T	2.32246e-08	-1.76125e-10	-1.16813
102793889	chr10:102793889:C:T	6.9354e-08	-1.76125e-10	-0.0741193
102794172	chr10:102794172:G:A	6.64458e-08	-1.76125e-10	-0.116956
102794221	chr10:102794221:T:G	2.26783e-08	-1.76125e-10	-1.19193
102794360	chr10:102794360:T:A	1.71944e-08	-1.46876	-2.70975e-10
102794602	chr10:102794602:T:A	7.00909e-08	-1.76125e-10	-0.0635507
102794618	chr10:102794618:C:T	6.67841e-08	-1.76125e-10	-0.111878
102794772	chr10:102794772:A:G	3.71712e-09	-1.76597	-1.23442
102795499	chr10:102795499:G:A	8.02936e-08	-1.76125e-10	0.0723464
102795623	chr10:102795623:C:T	7.20646e-09	-1.22439	-1.11398
102795894	chr10:102795894:C:T	3.035e-08	0.0459254	-0.946473
102795931	chr10:102795931:A:G	1.27972e-08	-1.53189	-0.232226
102796758	chr10:102796758:G:GTGAC	1.89913e-08	-1.36936	-2.70975e-10
102797533	chr10:102797533:T:C	8.97812e-08	-0.580119	0.764152
102797829	chr10:102797829:G:A	3.38822e-08	-1.76125e-10	-0.790452
102798986	chr10:102798986:T:C	5.05097e-08	0.124697	-0.515876
102799204	chr10:102799204:C:T	3.69412e-09	-1.77227	-1.23433
102799509	chr10:102799509:G:A	3.21872e-08	-0.00768491	-0.834089
102799720	chr10:102799720:C:T	3.1606e-08	-0.0793445	-0.780653
102799858	chr10:102799858:T:G	3.3652e-08	-1.76125e-10	-0.797272
102800023	chr10:102800023:C:T	3.3605e-08	-1.76125e-10	-0.798669
102800398	chr10:102800398:C:CA	3.26761e-08	-0.0210812	-0.805618
102800526	chr10:102800526:T:C	9.9384e-08	-0.50643	0.792078
102800530	chr10:102800530:T:C	6.11692e-08	-1.76125e-10	-0.1997
102801264	chr10:102801264:T:G	3.36404e-08	-1.76125e-10	-0.797614
102801271	chr10:102801271:C:A	1.25977e-08	-1.77983	-2.70975e-10
102801599	chr10:102801599:T:C	4.23298e-09	-1.63801	-1.23243
102801699	chr10:102801699:G:A	4.58539e-08	0.00425714	-0.49214
102802340	chr10:102802340:G:A	2.50627e-08	-0.165134	-0.926829
102802604	chr10:102802604:TC:T	2.34482e-08	-1.76125e-10	-1.15855
102802864	chr10:102802864:C:G	3.52049e-08	-1.76125e-10	-0.752157
102803747	chr10:102803747:T:C	5.36059e-09	-1.40903	-1.22524
102803760	chr10:102803760:C:T	3.30926e-08	-0.0426383	-0.771395
102803820	chr10:102803820:G:A	2.59495e-08	-1.76125e-10	-1.05719
102803986	chr10:102803986:C:G	1.20895e-07	-0.402666	0.884248
102804051	chr10:102804051:G:C	7.42562e-09	-1.1518	-1.1566
102804300	chr10:102804300:T:A	3.70401e-09	-1.78478	-1.21915
102804302	chr10:102804302:C:T	2.55727e-08	-0.168118	-0.9037
102804594	chr10:102804594:T:A	2.33613e-08	-1.76125e-10	-1.16226
102805216	chr10:102805216:G:A	6.29146e-08	-1.76125e-10	-0.171565
102806360	chr10:102806360:G:A	7.37301e-08	-1.76125e-10	-0.0129321
102806484	chr10:102806484:G:C	1.07788e-07	-0.113682	0.480504
102806660	chr10:102806660:A:G	3.11416e-08	-0.113418	-0.761379
102806915	chr10:102806915:T:C	6.41236e-08	-1.76125e-10	-0.15253
102806983	chr10:102806983:G:A	2.34047e-08	-1.16041	-2.70975e-10
102807676	chr10:102807676:C:T	5.19058e-08	-1.76125e-10	-0.363912
102807732	chr10:102807732:T:C	2.17267e-08	-1.76125e-10	-1.2348
102807947	chr10:102807947:C:T	2.55658e-08	-1.07209	-2.70975e-10
102807977	chr10:102807977:C:T	6.24701e-08	-1.76125e-10	-0.178655
102808541	chr10:102808541:CG:C	2.82554e-08	-0.17212	-0.799938
102808723	chr10:102808723:G:A	2.90644e-08	-0.142394	-0.801434
102808880	chr10:102808880:GA:G	2.98459e-08	-0.115051	-0.802244
102809287	chr10:102809287:A:G	1.25266e-08	-1.78549	-2.70975e-10
102809390	chr10:102809390:G:A	4.20389e-08	-1.76125e-10	-0.574748
102809482	chr10:102809482:G:A	1.09496e-07	-0.552884	0.935429
102809810	chr10:102809810:C:A	1.25248e-08	-1.78563	-2.70975e-10
102810081	chr10:102810081:A:C	5.88041e-08	-1.76125e-10	-0.239132
102810339	chr10:102810339:C:T	1.70738e-08	-1.4758	-2.70975e-10
102810845	chr10:102810845:G:C	2.8946e-08	-1.76125e-10	-0.94791
102811148	chr10:102811148:G:A	1.43076e-08	-1.65255	-2.70975e-10
102811679	chr10:102811679:G:T	2.27717e-08	0.0082959	-1.19612
102812324	chr10:102812324:C:T	1.93679e-08	-0.632236	-0.71749
102812519	chr10:102812519:A:G	5.24326e-09	-1.42376	-1.23264
102813124	chr10:102813124:T:C	7.30569e-09	-1.14068	-1.18401
102813206	chr10:102813206:T:C	2.19595e-08	-0.02195	-1.20219
102813519	chr10:102813519:C:G	1.00607e-07	-1.76125e-10	0.297876
102813646	chr10:102813646:A:G	1.05698e-08	-0.7216	-1.23375
102813763	chr10:102813763:C:T	2.18646e-08	-1.22847	-2.70975e-10
102814179	chr10:102814179:T:C	2.10326e-08	-0.0533726	-1.2139
102814258	chr10:102814258:G:A	2.52729e-07	1.21898	-2.70975e-10
102814306	chr10:102814306:G:A	2.18495e-08	-0.0273164	-1.20185
102814885	chr10:102814885:T:A	4.94542e-09	-1.48382	-1.23106
102815664	chr10:102815664:T:G	2.61504e-08	-1.76125e-10	-1.04948
102816095	chr10:102816095:C:T	1.4504e-08	-0.866357	-0.772563
102816113	chr10:102816113:A:G	9.24876e-08	1.06023	-0.846499
102816860	chr10:102816860:A:G	2.66056e-08	-1.76125e-10	-1.03222
102816981	chr10:102816981:C:T	2.34686e-08	-1.76125e-10	-1.15768
102817509	chr10:102817509:T:C	2.66155e-08	-1.76125e-10	-1.03185
102817638	chr10:102817638:C:T	3.2277e-08	-1.76125e-10	-0.838987
102817815	chr10:102817815:C:T	1.07387e-07	-1.76125e-10	0.363098
102817827	chr10:102817827:C:T	2.65869e-08	-1.76125e-10	-1.03292
102819499	chr10:102819499:A:G	1.63186e-08	-1.52104	-2.70975e-10
102819571	chr10:102819571:C:T	9.11385e-09	-0.868875	-1.23467
102820378	chr10:102820378:A:G	2.31749e-08	-1.76125e-10	-1.17027
102820390	chr10:102820390:A:C	2.65826e-08	-1.76125e-10	-1.03308
102820736	chr10:102820736:A:G	1.51859e-08	-1.59298	-2.70975e-10
102820760	chr10:102820760:C:T	1.61112e-08	-1.53383	-2.70975e-10
102820886	chr10:102820886:A:G	8.4149e-09	-0.956294	-1.22705
102821373	chr10:102821373:A:G	8.58894e-09	-0.92801	-1.23486
102821485	chr10:102821485:G:A	2.8547e-08	-0.961792	-2.70975e-10
102821531	chr10:102821531:A:C	1.52033e-08	-0.762454	-0.829377
102822119	chr10:102822119:G:C	2.66969e-08	-1.76125e-10	-1.0288
102822398	chr10:102822398:G:A	3.73693e-08	0.114407	-0.8069
102822483	chr10:102822483:C:T	2.5109e-08	-1.76125e-10	-1.09012
102822514	chr10:102822514:C:A	3.06282e-08	-1.76125e-10	-0.891421
102822705	chr10:102822705:C:T	5.89552e-08	-0.236565	-2.70975e-10
102823668	chr10:102823668:G:A	6.02499e-08	-1.76125e-10	-0.214842
102823695	chr10:102823695:A:G	3.40405e-08	-1.76125e-10	-0.785793
102823783	chr10:102823783:C:T	2.78938e-08	-1.76125e-10	-0.984939
102823886	chr10:102823886:C:T	2.41757e-08	-1.76125e-10	-1.128
102824175	chr10:102824175:A:G	1.27104e-07	0.821089	-0.289429
102824339	chr10:102824339:C:T	3.95706e-08	-0.635257	-2.70975e-10
102824573	chr10:102824573:C:T	9.58111e-09	-0.84147	-1.21208
102824682	chr10:102824682:T:C	1.16703e-07	-1.76125e-10	0.44629
102825648	chr10:102825648:A:T	9.07177e-09	-1.30073	-0.807446
102825815	chr10:102825815:G:A	1.01203e-08	-0.813516	-1.18528
102827237	chr10:102827237:G:A	8.35097e-09	-0.972455	-1.21851
102827267	chr10:102827267:A:G	6.7092e-09	-1.17541	-1.23445
102827581	chr10:102827581:C:A	2.20361e-08	-1.76125e-10	-1.22066
102828147	chr10:102828147:T:A	3.14691e-08	0.0775728	-0.941909
102828634	chr10:102828634:C:T	2.32328e-08	-1.16778	-2.70975e-10
102828740	chr10:102828740:T:G	2.24663e-08	-1.76125e-10	-1.20133
102829209	chr10:102829209:A:AC	1.25607e-08	-1.78277	-2.70975e-10
102829990	chr10:102829990:C:T	7.90533e-09	-1.01568	-1.23012
102831213	chr10:102831213:A:G	2.22165e-08	-1.76125e-10	-1.21251
102831395	chr10:102831395:T:A	7.15722e-09	-1.11206	-1.23317
102831636	chr10:102831636:G:T	6.01107e-09	-1.78591	-0.733834
102831882	chr10:102831882:G:A	1.33407e-08	-1.72252	-2.70975e-10
102832368	chr10:102832368:G:A	2.23454e-08	-0.50756	-0.699164
102832492	chr10:102832492:A:C	1.218e-08	-0.590988	-1.22256
102833757	chr10:102833757:A:G	1.71776e-07	-1.76125e-10	0.832846
102834328	chr10:102834328:C:T	3.40579e-08	-1.76125e-10	-0.78528
102834449	chr10:102834449:C:A	4.65542e-08	-1.76125e-10	-0.472727
102834644	chr10:102834644:T:A	4.58354e-08	-1.76125e-10	-0.488287
102834750	chr10:102834750:A:G	4.07886e-09	-1.78095	-1.12658
102835071	chr10:102835071:T:C	2.25163e-08	-1.76125e-10	-1.1991
102835491	chr10:102835491:G:A	7.87957e-09	-1.01578	-1.23329
102835962	chr10:102835962:C:T	6.6231e-09	-1.2186	-1.20418
102836599	chr10:102836599:C:T	2.52699e-08	-1.08373	-2.70975e-10
102836639	chr10:102836639:C:T	7.10295e-09	-1.21484	-1.138
102837224	chr10:102837224:G:A	4.88791e-09	-1.53558	-1.191
102837551	chr10:102837551:G:A	2.63033e-08	-1.76125e-10	-1.04365
102837723	chr10:102837723:T:C	3.69986e-08	-1.18125	0.478787
102838165	chr10:102838165:C:T	8.18401e-09	-0.978552	-1.23261
102838565	chr10:102838565:A:G	5.56017e-09	-1.49593	-1.10178
102839294	chr10:102839294:G:A	2.68638e-08	-1.02257	-2.70975e-10
102839566	chr10:102839566:G:A	6.8165e-09	-1.1848	-1.2092
102839665	chr10:102839665:G:A	2.90652e-08	-1.76125e-10	-0.943803
102839712	chr10:102839712:C:A	1.62153e-07	-1.76125e-10	0.775195
102840202	chr10:102840202:G:A	2.65782e-08	-1.03325	-2.70975e-10
102840262	chr10:102840262:G:A	2.77105e-08	-1.76125e-10	-0.99153
102840603	chr10:102840603:C:G	2.22849e-08	-1.76125e-10	-1.20943
102841034	chr10:102841034:G:A	1.38028e-08	-1.68847	-2.70975e-10
102841587	chr10:102841587:G:A	2.24136e-08	-1.76125e-10	-1.20368
102841808	chr10:102841808:A:T	5.38575e-09	-1.47497	-1.15462
102841861	chr10:102841861:C:T	2.60412e-08	-1.05366	-2.70975e-10
102842328	chr10:102842328:A:C	2.19396e-08	-1.76125e-10	-1.22505
102842818	chr10:102842818:G:T	9.25229e-09	-0.859259	-1.22921
102842850	chr10:102842850:G:C	2.90914e-08	-0.9429	-2.70975e-10
102843394	chr10:102843394:C:T	2.54974e-08	-1.07477	-2.70975e-10
102843470	chr10:102843470:G:C	2.64886e-08	-1.76125e-10	-1.03663
102843545	chr10:102843545:G:T	2.22849e-08	-1.76125e-10	-1.20943
102843831	chr10:102843831:A:G	6.96491e-09	-1.16562	-1.20684
102844652	chr10:102844652:G:C	2.17936e-08	-1.76125e-10	-1.23173
102844806	chr10:102844806:C:T	3.86826e-09	-1.77245	-1.18809
102845159	chr10:102845159:T:G	5.59503e-09	-1.78694	-0.804529
102845571	chr10:102845571:C:T	8.8081e-09	-0.943326	-1.19435
102845572	chr10:102845572:G:A	4.22099e-09	-1.68283	-1.19044
102845764	chr10:102845764:C:T	1.2285e-07	1.26089	-0.763267
102846386	chr10:102846386:T:G	8.81091e-08	-1.76125e-10	0.165233
102846409	chr10:102846409:G:A	1.3403e-08	-1.71786	-2.70975e-10
102846501	chr10:102846501:C:T	1.78679e-08	-1.43034	-2.70975e-10
102846507	chr10:102846507:C:T	2.51741e-08	-1.76125e-10	-1.08753
102846715	chr10:102846715:T:G	2.92317e-08	-0.938091	-2.70975e-10
102846858	chr10:102846858:T:C	1.31605e-08	-1.73612	-2.70975e-10
102846879	chr10:102846879:C:T	5.05251e-09	-1.51527	-1.17819
102847163	chr10:102847163:A:G	1.29448e-07	-1.76125e-10	0.549937
102847381	chr10:102847381:T:C	2.17897e-08	-1.76125e-10	-1.23191
102847604	chr10:102847604:C:T	3.72935e-08	-1.76125e-10	-0.694524
102847835	chr10:102847835:G:A	2.17748e-08	-1.76125e-10	-1.23259
102848060	chr10:102848060:G:T	2.49182e-08	-1.09775	-2.70975e-10
102848262	chr10:102848262:A:G	4.35791e-08	-1.76125e-10	-0.538766
102848705	chr10:102848705:T:C	1.43351e-08	-1.65063	-2.70975e-10
102849510	chr10:102849510:C:T	2.20717e-08	-1.76125e-10	-1.21905
102849608	chr10:102849608:T:C	6.21524e-09	-1.26662	-1.21972
102849709	chr10:102849709:T:C	6.36481e-09	-1.2621	-1.20046
102850376	chr10:102850376:C:T	2.18784e-08	-1.76125e-10	-1.22784
102851627	chr10:102851627:C:T	3.45294e-08	-1.76125e-10	-0.771531
102851718	chr10:102851718:C:T	2.29459e-08	-1.76125e-10	-1.1802
102852007	chr10:102852007:A:C	1.18319e-08	-0.611707	-1.23084
102852090	chr10:102852090:C:T	4.30881e-08	-1.76125e-10	-0.550097
102852578	chr10:102852578:T:A	7.37367e-09	-1.09946	-1.21596
102853263	chr10:102853263:G:A	5.38091e-09	-1.78677	-0.843713
102853348	chr10:102853348:A:T	5.22144e-09	-1.5746	-1.08597
102853598	chr10:102853598:A:G	5.83176e-09	-1.36854	-1.18149
102853604	chr10:102853604:A:G	7.77332e-09	-1.057	-1.20565
102853827	chr10:102853827:T:C	5.80422e-08	-1.76125e-10	-0.252173
102853979	chr10:102853979:C:T	1.37361e-08	-1.69331	-2.70975e-10
102853992	chr10:102853992:A:G	3.58512e-08	-1.76125e-10	-0.733966
102854340	chr10:102854340:G:A	4.60555e-08	-1.76125e-10	-0.483496
102854482	chr10:102854482:G:T	2.18846e-08	-1.76125e-10	-1.22756
102854856	chr10:102854856:C:T	3.92271e-08	-1.14742	0.503448
102855002	chr10:102855002:C:T	1.34859e-07	-1.76125e-10	0.59089
102855286	chr10:102855286:G:A	1.2732e-08	-1.76922	-2.70975e-10
102855886	chr10:102855886:T:C	1.28362e-08	-1.76107	-2.70975e-10
102855887	chr10:102855887:G:A	1.29319e-08	-1.75365	-2.70975e-10
102855890	chr10:102855890:T:C	1.287e-08	-1.75844	-2.70975e-10
102855922	chr10:102855922:C:T	1.29698e-07	-1.76125e-10	0.551867
102855962	chr10:102855962:A:G	2.65554e-08	-1.76125e-10	-1.03411
102856743	chr10:102856743:T:C	9.77275e-09	-0.798915	-1.23483
102856906	chr10:102856906:T:C	3.82682e-09	-1.77728	-1.19403
102857169	chr10:102857169:C:A	2.50763e-08	-1.76125e-10	-1.09142
102857890	chr10:102857890:C:T	2.98872e-08	-0.915913	-2.70975e-10
102858089	chr10:102858089:C:T	2.19732e-08	-1.76125e-10	-1.22352
102858767	chr10:102858767:G:A	5.76374e-09	-1.38252	-1.17924
102859586	chr10:102859586:G:C	2.35903e-08	-1.15251	-2.70975e-10
102859974	chr10:102859974:A:G	1.42257e-08	-1.65829	-2.70975e-10
102861311	chr10:102861311:A:G	9.12555e-09	-0.896079	-1.20619
102861894	chr10:102861894:A:G	2.86445e-08	-1.76125e-10	-0.958383
102861916	chr10:102861916:C:T	2.18308e-08	-1.76125e-10	-1.23002
102862072	chr10:102862072:A:G	1.3281e-08	-1.72701	-2.70975e-10
102863062	chr10:102863062:G:A	2.17378e-08	-1.76125e-10	-1.23429
102863296	chr10:102863296:C:G	1.66203e-08	-0.267895	-1.23482
102863348	chr10:102863348:AG:A	1.82692e-08	-0.179012	-1.22911
102863632	chr10:102863632:A:G	2.18263e-08	-1.76125e-10	-1.23023
102863821	chr10:102863821:C:T	1.70859e-08	-0.240325	-1.23477
102864315	chr10:102864315:G:A	6.29569e-09	-1.30995	-1.16353
102864718	chr10:102864718:T:G	6.08143e-09	-1.35217	-1.15594
102864915	chr10:102864915:T:C	2.81287e-08	-0.976553	-2.70975e-10
102865421	chr10:102865421:T:C	5.85093e-09	-1.35696	-1.18978
102865480	chr10:102865480:A:G	9.49549e-09	-0.843635	-1.21889
102865821	chr10:102865821:A:G	2.18643e-08	-1.76125e-10	-1.22849
102865885	chr10:102865885:G:A	2.22282e-08	-1.76125e-10	-1.21198
102866004	chr10:102866004:T:C	2.77283e-08	-1.76125e-10	-0.990888
102866129	chr10:102866129:G:A	8.99234e-09	-0.909877	-1.20709
102866213	chr10:102866213:C:T	5.93836e-09	-1.76979	-0.762125
102866650	chr10:102866650:G:A	2.18322e-08	-1.76125e-10	-1.22996
102867066	chr10:102867066:T:C	3.28776e-08	-1.76125e-10	-0.820551
102867223	chr10:102867223:G:A	2.18388e-08	-1.76125e-10	-1.22965
102867473	chr10:102867473:G:T	9.06087e-08	-1.76855	1.96175
102868477	chr10:102868477:T:C	5.50854e-09	-1.78518	-0.821868
102868867	chr10:102868867:A:G	3.12366e-08	-0.871752	-2.70975e-10
102868917	chr10:102868917:T:C	1.50852e-08	-1.59963	-2.70975e-10
102869051	chr10:102869051:G:A	2.20556e-08	-1.76125e-10	-1.21978
102869116	chr10:102869116:A:G	9.20359e-09	-0.898457	-1.19529
102869254	chr10:102869254:T:C	1.21159e-08	-0.583943	-1.23488
102869479	chr10:102869479:G:C	1.68255e-08	-0.500105	-0.990344
102870036	chr10:102870036:G:GCTC	5.90182e-09	-1.39954	-1.13854
102870074	chr10:102870074:G:T	5.22798e-08	-1.76125e-10	-0.356732
102870424	chr10:102870424:T:C	1.67791e-08	-0.335482	-1.15773
102870655	chr10:102870655:A:T	5.26159e-08	-1.78723	1.4369
102871285	chr10:102871285:G:A	2.64527e-08	-1.76125e-10	-1.03799
102871370	chr10:102871370:C:T	1.24942e-08	-1.78808	-2.70975e-10
102871472	chr10:102871472:G:A	3.04657e-08	-1.76125e-10	-0.896743
102871906	chr10:102871906:G:A	4.22293e-09	-1.7654	-1.10742
102872754	chr10:102872754:G:A	1.40724e-07	-1.76125e-10	0.633456
102872815	chr10:102872815:A:G	2.61112e-08	-1.76125e-10	-1.05098
102872965	chr10:102872965:G:A	8.69132e-08	-1.76125e-10	0.151567
102873012	chr10:102873012:T:C	4.62979e-08	-1.76125e-10	-0.478247
102873533	chr10:102873533:G:A	5.94151e-09	-1.29684	-1.23454
102873534	chr10:102873534:C:T	5.00615e-09	-1.48943	-1.21324
102873580	chr10:102873580:T:C	4.14012e-09	-1.76926	-1.12335
102873767	chr10:102873767:A:G	1.25608e-08	-1.78276	-2.70975e-10
102874350	chr10:102874350:A:G	2.05129e-08	-0.0723395	-1.21995
102874717	chr10:102874717:A:G	2.05312e-08	-0.0850774	-1.20632
102875199	chr10:102875199:A:G	4.16231e-09	-1.76875	-1.11852
102875346	chr10:102875346:G:A	4.49157e-09	-1.75001	-1.06113
102875587	chr10:102875587:G:C	6.22972e-09	-1.34692	-1.1371
102875591	chr10:102875591:C:T	4.17552e-09	-1.78498	-1.09913
102875838	chr10:102875838:A:G	6.07985e-09	-1.36366	-1.1447
102875863	chr10:102875863:T:C	4.10191e-09	-1.76949	-1.1324
102875930	chr10:102875930:A:T	5.16425e-08	-0.368998	-2.70975e-10
102876001	chr10:102876001:AG:A	6.02237e-09	-1.28297	-1.2349
102876341	chr10:102876341:AG:A	2.27464e-08	-1.76125e-10	-1.18894
102876484	chr10:102876484:C:A	2.55129e-08	-1.76125e-10	-1.07416
102877098	chr10:102877098:T:C	7.15163e-09	-1.13565	-1.21035
102877753	chr10:102877753:T:C	4.7878e-09	-1.58748	-1.15979
102877845	chr10:102877845:C:T	6.55122e-09	-1.20047	-1.23322
102878002	chr10:102878002:C:T	1.02051e-08	-0.775332	-1.21513
102878235	chr10:102878235:A:G	4.57248e-09	-1.62418	-1.16911
102878664	chr10:102878664:A:C	5.9882e-08	-0.70509	0.484123
102878723	chr10:102878723:C:T	5.18846e-09	-1.75783	-0.909079
102878966	chr10:102878966:T:C	1.48327e-08	-0.411913	-1.20459
102879981	chr10:102879981:G:A	4.08799e-09	-1.75848	-1.14681
102880212	chr10:102880212:T:C	2.53071e-08	-1.08226	-2.70975e-10
102880386	chr10:102880386:A:C	3.72277e-08	-1.76125e-10	-0.696291
102880560	chr10:102880560:A:G	8.97977e-08	-1.76125e-10	0.184217
102881000	chr10:102881000:A:T	1.27874e-08	-1.76488	-2.70975e-10
102881198	chr10:102881198:A:C	5.37619e-09	-1.40588	-1.22548
102881547	chr10:102881547:C:T	2.50801e-08	-1.76125e-10	-1.09127
102881754	chr10:102881754:G:A	5.26075e-09	-1.42555	-1.22752
102881822	chr10:102881822:A:G	7.26003e-09	-1.78598	-0.544977
102881922	chr10:102881922:T:C	3.97025e-09	-1.76573	-1.16879
102882454	chr10:102882454:A:G	2.24604e-08	-1.76125e-10	-1.20159
102882480	chr10:102882480:T:G	4.13468e-09	-1.75505	-1.13889
102883087	chr10:102883087:TA:T	4.31979e-09	-1.72475	-1.12539
102883484	chr10:102883484:G:A	5.29877e-09	-1.41105	-1.23482
102883707	chr10:102883707:T:C	5.36246e-09	-1.40141	-1.23251
102883839	chr10:102883839:T:A	5.3785e-09	-1.39984	-1.23109
102883941	chr10:102883941:T:C	5.44861e-09	-1.38311	-1.23487
102885249	chr10:102885249:G:A	4.51204e-08	-1.76125e-10	-0.504008
102886187	chr10:102886187:C:A	1.41303e-08	-0.469711	-1.19531
102886686	chr10:102886686:C:A	4.82578e-09	-1.78755	-0.951818
102887092	chr10:102887092:C:T	4.48463e-09	-1.62491	-1.18777
102887443	chr10:102887443:A:G	2.20381e-08	-1.78798	0.567405
102887657	chr10:102887657:T:G	2.71106e-08	-1.01342	-2.70975e-10
102888092	chr10:102888092:C:T	3.90163e-09	-1.7264	-1.22555
102888725	chr10:102888725:CTT:C	1.46424e-08	-1.76336	0.133938
102889972	chr10:102889972:A:C	3.76865e-09	-1.75666	-1.22997
102890023	chr10:102890023:C:T	2.26572e-08	-1.76125e-10	-1.19287
102890123	chr10:102890123:C:G	4.86741e-09	-1.76461	-0.966176
102890371	chr10:102890371:T:C	4.7386e-09	-1.59212	-1.16548
102890494	chr10:102890494:T:C	3.83106e-09	-1.7726	-1.1976
102890872	chr10:102890872:C:T	2.24083e-08	-1.76125e-10	-1.20391
102891298	chr10:102891298:C:T	1.39369e-08	-0.489184	-1.18962
102892198	chr10:102892198:T:C	1.07138e-08	-0.759805	-1.182
102892288	chr10:102892288:C:T	1.11898e-08	-0.710854	-1.18748
102892566	chr10:102892566:C:T	5.58187e-09	-1.76817	-0.825646
102893499	chr10:102893499:T:C	1.14654e-08	-0.6658	-1.20821
102893716	chr10:102893716:G:T	3.88084e-09	-1.72974	-1.22755
102893788	chr10:102893788:T:C	4.48978e-09	-1.61761	-1.19393
102893960	chr10:102893960:G:A	4.6339e-09	-1.5913	-1.18864
102894115	chr10:102894115:G:A	8.37478e-09	-1.16035	-1.02777
102894463	chr10:102894463:A:G	1.30731e-08	-1.74279	-2.70975e-10
102894599	chr10:102894599:G:C	1.25135e-08	-1.78653	-2.70975e-10
102894626	chr10:102894626:C:A	4.71063e-09	-1.59157	-1.17195
102894820	chr10:102894820:T:C	3.87485e-09	-1.73912	-1.21971
102895452	chr10:102895452:C:T	4.02438e-08	-1.76125e-10	-0.618386
102895558	chr10:102895558:G:A	3.88523e-09	-1.73321	-1.22296
102895593	chr10:102895593:T:C	5.4965e-09	-1.7675	-0.841735
102895662	chr10:102895662:G:A	4.27804e-09	-1.72658	-1.13327
102895758	chr10:102895758:A:G	3.92833e-09	-1.7264	-1.21873
102896103	chr10:102896103:T:C	2.20281e-08	-1.76125e-10	-1.22103
102896258	chr10:102896258:G:A	3.87467e-09	-1.7399	-1.21898
102896281	chr10:102896281:C:T	2.68237e-08	-1.76125e-10	-1.02406
102896282	chr10:102896282:G:A	5.63183e-09	-1.75803	-0.826883
102896558	chr10:102896558:C:T	1.37185e-08	-0.500668	-1.19393
102896926	chr10:102896926:G:T	8.982e-08	-1.76125e-10	0.184465
102897491	chr10:102897491:A:G	1.40425e-08	-1.77383	0.102573
102897543	chr10:102897543:T:C	3.90398e-09	-1.72338	-1.22797
102898415	chr10:102898415:G:A	1.10868e-08	-0.717386	-1.1902
102898464	chr10:102898464:C:T	2.26631e-08	-1.76125e-10	-1.19261
102898650	chr10:102898650:A:G	2.18185e-08	-1.76125e-10	-1.23059
102899235	chr10:102899235:A:G	3.99275e-09	-1.72639	-1.20247
102899261	chr10:102899261:G:T	3.96614e-09	-1.72056	-1.21499
102899925	chr10:102899925:T:C	3.99745e-09	-1.71375	-1.21393
102900095	chr10:102900095:T:C	5.50484e-09	-1.75681	-0.850907
102900247	chr10:102900247:A:G	1.57629e-07	-1.77184	2.51874
102900311	chr10:102900311:C:T	3.9874e-09	-1.7195	-1.2107
102900499	chr10:102900499:G:A	4.66587e-09	-1.61218	-1.16089
102900931	chr10:102900931:A:G	5.63991e-09	-1.75825	-0.82523
102900964	chr10:102900964:A:G	3.17856e-08	-0.854331	-2.70975e-10
102901109	chr10:102901109:AAAG:A	7.06984e-08	-1.78445	1.72953
102901110	chr10:102901110:AAG:A	2.79954e-08	-1.76125e-10	-0.981303
102901185	chr10:102901185:T:C	1.33198e-08	-1.72409	-2.70975e-10
102901727	chr10:102901727:T:C	4.01959e-09	-1.70997	-1.2122
102901951	chr10:102901951:C:T	5.3722e-09	-1.77758	-0.854521
102902124	chr10:102902124:C:A	5.49035e-09	-1.74782	-0.862536
102902240	chr10:102902240:C:T	1.13024e-08	-0.701192	-1.18713
102902361	chr10:102902361:G:A	4.00083e-09	-1.71585	-1.211
102902458	chr10:102902458:C:T	5.40277e-09	-1.76319	-0.86324
102902701	chr10:102902701:T:C	3.97391e-09	-1.72007	-1.21353
102902916	chr10:102902916:A:G	3.98319e-09	-1.72081	-1.21045
102903553	chr10:102903553:G:A	3.98253e-09	-1.71804	-1.21339
102903657	chr10:102903657:T:C	7.8702e-09	-1.23735	-1.01291
102904361	chr10:102904361:T:C	2.3349e-08	-1.76125e-10	-1.16279
102904532	chr10:102904532:G:C	1.2492e-08	-1.78825	-2.70975e-10
102904999	chr10:102904999:T:C	4.89292e-08	-1.76125e-10	-0.422968
102905286	chr10:102905286:C:T	2.53671e-08	-1.76125e-10	-1.07989
102905510	chr10:102905510:A:C	5.42143e-09	-1.75516	-0.867827
102905640	chr10:102905640:T:C	1.08032e-08	-0.736901	-1.1966
102907000	chr10:102907000:G:A	5.47503e-09	-1.74798	-0.86517
102907267	chr10:102907267:AG:A	7.67568e-09	-1.18619	-1.0891
102907649	chr10:102907649:C:T	4.66692e-09	-1.62795	-1.14489
102908459	chr10:102908459:C:T	1.87809e-08	-1.3805	-2.70975e-10
102909185	chr10:102909185:A:G	4.71062e-09	-1.62514	-1.13838
102909685	chr10:102909685:A:T	1.36732e-08	-1.78657	0.0886687
102909864	chr10:102909864:T:C	5.22215e-09	-1.56427	-1.09617
102910589	chr10:102910589:C:T	1.40559e-08	-0.479156	-1.19114
102910643	chr10:102910643:G:A	4.08267e-08	-1.76125e-10	-0.604008
102911111	chr10:102911111:A:C	3.84598e-09	-1.73184	-1.23447
102911455	chr10:102911455:A:C	6.68675e-09	-1.49105	-0.922165
102911702	chr10:102911702:A:C	1.54112e-08	-0.408086	-1.17016
102912012	chr10:102912012:T:C	3.65586e-08	-0.714425	-2.70975e-10
102912209	chr10:102912209:T:C	7.85736e-09	-1.25563	-0.996261
102912476	chr10:102912476:A:G	6.99892e-09	-1.49047	-0.87712
102914347	chr10:102914347:C:T	1.26924e-08	-1.77234	-2.70975e-10
102914601	chr10:102914601:T:A	4.29406e-09	-1.743	-1.11311
102915534	chr10:102915534:C:T	2.22099e-08	-1.76125e-10	-1.2128
102916856	chr10:102916856:C:T	5.477e-08	-1.76125e-10	-0.3102
102917196	chr10:102917196:AG:A	7.24229e-09	-1.46791	-0.865492
102917211	chr10:102917211:C:T	2.0592e-08	-1.28844	-2.70975e-10
102917369	chr10:102917369:C:T	5.76491e-09	-1.73646	-0.825095
102917905	chr10:102917905:G:C	3.82927e-08	0.547323	-1.21541
102918130	chr10:102918130:A:C	6.95975e-09	-1.47747	-0.895731
102920605	chr10:102920605:A:G	4.05491e-09	-1.72416	-1.18925
102921218	chr10:102921218:C:T	2.25104e-08	-1.76125e-10	-1.19936
102921386	chr10:102921386:A:G	1.21975e-08	-1.72142	-0.0906937
102921804	chr10:102921804:C:A	1.68257e-07	-1.76125e-10	0.812151
102921953	chr10:102921953:T:C	1.18013e-08	-0.633165	-1.21197
102922104	chr10:102922104:A:G	2.88772e-08	-1.76125e-10	-0.950289
102922600	chr10:102922600:T:C	4.44976e-09	-1.67527	-1.14522
102922845	chr10:102922845:G:A	5.21338e-09	-1.7232	-0.938909
102923929	chr10:102923929:A:G	7.69934e-09	-1.05092	-1.22129
102924787	chr10:102924787:G:A	5.29475e-09	-1.73362	-0.913004
102925026	chr10:102925026:G:A	4.30835e-08	-1.76125e-10	-0.550204
102925191	chr10:102925191:G:A	4.7611e-08	-1.76125e-10	-0.450279
102925542	chr10:102925542:C:A	1.36514e-07	-1.76124	2.36433
102925736	chr10:102925736:G:C	6.84746e-09	-1.49364	-0.895829
102926900	chr10:102926900:G:T	6.53355e-09	-1.77948	-0.656913
102927509	chr10:102927509:C:T	1.60634e-08	-1.5368	-2.70975e-10
102928281	chr10:102928281:G:A	4.17592e-08	-0.581424	-2.70975e-10
102928872	chr10:102928872:A:G	2.27992e-08	-1.76125e-10	-1.18662
102929447	chr10:102929447:A:T	1.75928e-08	-1.44585	-2.70975e-10
102929479	chr10:102929479:A:G	1.22739e-08	-1.78796	-0.0179058
102929908	chr10:102929908:A:T	1.1535e-08	-1.74409	-0.123873
102930233	chr10:102930233:A:G	5.37085e-09	-1.73856	-0.893793
102931810	chr10:102931810:A:G	1.75612e-08	-0.256156	-1.1915
102931975	chr10:102931975:A:T	6.71589e-09	-1.47728	-0.931588
102932080	chr10:102932080:C:T	2.09846e-08	-1.77528	0.50572
102932160	chr10:102932160:A:C	1.35848e-08	-1.70439	-2.70975e-10
102932645	chr10:102932645:C:T	2.51101e-08	-1.76125e-10	-1.09007
102932748	chr10:102932748:T:C	1.89916e-08	-1.78144	0.412091
102932762	chr10:102932762:A:ACAAAAATTAGC	4.30236e-08	-1.76125e-10	-0.551594
102932785	chr10:102932785:T:C	4.85167e-09	-1.6075	-1.12652
102932876	chr10:102932876:C:A	5.16871e-09	-1.74168	-0.929042
102933072	chr10:102933072:C:G	1.80371e-08	-1.42091	-2.70975e-10
102933604	chr10:102933604:T:A	6.67254e-09	-1.78246	-0.632887
102934160	chr10:102934160:G:A	4.69969e-09	-1.64248	-1.12336
102934365	chr10:102934365:C:T	2.59999e-08	-1.76125e-10	-1.05525
102934529	chr10:102934529:C:T	6.61656e-09	-1.49613	-0.927639
102934897	chr10:102934897:G:A	4.28577e-09	-1.69256	-1.16548
102935942	chr10:102935942:T:G	3.92854e-08	0.543232	-1.18572
102936067	chr10:102936067:C:T	4.29737e-08	-1.76125e-10	-0.552755
102936622	chr10:102936622:T:C	6.4142e-09	-1.49884	-0.955984
102937820	chr10:102937820:T:TCC	2.18616e-08	-1.76125e-10	-1.22861
102937950	chr10:102937950:G:A	3.8479e-09	-1.77677	-1.18904
102938024	chr10:102938024:C:T	5.55222e-09	-1.43899	-1.16016
102938172	chr10:102938172:G:A	6.97309e-09	-1.48081	-0.890472
102938760	chr10:102938760:T:G	3.01681e-08	-1.76125e-10	-0.906559
102938766	chr10:102938766:G:A	4.80196e-09	-1.59703	-1.14729
102938814	chr10:102938814:G:A	1.40811e-08	-1.66851	-2.70975e-10
102938992	chr10:102938992:A:G	3.01176e-08	-1.76125e-10	-0.908235
102939221	chr10:102939221:T:C	1.10186e-08	-0.682041	-1.23171
102939949	chr10:102939949:C:G	3.42561e-08	-0.779478	-2.70975e-10
102941061	chr10:102941061:C:T	2.44958e-08	-1.76125e-10	-1.11484
102941365	chr10:102941365:A:C	4.56058e-09	-1.64622	-1.14967
102941430	chr10:102941430:A:G	6.87308e-09	-1.48534	-0.900387
102941494	chr10:102941494:T:C	1.60183e-08	-1.53961	-2.70975e-10
102941526	chr10:102941526:TAC:T	2.50927e-08	-1.76125e-10	-1.09077
102941840	chr10:102941840:G:T	3.30995e-08	-0.813823	-2.70975e-10
102942115	chr10:102942115:A:G	1.2496e-08	-1.78793	-2.70975e-10
102942293	chr10:102942293:T:A	4.50905e-09	-1.6529	-1.15436
102942562	chr10:102942562:G:A	5.38345e-08	-1.76125e-10	-0.327428
102942897	chr10:102942897:T:C	1.26382e-08	-1.77662	-2.70975e-10
102943242	chr10:102943242:C:A	6.03363e-09	-1.5678	-0.948193
102943558	chr10:102943558:G:A	2.35396e-08	-1.76125e-10	-1.15466
102943620	chr10:102943620:C:T	2.33994e-08	-1.76125e-10	-1.16063
102944260	chr10:102944260:A:G	4.23729e-09	-1.70038	-1.16904
102945005	chr10:102945005:A:G	5.58153e-09	-1.38189	-1.21199
102945655	chr10:102945655:C:T	6.60762e-09	-1.78365	-0.641465
102945682	chr10:102945682:C:A	2.31726e-08	-1.76125e-10	-1.17037
102945949	chr10:102945949:C:G	1.7853e-08	-0.40772	-1.02345
102946082	chr10:102946082:C:T	4.48231e-08	-1.76125e-10	-0.51062
102946577	chr10:102946577:AGAT:A	4.47655e-08	-1.76125e-10	-0.511906
102946581	chr10:102946581:C:CAA	4.48248e-08	-1.76125e-10	-0.510582
102946584	chr10:102946584:T:C	4.49346e-08	-1.76125e-10	-0.508135
102946586	chr10:102946586:C:T	4.48558e-08	-1.76125e-10	-0.50989
102946763	chr10:102946763:G:A	6.63209e-09	-1.50493	-0.916494
102947259	chr10:102947259:A:T	1.31437e-07	-1.77366	2.33885
102947708	chr10:102947708:G:A	1.54207e-08	-1.57763	-2.70975e-10
102947780	chr10:102947780:G:A	4.8209e-09	-1.61023	-1.13015
102947977	chr10:102947977:C:T	8.00527e-09	-1.09994	-1.1333
102948555	chr10:102948555:A:G	5.28118e-09	-1.70796	-0.941231
102949244	chr10:102949244:C:T	9.87323e-09	-0.809617	-1.2139
102949261	chr10:102949261:C:T	5.06774e-09	-1.78299	-0.907459
102949306	chr10:102949306:G:A	1.24912e-08	-1.78832	-2.70975e-10
102949510	chr10:102949510:A:G	9.16265e-09	-1.40161	-0.696602
102949554	chr10:102949554:C:A	2.32792e-08	-1.76125e-10	-1.16578
102951407	chr10:102951407:G:A	2.23649e-08	-1.76125e-10	-1.20585
102952183	chr10:102952183:G:A	6.94232e-09	-1.55344	-0.822261
102952789	chr10:102952789:G:A	2.32917e-08	-1.76125e-10	-1.16524
102953319	chr10:102953319:C:T	8.92779e-09	-1.75509	-0.369088
102953405	chr10:102953405:C:T	8.94773e-09	-1.73414	-0.387801
102953752	chr10:102953752:G:C	2.17805e-08	-1.76125e-10	-1.23233
102954389	chr10:102954389:G:A	1.30548e-08	-1.74418	-2.70975e-10
102955742	chr10:102955742:G:A	4.31187e-08	-1.76125e-10	-0.549386
102955774	chr10:102955774:A:G	1.04143e-08	-0.742794	-1.22737
102956160	chr10:102956160:C:T	1.31765e-08	-1.73491	-2.70975e-10
102956236	chr10:102956236:T:C	6.72643e-09	-1.53205	-0.875247
102957180	chr10:102957180:C:T	2.33133e-08	-1.76125e-10	-1.16432
102957300	chr10:102957300:C:T	2.94468e-08	-1.76125e-10	-0.930757
102957912	chr10:102957912:G:A	1.99446e-08	-1.77675	0.456368
102958606	chr10:102958606:G:A	2.39607e-08	-1.76125e-10	-1.13693
102959533	chr10:102959533:G:A	4.15574e-08	0.603105	-1.18937
102959727	chr10:102959727:C:T	5.06826e-08	-1.76125e-10	-0.387761
102959913	chr10:102959913:A:T	4.25868e-08	-1.76125e-10	-0.561799
102960210	chr10:102960210:C:T	2.37743e-08	-1.76125e-10	-1.14474
102961369	chr10:102961369:A:T	4.73098e-09	-1.72887	-1.03034
102961914	chr10:102961914:TATTAA:T	1.3364e-07	-1.74222	2.32403
102962205	chr10:102962205:G:C	8.84437e-09	-1.72678	-0.406782
102962240	chr10:102962240:G:C	4.99972e-08	-1.76125e-10	-0.401376
102963258	chr10:102963258:C:A	7.13526e-09	-1.50222	-0.846073
102963265	chr10:102963265:C:T	7.25732e-09	-1.49427	-0.837062
102963334	chr10:102963334:T:C	7.04724e-09	-1.78628	-0.574425
102963863	chr10:102963863:T:C	4.53386e-09	-1.74748	-1.05429
102964443	chr10:102964443:G:A	7.34062e-09	-1.48748	-0.832436
102964507	chr10:102964507:T:A	3.75531e-09	-1.75949	-1.23068
102964816	chr10:102964816:A:G	1.28826e-08	-1.75747	-2.70975e-10
102965413	chr10:102965413:C:T	7.42387e-09	-1.78692	-0.521722
102965714	chr10:102965714:T:A	2.46035e-08	-1.77482	0.664359
102966182	chr10:102966182:TCTGGAATAAATAAA:T	1.28468e-08	-1.76025	-2.70975e-10
```
