## Supplementary material for "Characterization of shared and ancestry-specific signals driving complex traits using multi-ancestry fine-mapping": susiex_nc3.cs80.cs

```
CS_ID	SNP	BP	REF_ALLELE	ALT_ALLELE	REF_FRQ	BETA	SE	-LOG10P	CS_PIP	OVRL_PIP
1	chr10:102622916:A:G	102622916	G,G	A,A	1,1	inf,inf	inf,inf	8.42702,1.05296	0.18153	0.18153
1	chr10:102640355:T:C	102640355	C,C	T,T	1,1	-inf,-inf	inf,inf	7.78864,1.07288	0.0430347	0.0430347
1	chr10:102582130:C:T	102582130	T,T	C,C	1,1	inf,inf	inf,inf	7.19693,0.452844	0.0213267	0.0213267
1	chr10:102641446:G:A	102641446	A,A	G,G	1,1	-inf,-inf	inf,inf	7.49539,0.843242	0.0211488	0.0211488
1	chr10:102612684:C:T	102612684	T,T	C,C	1,1	inf,inf	inf,inf	7.17827,0.474866	0.0210356	0.0210356
1	chr10:102638825:G:A	102638825	A,A	G,G	1,1	-inf,-inf	inf,inf	7.47863,0.837159	0.02058	0.02058
1	chr10:102620929:G:A	102620929	A,A	G,G	1,1	inf,inf	inf,inf	7.16837,0.401859	0.0184337	0.0184337
1	chr10:102557600:G:T	102557600	T,T	G,G	1,1	inf,inf	inf,inf	7.061,0.538678	0.0180197	0.0180197
1	chr10:102557435:T:C	102557435	C,C	T,T	1,1	inf,inf	inf,inf	7.06252,0.531968	0.017944	0.017944
1	chr10:102610905:T:C	102610905	C,C	T,T	1,1	-inf,-inf	inf,inf	6.92651,0.665739	0.017189	0.017189
1	chr10:102578632:T:C	102578632	C,C	T,T	1,1	inf,inf	inf,inf	7.07874,0.471452	0.0171135	0.0171135
1	chr10:102614001:G:C	102614001	C,C	G,G	1,1	inf,inf	inf,inf	7.05425,0.501457	0.0168765	0.0168765
1	chr10:102553638:C:T	102553638	T,T	C,C	1,1	inf,inf	inf,inf	7.03338,0.338323	0.0168005	0.0168005
1	chr10:102612487:A:G	102612487	G,G	A,A	1,1	inf,inf	inf,inf	7.04168,0.510298	0.0166309	0.0166309
1	chr10:102589726:G:A	102589726	A,A	G,G	1,1	inf,inf	inf,inf	7.07816,0.433769	0.0161768	0.0161768
1	chr10:102609282:T:TA	102609282	TA,TA	T,T	1,1	inf,inf	inf,inf	7.05673,0.440747	0.0155275	0.0155275
1	chr10:102596602:T:C	102596602	C,C	T,T	1,1	inf,inf	inf,inf	6.99822,0.507934	0.0150043	0.0150043
1	chr10:102598646:T:C	102598646	C,C	T,T	1,1	inf,inf	inf,inf	6.97173,0.533233	0.0146896	0.0146896
1	chr10:102614147:G:A	102614147	A,A	G,G	1,1	inf,inf	inf,inf	6.99218,0.498583	0.0145821	0.0145821
1	chr10:102582218:T:C	102582218	C,C	T,T	1,1	inf,inf	inf,inf	7.01386,0.450883	0.0144033	0.0144033
1	chr10:102603651:A:C	102603651	C,C	A,A	1,1	inf,inf	inf,inf	6.96915,0.509126	0.0141025	0.0141025
1	chr10:102563346:G:A	102563346	A,A	G,G	1,1	inf,inf	inf,inf	6.95492,0.528724	0.014073	0.014073
1	chr10:102600761:C:T	102600761	T,T	C,C	1,1	inf,inf	inf,inf	6.96859,0.504604	0.013949	0.013949
1	chr10:102610266:A:G	102610266	G,G	A,A	1,1	inf,inf	inf,inf	7.0046,0.438181	0.0138114	0.0138114
1	chr10:102568108:TC:T	102568108	T,T	TC,TC	1,1	inf,inf	inf,inf	6.93665,0.530871	0.0134346	0.0134346
1	chr10:102603536:T:C	102603536	C,C	T,T	1,1	inf,inf	inf,inf	6.98093,0.433919	0.0130157	0.0130157
1	chr10:102594667:T:C	102594667	C,C	T,T	1,1	inf,inf	inf,inf	6.97537,0.440786	0.0129855	0.0129855
1	chr10:102560272:G:T	102560272	T,T	G,G	1,1	inf,inf	inf,inf	6.91982,0.527459	0.0129625	0.0129625
1	chr10:102605967:G:A	102605967	A,A	G,G	1,1	inf,inf	inf,inf	6.99578,0.404042	0.0128949	0.0128949
1	chr10:102606285:T:C	102606285	C,C	T,T	1,1	inf,inf	inf,inf	6.97698,0.433596	0.0128719	0.0128719
1	chr10:102569928:A:G	102569928	G,G	A,A	1,1	inf,inf	inf,inf	6.9789,0.426818	0.0128183	0.0128183
1	chr10:102580947:C:T	102580947	T,T	C,C	1,1	-inf,-inf	inf,inf	6.69165,0.663524	0.0127428	0.0127428
1	chr10:102586409:T:C	102586409	C,C	T,T	1,1	inf,inf	inf,inf	6.92637,0.482631	0.012625	0.012625
1	chr10:102595047:T:C	102595047	C,C	T,T	1,1	inf,inf	inf,inf	6.90114,0.530241	0.0124786	0.0124786
1	chr10:102548436:T:C	102548436	C,C	T,T	1,1	-inf,-inf	inf,inf	6.65976,0.69306	0.0124749	0.0124749
1	chr10:102573943:C:T	102573943	T,T	C,C	1,1	inf,inf	inf,inf	6.96659,0.424788	0.0124121	0.0124121
1	chr10:102606596:T:C	102606596	C,C	T,T	1,1	inf,inf	inf,inf	6.96012,0.428962	0.0123185	0.0123185
1	chr10:102577237:A:C	102577237	C,C	A,A	1,1	inf,inf	inf,inf	6.92489,0.478857	0.012296	0.012296
1	chr10:102581678:T:C	102581678	C,C	T,T	1,1	inf,inf	inf,inf	7.16972,0.322308	0.0116216	0.0116216
1	chr10:102614896:T:A	102614896	A,A	T,T	1,1	inf,inf	inf,inf	6.96125,0.395134	0.011606	0.011606
1	chr10:102618002:T:C	102618002	C,C	T,T	1,1	-inf,-inf	inf,inf	6.79657,0.511482	0.0112879	0.0112879
```
