## Supplementary material for "Characterization of shared and ancestry-specific signals driving complex traits using multi-ancestry fine-mapping": susiex_nc3.cs80.snp

```
BP	SNP	PIP(CS1)	LogBF(CS1,Pop1)	LogBF(CS1,Pop2)
101966464	chr10:101966464:A:C	3.82168e-09	-1.74514	-1.23476
101966894	chr10:101966894:C:G	2.51562e-08	-1.76125e-10	-1.09548
101966973	chr10:101966973:GAGAC:G	1.56322e-08	-0.716183	-0.855071
101967348	chr10:101967348:A:G	2.28057e-08	-1.76125e-10	-1.19358
101967694	chr10:101967694:G:A	1.57798e-08	-1.56185	-2.70975e-10
101968480	chr10:101968480:C:T	2.46378e-08	-1.76125e-10	-1.11631
101968551	chr10:101968551:A:T	6.45623e-09	-1.46002	-0.995525
101969833	chr10:101969833:C:T	1.78665e-08	-1.08453	-0.353125
101969952	chr10:101969952:C:G	6.04471e-09	-1.54771	-0.973693
101970490	chr10:101970490:T:C	3.09991e-08	-1.76125e-10	-0.886627
101970730	chr10:101970730:T:TG	4.3899e-09	-1.7226	-1.11868
101970972	chr10:101970972:C:G	2.4755e-08	-1.76125e-10	-1.11156
101971620	chr10:101971620:T:C	2.49746e-08	-1.76125e-10	-1.10273
101972386	chr10:101972386:G:A	1.84989e-08	-0.403714	-0.999163
101972419	chr10:101972419:A:C	2.41359e-08	-1.76125e-10	-1.13689
101972474	chr10:101972474:T:A	1.39923e-08	-1.68208	-2.70975e-10
101973540	chr10:101973540:A:G	2.60644e-08	-1.76125e-10	-1.06002
101973867	chr10:101973867:C:T	6.87375e-08	-0.0902921	-2.70975e-10
101974252	chr10:101974252:C:T	1.86896e-08	-0.608538	-0.78408
101974283	chr10:101974283:A:G	8.00883e-09	-1.57124	-0.668801
101974301	chr10:101974301:G:A	2.28464e-08	-1.76125e-10	-1.19179
101974598	chr10:101974598:A:G	1.38882e-08	-1.68955	-2.70975e-10
101974814	chr10:101974814:C:T	2.6059e-08	-1.76125e-10	-1.06022
101975787	chr10:101975787:G:T	1.74972e-08	-0.674195	-0.784348
101976221	chr10:101976221:A:T	8.7417e-09	-1.14739	-1.00509
101976321	chr10:101976321:A:C	2.40241e-08	-1.76125e-10	-1.14153
101976416	chr10:101976416:A:T	7.20604e-09	-1.69889	-0.646775
101977436	chr10:101977436:A:T	1.79964e-08	-1.07718	-0.353235
101977449	chr10:101977449:A:G	2.40966e-08	-1.76125e-10	-1.13852
101978057	chr10:101978057:AG:A	1.86951e-08	-1.39232	-2.70975e-10
101978517	chr10:101978517:G:C	3.00839e-08	-1.76125e-10	-0.916595
101980212	chr10:101980212:C:CTA	2.61893e-08	-1.76125e-10	-1.05524
101980215	chr10:101980215:T:C	2.38528e-08	-1.76125e-10	-1.14868
101980342	chr10:101980342:T:A	1.05504e-08	-1.75817	-0.206252
101980487	chr10:101980487:T:C	1.26176e-08	-1.7855	-2.70975e-10
101981431	chr10:101981431:C:T	1.40857e-08	-1.67543	-2.70975e-10
101983376	chr10:101983376:G:A	1.84137e-08	-0.501527	-0.905964
101983987	chr10:101983987:A:G	2.63069e-08	-1.76125e-10	-1.05076
101984596	chr10:101984596:G:A	2.75118e-08	-1.76125e-10	-1.00597
101984694	chr10:101984694:A:T	2.67127e-08	-1.76125e-10	-1.03545
101984809	chr10:101984809:G:A	2.79908e-08	-1.76125e-10	-0.988712
101985235	chr10:101985235:T:C	3.93945e-09	-1.71971	-1.22984
101985346	chr10:101985346:T:C	2.22408e-08	-1.76125e-10	-1.21866
101985379	chr10:101985379:C:T	1.28381e-08	-1.76817	-2.70975e-10
101985483	chr10:101985483:G:A	2.68257e-08	-1.76125e-10	-1.03123
101986188	chr10:101986188:T:C	2.40241e-08	-1.76125e-10	-1.14153
101986393	chr10:101986393:T:C	2.42391e-08	-1.76125e-10	-1.13262
101986669	chr10:101986669:A:G	2.12842e-08	-0.435022	-0.827602
101986747	chr10:101986747:G:A	1.00929e-08	-1.00353	-1.00523
101986877	chr10:101986877:C:G	8.94753e-08	0.173376	-2.70975e-10
101987190	chr10:101987190:T:C	2.49805e-08	-1.76125e-10	-1.10249
101987381	chr10:101987381:G:A	1.89633e-08	-0.17611	-1.20197
101987683	chr10:101987683:G:A	2.26962e-08	-1.76125e-10	-1.19839
101988115	chr10:101988115:C:T	6.141e-09	-1.51386	-0.991736
101988576	chr10:101988576:G:A	1.32259e-08	-0.870135	-0.868277
101988879	chr10:101988879:T:C	1.28927e-08	-1.76392	-2.70975e-10
101989986	chr10:101989986:A:G	1.88527e-08	-0.433193	-0.950738
101990389	chr10:101990389:T:G	2.41389e-08	-1.76125e-10	-1.13676
101991483	chr10:101991483:C:T	3.5414e-07	1.54911	-2.70975e-10
101992405	chr10:101992405:A:T	3.20384e-08	-1.76125e-10	-0.853651
101993157	chr10:101993157:G:A	2.2882e-08	-1.76125e-10	-1.19024
101994189	chr10:101994189:C:T	2.60116e-08	-1.76125e-10	-1.06205
101994431	chr10:101994431:T:C	4.64702e-09	-1.78061	-1.00375
101995738	chr10:101995738:G:A	5.08808e-09	-1.65932	-1.03437
101996703	chr10:101996703:T:TA	2.71304e-08	-0.550804	-0.469126
101996966	chr10:101996966:A:G	1.4736e-08	-1.63029	-2.70975e-10
101997138	chr10:101997138:A:G	2.4477e-08	-1.76125e-10	-1.12285
101997760	chr10:101997760:T:C	4.18233e-08	-1.76125e-10	-0.587133
101997866	chr10:101997866:A:T	2.47768e-08	-1.76125e-10	-1.11068
101998491	chr10:101998491:C:T	5.90804e-08	-0.241688	-2.70975e-10
101999764	chr10:101999764:A:G	2.22982e-08	-0.598076	-0.618003
102000072	chr10:102000072:T:C	2.16272e-08	-0.467714	-0.778921
102000289	chr10:102000289:AT:A	1.51077e-08	-1.60538	-2.70975e-10
102000795	chr10:102000795:T:C	5.8402e-09	-1.56471	-0.991109
102000945	chr10:102000945:T:C	1.77398e-08	-1.44478	-2.70975e-10
102000947	chr10:102000947:G:C	2.21906e-08	-1.76125e-10	-1.22092
102001741	chr10:102001741:T:C	1.02934e-08	-1.46503	-0.524057
102002570	chr10:102002570:G:A	2.32194e-08	-1.1756	-2.70975e-10
102003457	chr10:102003457:T:C	2.26189e-08	-0.364441	-0.837361
102004705	chr10:102004705:C:T	3.17605e-08	-1.76125e-10	-0.862364
102004930	chr10:102004930:C:T	4.97081e-09	-1.69384	-1.02316
102004963	chr10:102004963:G:A	6.20277e-09	-1.78831	-0.707279
102005456	chr10:102005456:T:C	2.23618e-08	-0.651464	-0.561769
102006021	chr10:102006021:T:A	2.58133e-08	-0.591339	-0.478358
102006033	chr10:102006033:A:G	1.96986e-08	-0.331195	-1.00884
102007905	chr10:102007905:AGT:A	4.23845e-08	-1.76125e-10	-0.573804
102008551	chr10:102008551:TTTTTA:T	2.48464e-08	-1.76125e-10	-1.10787
102008867	chr10:102008867:G:T	3.30228e-08	-1.76125e-10	-0.823389
102009280	chr10:102009280:G:A	2.29129e-08	-1.76125e-10	-1.18889
102009510	chr10:102009510:A:T	1.41548e-08	-1.67053	-2.70975e-10
102011142	chr10:102011142:TGGAGTCTTGCCAGCTG:T	2.30511e-08	-0.341832	-0.841041
102011825	chr10:102011825:A:C	1.25837e-08	-1.78819	-2.70975e-10
102012513	chr10:102012513:A:G	2.7563e-08	-1.00411	-2.70975e-10
102013010	chr10:102013010:A:G	1.2944e-08	-1.75995	-2.70975e-10
102014674	chr10:102014674:G:C	5.74437e-09	-1.78607	-0.786299
102016185	chr10:102016185:T:A	1.40759e-08	-1.67612	-2.70975e-10
102017868	chr10:102017868:C:T	7.63583e-09	-1.71423	-0.573505
102018605	chr10:102018605:C:G	2.29854e-08	-0.594591	-0.591136
102018674	chr10:102018674:A:G	2.15524e-08	-0.445753	-0.804346
102019938	chr10:102019938:A:G	2.4887e-08	-1.10624	-2.70975e-10
102019939	chr10:102019939:A:C	1.01764e-07	-1.76125e-10	0.30207
102020418	chr10:102020418:T:C	3.86269e-08	-0.666636	-2.70975e-10
102020753	chr10:102020753:T:C	2.29385e-08	-1.76125e-10	-1.18777
102021137	chr10:102021137:C:T	5.95863e-08	-1.76125e-10	-0.233161
102021690	chr10:102021690:G:A	2.52911e-08	-1.76125e-10	-1.09014
102024363	chr10:102024363:T:C	1.35375e-08	-1.71512	-2.70975e-10
102025156	chr10:102025156:G:A	2.98916e-08	-1.76125e-10	-0.92301
102026455	chr10:102026455:G:T	2.22855e-08	-0.388258	-0.828394
102026547	chr10:102026547:A:G	1.31212e-08	-1.74635	-2.70975e-10
102026635	chr10:102026635:T:C	7.48266e-09	-1.54128	-0.766715
102027194	chr10:102027194:G:A	7.76431e-09	-1.54745	-0.723598
102029063	chr10:102029063:C:T	1.52443e-08	-1.59638	-2.70975e-10
102029920	chr10:102029920:G:T	2.15591e-08	-0.610611	-0.639179
102029932	chr10:102029932:T:G	2.32429e-08	-0.422951	-0.751635
102030709	chr10:102030709:CAAAAATAAT:C	5.70628e-09	-1.70809	-0.870934
102031063	chr10:102031063:C:T	1.79984e-08	-1.43031	-2.70975e-10
102031577	chr10:102031577:T:C	2.41491e-08	-1.76125e-10	-1.13634
102032680	chr10:102032680:G:A	2.13458e-08	-0.426064	-0.833668
102032724	chr10:102032724:A:C	5.5995e-09	-1.58758	-1.01032
102032729	chr10:102032729:T:G	2.24248e-08	-1.76125e-10	-1.21042
102033670	chr10:102033670:A:G	5.78246e-09	-1.33187	-1.23389
102034868	chr10:102034868:A:G	3.54979e-08	-1.76125e-10	-0.751113
102035546	chr10:102035546:GGC:G	7.81807e-08	0.0384361	-2.70975e-10
102035560	chr10:102035560:C:T	2.38677e-08	-1.76125e-10	-1.14806
102038503	chr10:102038503:A:G	2.10058e-08	-0.287159	-0.988628
102038600	chr10:102038600:G:A	2.23936e-08	-0.373123	-0.83869
102038636	chr10:102038636:C:T	1.49522e-08	-1.61573	-2.70975e-10
102039718	chr10:102039718:T:C	2.20564e-08	-0.37	-0.856984
102039785	chr10:102039785:C:T	6.86933e-09	-1.74373	-0.649792
102039943	chr10:102039943:A:G	2.40442e-08	-1.76125e-10	-1.14069
102040001	chr10:102040001:C:T	1.38149e-08	-1.74695	0.0521095
102040518	chr10:102040518:C:A	2.32279e-08	-1.76125e-10	-1.17523
102040524	chr10:102040524:T:C	1.35982e-08	-1.71065	-2.70975e-10
102040936	chr10:102040936:A:G	2.41624e-08	-1.76125e-10	-1.13579
102041321	chr10:102041321:T:G	1.00266e-08	-1.7673	-0.248048
102041941	chr10:102041941:C:G	1.28692e-08	-1.76575	-2.70975e-10
102042651	chr10:102042651:A:G	1.95722e-08	-0.111796	-1.23468
102043184	chr10:102043184:C:G	2.29792e-08	-1.76125e-10	-1.186
102044084	chr10:102044084:T:A	1.80529e-08	-0.192452	-1.23483
102044266	chr10:102044266:G:A	2.4925e-08	-1.76125e-10	-1.10471
102044357	chr10:102044357:G:A	6.92052e-09	-1.72246	-0.663639
102045160	chr10:102045160:A:G	2.3273e-08	-1.76125e-10	-1.17329
102045595	chr10:102045595:A:C	2.92232e-08	-1.76125e-10	-0.945623
102045641	chr10:102045641:C:A	1.51525e-08	-1.60242	-2.70975e-10
102045901	chr10:102045901:C:T	5.46763e-09	-1.68898	-0.93276
102046048	chr10:102046048:T:A	1.77436e-08	-1.44456	-2.70975e-10
102046563	chr10:102046563:A:G	7.26022e-09	-1.581	-0.757174
102046634	chr10:102046634:G:A	2.23627e-08	-0.403105	-0.810086
102047538	chr10:102047538:G:A	1.95755e-08	-0.367926	-0.97838
102048060	chr10:102048060:A:G	2.3124e-08	-0.34268	-0.837034
102048901	chr10:102048901:G:A	2.57962e-08	-1.76125e-10	-1.07036
102049719	chr10:102049719:C:T	3.22399e-08	-0.84738	-2.70975e-10
102050270	chr10:102050270:G:A	2.55671e-08	-1.76125e-10	-1.07928
102050899	chr10:102050899:T:C	2.38847e-08	-1.76125e-10	-1.14735
102052242	chr10:102052242:G:A	8.57281e-09	-1.52742	-0.644567
102052345	chr10:102052345:T:A	9.28362e-09	-1.7358	-0.356533
102052945	chr10:102052945:TCTA:T	2.2934e-08	-1.76125e-10	-1.18797
102053255	chr10:102053255:A:G	8.64924e-09	-1.48881	-0.674306
102053551	chr10:102053551:C:T	2.26971e-08	-0.353998	-0.84435
102053875	chr10:102053875:G:A	2.29179e-08	-1.76125e-10	-1.18867
102055959	chr10:102055959:T:C	2.3787e-08	-1.76125e-10	-1.15145
102056401	chr10:102056401:A:G	7.61859e-08	0.01259	-2.70975e-10
102058008	chr10:102058008:G:A	2.49438e-08	-1.76125e-10	-1.10396
102060512	chr10:102060512:C:T	2.43968e-08	-0.400084	-0.726049
102060589	chr10:102060589:A:G	2.24497e-08	-1.76125e-10	-1.20931
102062075	chr10:102062075:A:G	1.70763e-08	-1.48289	-2.70975e-10
102062077	chr10:102062077:A:G	1.71348e-08	-1.47947	-2.70975e-10
102062093	chr10:102062093:G:A	1.67838e-08	-1.50017	-2.70975e-10
102063378	chr10:102063378:A:G	3.10001e-08	-0.49875	-0.387846
102063483	chr10:102063483:C:T	3.71933e-08	-1.76125e-10	-0.704458
102063613	chr10:102063613:T:C	2.28672e-08	-1.76125e-10	-1.19088
102064256	chr10:102064256:G:T	2.54965e-08	-1.76125e-10	-1.08204
102064397	chr10:102064397:T:C	2.54835e-08	-1.76125e-10	-1.08255
102064481	chr10:102064481:C:T	1.59625e-08	-1.55034	-2.70975e-10
102065163	chr10:102065163:C:T	2.16341e-08	-0.0160123	-1.2303
102065312	chr10:102065312:G:A	2.11909e-08	-0.481609	-0.785407
102065573	chr10:102065573:A:G	2.38147e-08	-1.76125e-10	-1.15028
102065990	chr10:102065990:G:A	6.6469e-09	-1.736	-0.690436
102067238	chr10:102067238:G:A	2.43369e-08	-1.76125e-10	-1.12859
102067980	chr10:102067980:T:G	9.48479e-09	-1.67481	-0.396091
102068303	chr10:102068303:G:A	1.35057e-07	-1.76125e-10	0.585109
102068597	chr10:102068597:G:A	1.26677e-08	-1.78153	-2.70975e-10
102069466	chr10:102069466:A:G	2.62547e-08	-0.330172	-0.722571
102069826	chr10:102069826:C:T	1.73233e-08	-1.46854	-2.70975e-10
102069915	chr10:102069915:C:T	1.42739e-08	-1.64958	-0.0125782
102070551	chr10:102070551:AG:A	4.38058e-08	-1.76125e-10	-0.540821
102070575	chr10:102070575:G:A	2.32578e-08	-1.76125e-10	-1.17395
102070958	chr10:102070958:T:C	1.49039e-08	-1.61897	-2.70975e-10
102071196	chr10:102071196:G:A	2.28432e-08	-1.76125e-10	-1.19193
102071920	chr10:102071920:C:A	4.90968e-09	-1.69042	-1.03895
102072097	chr10:102072097:G:A	3.06043e-08	-1.76125e-10	-0.899445
102072121	chr10:102072121:A:G	5.24693e-08	-1.76125e-10	-0.360358
102072355	chr10:102072355:G:A	2.25526e-08	-1.76125e-10	-1.20474
102072686	chr10:102072686:G:A	4.01286e-08	-1.76125e-10	-0.628499
102073022	chr10:102073022:A:G	2.1984e-08	-1.76125e-10	-1.23027
102073501	chr10:102073501:CACTT:C	2.25602e-08	-1.76125e-10	-1.2044
102076050	chr10:102076050:T:C	1.68144e-08	-1.49835	-2.70975e-10
102076806	chr10:102076806:G:A	1.2649e-08	-1.78301	-2.70975e-10
102078740	chr10:102078740:G:A	1.85466e-08	-0.418361	-0.981938
102078760	chr10:102078760:A:C	3.17593e-08	-1.76125e-10	-0.862401
102079211	chr10:102079211:C:T	4.26865e-09	-1.7816	-1.08769
102079897	chr10:102079897:C:T	1.02205e-08	-1.66309	-0.333107
102079899	chr10:102079899:A:G	2.20335e-08	-1.76125e-10	-1.22802
102080389	chr10:102080389:C:T	2.3237e-08	-1.17484	-2.70975e-10
102080971	chr10:102080971:G:A	1.28222e-08	-1.76941	-2.70975e-10
102081034	chr10:102081034:G:A	4.84286e-09	-1.76211	-0.980974
102081230	chr10:102081230:G:A	4.64317e-09	-1.76176	-1.02343
102081586	chr10:102081586:A:G	1.27001e-08	-1.77898	-2.70975e-10
102082212	chr10:102082212:T:C	2.19324e-08	-1.76125e-10	-1.23262
102082373	chr10:102082373:C:T	1.27466e-08	-1.77533	-2.70975e-10
102082378	chr10:102082378:A:G	1.12572e-08	-1.76375	-0.135825
102082536	chr10:102082536:C:T	4.39782e-08	-1.25557	0.718682
102082537	chr10:102082537:G:A	1.68453e-08	-0.567438	-0.929077
102082966	chr10:102082966:C:T	1.15967e-08	-0.956926	-0.912944
102083943	chr10:102083943:A:G	4.085e-08	-1.76125e-10	-0.610681
102084073	chr10:102084073:G:A	6.88214e-08	-0.0890713	-2.70975e-10
102084814	chr10:102084814:C:G	5.62707e-09	-1.75486	-0.838142
102085065	chr10:102085065:G:A	2.29911e-08	-1.76125e-10	-1.18548
102085178	chr10:102085178:A:G	1.48462e-08	-1.7882	0.165355
102085334	chr10:102085334:A:G	1.28261e-08	-1.7691	-2.70975e-10
102085343	chr10:102085343:A:G	2.38031e-08	-1.76125e-10	-1.15077
102085571	chr10:102085571:A:G	2.5382e-08	-0.413434	-0.673113
102086352	chr10:102086352:A:G	2.43739e-08	-1.76125e-10	-1.12707
102086663	chr10:102086663:G:T	2.75925e-08	-1.76125e-10	-1.00304
102086680	chr10:102086680:C:T	1.36653e-08	-1.70573	-2.70975e-10
102087283	chr10:102087283:C:T	2.5675e-08	-1.76125e-10	-1.07507
102088054	chr10:102088054:C:T	2.66361e-08	-1.76125e-10	-1.03832
102089631	chr10:102089631:G:A	2.22768e-08	-1.76125e-10	-1.21704
102090111	chr10:102090111:C:T	2.91788e-08	-1.76125e-10	-0.947145
102091148	chr10:102091148:C:T	3.28169e-08	-0.291377	-0.538265
102091461	chr10:102091461:C:T	2.33139e-08	-1.76125e-10	-1.17154
102092174	chr10:102092174:T:C	3.79896e-08	-1.76125e-10	-0.683274
102092497	chr10:102092497:G:A	6.88609e-09	-1.73187	-0.65921
102092536	chr10:102092536:A:G	2.27556e-08	-1.76125e-10	-1.19578
102092783	chr10:102092783:C:A	1.01077e-07	-1.76125e-10	0.295298
102092877	chr10:102092877:T:C	4.28741e-08	-1.76125e-10	-0.562318
102093305	chr10:102093305:AAAAAG:A	3.91069e-08	-1.76717	1.11288
102093790	chr10:102093790:C:T	6.54569e-09	-1.69448	-0.747305
102093863	chr10:102093863:G:A	3.37385e-08	-1.78407	0.98212
102094023	chr10:102094023:G:A	2.65567e-08	-1.21885	0.177546
102094096	chr10:102094096:C:A	5.04138e-09	-1.71524	-0.987668
102094597	chr10:102094597:G:A	3.81773e-09	-1.77448	-1.20645
102094866	chr10:102094866:C:T	3.24794e-07	1.4626	-2.70975e-10
102095114	chr10:102095114:G:A	3.73839e-09	-1.7884	-1.21354
102095583	chr10:102095583:C:T	1.4044e-08	-1.67839	-2.70975e-10
102095591	chr10:102095591:G:A	8.95377e-08	0.174073	-2.70975e-10
102096179	chr10:102096179:T:C	3.79545e-09	-1.78519	-1.20159
102098547	chr10:102098547:C:T	4.82925e-09	-1.74679	-0.999109
102098776	chr10:102098776:C:T	2.18971e-08	-1.76125e-10	-1.23423
102098864	chr10:102098864:T:C	2.72472e-08	-1.76125e-10	-1.01564
102099328	chr10:102099328:T:C	3.04732e-08	-1.76125e-10	-0.90374
102099482	chr10:102099482:A:G	2.65857e-08	-1.76125e-10	-1.04021
102100116	chr10:102100116:G:A	4.5196e-08	-0.509579	-2.70975e-10
102100470	chr10:102100470:C:T	2.28903e-08	-1.76125e-10	-1.18987
102100849	chr10:102100849:C:T	2.41541e-08	-1.76125e-10	-1.13613
102102537	chr10:102102537:G:C	1.82132e-08	-0.810195	-0.608247
102102662	chr10:102102662:T:C	3.72359e-08	-1.77266	1.06934
102103939	chr10:102103939:T:C	5.00706e-09	-1.62883	-1.08091
102104344	chr10:102104344:G:A	2.8587e-08	-1.76125e-10	-0.967633
102105343	chr10:102105343:A:G	2.19371e-08	-1.76125e-10	-1.23241
102106206	chr10:102106206:A:C	1.96172e-08	-0.900459	-0.443721
102106242	chr10:102106242:G:A	1.72791e-08	-1.47109	-2.70975e-10
102106684	chr10:102106684:G:A	1.54515e-08	-1.58288	-2.70975e-10
102107634	chr10:102107634:G:A	3.39409e-08	-1.77975	0.983782
102107683	chr10:102107683:A:G	2.86895e-08	-1.76125e-10	-0.964056
102107797	chr10:102107797:T:G	6.50443e-08	-1.76125e-10	-0.145519
102107829	chr10:102107829:A:G	2.39697e-08	-1.76125e-10	-1.1438
102109525	chr10:102109525:G:A	5.3952e-08	-0.332493	-2.70975e-10
102109781	chr10:102109781:T:C	2.35556e-08	-1.76125e-10	-1.16122
102109876	chr10:102109876:C:T	1.95438e-08	-1.34793	-2.70975e-10
102110385	chr10:102110385:C:T	4.10356e-08	-1.76125e-10	-0.606148
102110490	chr10:102110490:C:A	3.49019e-08	-1.78776	1.01972
102110589	chr10:102110589:C:T	6.32077e-08	-1.76125e-10	-0.174161
102110739	chr10:102110739:C:T	2.84869e-08	-1.76125e-10	-0.971141
102111194	chr10:102111194:C:T	1.6192e-08	-1.53607	-2.70975e-10
102111369	chr10:102111369:C:T	2.75175e-08	-1.76125e-10	-1.00576
102111786	chr10:102111786:C:T	7.86413e-08	0.0443098	-2.70975e-10
102112131	chr10:102112131:C:T	2.20609e-08	-1.76125e-10	-1.22678
102112792	chr10:102112792:C:T	3.21478e-08	-1.76125e-10	-0.850243
102113716	chr10:102113716:G:C	4.04637e-09	-1.68788	-1.23488
102113903	chr10:102113903:A:T	1.71783e-08	-1.02731	-0.449622
102114219	chr10:102114219:T:C	1.45734e-08	-1.12304	-0.518355
102114317	chr10:102114317:C:A	1.64294e-08	-0.982058	-0.539457
102114386	chr10:102114386:C:T	3.46465e-08	-1.76125e-10	-0.77539
102114765	chr10:102114765:T:C	3.06009e-08	-1.76125e-10	-0.899557
102115013	chr10:102115013:G:A	1.37566e-08	-1.69907	-2.70975e-10
102115065	chr10:102115065:A:C	6.72731e-08	-0.111827	-2.70975e-10
102116654	chr10:102116654:C:T	2.22332e-08	-1.76125e-10	-1.219
102117097	chr10:102117097:A:G	4.07235e-08	-1.76125e-10	-0.613781
102117501	chr10:102117501:GC:G	2.42765e-08	-1.76125e-10	-1.13108
102117626	chr10:102117626:G:A	1.26243e-08	-1.78496	-2.70975e-10
102117790	chr10:102117790:C:T	1.30399e-08	-1.75257	-2.70975e-10
102118017	chr10:102118017:C:G	1.46177e-08	-1.58874	-0.0496134
102118145	chr10:102118145:T:C	8.25155e-09	-1.1416	-1.06859
102119061	chr10:102119061:G:A	1.89263e-08	-0.838151	-0.541885
102119143	chr10:102119143:G:C	2.78403e-08	-1.76125e-10	-0.994103
102119174	chr10:102119174:G:A	1.26923e-08	-1.77959	-2.70975e-10
102120552	chr10:102120552:G:A	5.84244e-09	-1.68714	-0.868301
102121640	chr10:102121640:G:A	1.25885e-08	-1.7878	-2.70975e-10
102122288	chr10:102122288:G:A	1.38729e-08	-0.756043	-0.934603
102122637	chr10:102122637:T:G	1.36129e-08	-0.8333	-0.876271
102123546	chr10:102123546:T:C	2.49468e-08	-1.76125e-10	-1.10384
102123687	chr10:102123687:C:T	2.1883e-08	-1.76125e-10	-1.23488
102124152	chr10:102124152:G:A	1.22056e-08	-0.985347	-0.833349
102124449	chr10:102124449:C:T	3.48721e-08	-1.7871	1.01821
102124588	chr10:102124588:G:A	2.44675e-08	-1.76125e-10	-1.12324
102125789	chr10:102125789:A:G	1.62341e-08	-1.53347	-2.70975e-10
102126152	chr10:102126152:G:A	1.32564e-08	-0.922005	-0.814104
102126161	chr10:102126161:T:C	1.37904e-08	-0.974254	-0.722359
102126281	chr10:102126281:G:A	1.42381e-08	-0.85385	-0.810816
102127231	chr10:102127231:CA:C	2.22578e-08	-1.76125e-10	-1.21789
102127390	chr10:102127390:T:TA	3.71528e-08	-1.78184	1.07629
102127455	chr10:102127455:G:A	1.30308e-08	-1.75327	-2.70975e-10
102128144	chr10:102128144:G:T	2.2358e-08	-0.709363	-0.504037
102128312	chr10:102128312:G:C	1.66683e-08	-1.50708	-2.70975e-10
102128439	chr10:102128439:C:T	2.62571e-08	-1.76125e-10	-1.05265
102128554	chr10:102128554:G:A	2.26888e-08	-1.76125e-10	-1.19871
102129265	chr10:102129265:G:A	2.77584e-08	-0.99705	-2.70975e-10
102129820	chr10:102129820:G:A	1.22011e-08	-0.926025	-0.893033
102131111	chr10:102131111:C:T	1.06834e-07	-1.76125e-10	0.350693
102131654	chr10:102131654:A:G	1.50408e-08	-1.60982	-2.70975e-10
102132006	chr10:102132006:A:C	1.48765e-08	-1.6208	-2.70975e-10
102132208	chr10:102132208:C:G	1.28638e-08	-0.9196	-0.846569
102132217	chr10:102132217:C:T	6.89894e-09	-1.7236	-0.665622
102132270	chr10:102132270:C:G	4.25025e-09	-1.71065	-1.16296
102132450	chr10:102132450:G:T	2.47683e-08	-1.11102	-2.70975e-10
102132496	chr10:102132496:A:T	2.95532e-08	-0.934395	-2.70975e-10
102134014	chr10:102134014:G:A	3.18641e-08	-1.76125e-10	-0.859106
102135182	chr10:102135182:C:A	7.23649e-09	-1.71235	-0.629105
102135670	chr10:102135670:C:T	1.29723e-08	-1.75777	-2.70975e-10
102136222	chr10:102136222:C:T	4.0166e-08	-1.78643	1.15886
102136565	chr10:102136565:C:A	1.26623e-08	-0.549483	-1.23247
102137181	chr10:102137181:A:G	2.21141e-08	-1.76125e-10	-1.22437
102137467	chr10:102137467:G:A	2.48773e-08	-1.76125e-10	-1.10663
102137778	chr10:102137778:C:T	3.06652e-08	-1.76125e-10	-0.897457
102140114	chr10:102140114:A:G	1.42484e-08	-1.66395	-2.70975e-10
102140972	chr10:102140972:G:A	1.41603e-08	-0.770882	-0.899263
102142301	chr10:102142301:CTA:C	9.78968e-09	-1.54284	-0.496419
102142343	chr10:102142343:C:T	2.60473e-08	-1.76125e-10	-1.06067
102142827	chr10:102142827:C:T	3.15066e-08	-1.78332	0.91293
102142920	chr10:102142920:G:C	1.57395e-08	-1.56442	-2.70975e-10
102143241	chr10:102143241:T:C	2.52661e-08	-1.76125e-10	-1.09112
102143428	chr10:102143428:G:A	1.79561e-08	-0.733255	-0.699403
102144100	chr10:102144100:T:C	2.45028e-08	-1.76125e-10	-1.1218
102144717	chr10:102144717:C:T	2.71421e-08	-1.76125e-10	-1.0195
102145379	chr10:102145379:C:T	2.69928e-08	-1.76125e-10	-1.02502
102145443	chr10:102145443:C:T	2.57756e-08	-1.76125e-10	-1.07116
102145587	chr10:102145587:G:A	3.02474e-08	-1.77746	0.866286
102145631	chr10:102145631:G:A	2.74394e-08	-1.76125e-10	-1.00861
102145748	chr10:102145748:C:T	2.71636e-08	-1.76125e-10	-1.01871
102146022	chr10:102146022:A:G	4.27864e-09	-1.70168	-1.16527
102146722	chr10:102146722:G:C	2.20562e-08	-1.76125e-10	-1.22699
102147412	chr10:102147412:T:C	2.5115e-08	-1.76125e-10	-1.09712
102147923	chr10:102147923:C:T	1.57066e-08	-0.856959	-0.709544
102148323	chr10:102148323:G:A	1.00761e-08	-1.58177	-0.428654
102149356	chr10:102149356:T:G	2.88817e-08	-1.76125e-10	-0.957378
102150931	chr10:102150931:T:C	3.1218e-08	-0.879591	-2.70975e-10
102153157	chr10:102153157:C:T	1.25879e-08	-1.78785	-2.70975e-10
102153927	chr10:102153927:C:G	1.31008e-08	-1.74791	-2.70975e-10
102156496	chr10:102156496:CCTAGGTTCAAGTGATTCTCCTGCTTCAGCCTT:C	2.50904e-08	-1.76125e-10	-1.0981
102156649	chr10:102156649:G:T	2.20119e-08	-1.76125e-10	-1.229
102158414	chr10:102158414:A:G	1.32874e-08	-0.851531	-0.882239
102158564	chr10:102158564:G:A	7.93106e-09	-1.26556	-0.984237
102159099	chr10:102159099:G:C	2.19448e-08	-1.76125e-10	-1.23206
102160077	chr10:102160077:AG:A	2.49267e-08	-1.76125e-10	-1.10465
102160129	chr10:102160129:G:A	2.24759e-08	-1.76125e-10	-1.20814
102160415	chr10:102160415:T:G	1.59015e-08	-0.862732	-0.691439
102160587	chr10:102160587:G:T	2.61475e-08	-1.76125e-10	-1.05683
102160718	chr10:102160718:T:C	1.1835e-08	-1.08154	-0.767987
102161091	chr10:102161091:C:T	2.21504e-08	-1.76125e-10	-1.22273
102161528	chr10:102161528:G:A	1.90279e-08	-1.37468	-2.70975e-10
102161895	chr10:102161895:A:G	3.02108e-08	-1.76125e-10	-0.912388
102163139	chr10:102163139:G:T	5.47074e-09	-1.77041	-0.85076
102163267	chr10:102163267:T:TA	1.48524e-08	-0.607503	-1.01492
102163282	chr10:102163282:C:T	4.1573e-08	-1.76125e-10	-0.593136
102164225	chr10:102164225:CAGA:C	2.19641e-08	-1.76125e-10	-1.23118
102164494	chr10:102164494:G:A	3.1914e-08	-1.02124	0.1637
102164811	chr10:102164811:G:A	4.19653e-09	-1.67096	-1.21537
102165351	chr10:102165351:C:T	2.69908e-08	-1.76125e-10	-1.02509
102167801	chr10:102167801:C:T	1.43531e-08	-1.78174	0.125121
102168110	chr10:102168110:A:G	2.36469e-08	-1.76125e-10	-1.15735
102168133	chr10:102168133:C:A	1.52084e-08	-1.59874	-2.70975e-10
102168617	chr10:102168617:G:A	1.29118e-08	-0.762784	-0.99966
102169081	chr10:102169081:A:G	1.06287e-07	-1.76652	2.11208
102169235	chr10:102169235:A:T	2.66509e-08	-1.76125e-10	-1.03776
102169517	chr10:102169517:G:A	2.1971e-08	-1.76125e-10	-1.23086
102169609	chr10:102169609:G:C	4.42257e-08	-1.06875	0.537473
102170849	chr10:102170849:C:T	3.91263e-09	-1.73046	-1.22591
102171287	chr10:102171287:C:T	3.82009e-08	-0.677729	-2.70975e-10
102172190	chr10:102172190:C:A	2.18923e-08	-1.76125e-10	-1.23445
102172547	chr10:102172547:C:T	2.55963e-08	-1.76125e-10	-1.07814
102172651	chr10:102172651:C:T	3.93696e-09	-1.77816	-1.17202
102172963	chr10:102172963:G:C	4.15498e-08	-1.47492	0.881228
102173151	chr10:102173151:A:G	1.81394e-08	-1.4225	-2.70975e-10
102174218	chr10:102174218:TTTTC:T	4.29878e-08	-1.02517	0.465498
102174247	chr10:102174247:A:G	1.3733e-07	-1.76125e-10	0.601801
102175388	chr10:102175388:T:C	3.31922e-08	-1.76125e-10	-0.81827
102175900	chr10:102175900:G:C	4.68451e-09	-1.78015	-0.996181
102176021	chr10:102176021:G:T	1.39637e-08	-0.75609	-0.928032
102176569	chr10:102176569:C:T	3.21041e-08	-1.1082	0.256596
102176653	chr10:102176653:C:T	3.56322e-08	-1.76125e-10	-0.747336
102176867	chr10:102176867:T:C	4.9382e-09	-1.78666	-0.936928
102177487	chr10:102177487:C:T	2.10005e-08	-1.62446	0.348423
102177839	chr10:102177839:C:G	1.2601e-08	-1.78681	-2.70975e-10
102178682	chr10:102178682:C:T	2.11669e-08	-1.26815	-2.70975e-10
102179497	chr10:102179497:G:C	3.20243e-08	-1.76125e-10	-0.854093
102180872	chr10:102180872:G:A	6.88113e-09	-1.50843	-0.883374
102181663	chr10:102181663:A:G	2.62862e-08	-1.76125e-10	-1.05154
102182118	chr10:102182118:C:T	1.81632e-08	-1.42119	-2.70975e-10
102182753	chr10:102182753:A:AT	3.09542e-08	-1.76125e-10	-0.888078
102182842	chr10:102182842:C:G	4.71931e-08	-0.46634	-2.70975e-10
102182939	chr10:102182939:A:G	2.84841e-08	0.248066	-1.21931
102183150	chr10:102183150:A:C	4.20883e-09	-1.76095	-1.12246
102183210	chr10:102183210:C:A	2.25715e-08	-1.76125e-10	-1.2039
102183709	chr10:102183709:T:C	4.13915e-09	-1.78046	-1.11964
102184286	chr10:102184286:G:A	2.19526e-08	-1.76125e-10	-1.2317
102185101	chr10:102185101:G:A	2.73069e-08	-1.76125e-10	-1.01345
102186723	chr10:102186723:C:G	1.86608e-08	-0.365705	-1.02846
102186973	chr10:102186973:G:T	3.32934e-08	-1.76125e-10	-0.815228
102187776	chr10:102187776:G:T	2.22575e-08	-1.76125e-10	-1.21791
102187960	chr10:102187960:A:G	2.23096e-08	-1.76125e-10	-1.21557
102188412	chr10:102188412:G:T	2.22402e-08	-1.76125e-10	-1.21869
102188480	chr10:102188480:G:A	2.23295e-08	-1.76125e-10	-1.21468
102188613	chr10:102188613:C:T	2.23527e-08	-1.76125e-10	-1.21364
102189654	chr10:102189654:G:A	2.23108e-08	-1.76125e-10	-1.21552
102189800	chr10:102189800:T:C	1.52465e-08	-1.59623	-2.70975e-10
102190467	chr10:102190467:C:T	2.25964e-08	-1.76125e-10	-1.2028
102192058	chr10:102192058:C:T	2.30102e-08	-1.76125e-10	-1.18465
102192566	chr10:102192566:G:T	1.03191e-08	-1.41424	-0.572352
102193038	chr10:102193038:A:G	2.45646e-08	-1.76125e-10	-1.11928
102193055	chr10:102193055:A:G	3.47749e-08	-1.16405	0.392362
102193120	chr10:102193120:T:C	3.71353e-08	-1.13826	0.432245
102193181	chr10:102193181:C:T	6.18472e-09	-1.67224	-0.826267
102193681	chr10:102193681:C:T	4.59498e-08	-1.76125e-10	-0.493036
102194125	chr10:102194125:T:C	2.2099e-08	-1.76125e-10	-1.22505
102195808	chr10:102195808:A:G	2.28984e-08	-1.76125e-10	-1.18952
102196126	chr10:102196126:C:T	2.18843e-08	-1.76125e-10	-1.23482
102196854	chr10:102196854:T:C	2.21938e-08	-1.76125e-10	-1.22078
102197650	chr10:102197650:G:A	8.76323e-09	-1.4105	-0.739517
102197892	chr10:102197892:T:A	2.23473e-08	-1.76125e-10	-1.21388
102197965	chr10:102197965:G:C	2.61918e-08	-1.27687	0.221727
102198126	chr10:102198126:G:A	6.87072e-08	-0.090732	-2.70975e-10
102198894	chr10:102198894:T:C	7.00681e-09	-1.41209	-0.961618
102200153	chr10:102200153:G:T	2.19758e-08	-1.76125e-10	-1.23064
102200342	chr10:102200342:C:A	6.91348e-09	-1.29746	-1.08965
102200594	chr10:102200594:T:C	9.1462e-09	-1.38369	-0.723556
102200650	chr10:102200650:TC:T	1.37593e-08	-1.74041	0.0415379
102200725	chr10:102200725:C:T	1.14349e-07	-1.76125e-10	0.41867
102200849	chr10:102200849:C:T	3.21563e-08	-1.76125e-10	-0.849978
102200997	chr10:102200997:T:G	2.19968e-08	-1.76125e-10	-1.22969
102201060	chr10:102201060:C:T	1.08061e-08	-0.705946	-1.23453
102201119	chr10:102201119:G:A	4.13631e-09	-1.76191	-1.13888
102201256	chr10:102201256:A:T	2.05171e-08	-1.29933	-2.70975e-10
102201349	chr10:102201349:G:C	1.14349e-07	-1.76125e-10	0.41867
102201462	chr10:102201462:A:G	3.10334e-08	0.348027	-1.23355
102202720	chr10:102202720:AT:A	2.26794e-08	-1.76125e-10	-1.19913
102203540	chr10:102203540:CT:C	2.28188e-08	-1.76125e-10	-1.193
102203638	chr10:102203638:A:G	6.31332e-09	-1.2492	-1.22872
102203640	chr10:102203640:C:G	3.82939e-08	0.420324	-1.09562
102204225	chr10:102204225:A:G	1.44648e-08	-1.64887	-2.70975e-10
102206388	chr10:102206388:A:C	1.42713e-08	-1.66233	-2.70975e-10
102206777	chr10:102206777:G:A	1.17138e-07	-1.76125e-10	0.442768
102207159	chr10:102207159:G:A	2.92569e-08	-0.944472	-2.70975e-10
102207219	chr10:102207219:T:TTAAG	3.11851e-08	-1.76125e-10	-0.880647
102207416	chr10:102207416:A:G	2.86038e-08	-1.46684	0.499788
102207833	chr10:102207833:T:C	1.18316e-07	1.67904	-1.22627
102208298	chr10:102208298:G:A	2.20828e-08	-1.76125e-10	-1.22579
102208311	chr10:102208311:T:C	4.05343e-08	-1.76125e-10	-0.618438
102208790	chr10:102208790:G:A	1.73552e-08	-1.4667	-2.70975e-10
102208838	chr10:102208838:C:T	2.23792e-08	-1.76125e-10	-1.21245
102209013	chr10:102209013:G:A	2.18868e-08	-1.76125e-10	-1.2347
102209087	chr10:102209087:AT:A	3.16863e-08	-1.76125e-10	-0.864701
102211452	chr10:102211452:G:A	1.29284e-08	-1.76116	-2.70975e-10
102212884	chr10:102212884:A:G	1.74076e-07	-1.76125e-10	0.838906
102212990	chr10:102212990:T:C	1.34129e-08	-1.72437	-2.70975e-10
102213504	chr10:102213504:A:G	2.76235e-08	-1.00192	-2.70975e-10
102213959	chr10:102213959:G:A	9.88969e-09	-1.77639	-0.252699
102214477	chr10:102214477:A:G	2.66441e-08	-1.76125e-10	-1.03802
102215303	chr10:102215303:C:T	2.3321e-08	-1.76125e-10	-1.17123
102216036	chr10:102216036:G:A	8.54624e-09	-1.76019	-0.414905
102216180	chr10:102216180:G:A	2.3097e-08	-1.76125e-10	-1.18088
102216289	chr10:102216289:G:A	2.34729e-08	-1.76125e-10	-1.16474
102217031	chr10:102217031:C:T	3.5219e-08	-1.2865	0.527501
102217467	chr10:102217467:T:TCAATC	2.95181e-08	0.298522	-1.23411
102218067	chr10:102218067:A:C	2.38554e-08	-0.406246	-0.74233
102218500	chr10:102218500:A:AAT	4.76876e-08	-1.76125e-10	-0.455916
102218576	chr10:102218576:T:A	1.02363e-08	-1.78088	-0.213767
102218709	chr10:102218709:G:A	2.25882e-08	-1.76125e-10	-1.20316
102219168	chr10:102219168:T:A	7.23923e-09	-1.38071	-0.960364
102219356	chr10:102219356:G:A	1.28641e-08	-1.76614	-2.70975e-10
102219530	chr10:102219530:G:A	2.38404e-08	-1.76125e-10	-1.1492
102219694	chr10:102219694:G:A	4.53502e-08	-1.76125e-10	-0.506172
102219784	chr10:102219784:C:T	2.49136e-08	-1.10517	-2.70975e-10
102220221	chr10:102220221:G:T	4.49452e-08	-1.76125e-10	-0.515143
102220749	chr10:102220749:A:G	2.41127e-08	-1.76125e-10	-1.13785
102221516	chr10:102221516:G:T	2.37511e-08	-1.76125e-10	-1.15296
102221926	chr10:102221926:C:T	1.92807e-08	-1.36148	-2.70975e-10
102222521	chr10:102222521:A:G	2.46945e-08	-1.11401	-2.70975e-10
102223013	chr10:102223013:A:T	2.51692e-08	-1.76125e-10	-1.09497
102223330	chr10:102223330:T:C	4.00693e-08	0.572242	-1.20222
102223340	chr10:102223340:T:A	2.29711e-08	-1.76125e-10	-1.18635
102224303	chr10:102224303:C:T	4.38605e-08	0.168782	-0.708354
102224633	chr10:102224633:T:C	2.30842e-08	-1.76125e-10	-1.18144
102224847	chr10:102224847:T:C	2.34449e-08	-1.76125e-10	-1.16593
102224850	chr10:102224850:A:G	1.36401e-08	-1.70757	-2.70975e-10
102228118	chr10:102228118:C:T	3.52062e-08	-0.028081	-0.731283
102228653	chr10:102228653:C:G	2.55828e-08	-1.76125e-10	-1.07867
102231233	chr10:102231233:G:C	2.19054e-08	-1.76125e-10	-1.23385
102231446	chr10:102231446:G:C	2.59594e-08	-1.76125e-10	-1.06405
102232661	chr10:102232661:G:A	2.58564e-08	-1.06803	-2.70975e-10
102232812	chr10:102232812:A:G	5.07296e-08	0.813138	-1.20721
102232842	chr10:102232842:C:T	6.73725e-08	0.999495	-1.10985
102232907	chr10:102232907:A:G	2.21177e-08	-1.76125e-10	-1.22421
102232985	chr10:102232985:G:A	2.57618e-08	-1.76125e-10	-1.0717
102233207	chr10:102233207:T:C	5.33709e-08	0.849738	-1.19306
102233278	chr10:102233278:G:A	1.60027e-08	-0.496332	-1.0515
102236497	chr10:102236497:A:G	2.31287e-08	-1.76125e-10	-1.17951
102236819	chr10:102236819:A:T	5.19282e-08	0.841693	-1.21242
102236836	chr10:102236836:A:AGAG	2.19295e-08	-1.76125e-10	-1.23276
102237320	chr10:102237320:C:T	1.49455e-08	-0.381796	-1.23438
102238111	chr10:102238111:T:C	3.25834e-08	-1.76125e-10	-0.836783
102238914	chr10:102238914:A:T	6.04019e-08	0.972013	-1.19158
102239898	chr10:102239898:T:C	2.19267e-08	-1.76125e-10	-1.23288
102240022	chr10:102240022:G:A	1.52653e-08	-1.595	-2.70975e-10
102240027	chr10:102240027:A:C	2.20237e-08	-1.76125e-10	-1.22847
102240373	chr10:102240373:G:A	2.18884e-08	-1.76125e-10	-1.23463
102240386	chr10:102240386:T:G	2.27248e-08	-1.76125e-10	-1.19713
102240916	chr10:102240916:G:A	2.4761e-08	-1.76125e-10	-1.11132
102241645	chr10:102241645:C:T	3.18045e-08	-1.5624	0.701419
102242652	chr10:102242652:A:G	7.41977e-08	1.18593	-1.19978
102242736	chr10:102242736:G:C	1.37594e-08	-1.69886	-2.70975e-10
102243552	chr10:102243552:G:A	2.20953e-08	-1.76125e-10	-1.22522
102244192	chr10:102244192:C:T	2.23166e-08	-1.76125e-10	-1.21525
102244438	chr10:102244438:G:A	1.21315e-08	-1.69515	-0.129636
102244896	chr10:102244896:T:G	8.21258e-09	-0.98007	-1.23485
102245365	chr10:102245365:C:G	1.29461e-08	-1.75979	-2.70975e-10
102245629	chr10:102245629:G:A	6.11375e-08	0.993778	-1.20124
102245653	chr10:102245653:T:C	1.13641e-07	1.32912	-0.916663
102246022	chr10:102246022:C:T	2.98127e-08	-1.76125e-10	-0.925653
102246321	chr10:102246321:G:T	5.18547e-08	-1.76125e-10	-0.372142
102246590	chr10:102246590:T:C	1.25816e-08	-1.78835	-2.70975e-10
102248307	chr10:102248307:C:T	2.20818e-08	-1.76125e-10	-1.22583
102248448	chr10:102248448:T:C	2.25322e-08	-1.76125e-10	-1.20564
102248523	chr10:102248523:A:C	5.79492e-08	0.929734	-1.19075
102248771	chr10:102248771:A:C	2.23268e-08	-1.76125e-10	-1.2148
102248870	chr10:102248870:A:C	2.72961e-08	-1.76125e-10	-1.01384
102248964	chr10:102248964:C:T	5.16322e-08	-1.76125e-10	-0.376441
102248994	chr10:102248994:G:A	6.34615e-08	0.996374	-1.16653
102249746	chr10:102249746:C:A	5.52148e-09	-1.41475	-1.19719
102250092	chr10:102250092:GT:G	6.39662e-08	1.0182	-1.18043
102250543	chr10:102250543:T:A	2.0799e-08	-1.28568	-2.70975e-10
102250880	chr10:102250880:C:G	6.01128e-09	-1.31048	-1.21647
102250945	chr10:102250945:G:A	2.17318e-08	-0.644614	-0.597195
102251573	chr10:102251573:A:G	1.37842e-08	-1.69707	-2.70975e-10
102252920	chr10:102252920:T:C	6.29657e-08	0.996542	-1.17454
102253184	chr10:102253184:T:C	6.11627e-08	0.963573	-1.17062
102253577	chr10:102253577:G:T	2.2431e-08	-1.76125e-10	-1.21014
102253765	chr10:102253765:C:T	2.20705e-08	-1.76125e-10	-1.22634
102253838	chr10:102253838:C:G	1.32049e-08	-1.74	-2.70975e-10
102254198	chr10:102254198:T:C	8.2823e-09	-0.975468	-1.231
102254463	chr10:102254463:G:C	2.18944e-08	-1.76125e-10	-1.23436
102255056	chr10:102255056:T:C	2.19767e-08	-1.76125e-10	-1.2306
102255114	chr10:102255114:C:T	2.20705e-08	-1.76125e-10	-1.22634
102255497	chr10:102255497:A:G	2.4761e-08	-1.76125e-10	-1.11132
102255522	chr10:102255522:A:G	2.2012e-07	2.10849	-1.0349
102255980	chr10:102255980:C:T	1.19597e-08	-0.608609	-1.23044
102256423	chr10:102256423:T:C	2.3023e-08	-1.76125e-10	-1.18409
102257121	chr10:102257121:G:A	2.75862e-08	-1.76125e-10	-1.00327
102257289	chr10:102257289:T:G	2.74302e-08	-1.76125e-10	-1.00894
102257421	chr10:102257421:G:A	2.31843e-08	-1.76125e-10	-1.17711
102257846	chr10:102257846:C:T	1.27739e-08	-1.77319	-2.70975e-10
102257864	chr10:102257864:G:C	2.19415e-08	-1.76125e-10	-1.23221
102257877	chr10:102257877:G:C	2.19211e-08	-1.76125e-10	-1.23314
102257988	chr10:102257988:G:A	2.60206e-08	-1.76125e-10	-1.0617
102258228	chr10:102258228:T:C	2.19595e-08	-1.76125e-10	-1.23139
102258275	chr10:102258275:C:T	2.697e-08	-1.76125e-10	-1.02586
102258322	chr10:102258322:T:A	3.03943e-08	-1.76125e-10	-0.906332
102259690	chr10:102259690:C:A	6.27225e-08	0.514731	-0.696598
102259732	chr10:102259732:A:G	1.34449e-08	-1.72199	-2.70975e-10
102259999	chr10:102259999:T:C	2.21617e-08	-1.76125e-10	-1.22222
102260635	chr10:102260635:A:G	3.03617e-08	-1.76125e-10	-0.907404
102261328	chr10:102261328:A:G	5.3305e-09	-1.44589	-1.20125
102261620	chr10:102261620:T:C	2.18843e-08	-1.76125e-10	-1.23482
102261784	chr10:102261784:A:G	6.71727e-08	0.546239	-0.659559
102262370	chr10:102262370:TTA:T	2.3193e-08	-1.76125e-10	-1.17674
102262849	chr10:102262849:C:T	5.14519e-08	-0.379939	-2.70975e-10
102264114	chr10:102264114:C:T	2.15714e-07	0.728557	0.32481
102265626	chr10:102265626:A:G	6.21606e-08	1.01004	-1.20091
102265653	chr10:102265653:C:G	3.92326e-09	-1.77504	-1.17863
102265959	chr10:102265959:C:T	4.56681e-08	-0.499186	-2.70975e-10
102266021	chr10:102266021:A:G	2.29358e-08	-1.76125e-10	-1.18789
102266195	chr10:102266195:T:C	3.43217e-08	-1.76125e-10	-0.78481
102268294	chr10:102268294:C:G	3.03985e-08	-1.76125e-10	-0.906194
102268750	chr10:102268750:C:A	7.23568e-08	1.15889	-1.19786
102269371	chr10:102269371:G:T	2.18913e-08	-1.76125e-10	-1.2345
102269428	chr10:102269428:C:G	2.28655e-08	-1.76125e-10	-1.19096
102269550	chr10:102269550:A:C	1.14079e-08	-1.72152	-0.164759
102269709	chr10:102269709:C:T	1.91437e-08	-1.36861	-2.70975e-10
102269965	chr10:102269965:G:A	2.27111e-08	-1.76125e-10	-1.19773
102270437	chr10:102270437:T:C	2.19223e-08	-1.76125e-10	-1.23308
102270444	chr10:102270444:G:A	6.21942e-08	0.988182	-1.17851
102271130	chr10:102271130:T:C	2.19651e-08	-1.76125e-10	-1.23113
102271461	chr10:102271461:A:G	2.32679e-08	-1.76125e-10	-1.17351
102271532	chr10:102271532:T:C	5.84417e-08	0.917404	-1.16996
102271641	chr10:102271641:G:A	2.92728e-08	-1.76125e-10	-0.943928
102274877	chr10:102274877:A:G	1.87429e-08	-0.814912	-0.57486
102276251	chr10:102276251:G:A	6.91715e-08	1.12491	-1.20891
102276598	chr10:102276598:G:A	6.35039e-08	1.03037	-1.19985
102276692	chr10:102276692:T:A	6.75236e-08	1.0882	-1.19631
102276958	chr10:102276958:T:G	1.71908e-08	-1.60137	0.125154
102277576	chr10:102277576:G:A	1.3517e-08	-0.482608	-1.23403
102277668	chr10:102277668:C:T	2.63214e-08	-1.62303	0.572822
102277987	chr10:102277987:T:C	1.01985e-08	-1.05561	-0.942733
102278425	chr10:102278425:A:G	3.31277e-08	-1.76125e-10	-0.820217
102278660	chr10:102278660:G:A	2.31835e-08	-1.76125e-10	-1.17715
102278786	chr10:102278786:G:A	3.64423e-08	-0.724857	-2.70975e-10
102279009	chr10:102279009:A:G	1.25482e-08	-0.558008	-1.233
102279217	chr10:102279217:G:A	1.26241e-08	-1.78498	-2.70975e-10
102280639	chr10:102280639:G:A	2.39007e-08	-1.76125e-10	-1.14668
102281581	chr10:102281581:G:A	2.32842e-08	-1.76125e-10	-1.17281
102281950	chr10:102281950:A:G	4.02304e-08	-0.625963	-2.70975e-10
102282357	chr10:102282357:G:A	4.50961e-08	-1.76125e-10	-0.511791
102282852	chr10:102282852:G:A	3.35901e-08	-1.57252	0.766169
102283258	chr10:102283258:A:G	2.77762e-08	-1.59756	0.601152
102284061	chr10:102284061:A:C	2.43442e-08	-1.76125e-10	-1.12829
102284088	chr10:102284088:A:ACT	1.47106e-08	-0.623205	-1.00881
102284216	chr10:102284216:AT:A	2.75205e-08	-1.76125e-10	-1.00565
102284277	chr10:102284277:A:G	1.7048e-08	-1.48455	-2.70975e-10
102285425	chr10:102285425:C:T	2.32474e-08	-1.76125e-10	-1.17439
102286871	chr10:102286871:AGT:A	6.00401e-08	0.979998	-1.20557
102287795	chr10:102287795:C:G	1.26262e-08	-1.70868	-0.0761258
102287862	chr10:102287862:C:T	2.45939e-08	-1.59619	0.478099
102288254	chr10:102288254:T:G	2.30295e-08	-1.76125e-10	-1.18381
102288438	chr10:102288438:G:A	2.73134e-08	-1.76125e-10	-1.01321
102288480	chr10:102288480:G:C	2.21318e-08	-1.76125e-10	-1.22357
102289393	chr10:102289393:G:A	6.27641e-08	1.00367	-1.18487
102289971	chr10:102289971:C:T	2.19571e-08	-1.76125e-10	-1.2315
102290209	chr10:102290209:C:T	6.73407e-08	1.08089	-1.19171
102290249	chr10:102290249:G:A	6.59919e-08	1.06303	-1.19409
102290422	chr10:102290422:A:T	2.27913e-08	-1.76125e-10	-1.19421
102290635	chr10:102290635:A:G	2.48688e-08	-1.6021	0.495129
102291140	chr10:102291140:TTTTC:T	2.74511e-08	-1.5697	0.561525
102291408	chr10:102291408:G:T	1.04446e-06	2.63067	-2.70975e-10
102292811	chr10:102292811:G:A	2.19246e-08	-1.76125e-10	-1.23298
102293400	chr10:102293400:TTATC:T	6.06105e-08	0.985411	-1.20153
102293955	chr10:102293955:T:G	1.61035e-08	-1.54155	-2.70975e-10
102294621	chr10:102294621:C:T	2.05417e-08	-1.29813	-2.70975e-10
102294860	chr10:102294860:C:T	2.47464e-08	-1.76125e-10	-1.11191
102295361	chr10:102295361:A:G	2.29532e-08	-1.76125e-10	-1.18713
102295799	chr10:102295799:C:T	4.44145e-08	-1.76125e-10	-0.527021
102295955	chr10:102295955:T:C	2.27916e-08	-1.76125e-10	-1.19419
102296226	chr10:102296226:A:G	3.90595e-09	-1.77503	-1.18306
102296511	chr10:102296511:A:G	6.402e-08	1.02775	-1.18914
102296610	chr10:102296610:C:T	2.7109e-08	-1.76125e-10	-1.02072
102296671	chr10:102296671:G:A	1.27413e-08	-1.71129	-0.0644471
102296709	chr10:102296709:C:T	6.41187e-08	1.03439	-1.19424
102297195	chr10:102297195:T:C	1.47946e-08	-1.731	0.104678
102297916	chr10:102297916:A:G	2.1913e-08	-1.76125e-10	-1.23351
102297931	chr10:102297931:G:T	6.82046e-08	1.08934	-1.18742
102297939	chr10:102297939:G:T	2.54708e-08	-1.76125e-10	-1.08306
102298030	chr10:102298030:T:G	3.03985e-08	-1.76125e-10	-0.906194
102298037	chr10:102298037:T:C	3.79632e-08	-1.76125e-10	-0.683969
102298764	chr10:102298764:G:A	2.02592e-08	-1.31198	-2.70975e-10
102298880	chr10:102298880:C:G	2.27114e-08	-1.76125e-10	-1.19772
102299238	chr10:102299238:T:C	2.74336e-08	-1.76125e-10	-1.00882
102299636	chr10:102299636:G:A	2.71032e-08	-1.76125e-10	-1.02093
102299659	chr10:102299659:G:A	3.42414e-08	-1.76125e-10	-0.78715
102300678	chr10:102300678:G:T	1.93349e-08	-1.35867	-2.70975e-10
102300772	chr10:102300772:C:T	5.65072e-08	0.898709	-1.18493
102301063	chr10:102301063:A:G	2.23343e-08	-1.76125e-10	-1.21446
102301368	chr10:102301368:T:C	2.21153e-08	-1.76125e-10	-1.22431
102302737	chr10:102302737:A:G	1.50447e-07	0.576008	0.117018
102302931	chr10:102302931:A:G	5.03848e-08	-1.76125e-10	-0.400898
102303610	chr10:102303610:A:G	6.40984e-08	1.00431	-1.16447
102303860	chr10:102303860:A:G	2.18922e-08	-1.76125e-10	-1.23446
102304287	chr10:102304287:C:T	2.25601e-08	-1.76125e-10	-1.2044
102304345	chr10:102304345:C:T	1.17324e-08	-1.73023	-0.127999
102304791	chr10:102304791:A:G	1.32111e-08	-0.694052	-1.04548
102305089	chr10:102305089:C:A	3.14309e-08	-1.76125e-10	-0.872794
102305128	chr10:102305128:C:G	6.23433e-08	0.957385	-1.14532
102305472	chr10:102305472:T:C	2.18911e-08	-1.76125e-10	-1.23451
102306482	chr10:102306482:G:A	9.47348e-09	-1.74133	-0.330757
102306750	chr10:102306750:A:T	3.88968e-09	-1.78268	-1.17958
102306883	chr10:102306883:A:G	3.4118e-08	-1.76125e-10	-0.790763
102306951	chr10:102306951:ATC:A	2.6514e-08	-1.76125e-10	-1.04291
102307246	chr10:102307246:T:C	2.9208e-08	-1.76125e-10	-0.946144
102307266	chr10:102307266:A:G	6.37158e-08	1.02166	-1.18781
102307476	chr10:102307476:G:A	1.00473e-07	0.289302	-2.70975e-10
102308290	chr10:102308290:A:T	2.70551e-08	-1.02271	-2.70975e-10
102310259	chr10:102310259:A:G	2.10656e-08	-1.62236	0.349415
102310318	chr10:102310318:C:T	4.29954e-08	-1.76125e-10	-0.559494
102311460	chr10:102311460:A:G	9.10672e-08	-1.76125e-10	0.191011
102312570	chr10:102312570:T:C	6.67401e-08	1.07715	-1.19693
102312652	chr10:102312652:A:G	2.54983e-08	-1.76125e-10	-1.08197
102314020	chr10:102314020:A:G	2.30767e-08	-1.76125e-10	-1.18176
102314302	chr10:102314302:A:G	2.22572e-08	-1.76125e-10	-1.21792
102314308	chr10:102314308:C:G	1.27327e-08	-1.63415	-0.14226
102314394	chr10:102314394:G:A	2.69604e-08	-1.76125e-10	-1.02622
102314583	chr10:102314583:G:T	1.17613e-08	-1.6134	-0.242378
102315460	chr10:102315460:A:G	1.61523e-08	-0.523531	-1.01499
102315784	chr10:102315784:T:G	6.70619e-08	1.05106	-1.16603
102315964	chr10:102315964:T:C	6.68666e-08	1.0265	-1.14439
102316179	chr10:102316179:T:C	1.71197e-07	2.04294	-1.22072
102316268	chr10:102316268:G:A	6.09064e-08	0.94541	-1.15666
102316282	chr10:102316282:T:C	2.92083e-08	-1.59923	0.653098
102316335	chr10:102316335:C:T	3.03582e-08	-1.76125e-10	-0.907519
102317185	chr10:102317185:TACTCCAGA:T	2.35901e-08	-1.76125e-10	-1.15976
102317596	chr10:102317596:C:T	1.14419e-07	-1.76125e-10	0.41928
102317625	chr10:102317625:A:G	2.21017e-08	-1.76125e-10	-1.22493
102317746	chr10:102317746:C:T	2.32917e-08	-1.76125e-10	-1.17249
102317904	chr10:102317904:T:A	2.52602e-08	-1.76125e-10	-1.09136
102318287	chr10:102318287:A:G	3.66998e-09	-1.78846	-1.23194
102318677	chr10:102318677:C:A	2.97703e-08	-1.76125e-10	-0.927076
102318830	chr10:102318830:G:A	2.71607e-08	-1.01882	-2.70975e-10
102318894	chr10:102318894:C:G	4.48747e-08	-1.76125e-10	-0.516712
102318959	chr10:102318959:T:C	1.33818e-08	-1.72669	-2.70975e-10
102320061	chr10:102320061:T:C	4.8533e-09	-1.51767	-1.22325
102320196	chr10:102320196:A:G	2.19219e-08	-1.76125e-10	-1.2331
102320471	chr10:102320471:A:G	9.35417e-09	-1.72061	-0.364152
102320826	chr10:102320826:C:T	1.12333e-08	-1.09051	-0.811195
102320956	chr10:102320956:C:T	2.3052e-08	-1.76125e-10	-1.18283
102321624	chr10:102321624:T:C	6.254e-09	-1.26461	-1.22276
102321632	chr10:102321632:C:T	1.12536e-07	1.53184	-1.12916
102321759	chr10:102321759:G:A	1.04875e-07	-1.76125e-10	0.332185
102321879	chr10:102321879:G:A	2.27026e-08	-1.76125e-10	-1.19811
102322440	chr10:102322440:T:C	1.45063e-08	-1.646	-2.70975e-10
102322545	chr10:102322545:C:T	2.19859e-08	-1.76125e-10	-1.23019
102323117	chr10:102323117:A:C	2.28125e-08	-1.76125e-10	-1.19328
102323388	chr10:102323388:C:T	2.19134e-08	-1.76125e-10	-1.23349
102324151	chr10:102324151:T:C	1.0421e-08	-1.68128	-0.295492
102325132	chr10:102325132:A:G	3.89209e-09	-1.78278	-1.17886
102325610	chr10:102325610:G:A	2.18931e-08	-1.76125e-10	-1.23441
102326323	chr10:102326323:A:G	2.78325e-08	-1.76125e-10	-0.994381
102327457	chr10:102327457:G:A	2.60645e-08	-1.06001	-2.70975e-10
102327472	chr10:102327472:A:G	4.804e-08	-1.76125e-10	-0.448552
102328107	chr10:102328107:G:A	7.96599e-09	-1.70233	-0.543075
102328543	chr10:102328543:A:G	1.26901e-08	-1.77977	-2.70975e-10
102329357	chr10:102329357:T:A	2.30285e-08	-1.76125e-10	-1.18385
102329658	chr10:102329658:T:G	1.27193e-08	-0.6562	-1.12127
102330554	chr10:102330554:C:T	1.60127e-08	-0.312953	-1.23425
102330579	chr10:102330579:A:G	4.93112e-08	-1.76125e-10	-0.422435
102331161	chr10:102331161:G:A	2.22541e-08	-1.76125e-10	-1.21806
102331328	chr10:102331328:C:T	2.19418e-08	-1.76125e-10	-1.23219
102332279	chr10:102332279:C:T	2.64573e-08	-1.76125e-10	-1.04506
102333196	chr10:102333196:A:G	5.44587e-08	-0.323144	-2.70975e-10
102333901	chr10:102333901:C:A	2.26438e-08	-1.76125e-10	-1.2007
102334176	chr10:102334176:A:G	2.19374e-08	-1.76125e-10	-1.23239
102334741	chr10:102334741:C:T	2.06349e-08	-1.63108	0.337481
102334773	chr10:102334773:G:A	2.18885e-08	-1.76125e-10	-1.23462
102335289	chr10:102335289:T:C	2.18829e-08	-1.76125e-10	-1.23488
102335383	chr10:102335383:G:A	2.25757e-08	-1.76125e-10	-1.20371
102336054	chr10:102336054:C:G	6.79524e-08	0.617936	-0.719715
102336839	chr10:102336839:A:ATGAT	2.19452e-08	-1.76125e-10	-1.23204
102338239	chr10:102338239:T:TC	2.19382e-08	-1.76125e-10	-1.23236
102338932	chr10:102338932:A:G	3.23874e-08	-1.76125e-10	-0.842816
102339129	chr10:102339129:G:A	2.1896e-08	-1.76125e-10	-1.23428
102339192	chr10:102339192:G:A	5.61388e-08	0.905282	-1.19804
102340101	chr10:102340101:G:A	7.52511e-07	2.30283	-2.70975e-10
102340352	chr10:102340352:A:C	1.32844e-08	-1.61577	-0.118233
102340459	chr10:102340459:G:C	2.42859e-08	-1.76125e-10	-1.13069
102340976	chr10:102340976:G:A	1.21744e-08	-1.75881	-0.0624441
102341382	chr10:102341382:G:A	2.19778e-08	-1.76125e-10	-1.23055
102341658	chr10:102341658:A:G	2.19793e-08	-1.76125e-10	-1.23049
102341899	chr10:102341899:C:T	2.19212e-08	-1.76125e-10	-1.23313
102342746	chr10:102342746:T:G	2.201e-08	-1.76125e-10	-1.22909
102344672	chr10:102344672:G:T	1.28909e-08	-1.76406	-2.70975e-10
102344812	chr10:102344812:A:G	2.69565e-08	-1.76125e-10	-1.02636
102344940	chr10:102344940:G:T	3.80226e-08	-1.76125e-10	-0.682405
102345065	chr10:102345065:C:T	7.77531e-09	-1.74167	-0.527959
102345112	chr10:102345112:T:C	1.41079e-08	-1.5649	-0.108953
102345424	chr10:102345424:G:A	6.44302e-08	-1.76125e-10	-0.155005
102345968	chr10:102345968:G:C	1.29849e-08	-1.7568	-2.70975e-10
102346323	chr10:102346323:T:G	2.711e-08	-1.76125e-10	-1.02068
102346443	chr10:102346443:T:C	2.40816e-07	0.785858	0.37759
102346545	chr10:102346545:G:T	2.21429e-08	-1.76125e-10	-1.22307
102347434	chr10:102347434:C:T	6.80323e-09	-1.16879	-1.2344
102347497	chr10:102347497:T:C	2.19255e-08	-1.76125e-10	-1.23294
102347983	chr10:102347983:T:C	2.16476e-08	-1.24569	-2.70975e-10
102348657	chr10:102348657:G:A	3.63966e-07	1.57647	-2.70975e-10
102349349	chr10:102349349:A:G	1.6212e-08	-0.542301	-0.992535
102350250	chr10:102350250:T:C	9.71304e-08	-1.76125e-10	0.255467
102352451	chr10:102352451:T:C	2.29006e-08	-1.76125e-10	-1.18942
102352980	chr10:102352980:T:C	7.43095e-08	1.1905	-1.20285
102353184	chr10:102353184:G:A	2.26438e-08	-1.76125e-10	-1.2007
102354478	chr10:102354478:CCT:C	2.69281e-08	-1.76125e-10	-1.02742
102354571	chr10:102354571:T:C	7.41353e-08	1.18269	-1.19739
102354715	chr10:102354715:G:A	2.28357e-08	-1.76125e-10	-1.19226
102355129	chr10:102355129:C:T	1.1259e-08	-0.746809	-1.15261
102355505	chr10:102355505:G:A	9.02612e-08	0.182121	-2.70975e-10
102355638	chr10:102355638:A:T	5.53124e-09	-1.3758	-1.23437
102356314	chr10:102356314:C:T	2.25225e-08	-1.76125e-10	-1.20607
102357252	chr10:102357252:T:C	7.16841e-08	1.13257	-1.18089
102357647	chr10:102357647:T:C	9.31285e-09	-1.70964	-0.379551
102358516	chr10:102358516:C:T	2.30262e-08	-1.18395	-2.70975e-10
102358666	chr10:102358666:G:A	2.194e-08	-1.76125e-10	-1.23228
102358877	chr10:102358877:T:C	6.6599e-09	-1.18964	-1.23484
102359128	chr10:102359128:G:A	2.1982e-08	-1.76125e-10	-1.23036
102359226	chr10:102359226:G:C	4.0935e-08	-0.608601	-2.70975e-10
102359947	chr10:102359947:G:A	2.01543e-08	-1.31717	-2.70975e-10
102360728	chr10:102360728:A:G	2.29518e-08	-1.76125e-10	-1.18719
102360929	chr10:102360929:T:C	2.20381e-08	-1.76125e-10	-1.22781
102361282	chr10:102361282:T:C	2.28875e-08	-1.76125e-10	-1.19
102361345	chr10:102361345:T:C	2.3288e-08	-1.76125e-10	-1.17265
102361374	chr10:102361374:C:A	1.25875e-08	-1.78788	-2.70975e-10
102362057	chr10:102362057:T:C	1.28087e-08	-1.77046	-2.70975e-10
102362158	chr10:102362158:A:G	2.1883e-08	-1.76125e-10	-1.23487
102362349	chr10:102362349:C:T	4.10223e-08	-0.606471	-2.70975e-10
102363085	chr10:102363085:A:G	6.56545e-09	-1.33864	-1.10013
102363858	chr10:102363858:G:T	1.26415e-08	-1.7836	-2.70975e-10
102364848	chr10:102364848:C:T	4.64248e-09	-1.55046	-1.23488
102364961	chr10:102364961:G:C	4.32841e-08	-1.76125e-10	-0.552802
102364980	chr10:102364980:C:T	2.05834e-08	-1.4121	0.116001
102365915	chr10:102365915:A:AATC	2.4149e-08	-1.76125e-10	-1.13634
102365917	chr10:102365917:T:G	2.38254e-08	-1.76125e-10	-1.14983
102367414	chr10:102367414:G:A	7.54605e-08	0.518466	-0.515444
102370789	chr10:102370789:G:A	5.17886e-08	-1.76125e-10	-0.373417
102371329	chr10:102371329:G:T	2.19183e-08	-1.76125e-10	-1.23326
102371727	chr10:102371727:A:G	2.41325e-08	-1.76125e-10	-1.13703
102371994	chr10:102371994:G:C	9.16659e-09	-0.929582	-1.17544
102374827	chr10:102374827:T:G	2.19354e-08	-1.76125e-10	-1.23248
102375693	chr10:102375693:C:T	1.8343e-08	-1.60853	0.197193
102375826	chr10:102375826:C:T	5.01969e-08	-0.404633	-2.70975e-10
102376222	chr10:102376222:C:T	4.54041e-08	-1.76125e-10	-0.504984
102376712	chr10:102376712:T:C	3.03985e-08	-1.76125e-10	-0.906194
102376972	chr10:102376972:A:G	2.19854e-08	-1.76125e-10	-1.23021
102377116	chr10:102377116:G:A	2.19959e-08	-1.76125e-10	-1.22973
102377363	chr10:102377363:A:T	3.23462e-08	-1.76125e-10	-0.84409
102378639	chr10:102378639:AATAAAAT:A	2.77919e-08	-1.76125e-10	-0.995841
102379239	chr10:102379239:C:T	1.35999e-08	-0.478315	-1.23221
102380593	chr10:102380593:G:A	3.80809e-09	-1.77831	-1.20515
102380598	chr10:102380598:C:T	1.69367e-08	-1.45526	-0.0358502
102380845	chr10:102380845:G:A	3.34863e-08	0.417471	-1.22692
102382810	chr10:102382810:G:A	2.27524e-08	-1.76125e-10	-1.19591
102383026	chr10:102383026:C:T	2.19183e-08	-1.44196	0.208695
102383043	chr10:102383043:C:T	3.80586e-09	-1.78821	-1.19583
102383600	chr10:102383600:T:C	4.03004e-08	-1.76125e-10	-0.624226
102383824	chr10:102383824:T:C	1.95136e-08	-1.74338	0.393906
102384109	chr10:102384109:TC:T	4.60725e-09	-1.71824	-1.07471
102385314	chr10:102385314:A:G	2.66247e-08	-1.76125e-10	-1.03875
102386265	chr10:102386265:T:C	5.05642e-08	-0.397343	-2.70975e-10
102386443	chr10:102386443:T:G	4.45679e-08	-1.76125e-10	-0.523573
102387608	chr10:102387608:G:A	3.87349e-09	-1.78438	-1.18205
102388109	chr10:102388109:C:T	6.27418e-08	0.441785	-0.623344
102388659	chr10:102388659:A:G	2.23958e-08	-1.76125e-10	-1.21171
102388861	chr10:102388861:T:A	2.20209e-08	-1.47651	0.247913
102389121	chr10:102389121:G:T	2.19623e-08	-1.76125e-10	-1.23126
102389770	chr10:102389770:T:C	2.44823e-08	-1.76125e-10	-1.12264
102390057	chr10:102390057:C:G	1.66201e-08	-0.346431	-1.16355
102390166	chr10:102390166:C:T	2.22049e-08	-1.76125e-10	-1.22027
102390385	chr10:102390385:G:C	5.8009e-09	-1.33245	-1.23012
102390520	chr10:102390520:G:A	3.06462e-08	-1.76125e-10	-0.898078
102390697	chr10:102390697:A:G	1.29901e-08	-1.65371	-0.102692
102390790	chr10:102390790:C:G	2.34175e-08	-1.76125e-10	-1.1671
102391242	chr10:102391242:T:C	1.87489e-08	-0.221651	-1.1678
102391540	chr10:102391540:C:A	1.85416e-08	-1.40057	-2.70975e-10
102391647	chr10:102391647:G:A	2.51978e-08	-1.76125e-10	-1.09383
102392093	chr10:102392093:A:G	2.25375e-08	-1.76125e-10	-1.20541
102392386	chr10:102392386:C:A	1.76687e-08	-0.298066	-1.15073
102392676	chr10:102392676:T:C	1.31808e-08	-1.74182	-2.70975e-10
102392696	chr10:102392696:T:C	3.26883e-08	-1.76125e-10	-0.833571
102392809	chr10:102392809:C:T	2.26166e-08	-1.2019	-2.70975e-10
102392994	chr10:102392994:G:A	1.34131e-08	-1.72073	-0.00362936
102393028	chr10:102393028:T:C	2.26599e-08	-1.76125e-10	-1.19999
102393245	chr10:102393245:TAATCCAA:T	5.75557e-09	-1.34377	-1.22664
102393977	chr10:102393977:G:A	2.21164e-08	-1.76125e-10	-1.22427
102394568	chr10:102394568:CG:C	6.00959e-09	-1.29874	-1.22849
102394926	chr10:102394926:C:T	2.20276e-08	-1.76125e-10	-1.22829
102395564	chr10:102395564:G:A	2.19479e-08	-1.76125e-10	-1.23191
102395588	chr10:102395588:T:C	3.58356e-08	-0.741646	-2.70975e-10
102396066	chr10:102396066:A:T	1.66076e-08	-1.51072	-2.70975e-10
102396626	chr10:102396626:T:G	2.83586e-08	-1.76125e-10	-0.975656
102396633	chr10:102396633:G:GT	1.72798e-08	-0.261277	-1.20977
102396635	chr10:102396635:T:TG	2.19245e-08	-1.76125e-10	-1.23298
102397154	chr10:102397154:A:G	1.35897e-08	-1.70257	-0.00870256
102397500	chr10:102397500:G:C	2.191e-08	-1.76125e-10	-1.23364
102397954	chr10:102397954:T:G	4.82436e-08	0.497553	-0.941877
102397970	chr10:102397970:C:T	8.18514e-09	-1.51858	-0.699689
102398190	chr10:102398190:C:A	1.26561e-08	-1.78245	-2.70975e-10
102398332	chr10:102398332:G:A	2.19276e-08	-1.76125e-10	-1.23284
102399236	chr10:102399236:TG:T	3.39249e-08	-1.76125e-10	-0.796436
102399439	chr10:102399439:A:G	2.19276e-08	-1.76125e-10	-1.23284
102400725	chr10:102400725:G:A	2.21502e-08	-1.76125e-10	-1.22274
102401464	chr10:102401464:C:T	3.59818e-08	-0.737574	-2.70975e-10
102401718	chr10:102401718:A:C	1.62719e-08	-1.53115	-2.70975e-10
102401967	chr10:102401967:A:G	2.54864e-08	-0.362447	-0.719996
102402210	chr10:102402210:T:C	2.62117e-08	0.132036	-1.18642
102402608	chr10:102402608:A:C	1.344e-08	-1.25725	-0.465104
102403613	chr10:102403613:T:A	1.29748e-08	-1.75758	-2.70975e-10
102403812	chr10:102403812:G:A	2.13345e-08	-0.0364543	-1.22381
102404453	chr10:102404453:G:C	6.92098e-08	1.14884	-1.23228
102404731	chr10:102404731:G:A	3.8604e-08	-0.0762977	-0.590934
102405095	chr10:102405095:C:T	5.95878e-08	-0.233135	-2.70975e-10
102405805	chr10:102405805:A:G	2.37668e-08	-1.76125e-10	-1.1523
102406500	chr10:102406500:T:C	4.08141e-09	-1.77924	-1.1349
102406747	chr10:102406747:T:C	9.28038e-09	-0.858437	-1.23425
102407077	chr10:102407077:G:A	2.21555e-08	-1.76125e-10	-1.2225
102407277	chr10:102407277:G:A	5.46312e-09	-1.42882	-1.19374
102407859	chr10:102407859:AG:A	2.18949e-08	-1.76125e-10	-1.23433
102408368	chr10:102408368:T:C	4.53927e-09	-1.57745	-1.23037
102409176	chr10:102409176:G:T	3.63182e-08	-1.76125e-10	-0.728268
102409584	chr10:102409584:G:A	2.20028e-08	-1.76125e-10	-1.22942
102409740	chr10:102409740:C:G	2.20025e-08	-1.76125e-10	-1.22943
102409976	chr10:102409976:C:T	2.55901e-08	0.141762	-1.22014
102410237	chr10:102410237:TCTC:T	2.57487e-08	-1.76125e-10	-1.0722
102410447	chr10:102410447:T:C	3.89912e-08	0.485109	-1.14236
102410528	chr10:102410528:C:A	2.2003e-08	-1.76125e-10	-1.22941
102410599	chr10:102410599:C:A	2.6518e-08	-1.76125e-10	-1.04276
102410767	chr10:102410767:AGCCCT:A	1.53237e-08	-1.59119	-2.70975e-10
102411030	chr10:102411030:C:T	2.54917e-08	-1.76125e-10	-1.08224
102411084	chr10:102411084:G:A	3.17992e-08	-1.76125e-10	-0.861146
102411294	chr10:102411294:C:CCTATCCCTCTTCTCAGGAG	2.58791e-08	-1.76125e-10	-1.06715
102412355	chr10:102412355:C:T	3.35151e-08	-0.80859	-2.70975e-10
102412988	chr10:102412988:G:A	2.26916e-08	-1.76125e-10	-1.19859
102414981	chr10:102414981:C:T	2.20025e-08	-1.76125e-10	-1.22943
102415138	chr10:102415138:G:A	1.04212e-08	-0.903551	-1.07319
102415777	chr10:102415777:C:T	2.19157e-08	-1.76125e-10	-1.23338
102415892	chr10:102415892:A:G	1.75878e-08	-1.17519	-0.278195
102417276	chr10:102417276:T:G	2.1904e-08	-1.76125e-10	-1.23392
102417280	chr10:102417280:T:A	2.19031e-08	-1.76125e-10	-1.23396
102417517	chr10:102417517:T:C	2.69569e-08	-1.76125e-10	-1.02635
102417853	chr10:102417853:C:T	6.18128e-08	-0.196476	-2.70975e-10
102418224	chr10:102418224:TAAC:T	7.8937e-09	-1.5473	-0.707223
102418448	chr10:102418448:G:A	2.89413e-08	-1.76125e-10	-0.955317
102419462	chr10:102419462:C:A	4.73976e-09	-1.61585	-1.14875
102420227	chr10:102420227:C:G	2.215e-08	-1.76125e-10	-1.22275
102420410	chr10:102420410:A:C	2.21739e-08	-1.76125e-10	-1.22167
102421213	chr10:102421213:G:A	2.19414e-08	-1.76125e-10	-1.23221
102421249	chr10:102421249:G:C	7.46747e-09	-1.66855	-0.641476
102421609	chr10:102421609:G:C	2.46031e-08	-0.332542	-0.78517
102424324	chr10:102424324:G:A	4.8684e-08	0.713405	-1.14864
102424432	chr10:102424432:T:C	5.02361e-09	-1.7387	-0.967735
102424456	chr10:102424456:G:A	4.35459e-09	-1.68447	-1.16488
102425196	chr10:102425196:C:G	2.14213e-08	-0.0302262	-1.22598
102426407	chr10:102426407:C:G	2.18878e-08	-1.76125e-10	-1.23466
102427676	chr10:102427676:A:C	2.90306e-08	-1.76125e-10	-0.952235
102428083	chr10:102428083:A:AAT	2.38385e-08	-1.76125e-10	-1.14929
102428084	chr10:102428084:GAC:G	2.38239e-08	-1.76125e-10	-1.1499
102428478	chr10:102428478:A:G	2.89018e-08	-1.76125e-10	-0.956683
102428502	chr10:102428502:G:T	2.13269e-08	-0.0455646	-1.21505
102431844	chr10:102431844:T:C	4.65398e-09	-1.70698	-1.07588
102431856	chr10:102431856:G:A	2.32913e-08	-1.76125e-10	-1.1725
102432043	chr10:102432043:C:T	4.75874e-09	-1.69487	-1.06574
102432051	chr10:102432051:T:C	2.37772e-08	-1.76125e-10	-1.15186
102432810	chr10:102432810:C:A	7.82084e-08	0.935889	-0.897098
102432934	chr10:102432934:T:C	5.54778e-09	-1.51602	-1.09116
102433069	chr10:102433069:G:T	8.37577e-09	-1.37029	-0.824959
102433847	chr10:102433847:C:T	2.19434e-08	-1.76125e-10	-1.23212
102434077	chr10:102434077:G:A	7.76024e-08	1.00134	-0.97033
102434735	chr10:102434735:C:A	2.21257e-08	-1.76125e-10	-1.22384
102435445	chr10:102435445:A:G	1.63993e-08	-0.307642	-1.21571
102436293	chr10:102436293:A:G	1.42523e-08	-1.66367	-2.70975e-10
102436512	chr10:102436512:C:T	2.21465e-08	-1.76125e-10	-1.22291
102437109	chr10:102437109:C:T	8.06985e-09	-1.76071	-0.471746
102437570	chr10:102437570:A:G	1.13098e-07	1.30891	-0.901238
102437606	chr10:102437606:TG:T	3.70519e-09	-1.78312	-1.22773
102437693	chr10:102437693:T:C	2.77365e-08	-0.433794	-0.564044
102437940	chr10:102437940:T:C	2.70611e-08	-1.76125e-10	-1.02249
102438354	chr10:102438354:G:A	7.86081e-09	-1.06556	-1.19314
102438771	chr10:102438771:A:G	1.77845e-08	-1.06001	-0.382249
102439457	chr10:102439457:C:T	7.89984e-09	-1.44147	-0.812269
102439816	chr10:102439816:C:T	3.27201e-08	0.398569	-1.23117
102441155	chr10:102441155:C:T	2.70752e-08	-1.02197	-2.70975e-10
102441566	chr10:102441566:C:T	1.27156e-08	-1.77775	-2.70975e-10
102441624	chr10:102441624:A:G	7.69479e-09	-1.76172	-0.518321
102441841	chr10:102441841:C:T	2.48938e-08	0.108097	-1.21406
102442238	chr10:102442238:A:G	7.76656e-09	-1.7645	-0.506262
102442949	chr10:102442949:T:C	3.12201e-08	-1.76125e-10	-0.879526
102443322	chr10:102443322:C:T	6.02794e-08	-1.76125e-10	-0.221596
102443327	chr10:102443327:G:A	2.31907e-08	-1.76125e-10	-1.17683
102443953	chr10:102443953:A:AT	2.26551e-08	-1.76125e-10	-1.2002
102444383	chr10:102444383:T:C	3.66187e-09	-1.78776	-1.23485
102444533	chr10:102444533:C:A	4.60375e-09	-1.71828	-1.07543
102445747	chr10:102445747:A:G	6.45462e-09	-1.73798	-0.717812
102446135	chr10:102446135:G:A	5.78255e-08	-1.76125e-10	-0.263157
102446899	chr10:102446899:A:G	2.364e-08	-1.76125e-10	-1.15765
102447051	chr10:102447051:T:C	1.60509e-08	-0.702389	-0.842434
102448042	chr10:102448042:C:A	4.65049e-09	-1.73039	-1.05322
102448701	chr10:102448701:C:T	1.51824e-08	-1.60045	-2.70975e-10
102448989	chr10:102448989:G:A	2.22773e-08	-1.76125e-10	-1.21702
102450978	chr10:102450978:C:A	1.53644e-08	-0.677787	-0.910745
102452872	chr10:102452872:G:T	1.58532e-08	-1.55722	-2.70975e-10
102453745	chr10:102453745:C:T	1.37195e-08	-0.478619	-1.22315
102454073	chr10:102454073:T:C	2.78997e-08	-1.76125e-10	-0.991969
102454291	chr10:102454291:A:T	8.54928e-08	-0.464574	0.59242
102454607	chr10:102454607:T:C	2.31477e-08	0.0257706	-1.20446
102454770	chr10:102454770:CT:C	3.46645e-08	-1.76125e-10	-0.774869
102455121	chr10:102455121:T:G	5.72146e-08	-1.76985	1.49607
102455246	chr10:102455246:T:G	3.57669e-08	-0.743563	-2.70975e-10
102455318	chr10:102455318:CTCTT:C	2.76582e-08	0.140835	-1.1415
102456835	chr10:102456835:C:T	6.18317e-09	-1.31078	-1.18797
102456848	chr10:102456848:G:T	9.21313e-09	-1.22252	-0.877441
102457102	chr10:102457102:C:G	3.07671e-08	-1.72604	0.831898
102457684	chr10:102457684:A:G	1.09022e-08	-1.00454	-0.927084
102457835	chr10:102457835:T:C	1.79023e-08	-0.271442	-1.16422
102457996	chr10:102457996:A:G	2.20607e-08	-0.0499093	-1.17688
102458075	chr10:102458075:C:T	2.87936e-08	-1.76125e-10	-0.960434
102458241	chr10:102458241:G:A	1.01462e-08	-0.773712	-1.22977
102458277	chr10:102458277:C:T	2.28145e-08	-1.76125e-10	-1.19319
102458469	chr10:102458469:T:C	2.78881e-08	-1.76125e-10	-0.992386
102459093	chr10:102459093:C:A	5.83271e-09	-1.35806	-1.19904
102459228	chr10:102459228:G:A	2.42028e-08	-1.76125e-10	-1.13412
102459375	chr10:102459375:T:C	2.70557e-08	-0.541454	-0.481236
102459400	chr10:102459400:T:C	1.70716e-08	-1.48317	-2.70975e-10
102459491	chr10:102459491:G:A	4.15249e-08	-1.76125e-10	-0.594294
102459536	chr10:102459536:A:G	1.96299e-08	-0.610563	-0.732971
102459890	chr10:102459890:C:T	2.46151e-08	-1.76125e-10	-1.11722
102460093	chr10:102460093:G:A	2.38013e-08	-1.76125e-10	-1.15085
102460094	chr10:102460094:G:A	2.37855e-08	-1.76125e-10	-1.15151
102460151	chr10:102460151:T:C	1.26994e-08	-1.77903	-2.70975e-10
102460394	chr10:102460394:G:A	2.21109e-08	-1.76125e-10	-1.22451
102460544	chr10:102460544:C:A	3.66856e-07	2.05427	-0.469885
102460819	chr10:102460819:C:T	1.28286e-08	-0.80581	-0.963097
102461772	chr10:102461772:T:C	4.32189e-08	-0.173973	-0.380334
102462056	chr10:102462056:G:A	2.76787e-08	-1.76125e-10	-0.999925
102463274	chr10:102463274:G:A	2.03189e-08	-0.223742	-1.08529
102463431	chr10:102463431:C:A	2.70697e-08	-1.76125e-10	-1.02217
102463871	chr10:102463871:T:C	9.96066e-05	8.25807	-1.06968
102464061	chr10:102464061:G:A	2.20732e-08	-1.76125e-10	-1.22622
102464074	chr10:102464074:G:A	0.000160844	8.60588	-0.938284
102464460	chr10:102464460:A:T	2.88912e-08	-1.76125e-10	-0.957049
102464606	chr10:102464606:A:G	2.19391e-08	-1.76125e-10	-1.23232
102465559	chr10:102465559:C:G	0.000121742	8.59084	-1.20177
102465733	chr10:102465733:G:A	2.21706e-08	-1.76125e-10	-1.22182
102466057	chr10:102466057:A:G	5.11064e-08	-0.386678	-2.70975e-10
102466075	chr10:102466075:T:C	3.05757e-06	4.93671	-1.23192
102466184	chr10:102466184:G:A	1.71587e-07	1.83318	-1.00867
102466651	chr10:102466651:T:TA	7.64256e-06	5.77255	-1.15165
102467073	chr10:102467073:C:T	0.000185153	9.02892	-1.22057
102467077	chr10:102467077:G:A	6.85145e-09	-1.23287	-1.16325
102467226	chr10:102467226:A:G	7.75815e-05	8.17006	-1.23156
102467676	chr10:102467676:G:A	0.00019259	9.08183	-1.2341
102467866	chr10:102467866:C:T	0.000190955	9.07027	-1.23106
102467904	chr10:102467904:T:C	0.000113668	8.55283	-1.23238
102468050	chr10:102468050:T:G	2.20184e-08	-1.76125e-10	-1.22871
102468193	chr10:102468193:A:G	2.28594e-08	-1.76125e-10	-1.19122
102468392	chr10:102468392:G:A	0.000104512	8.46962	-1.23314
102468542	chr10:102468542:C:A	0.000114675	8.56394	-1.23466
102469300	chr10:102469300:C:CA	9.86335e-05	8.40982	-1.23124
102469312	chr10:102469312:C:T	2.62697e-08	-1.76125e-10	-1.05217
102469616	chr10:102469616:A:AG	2.39821e-07	1.58517	-0.425863
102469831	chr10:102469831:G:A	1.22217e-08	-0.767508	-1.04986
102470028	chr10:102470028:C:T	9.60192e-05	8.37853	-1.22682
102470307	chr10:102470307:T:C	0.000101939	8.43862	-1.22708
102470399	chr10:102470399:A:G	9.25375e-05	8.32951	-1.21473
102470680	chr10:102470680:C:G	1.7858e-08	-0.288736	-1.1494
102470734	chr10:102470734:G:A	2.60065e-08	-1.76125e-10	-1.06224
102471297	chr10:102471297:A:G	8.66823e-05	8.27514	-1.22573
102471446	chr10:102471446:A:G	1.29612e-08	-1.75863	-2.70975e-10
102471894	chr10:102471894:A:G	8.05609e-05	8.20467	-1.22849
102472096	chr10:102472096:G:A	2.63786e-08	-1.76125e-10	-1.04804
102472959	chr10:102472959:G:A	7.8149e-05	8.17366	-1.22787
102473052	chr10:102473052:T:G	8.72692e-05	8.27923	-1.22306
102473771	chr10:102473771:C:T	2.32862e-08	-1.76125e-10	-1.17272
102474405	chr10:102474405:G:A	2.19062e-08	-1.76125e-10	-1.23381
102474525	chr10:102474525:A:G	1.4707e-08	-1.63226	-2.70975e-10
102474831	chr10:102474831:A:G	6.26073e-07	1.80713	0.311754
102475024	chr10:102475024:G:GC	6.09006e-06	5.12656	-0.732737
102475099	chr10:102475099:C:T	3.12024e-08	-1.76125e-10	-0.880092
102475434	chr10:102475434:C:T	2.2134e-08	-1.76125e-10	-1.22347
102476199	chr10:102476199:G:C	6.15758e-06	5.51092	-1.10606
102476215	chr10:102476215:G:A	1.88171e-08	-0.358028	-1.02779
102476221	chr10:102476221:C:T	0.00024958	8.43264	-0.325692
102476519	chr10:102476519:C:T	4.48346e-06	5.21978	-1.13222
102476724	chr10:102476724:G:A	2.79012e-06	4.84681	-1.23356
102476785	chr10:102476785:T:C	7.23619e-06	5.67122	-1.10495
102476795	chr10:102476795:C:T	4.00422e-06	5.07556	-1.10105
102476888	chr10:102476888:G:A	1.3617e-08	-0.639079	-1.07019
102477172	chr10:102477172:T:C	6.03377e-06	5.35996	-0.975418
102477250	chr10:102477250:A:G	0.000400232	8.94948	-0.370271
102477598	chr10:102477598:G:C	3.51096e-08	-1.76125e-10	-0.762112
102478080	chr10:102478080:T:G	1.27034e-08	-1.77871	-2.70975e-10
102479360	chr10:102479360:C:T	1.61858e-07	-1.76125e-10	0.766131
102480246	chr10:102480246:C:T	8.18444e-06	5.7727	-1.08329
102480681	chr10:102480681:A:G	8.16322e-06	5.53572	-0.848912
102480741	chr10:102480741:A:G	1.01816e-05	5.72274	-0.814987
102480789	chr10:102480789:A:T	2.1912e-08	-1.76125e-10	-1.23355
102481332	chr10:102481332:G:T	2.18951e-08	-1.76125e-10	-1.23432
102481618	chr10:102481618:A:G	7.33701e-06	5.4295	-0.849396
102481926	chr10:102481926:G:T	4.83015e-07	2.06376	-0.204293
102482226	chr10:102482226:T:C	1.95759e-08	-0.115017	-1.23127
102482291	chr10:102482291:A:G	3.40225e-08	-1.76125e-10	-0.793563
102483129	chr10:102483129:G:A	7.80674e-06	5.72691	-1.08475
102483668	chr10:102483668:G:A	2.18873e-08	-1.76125e-10	-1.23468
102484126	chr10:102484126:C:T	7.30749e-06	5.66089	-1.08482
102484147	chr10:102484147:G:A	2.21286e-08	-1.76125e-10	-1.22371
102484382	chr10:102484382:G:T	7.99144e-06	5.74492	-1.07938
102484566	chr10:102484566:T:A	9.19541e-06	5.66476	-0.858882
102485792	chr10:102485792:C:T	6.84629e-06	5.61692	-1.10605
102485818	chr10:102485818:G:A	1.14055e-05	5.80414	-0.782871
102485831	chr10:102485831:G:A	5.49197e-05	7.42639	-0.83335
102486101	chr10:102486101:T:C	9.10118e-06	5.65192	-0.856344
102486464	chr10:102486464:C:T	0.000871393	9.68527	-0.328012
102486546	chr10:102486546:G:A	0.0009125	9.63364	-0.230279
102486561	chr10:102486561:G:A	4.95166e-07	2.10142	-0.21711
102486998	chr10:102486998:C:G	9.96789e-06	5.68226	-0.795722
102487390	chr10:102487390:G:A	2.57035e-08	-1.76125e-10	-1.07396
102487479	chr10:102487479:G:A	3.26745e-07	1.46859	-2.70975e-10
102487706	chr10:102487706:A:G	3.78141e-06	4.96855	-1.05128
102487728	chr10:102487728:T:C	9.64351e-06	5.53418	-0.680729
102487781	chr10:102487781:G:A	6.04571e-06	5.48486	-1.09835
102487832	chr10:102487832:C:T	1.46051e-05	6.10547	-0.83693
102487920	chr10:102487920:C:T	2.55876e-08	-1.76125e-10	-1.07848
102487923	chr10:102487923:G:A	4.19511e-08	-1.76125e-10	-0.584082
102487924	chr10:102487924:C:T	7.09691e-06	5.65953	-1.11271
102488349	chr10:102488349:T:A	1.06631e-05	5.78132	-0.827367
102489468	chr10:102489468:T:C	2.27454e-08	-1.76125e-10	-1.19622
102490082	chr10:102490082:A:T	1.48031e-07	1.78145	-1.10461
102490452	chr10:102490452:CT:C	1.01302e-05	5.74255	-0.839858
102490521	chr10:102490521:A:G	4.2374e-07	2.05506	-0.326529
102491485	chr10:102491485:T:C	3.77393e-07	1.95946	-0.346764
102491701	chr10:102491701:G:A	1.07928e-05	5.80339	-0.837344
102491960	chr10:102491960:A:G	2.63983e-07	-1.76125e-10	1.2553
102492311	chr10:102492311:C:T	2.63402e-08	-1.76125e-10	-1.04949
102492750	chr10:102492750:C:T	2.63954e-08	-1.76125e-10	-1.0474
102492820	chr10:102492820:A:C	1.53052e-08	-1.59239	-2.70975e-10
102493553	chr10:102493553:C:T	4.86634e-07	1.86693	-2.70975e-10
102493750	chr10:102493750:T:C	1.03171e-05	5.77158	-0.850611
102493978	chr10:102493978:C:T	1.87002e-08	-1.39205	-2.70975e-10
102494754	chr10:102494754:G:A	2.23257e-08	-1.76125e-10	-1.21485
102494866	chr10:102494866:G:A	1.03289e-05	5.85049	-0.92838
102495341	chr10:102495341:G:A	6.85875e-06	5.66125	-1.14856
102495349	chr10:102495349:C:G	1.10561e-05	5.8575	-0.867347
102495401	chr10:102495401:T:C	1.06257e-05	5.81754	-0.867095
102495527	chr10:102495527:C:T	9.14711e-06	5.78219	-0.981586
102496056	chr10:102496056:C:T	1.31579e-05	6.00408	-0.839887
102496251	chr10:102496251:T:C	2.58897e-08	-1.76125e-10	-1.06674
102497301	chr10:102497301:C:T	2.21963e-08	-1.76125e-10	-1.22066
102497469	chr10:102497469:C:T	0.000140815	8.76611	-1.2315
102498338	chr10:102498338:A:T	0.000150593	8.83657	-1.23482
102498546	chr10:102498546:C:T	7.65945e-06	5.74203	-1.11892
102499344	chr10:102499344:C:T	6.995e-09	-1.18097	-1.19442
102500292	chr10:102500292:G:A	2.34749e-08	-1.76125e-10	-1.16466
102500593	chr10:102500593:AAACAAAC:A	2.81312e-08	-1.76125e-10	-0.983706
102500597	chr10:102500597:AAAC:A	5.94141e-09	-1.46668	-1.07196
102500631	chr10:102500631:C:T	0.000132241	8.70613	-1.23433
102501112	chr10:102501112:C:T	5.49058e-08	-1.76125e-10	-0.314967
102501602	chr10:102501602:C:T	1.82034e-08	-0.249103	-1.16988
102502206	chr10:102502206:C:T	2.03472e-08	-0.688649	-0.618992
102502415	chr10:102502415:T:G	4.39117e-08	-1.76125e-10	-0.538405
102502585	chr10:102502585:A:G	3.46697e-08	-1.76125e-10	-0.774721
102502871	chr10:102502871:G:A	1.05023e-05	5.92418	-0.985416
102503756	chr10:102503756:G:A	1.65422e-08	-1.51467	-2.70975e-10
102503825	chr10:102503825:C:A	2.19533e-08	-1.76125e-10	-1.23167
102503867	chr10:102503867:T:G	8.69714e-08	-1.76125e-10	0.144992
102503873	chr10:102503873:G:A	2.94552e-08	-1.76125e-10	-0.937718
102503918	chr10:102503918:T:C	1.14636e-05	6.01644	-0.990094
102503975	chr10:102503975:C:T	7.28783e-08	-1.76125e-10	-0.0317953
102504120	chr10:102504120:C:T	3.7446e-08	-1.76125e-10	-0.697688
102504164	chr10:102504164:G:A	2.20432e-08	-1.76125e-10	-1.22758
102504350	chr10:102504350:C:T	0.000174695	8.98411	-1.2339
102504523	chr10:102504523:C:T	1.02005e-05	5.89118	-0.981575
102505284	chr10:102505284:C:T	1.29374e-08	-1.76046	-2.70975e-10
102506477	chr10:102506477:C:T	2.69852e-08	-1.76125e-10	-1.0253
102506502	chr10:102506502:C:T	1.25805e-08	-1.78844	-2.70975e-10
102506733	chr10:102506733:A:G	2.68152e-08	-1.76125e-10	-1.03162
102506804	chr10:102506804:G:A	2.22524e-08	-1.76125e-10	-1.21814
102508024	chr10:102508024:G:A	2.19172e-08	-1.76125e-10	-1.23332
102508364	chr10:102508364:C:T	2.19728e-08	-1.76125e-10	-1.23078
102508420	chr10:102508420:C:G	3.42063e-08	-1.76125e-10	-0.788178
102508747	chr10:102508747:C:T	2.62531e-08	-1.76125e-10	-1.0528
102508869	chr10:102508869:T:C	5.63421e-07	2.38533	-0.371886
102509043	chr10:102509043:G:C	2.49987e-08	-1.76125e-10	-1.10176
102509101	chr10:102509101:AG:A	1.95387e-08	-0.232921	-1.11527
102509196	chr10:102509196:T:C	2.22174e-08	-1.76125e-10	-1.21971
102509460	chr10:102509460:G:A	0.000137753	8.74747	-1.23485
102509544	chr10:102509544:G:A	8.79789e-06	5.75756	-0.995881
102510248	chr10:102510248:T:G	1.91725e-08	-0.245922	-1.12118
102510457	chr10:102510457:C:T	2.61517e-08	-1.76125e-10	-1.05667
102510460	chr10:102510460:G:A	3.43277e-07	2.02134	-0.503391
102510714	chr10:102510714:C:T	2.26426e-08	-1.76125e-10	-1.20075
102510716	chr10:102510716:C:T	3.4678e-08	-1.76125e-10	-0.774481
102510757	chr10:102510757:A:C	6.43361e-08	-0.156465	-2.70975e-10
102511024	chr10:102511024:G:A	1.50038e-08	-0.47389	-1.13839
102511335	chr10:102511335:C:A	2.62627e-08	-1.76125e-10	-1.05244
102511628	chr10:102511628:G:C	7.54e-08	-1.76125e-10	0.00222039
102512579	chr10:102512579:T:C	2.12471e-08	-0.28549	-0.978877
102512945	chr10:102512945:G:A	2.63497e-08	-1.76125e-10	-1.04913
102512953	chr10:102512953:A:T	2.66219e-08	-0.0782728	-0.960578
102512954	chr10:102512954:G:A	2.77749e-08	-1.76125e-10	-0.996454
102513032	chr10:102513032:C:T	1.63603e-05	6.24584	-0.863815
102513571	chr10:102513571:G:A	2.65092e-08	-1.76125e-10	-1.0431
102513814	chr10:102513814:T:C	9.95242e-08	-1.76125e-10	0.279814
102514106	chr10:102514106:C:T	1.65768e-08	-0.354683	-1.1579
102514186	chr10:102514186:A:G	1.00307e-05	6.02713	-1.13431
102514194	chr10:102514194:T:G	3.47842e-08	-1.76125e-10	-0.771423
102514572	chr10:102514572:G:C	3.4191e-07	2.2053	-0.691337
102514703	chr10:102514703:G:C	2.37148e-08	-1.15449	-2.70975e-10
102514708	chr10:102514708:C:G	1.4707e-05	6.14781	-0.872312
102514709	chr10:102514709:T:C	1.40969e-05	6.10544	-0.872312
102515061	chr10:102515061:G:A	1.36078e-05	6.0635	-0.865689
102515068	chr10:102515068:G:A	2.20017e-08	-1.76125e-10	-1.22947
102515308	chr10:102515308:G:A	2.19956e-08	-1.76125e-10	-1.22974
102515350	chr10:102515350:T:C	2.48131e-08	-1.76125e-10	-1.10922
102515661	chr10:102515661:C:T	1.39437e-05	6.081	-0.8588
102515986	chr10:102515986:C:T	2.99648e-08	0.161004	-1.08157
102516206	chr10:102516206:G:A	2.34923e-08	-1.76125e-10	-1.16391
102516236	chr10:102516236:G:A	1.31913e-08	-1.74103	-2.70975e-10
102516286	chr10:102516286:C:T	8.23831e-06	5.81598	-1.12001
102516421	chr10:102516421:A:G	3.59465e-08	-1.76125e-10	-0.738554
102516767	chr10:102516767:C:T	3.55139e-08	-1.76125e-10	-0.750662
102517045	chr10:102517045:T:C	1.1013e-05	5.82848	-0.842237
102517336	chr10:102517336:G:A	1.26251e-08	-1.7849	-2.70975e-10
102517386	chr10:102517386:C:T	2.19552e-08	-1.76125e-10	-1.23158
102517683	chr10:102517683:T:C	1.22876e-05	5.95425	-0.858493
102518298	chr10:102518298:A:C	1.36225e-08	-1.70886	-2.70975e-10
102518844	chr10:102518844:T:C	7.27048e-06	5.75122	-1.18022
102518861	chr10:102518861:C:T	7.52633e-06	5.75307	-1.14749
102518936	chr10:102518936:G:A	0.000126441	8.64582	-1.21888
102519422	chr10:102519422:G:A	2.64226e-08	-1.76125e-10	-1.04637
102519589	chr10:102519589:A:T	6.12551e-09	-1.35654	-1.15158
102519637	chr10:102519637:G:A	4.88692e-06	5.40839	-1.23466
102519709	chr10:102519709:A:T	2.23544e-08	-1.76125e-10	-1.21356
102519827	chr10:102519827:G:A	2.19125e-08	-1.76125e-10	-1.23353
102519906	chr10:102519906:G:T	3.00743e-08	-1.76125e-10	-0.916914
102520219	chr10:102520219:T:C	5.27634e-09	-1.74755	-0.909808
102520473	chr10:102520473:G:A	2.63547e-08	-1.76125e-10	-1.04894
102521398	chr10:102521398:C:G	1.33215e-05	6.09887	-0.922319
102521482	chr10:102521482:G:T	1.31419e-05	6.01882	-0.855847
102521666	chr10:102521666:C:G	1.26608e-08	-1.78207	-2.70975e-10
102522205	chr10:102522205:C:T	1.31123e-08	-1.74703	-2.70975e-10
102522403	chr10:102522403:G:A	1.07087e-05	6.07088	-1.11266
102522508	chr10:102522508:T:C	1.6862e-05	6.27729	-0.865057
102523104	chr10:102523104:G:A	1.46912e-08	-0.462191	-1.17115
102523226	chr10:102523226:G:C	4.48309e-08	-1.76125e-10	-0.517688
102523408	chr10:102523408:G:A	1.37354e-05	6.13106	-0.923923
102524903	chr10:102524903:C:T	2.64291e-08	-1.04612	-2.70975e-10
102525329	chr10:102525329:C:T	7.75449e-08	1.23625	-1.20598
102525743	chr10:102525743:A:G	5.25237e-08	-1.76125e-10	-0.359323
102525837	chr10:102525837:A:T	0.00132011	11.0071	-1.23445
102526067	chr10:102526067:G:A	1.57215e-08	-1.56556	-2.70975e-10
102526363	chr10:102526363:G:A	2.61247e-08	-1.76125e-10	-1.05771
102527291	chr10:102527291:C:T	1.09766e-05	5.58698	-0.604045
102527294	chr10:102527294:G:A	1.31809e-05	5.72663	-0.560694
102527602	chr10:102527602:T:G	1.53439e-07	1.88374	-1.17103
102527763	chr10:102527763:A:AT	2.61903e-08	-1.76125e-10	-1.0552
102528315	chr10:102528315:ATCCT:A	2.19444e-08	-1.76125e-10	-1.23207
102528495	chr10:102528495:A:C	1.25905e-08	-1.78764	-2.70975e-10
102528967	chr10:102528967:T:C	2.27978e-08	-1.76125e-10	-1.19392
102529020	chr10:102529020:T:G	2.97546e-06	4.83	-1.15244
102530705	chr10:102530705:C:T	4.67801e-06	4.88186	-0.751821
102531046	chr10:102531046:C:T	3.53608e-08	-1.76125e-10	-0.754982
102531211	chr10:102531211:T:C	3.97354e-08	-1.76125e-10	-0.638343
102531246	chr10:102531246:C:CT	2.27666e-08	-1.76125e-10	-1.19529
102531703	chr10:102531703:A:G	2.25051e-08	-1.76125e-10	-1.20684
102532119	chr10:102532119:T:C	2.19326e-08	-1.76125e-10	-1.23261
102533079	chr10:102533079:A:G	2.26116e-08	-1.76125e-10	-1.20212
102533300	chr10:102533300:G:A	2.39411e-08	-1.76125e-10	-1.14499
102533319	chr10:102533319:C:T	3.83159e-08	-0.674722	-2.70975e-10
102533370	chr10:102533370:G:A	1.3714e-07	1.75897	-1.15855
102533637	chr10:102533637:T:C	6.91458e-06	5.70625	-1.18545
102533655	chr10:102533655:C:T	5.32051e-06	5.42731	-1.16857
102533852	chr10:102533852:A:G	9.23129e-06	5.72634	-0.916576
102533922	chr10:102533922:CTCT:C	6.45123e-08	-1.76125e-10	-0.153731
102534615	chr10:102534615:T:G	2.1993e-08	-1.76125e-10	-1.22986
102534908	chr10:102534908:C:T	5.1222e-06	5.39003	-1.16928
102535004	chr10:102535004:AC:A	1.27055e-08	-1.77855	-2.70975e-10
102535398	chr10:102535398:A:G	5.47337e-06	5.45103	-1.16396
102535625	chr10:102535625:C:T	4.22814e-05	7.24886	-0.917341
102535645	chr10:102535645:T:C	9.33722e-06	5.74653	-0.925354
102535686	chr10:102535686:T:C	1.93093e-08	-1.36	-2.70975e-10
102535977	chr10:102535977:A:T	1.36993e-08	-1.70324	-2.70975e-10
102536425	chr10:102536425:G:A	1.21934e-07	-1.76125e-10	0.482897
102536661	chr10:102536661:C:G	3.89468e-09	-1.78537	-1.1756
102536780	chr10:102536780:G:A	1.94196e-08	-1.35431	-2.70975e-10
102536879	chr10:102536879:T:C	3.97437e-08	-1.76125e-10	-0.638136
102537293	chr10:102537293:G:C	2.63736e-08	-1.76125e-10	-1.04822
102538034	chr10:102538034:T:C	1.35304e-07	1.4999	-0.912957
102538198	chr10:102538198:C:T	3.97437e-08	-1.76125e-10	-0.638136
102538920	chr10:102538920:G:T	2.1908e-08	-1.76125e-10	-1.23373
102539507	chr10:102539507:G:A	9.61643e-06	5.75471	-0.904067
102539881	chr10:102539881:T:C	2.1885e-08	-1.76125e-10	-1.23479
102540111	chr10:102540111:T:G	5.60971e-06	5.46392	-1.15225
102540219	chr10:102540219:C:T	3.82323e-06	5.15984	-1.23158
102540480	chr10:102540480:G:A	2.23742e-08	-1.76125e-10	-1.21268
102540671	chr10:102540671:C:A	2.27348e-08	-1.76125e-10	-1.19669
102540881	chr10:102540881:C:G	1.10762e-07	1.30558	-0.91878
102540883	chr10:102540883:G:A	9.38351e-06	5.70834	-0.882216
102540915	chr10:102540915:G:A	2.19309e-08	-1.76125e-10	-1.23269
102541054	chr10:102541054:C:T	4.14219e-08	-1.76125e-10	-0.596776
102541222	chr10:102541222:C:T	1.061e-05	5.85227	-0.903306
102541406	chr10:102541406:TC:T	4.09514e-08	-1.76125e-10	-0.608202
102542370	chr10:102542370:A:G	8.11491e-06	5.62089	-0.940018
102542797	chr10:102542797:G:A	3.42692e-08	-1.76125e-10	-0.78634
102542870	chr10:102542870:C:T	2.69086e-08	-1.76125e-10	-1.02814
102542936	chr10:102542936:T:C	5.53342e-06	5.47187	-1.17389
102543176	chr10:102543176:G:A	5.81436e-06	5.48367	-1.13617
102543202	chr10:102543202:C:T	9.29865e-06	5.68246	-0.86542
102544126	chr10:102544126:T:C	8.63517e-06	5.65602	-0.913012
102544170	chr10:102544170:G:A	2.29532e-08	-1.76125e-10	-1.18713
102544264	chr10:102544264:T:C	2.19326e-08	-1.76125e-10	-1.23261
102544316	chr10:102544316:T:C	2.4441e-08	-1.76125e-10	-1.12432
102544910	chr10:102544910:G:A	9.85518e-07	3.04357	-0.470986
102545009	chr10:102545009:T:C	5.88611e-06	5.55742	-1.19765
102545362	chr10:102545362:C:T	1.21048e-07	1.67427	-1.19867
102545428	chr10:102545428:C:T	7.7172e-06	5.47165	-0.84103
102546206	chr10:102546206:G:A	3.73244e-08	-1.76125e-10	-0.700939
102546403	chr10:102546403:G:T	1.11686e-05	5.88592	-0.885648
102546751	chr10:102546751:A:G	2.3383e-08	-1.76125e-10	-1.16858
102546926	chr10:102546926:C:T	3.77268e-09	-1.75894	-1.23386
102547249	chr10:102547249:A:G	2.18939e-08	-1.76125e-10	-1.23438
102547747	chr10:102547747:G:A	4.91155e-06	5.35153	-1.17277
102548169	chr10:102548169:TGATAGAGA:T	2.3917e-08	-1.76125e-10	-1.146
102548303	chr10:102548303:G:C	2.67489e-08	-1.76125e-10	-1.03409
102548436	chr10:102548436:T:C	0.0124749	12.3157	-0.297019
102549074	chr10:102549074:G:A	2.3841e-08	-1.76125e-10	-1.14918
102549725	chr10:102549725:T:C	1.72788e-08	-1.4711	-2.70975e-10
102549917	chr10:102549917:G:T	2.87683e-08	-1.76125e-10	-0.961314
102551168	chr10:102551168:C:T	2.72166e-08	-1.76125e-10	-1.01676
102551258	chr10:102551258:G:A	2.20574e-08	-1.76125e-10	-1.22694
102552329	chr10:102552329:AG:A	1.41667e-08	-0.446305	-1.22339
102552459	chr10:102552459:G:A	1.2833e-08	-1.76856	-2.70975e-10
102553608	chr10:102553608:C:T	9.9182e-06	6.09038	-1.20884
102553620	chr10:102553620:C:T	2.04217e-06	3.89673	-0.595552
102553638	chr10:102553638:C:T	0.0168005	13.2656	-0.949231
102553677	chr10:102553677:A:C	4.13321e-08	-0.598946	-2.70975e-10
102553770	chr10:102553770:CA:C	1.60136e-07	1.94981	-1.19437
102554254	chr10:102554254:T:A	7.15235e-08	-1.76125e-10	-0.0505608
102555910	chr10:102555910:G:A	1.26986e-07	1.75744	-1.23395
102555969	chr10:102555969:C:G	2.39319e-08	-1.76125e-10	-1.14537
102556570	chr10:102556570:G:A	3.54401e-06	5.07908	-1.22665
102557435	chr10:102557435:T:C	0.017944	13.0607	-0.678544
102557479	chr10:102557479:G:C	3.0134e-06	4.89191	-1.20167
102557600	chr10:102557600:G:T	0.0180197	13.0537	-0.667263
102557881	chr10:102557881:C:T	3.35259e-08	-1.76125e-10	-0.808269
102558028	chr10:102558028:T:G	2.34542e-07	1.9412	-0.804149
102558407	chr10:102558407:C:T	2.23829e-08	-1.76125e-10	-1.21229
102558565	chr10:102558565:G:T	0.00765852	12.5083	-0.977598
102559370	chr10:102559370:TC:T	0.0107481	12.5549	-0.685255
102560050	chr10:102560050:G:A	3.28181e-08	-1.76125e-10	-0.829607
102560272	chr10:102560272:G:T	0.0129625	12.7407	-0.683763
102560357	chr10:102560357:G:A	2.29674e-08	-1.76125e-10	-1.18651
102560712	chr10:102560712:A:G	2.85493e-08	-1.76125e-10	-0.968954
102560719	chr10:102560719:G:A	0.0101183	12.5049	-0.695648
102560911	chr10:102560911:C:T	2.20319e-08	-1.76125e-10	-1.22809
102561031	chr10:102561031:C:T	4.84898e-09	-1.52047	-1.22135
102561141	chr10:102561141:C:G	1.76228e-07	1.83187	-0.980673
102563346	chr10:102563346:G:A	0.014073	12.8211	-0.681872
102564853	chr10:102564853:G:A	3.45495e-08	-1.76125e-10	-0.778193
102565149	chr10:102565149:T:G	5.04522e-09	-1.51059	-1.19156
102565384	chr10:102565384:A:G	2.19748e-08	-1.76125e-10	-1.23069
102566139	chr10:102566139:A:G	2.48915e-08	-1.76125e-10	-1.10606
102566200	chr10:102566200:G:A	1.28714e-08	-1.76558	-2.70975e-10
102566227	chr10:102566227:C:G	2.57557e-08	-1.07193	-2.70975e-10
102567407	chr10:102567407:A:G	0.00935211	12.5109	-0.780418
102567445	chr10:102567445:C:T	2.25965e-08	-1.76125e-10	-1.20279
102567449	chr10:102567449:C:T	2.23561e-08	-1.76125e-10	-1.21349
102567827	chr10:102567827:A:G	0.0110982	12.6857	-0.783945
102567923	chr10:102567923:C:T	2.25371e-08	-1.76125e-10	-1.20543
102567935	chr10:102567935:T:C	2.20544e-08	-1.76125e-10	-1.22708
102568093	chr10:102568093:A:G	2.64934e-08	-1.76125e-10	-1.04369
102568108	chr10:102568108:TC:T	0.0134346	12.7724	-0.679619
102568145	chr10:102568145:A:G	2.49077e-08	-1.76125e-10	-1.10541
102568358	chr10:102568358:G:A	1.31182e-08	-1.74659	-2.70975e-10
102568611	chr10:102568611:C:T	2.74523e-08	-1.76125e-10	-1.00814
102569102	chr10:102569102:G:T	0.0107599	12.5145	-0.643713
102569126	chr10:102569126:C:T	2.24635e-08	-1.76125e-10	-1.2087
102569138	chr10:102569138:A:G	3.83022e-07	1.62751	-2.70975e-10
102569405	chr10:102569405:C:T	1.4453e-08	-1.64969	-2.70975e-10
102569864	chr10:102569864:G:A	2.1888e-08	-1.76125e-10	-1.23465
102569928	chr10:102569928:A:G	0.0128183	12.8725	-0.826676
102570320	chr10:102570320:C:T	0.0089436	12.1604	-0.474557
102570430	chr10:102570430:A:G	1.26591e-08	-1.78221	-2.70975e-10
102570807	chr10:102570807:G:A	3.28153e-08	-1.76125e-10	-0.829692
102571233	chr10:102571233:A:G	7.16807e-07	3.41893	-1.16471
102571700	chr10:102571700:A:G	6.73205e-08	-1.76125e-10	-0.111122
102571724	chr10:102571724:A:C	2.26667e-08	-1.76125e-10	-1.19969
102572494	chr10:102572494:A:G	2.58973e-08	-1.76125e-10	-1.06645
102573026	chr10:102573026:C:G	2.32357e-08	-1.76125e-10	-1.17489
102573083	chr10:102573083:C:T	2.27177e-08	-1.76125e-10	-1.19744
102573707	chr10:102573707:G:A	4.56764e-08	-1.76125e-10	-0.499004
102573943	chr10:102573943:C:T	0.0124121	12.8428	-0.829205
102574832	chr10:102574832:G:A	2.00698e-07	1.91915	-0.937933
102574888	chr10:102574888:G:A	0.00880512	12.4844	-0.81412
102576397	chr10:102576397:C:T	2.18867e-08	-1.76125e-10	-1.23471
102576881	chr10:102576881:T:C	2.53535e-08	-1.76125e-10	-1.08767
102577229	chr10:102577229:G:A	0.00909476	12.3794	-0.67676
102577237	chr10:102577237:A:C	0.012296	12.7553	-0.751142
102577240	chr10:102577240:C:T	2.18871e-08	-1.76125e-10	-1.23469
102577461	chr10:102577461:C:T	2.21185e-08	-1.76125e-10	-1.22417
102577536	chr10:102577536:G:C	2.25557e-08	-1.76125e-10	-1.2046
102578181	chr10:102578181:G:A	1.37722e-05	5.83478	-0.624959
102578188	chr10:102578188:A:G	0.00697843	12.3809	-0.943197
102578320	chr10:102578320:G:A	2.1887e-08	-1.76125e-10	-1.23469
102578613	chr10:102578613:C:G	1.95905e-07	1.99551	-1.03846
102578632	chr10:102578632:T:C	0.0171135	13.0986	-0.7638
102578732	chr10:102578732:A:G	1.34287e-08	-1.72319	-2.70975e-10
102578856	chr10:102578856:G:A	2.99754e-08	-1.76125e-10	-0.920209
102579006	chr10:102579006:G:T	2.58932e-08	-1.76125e-10	-1.06661
102579119	chr10:102579119:T:TA	2.19083e-08	-1.76125e-10	-1.23372
102579239	chr10:102579239:T:C	4.64099e-08	-0.483073	-2.70975e-10
102579332	chr10:102579332:G:T	2.69532e-08	-1.76125e-10	-1.02649
102580094	chr10:102580094:T:C	0.0065173	11.7998	-0.430416
102580298	chr10:102580298:G:A	2.5548e-08	-1.76125e-10	-1.08003
102580863	chr10:102580863:A:G	3.29005e-08	-1.76125e-10	-0.827099
102580947	chr10:102580947:C:T	0.0127428	12.3621	-0.32222
102581380	chr10:102581380:G:GT	2.24863e-08	-1.76125e-10	-1.20768
102581558	chr10:102581558:C:T	1.32537e-08	-1.73631	-2.70975e-10
102581678	chr10:102581678:T:C	0.0116216	12.9105	-0.962717
102582130	chr10:102582130:C:T	0.0213267	13.3455	-0.790569
102582218	chr10:102582218:T:C	0.0144033	12.9553	-0.792906
102582267	chr10:102582267:CACA:C	2.25438e-08	-1.76125e-10	-1.20513
102582527	chr10:102582527:G:A	3.09733e-08	-1.76125e-10	-0.887461
102582826	chr10:102582826:T:C	1.33849e-08	-1.72646	-2.70975e-10
102583047	chr10:102583047:G:A	8.31014e-06	5.23151	-0.526866
102583671	chr10:102583671:C:A	7.48012e-06	5.14553	-0.546113
102584693	chr10:102584693:G:A	4.06026e-06	5.10912	-1.1207
102584830	chr10:102584830:T:A	2.18874e-08	-1.76125e-10	-1.23467
102585392	chr10:102585392:ATATT:A	2.34336e-08	-1.76125e-10	-1.16642
102585468	chr10:102585468:G:A	1.9198e-07	2.01767	-1.08086
102585949	chr10:102585949:A:G	2.19187e-08	-1.76125e-10	-1.23325
102586161	chr10:102586161:A:C	2.18831e-08	-1.76125e-10	-1.23487
102586409	chr10:102586409:T:C	0.012625	12.7782	-0.747609
102586412	chr10:102586412:G:A	2.19565e-08	-1.76125e-10	-1.23152
102587584	chr10:102587584:C:T	1.80628e-08	-1.42673	-2.70975e-10
102588484	chr10:102588484:G:A	2.91969e-08	-1.76125e-10	-0.946522
102588619	chr10:102588619:C:T	2.19421e-08	-1.76125e-10	-1.23218
102589345	chr10:102589345:C:T	3.60069e-08	-1.76125e-10	-0.736877
102589726	chr10:102589726:G:A	0.0161768	13.0943	-0.81584
102589966	chr10:102589966:T:G	3.87253e-08	-0.664093	-2.70975e-10
102590409	chr10:102590409:C:T	2.20113e-08	-1.76125e-10	-1.22903
102590468	chr10:102590468:A:G	3.08364e-08	0.336613	-1.2285
102590691	chr10:102590691:T:C	2.81584e-08	-1.76125e-10	-0.982741
102590944	chr10:102590944:T:C	3.40301e-08	-1.76125e-10	-0.79334
102591280	chr10:102591280:C:G	2.22574e-08	-1.76125e-10	-1.21791
102591610	chr10:102591610:C:T	1.33933e-08	-1.72583	-2.70975e-10
102592439	chr10:102592439:C:T	2.18858e-08	-1.76125e-10	-1.23475
102593155	chr10:102593155:C:T	1.27015e-08	-1.77887	-2.70975e-10
102594344	chr10:102594344:A:G	2.24323e-08	-1.76125e-10	-1.21008
102594667	chr10:102594667:T:C	0.0129855	12.8652	-0.806485
102594752	chr10:102594752:C:T	1.26954e-08	-1.77935	-2.70975e-10
102595047	chr10:102595047:T:C	0.0124786	12.6985	-0.679543
102595686	chr10:102595686:C:G	3.82868e-08	-1.76125e-10	-0.675482
102596428	chr10:102596428:C:G	1.41345e-08	-1.67197	-2.70975e-10
102596602	chr10:102596602:T:C	0.0150043	12.9153	-0.712018
102597020	chr10:102597020:G:A	2.20077e-08	-1.76125e-10	-1.2292
102597065	chr10:102597065:A:G	3.05254e-08	-1.76125e-10	-0.902028
102597649	chr10:102597649:G:A	2.86095e-08	-1.76125e-10	-0.966848
102597937	chr10:102597937:C:T	2.19344e-08	-1.76125e-10	-1.23253
102598646	chr10:102598646:T:C	0.0146896	12.8569	-0.674805
102598717	chr10:102598717:G:A	0.0108681	12.3093	-0.428509
102599096	chr10:102599096:C:T	3.30409e-08	-1.76125e-10	-0.822841
102599593	chr10:102599593:T:C	2.54011e-07	2.12332	-0.906524
102600404	chr10:102600404:G:A	2.18848e-08	-1.76125e-10	-1.23479
102600761	chr10:102600761:C:T	0.013949	12.8473	-0.716937
102600916	chr10:102600916:C:G	2.19344e-08	-1.76125e-10	-1.23253
102601086	chr10:102601086:A:G	2.19894e-08	-1.76125e-10	-1.23003
102601218	chr10:102601218:C:T	2.43647e-08	-1.76125e-10	-1.12745
102601694	chr10:102601694:C:T	2.15738e-08	-1.2491	-2.70975e-10
102601944	chr10:102601944:G:A	2.24427e-08	-1.76125e-10	-1.20962
102601954	chr10:102601954:C:T	2.1887e-07	2.14876	-1.08087
102601980	chr10:102601980:A:G	3.37321e-08	-1.76125e-10	-0.802136
102603536	chr10:102603536:T:C	0.0130157	12.8771	-0.816005
102603635	chr10:102603635:T:G	1.31306e-08	-1.74564	-2.70975e-10
102603651	chr10:102603651:A:C	0.0141025	12.8514	-0.710091
102603948	chr10:102603948:T:C	3.02528e-08	-1.76125e-10	-0.910999
102604049	chr10:102604049:C:T	2.19344e-08	-1.76125e-10	-1.23253
102604308	chr10:102604308:A:C	2.58855e-08	-1.76125e-10	-1.0669
102604466	chr10:102604466:A:G	5.02032e-09	-1.49834	-1.20875
102604732	chr10:102604732:C:T	3.46942e-08	-1.76125e-10	-0.774014
102604785	chr10:102604785:A:G	6.60905e-08	-0.129561	-2.70975e-10
102604895	chr10:102604895:G:A	0.0027715	11.2837	-0.769386
102605525	chr10:102605525:C:T	2.19313e-08	-1.76125e-10	-1.23267
102605732	chr10:102605732:TG:T	0.00922843	12.3637	-0.646463
102605967	chr10:102605967:G:A	0.0128949	12.909	-0.857288
102606285	chr10:102606285:T:C	0.0128719	12.8665	-0.816481
102606596	chr10:102606596:T:C	0.0123185	12.829	-0.822928
102607210	chr10:102607210:G:C	2.29786e-08	-1.76125e-10	-1.18602
102607300	chr10:102607300:C:T	2.46151e-08	-1.76125e-10	-1.11723
102607335	chr10:102607335:C:T	1.76787e-06	4.37523	-1.21829
102607620	chr10:102607620:A:G	2.09407e-07	1.02369	-2.70975e-10
102607693	chr10:102607693:C:T	1.40874e-08	-1.6753	-2.70975e-10
102607825	chr10:102607825:C:T	2.71171e-07	1.28216	-2.70975e-10
102608537	chr10:102608537:A:G	0.00976712	12.4368	-0.662892
102608579	chr10:102608579:G:T	3.78396e-06	5.09033	-1.17239
102608676	chr10:102608676:G:A	3.31325e-08	-1.76125e-10	-0.820071
102609282	chr10:102609282:T:TA	0.0155275	13.0433	-0.805718
102609566	chr10:102609566:C:T	2.89784e-08	0.241539	-1.19557
102610266	chr10:102610266:A:G	0.0138114	12.9298	-0.809415
102610270	chr10:102610270:A:G	2.21205e-08	-1.22408	-2.70975e-10
102610530	chr10:102610530:C:T	2.19155e-08	-1.76125e-10	-1.23339
102610905	chr10:102610905:T:C	0.017189	12.7963	-0.457097
102611070	chr10:102611070:C:T	2.89221e-08	0.239658	-1.19564
102611934	chr10:102611934:C:T	2.26352e-08	-1.76125e-10	-1.20108
102612265	chr10:102612265:C:T	1.93443e-08	-1.35819	-2.70975e-10
102612266	chr10:102612266:G:A	5.50598e-08	-1.76125e-10	-0.312167
102612487	chr10:102612487:A:G	0.0166309	13.0147	-0.708481
102612684	chr10:102612684:C:T	0.0210356	13.2973	-0.756117
102613108	chr10:102613108:G:A	6.65184e-08	-1.76125e-10	-0.123108
102614001	chr10:102614001:G:C	0.0168765	13.0428	-0.721904
102614147	chr10:102614147:G:A	0.0145821	12.9012	-0.726443
102614365	chr10:102614365:T:G	1.27894e-08	-1.77197	-2.70975e-10
102614489	chr10:102614489:C:T	7.14282e-09	-1.73063	-0.623845
102614861	chr10:102614861:A:G	2.61527e-08	-1.76125e-10	-1.05664
102614896	chr10:102614896:T:A	0.011606	12.8196	-0.873111
102614941	chr10:102614941:C:T	3.14142e-08	-1.76125e-10	-0.873325
102615245	chr10:102615245:C:G	1.25862e-08	-1.78798	-2.70975e-10
102615501	chr10:102615501:G:A	0.0112417	12.7349	-0.820298
102615648	chr10:102615648:T:G	1.45006e-07	0.656189	-2.70975e-10
102617423	chr10:102617423:T:C	2.21753e-08	-1.76125e-10	-1.22161
102617605	chr10:102617605:C:T	2.20113e-08	-1.76125e-10	-1.22903
102618002	chr10:102618002:T:C	0.0112879	12.5417	-0.623009
102618851	chr10:102618851:G:A	2.26311e-08	-1.76125e-10	-1.20126
102618993	chr10:102618993:G:A	0.00198033	10.1782	-2.70975e-10
102619221	chr10:102619221:C:T	3.61297e-08	-0.733471	-2.70975e-10
102619252	chr10:102619252:C:T	2.24403e-08	-1.76125e-10	-1.20973
102619762	chr10:102619762:G:A	3.2555e-08	-1.76125e-10	-0.837655
102619831	chr10:102619831:G:A	1.32303e-08	-1.73808	-2.70975e-10
102620271	chr10:102620271:G:A	3.2617e-08	-1.76125e-10	-0.835753
102620929	chr10:102620929:G:A	0.0184337	13.2685	-0.85938
102621866	chr10:102621866:TATC:T	3.23329e-08	-1.76125e-10	-0.844502
102622615	chr10:102622615:G:A	3.14238e-08	-1.76125e-10	-0.87302
102622718	chr10:102622718:C:T	2.7043e-08	-1.76125e-10	-1.02316
102622828	chr10:102622828:A:G	1.35773e-08	-1.71219	-2.70975e-10
102622916	chr10:102622916:A:G	0.18153	14.9067	-0.210372
102623080	chr10:102623080:G:A	2.35644e-08	-1.76125e-10	-1.16085
102624272	chr10:102624272:G:A	2.93642e-07	1.88305	-0.521279
102624454	chr10:102624454:C:CT	1.6398e-07	1.78757	-1.00841
102624580	chr10:102624580:A:G	2.12695e-07	2.02294	-0.983663
102625375	chr10:102625375:G:A	7.61057e-07	2.49912	-0.185002
102625417	chr10:102625417:A:G	2.19968e-08	-1.76125e-10	-1.22969
102626395	chr10:102626395:A:G	5.81453e-07	1.92691	0.118029
102626552	chr10:102626552:T:A	0.00388271	11.3668	-0.515354
102626795	chr10:102626795:A:G	3.04459e-07	-1.76125e-10	1.39795
102627177	chr10:102627177:T:C	7.03707e-07	2.09358	0.142191
102627262	chr10:102627262:T:C	1.98012e-06	4.50197	-1.23164
102627346	chr10:102627346:G:T	1.26735e-08	-1.78107	-2.70975e-10
102627951	chr10:102627951:C:T	2.21857e-08	-1.76125e-10	-1.22114
102627978	chr10:102627978:C:T	7.17476e-07	2.14686	0.108298
102628169	chr10:102628169:G:A	2.18841e-08	-1.76125e-10	-1.23483
102628199	chr10:102628199:C:A	3.80128e-08	-1.76125e-10	-0.682664
102628743	chr10:102628743:G:C	2.21845e-08	-1.76125e-10	-1.22119
102629152	chr10:102629152:G:A	2.21792e-08	-1.76125e-10	-1.22143
102629805	chr10:102629805:A:C	2.18838e-08	-1.76125e-10	-1.23484
102630273	chr10:102630273:C:T	1.27049e-08	-1.7786	-2.70975e-10
102630546	chr10:102630546:A:G	1.02385e-06	2.50971	0.101034
102630660	chr10:102630660:T:G	2.35222e-08	-1.76125e-10	-1.16264
102631277	chr10:102631277:C:T	1.40338e-05	5.33045	-0.101815
102631528	chr10:102631528:C:T	7.03754e-07	2.22907	0.006771
102631788	chr10:102631788:C:T	3.78594e-07	2.1229	-0.507023
102631827	chr10:102631827:A:G	1.60864e-08	-1.54261	-2.70975e-10
102631830	chr10:102631830:G:A	1.25807e-08	-1.78842	-2.70975e-10
102631870	chr10:102631870:A:G	6.99131e-07	2.2058	0.0234502
102632327	chr10:102632327:G:A	2.2453e-08	-1.76125e-10	-1.20916
102632348	chr10:102632348:A:G	2.22196e-08	-1.76125e-10	-1.21961
102632823	chr10:102632823:C:T	1.62738e-05	5.19324	0.183485
102633241	chr10:102633241:A:G	2.21246e-08	-1.76125e-10	-1.2239
102633511	chr10:102633511:G:T	1.63567e-07	-1.76125e-10	0.776637
102633732	chr10:102633732:A:G	3.39674e-07	1.93367	-0.426269
102633749	chr10:102633749:A:G	2.0001e-07	1.95334	-0.975566
102633842	chr10:102633842:GGCAGGCCCTCC:G	2.25754e-08	-1.76125e-10	-1.20372
102633888	chr10:102633888:T:G	1.3481e-08	-1.71931	-2.70975e-10
102633889	chr10:102633889:C:T	1.36884e-08	-1.70404	-2.70975e-10
102635328	chr10:102635328:C:T	2.75231e-05	6.48976	-0.587566
102636255	chr10:102636255:G:A	2.24222e-08	-1.76125e-10	-1.21053
102636584	chr10:102636584:C:T	2.20391e-08	-1.76125e-10	-1.22777
102636598	chr10:102636598:T:C	5.54035e-08	-1.76125e-10	-0.305943
102636839	chr10:102636839:G:C	2.25289e-08	-1.76125e-10	-1.20579
102637890	chr10:102637890:TATATA:T	6.28409e-08	-1.76125e-10	-0.179981
102638531	chr10:102638531:A:G	1.43108e-06	2.78295	0.162647
102638620	chr10:102638620:C:G	1.66211e-08	-1.50991	-2.70975e-10
102638825	chr10:102638825:G:A	0.02058	12.8904	-0.371155
102639592	chr10:102639592:G:A	1.26118e-08	-1.78596	-2.70975e-10
102639869	chr10:102639869:G:A	2.19218e-08	-1.76125e-10	-1.23311
102640355	chr10:102640355:T:C	0.0430347	13.4566	-0.199646
102640376	chr10:102640376:C:T	2.88877e-07	2.54125	-1.19583
102640623	chr10:102640623:A:C	2.18915e-08	-1.76125e-10	-1.23449
102640837	chr10:102640837:T:TA	2.13673e-06	2.94338	0.403063
102640911	chr10:102640911:T:C	2.21446e-08	-1.76125e-10	-1.22299
102641214	chr10:102641214:TATATA:T	2.80943e-08	-1.78065	0.79563
102641446	chr10:102641446:G:A	0.0211488	12.913	-0.366535
102641461	chr10:102641461:A:C	2.93103e-07	2.14906	-0.789127
102641498	chr10:102641498:G:A	2.21427e-08	-1.76125e-10	-1.22308
102641747	chr10:102641747:T:C	5.89193e-08	-1.76125e-10	-0.244418
102641875	chr10:102641875:T:C	3.33315e-07	2.26858	-0.78008
102641964	chr10:102641964:G:A	2.8867e-07	2.12898	-0.784282
102642615	chr10:102642615:C:G	1.73699e-08	-1.46585	-2.70975e-10
102643354	chr10:102643354:AAAAAAAAAG:A	2.61849e-08	-1.76125e-10	-1.0554
102643363	chr10:102643363:G:A	4.59806e-09	-1.65079	-1.14416
102643990	chr10:102643990:G:A	2.19269e-08	-1.76125e-10	-1.23287
102644458	chr10:102644458:C:T	2.21071e-08	-1.76125e-10	-1.22469
102644578	chr10:102644578:A:T	6.30384e-09	-1.52617	-0.953262
102644662	chr10:102644662:C:T	2.21538e-08	-1.76125e-10	-1.22258
102646093	chr10:102646093:G:A	7.43981e-08	0.88749	-0.898646
102647706	chr10:102647706:C:T	1.27208e-08	-1.77735	-2.70975e-10
102648035	chr10:102648035:G:A	6.15788e-09	-1.55269	-0.950158
102649090	chr10:102649090:C:T	1.29639e-08	-1.75842	-2.70975e-10
102649272	chr10:102649272:C:T	2.45899e-08	-1.76125e-10	-1.11825
102649824	chr10:102649824:T:A	2.21443e-08	-1.76125e-10	-1.22301
102650155	chr10:102650155:G:A	2.19999e-08	-1.76125e-10	-1.22955
102650842	chr10:102650842:T:C	1.06051e-07	1.50425	-1.16091
102650979	chr10:102650979:C:T	1.19002e-05	5.79717	-0.733444
102651819	chr10:102651819:G:C	2.86879e-08	-1.76125e-10	-0.964112
102652079	chr10:102652079:G:C	5.23705e-08	-1.76125e-10	-0.362243
102652201	chr10:102652201:C:T	1.57663e-05	5.86987	-0.52483
102652236	chr10:102652236:T:C	2.36444e-08	-1.76125e-10	-1.15746
102652292	chr10:102652292:G:A	3.31246e-06	3.25379	0.531074
102652551	chr10:102652551:C:T	1.88312e-07	1.91916	-1.00165
102652752	chr10:102652752:G:A	4.88096e-08	-1.76125e-10	-0.432659
102652985	chr10:102652985:G:T	1.53074e-05	5.62027	-0.304763
102653628	chr10:102653628:G:A	5.08612e-09	-1.52785	-1.16623
102653750	chr10:102653750:G:A	3.7963e-08	-1.76125e-10	-0.683974
102653919	chr10:102653919:T:A	2.62761e-08	-1.76125e-10	-1.05193
102654042	chr10:102654042:TATCTC:T	2.25691e-08	-1.76125e-10	-1.204
102654426	chr10:102654426:G:A	4.18878e-06	3.36465	0.654928
102654427	chr10:102654427:A:T	4.16842e-06	3.35978	0.654928
102654464	chr10:102654464:A:G	1.07396e-07	1.44022	-1.08428
102654952	chr10:102654952:C:A	4.35938e-06	3.48199	0.577512
102655336	chr10:102655336:CT:C	1.13194e-07	1.47611	-1.06759
102656291	chr10:102656291:C:T	2.2209e-08	-1.76125e-10	-1.22009
102656425	chr10:102656425:T:C	2.22198e-08	-1.76125e-10	-1.2196
102657683	chr10:102657683:C:T	2.33901e-08	-1.76125e-10	-1.16828
102657868	chr10:102657868:T:A	2.22468e-08	-1.76125e-10	-1.21839
102658593	chr10:102658593:C:T	3.96936e-07	2.73456	-1.07137
102658860	chr10:102658860:CAA:C	2.87274e-07	2.18728	-0.847431
102659478	chr10:102659478:G:A	1.22695e-06	2.05432	0.73738
102659507	chr10:102659507:G:C	2.26411e-08	-1.76125e-10	-1.20082
102659710	chr10:102659710:G:A	2.275e-08	-1.76125e-10	-1.19602
102659735	chr10:102659735:T:C	1.36748e-06	2.11697	0.783165
102660261	chr10:102660261:A:G	2.31049e-07	2.05765	-0.935607
102660321	chr10:102660321:C:T	4.61051e-09	-1.73488	-1.05737
102660453	chr10:102660453:C:T	1.35685e-06	2.10656	0.785775
102660456	chr10:102660456:G:A	2.21297e-08	-1.76125e-10	-1.22366
102660584	chr10:102660584:GTCTC:G	1.61433e-08	-1.53908	-2.70975e-10
102660759	chr10:102660759:T:C	1.35084e-06	2.11525	0.772642
102661145	chr10:102661145:C:T	1.8679e-05	6.21977	-0.705206
102661207	chr10:102661207:G:A	2.26762e-08	-1.76125e-10	-1.19927
102661714	chr10:102661714:G:A	6.98164e-07	2.13038	0.0974906
102661811	chr10:102661811:T:G	1.39406e-06	2.13867	0.78072
102662289	chr10:102662289:C:T	2.89505e-07	2.49042	-1.14284
102662564	chr10:102662564:C:T	1.46932e-08	-1.60683	-0.0263759
102662591	chr10:102662591:C:T	1.16056e-06	2.16859	0.567475
102663831	chr10:102663831:AAAATAAAATAAAAT:A	2.88342e-07	2.36143	-1.01787
102663935	chr10:102663935:T:C	2.18836e-08	-1.76125e-10	-1.23485
102663943	chr10:102663943:G:T	2.70498e-08	-1.76125e-10	-1.02291
102664052	chr10:102664052:G:A	1.15016e-07	0.424487	-2.70975e-10
102664477	chr10:102664477:G:A	1.28934e-08	-1.76387	-2.70975e-10
102664699	chr10:102664699:G:A	2.80728e-08	-1.76125e-10	-0.985785
102664813	chr10:102664813:A:G	2.18875e-08	-1.76125e-10	-1.23467
102664862	chr10:102664862:G:A	2.02966e-08	-1.77182	0.461686
102664887	chr10:102664887:C:T	2.73527e-08	-1.76125e-10	-1.01177
102665547	chr10:102665547:A:T	2.16696e-05	6.33125	-0.668173
102665714	chr10:102665714:T:C	3.36329e-07	2.54539	-1.04788
102665869	chr10:102665869:G:T	6.59915e-08	0.572117	-0.703178
102666015	chr10:102666015:G:A	1.86317e-08	-1.39572	-2.70975e-10
102666254	chr10:102666254:T:C	3.01884e-05	6.42082	-0.426198
102666420	chr10:102666420:G:A	1.12738e-07	1.34117	-0.936686
102667326	chr10:102667326:A:G	2.46065e-08	-1.31914	0.201563
102667496	chr10:102667496:A:G	1.56291e-08	-1.62696	0.0555122
102667841	chr10:102667841:G:T	2.26418e-08	-1.76125e-10	-1.20079
102667859	chr10:102667859:T:G	3.02438e-08	0.116867	-1.02816
102667992	chr10:102667992:A:G	2.20181e-08	-1.76125e-10	-1.22872
102668347	chr10:102668347:G:A	1.35349e-08	-1.71531	-2.70975e-10
102668557	chr10:102668557:G:A	6.13142e-09	-1.71054	-0.796619
102668634	chr10:102668634:CA:C	7.19984e-09	-1.70671	-0.639821
102668665	chr10:102668665:ACT:A	2.37836e-08	-1.76125e-10	-1.15159
102668959	chr10:102668959:C:T	7.679e-07	1.79903	0.524042
102669316	chr10:102669316:T:C	2.35136e-08	-1.76125e-10	-1.16301
102669386	chr10:102669386:T:C	2.5868e-08	-1.06758	-2.70975e-10
102669882	chr10:102669882:G:A	2.85731e-08	-0.0319103	-0.936211
102670079	chr10:102670079:G:A	2.2105e-08	-1.76125e-10	-1.22478
102670269	chr10:102670269:G:A	2.19797e-08	-1.76125e-10	-1.23047
102670494	chr10:102670494:G:A	8.90883e-08	1.14122	-0.972179
102670652	chr10:102670652:C:T	2.20183e-08	-1.76125e-10	-1.22871
102671363	chr10:102671363:C:T	5.60549e-08	-1.76125e-10	-0.294256
102671447	chr10:102671447:G:A	2.65468e-08	-1.04168	-2.70975e-10
102671514	chr10:102671514:T:C	3.28279e-08	0.0522872	-0.881594
102672161	chr10:102672161:G:A	1.32358e-08	-1.73766	-2.70975e-10
102672267	chr10:102672267:T:C	8.30023e-09	-1.69407	-0.510231
102672296	chr10:102672296:A:G	3.56639e-07	2.42426	-0.868128
102672506	chr10:102672506:G:A	2.29783e-08	-1.76125e-10	-1.18604
102672702	chr10:102672702:C:T	2.11202e-08	-1.27036	-2.70975e-10
102672729	chr10:102672729:C:T	2.3221e-08	-1.76125e-10	-1.17553
102673243	chr10:102673243:G:A	2.59013e-08	-1.06629	-2.70975e-10
102673551	chr10:102673551:G:A	2.37304e-08	-1.76125e-10	-1.15383
102674081	chr10:102674081:A:G	3.59561e-08	-1.76125e-10	-0.738287
102674437	chr10:102674437:A:G	1.7557e-08	-1.70568	0.250546
102674452	chr10:102674452:A:G	2.95536e-05	5.99063	-0.0172551
102674873	chr10:102674873:C:A	4.95147e-07	2.98812	-1.10385
102675431	chr10:102675431:C:T	2.28144e-08	-1.19319	-2.70975e-10
102676323	chr10:102676323:C:T	3.13657e-08	-1.76125e-10	-0.874872
102676762	chr10:102676762:G:A	9.88841e-08	0.273362	-2.70975e-10
102676884	chr10:102676884:C:T	9.84255e-08	1.45907	-1.19036
102678075	chr10:102678075:G:A	2.63644e-08	-1.76125e-10	-1.04857
102678588	chr10:102678588:C:T	2.46883e-08	-1.76125e-10	-1.11426
102678808	chr10:102678808:C:T	0.00309434	11.2684	-0.643889
102679078	chr10:102679078:T:G	2.20266e-08	-1.76125e-10	-1.22834
102679462	chr10:102679462:G:C	4.00785e-08	-1.76125e-10	-0.629746
102680293	chr10:102680293:C:T	6.89492e-07	3.22746	-1.01209
102680305	chr10:102680305:G:A	3.70559e-08	-0.708158	-2.70975e-10
102681200	chr10:102681200:C:A	2.47493e-08	-1.76125e-10	-1.11179
102682096	chr10:102682096:C:T	2.47042e-08	-1.76125e-10	-1.11361
102682256	chr10:102682256:T:G	2.42089e-08	-1.76125e-10	-1.13387
102682299	chr10:102682299:ACT:A	0.00956281	12.5172	-0.764417
102682700	chr10:102682700:C:T	2.87869e-07	1.28629	0.0556279
102684118	chr10:102684118:C:A	1.25825e-08	-1.78828	-2.70975e-10
102684205	chr10:102684205:G:A	2.843e-08	-1.76125e-10	-0.97314
102684858	chr10:102684858:G:C	1.09708e-06	3.52523	-0.845409
102684889	chr10:102684889:C:T	2.22832e-08	-1.76125e-10	-1.21675
102685046	chr10:102685046:A:G	2.51266e-08	-1.76125e-10	-1.09666
102685365	chr10:102685365:T:C	2.18912e-08	-1.76125e-10	-1.2345
102685611	chr10:102685611:G:A	3.23434e-07	0.488002	0.970407
102686206	chr10:102686206:G:C	2.56346e-08	-1.07665	-2.70975e-10
102686222	chr10:102686222:C:G	3.99293e-08	-1.76125e-10	-0.633476
102686488	chr10:102686488:G:A	2.00256e-08	-1.32357	-2.70975e-10
102686730	chr10:102686730:G:A	4.15563e-08	-1.76125e-10	-0.593538
102687170	chr10:102687170:C:T	9.77229e-08	0.26155	-2.70975e-10
102687296	chr10:102687296:C:T	2.41883e-08	-1.76125e-10	-1.13472
102687953	chr10:102687953:G:A	2.96086e-08	-1.76125e-10	-0.932523
102688280	chr10:102688280:A:T	2.19302e-08	-1.76125e-10	-1.23272
102688840	chr10:102688840:T:G	2.75767e-08	-1.76125e-10	-1.00362
102689182	chr10:102689182:G:A	1.1485e-06	3.79764	-1.07201
102689256	chr10:102689256:T:C	5.4315e-08	0.76933	-1.09512
102689336	chr10:102689336:A:G	3.79543e-08	-1.76125e-10	-0.684204
102689687	chr10:102689687:C:T	1.08051e-07	1.5921	-1.23008
102690079	chr10:102690079:A:G	3.63518e-05	6.41344	-0.233024
102690371	chr10:102690371:G:A	2.98269e-08	-1.76125e-10	-0.925177
102690869	chr10:102690869:CT:C	3.13761e-08	-1.76125e-10	-0.87454
102690981	chr10:102690981:G:A	2.45421e-08	-1.76125e-10	-1.1202
102691019	chr10:102691019:T:C	4.00484e-08	-1.76125e-10	-0.630498
102691571	chr10:102691571:A:G	1.8872e-07	0.919676	-2.70975e-10
102691659	chr10:102691659:A:T	2.44625e-08	-1.76125e-10	-1.12345
102692418	chr10:102692418:CTT:C	2.20719e-08	-1.76125e-10	-1.22628
102692877	chr10:102692877:T:C	2.48699e-08	-1.76125e-10	-1.10693
102693046	chr10:102693046:A:G	2.24106e-08	-1.76125e-10	-1.21105
102693061	chr10:102693061:G:A	1.92963e-08	-1.36067	-2.70975e-10
102693267	chr10:102693267:C:G	1.30131e-06	3.85877	-1.00823
102693595	chr10:102693595:T:G	4.13931e-08	-1.76125e-10	-0.597472
102693769	chr10:102693769:C:T	2.65619e-08	-1.76125e-10	-1.04111
102694138	chr10:102694138:C:T	2.72926e-08	-1.76125e-10	-1.01397
102694148	chr10:102694148:C:T	2.57587e-08	-1.07181	-2.70975e-10
102694756	chr10:102694756:T:C	8.51522e-08	-1.76125e-10	0.123854
102694943	chr10:102694943:T:C	0.00901501	12.9034	-1.2096
102696165	chr10:102696165:C:T	4.06928e-08	-1.76125e-10	-0.614535
102696396	chr10:102696396:C:A	9.08408e-08	0.188521	-2.70975e-10
102696929	chr10:102696929:T:C	9.14765e-08	1.4206	-1.22511
102696968	chr10:102696968:G:T	1.31806e-06	3.7533	-0.889978
102697037	chr10:102697037:C:T	1.4291e-06	3.94976	-1.00554
102697081	chr10:102697081:G:A	9.46493e-07	3.56465	-1.03247
102697846	chr10:102697846:T:A	2.78318e-07	0.63432	0.673856
102700312	chr10:102700312:G:A	2.34999e-08	-1.76125e-10	-1.16359
102700495	chr10:102700495:C:T	3.34432e-08	-1.76125e-10	-0.810737
102701695	chr10:102701695:C:G	3.83888e-08	-1.76125e-10	-0.672821
102702430	chr10:102702430:T:C	8.37343e-07	3.40214	-0.992497
102703224	chr10:102703224:C:G	2.57545e-07	1.96998	-0.739372
102703544	chr10:102703544:C:T	1.01503e-05	6.04192	-1.13725
102703919	chr10:102703919:G:A	0.00490232	12.1351	-1.05047
102704083	chr10:102704083:G:A	1.0509e-06	3.62104	-0.984223
102704372	chr10:102704372:G:C	3.02765e-08	-1.76125e-10	-0.910216
102704679	chr10:102704679:A:G	5.85714e-08	-0.250341	-2.70975e-10
102705006	chr10:102705006:G:A	1.07479e-07	1.56792	-1.21122
102705033	chr10:102705033:C:T	2.83084e-08	-1.76125e-10	-0.977429
102705213	chr10:102705213:T:C	1.26394e-06	3.83023	-1.00883
102705617	chr10:102705617:T:C	1.17084e-06	3.7319	-0.987012
102705930	chr10:102705930:G:C	2.19598e-07	2.25608	-1.18487
102707736	chr10:102707736:C:T	2.20053e-08	-1.76125e-10	-1.2293
102707852	chr10:102707852:G:C	1.0615e-07	0.536292	-0.192021
102708017	chr10:102708017:G:A	4.57089e-05	7.04401	-0.634547
102708085	chr10:102708085:T:G	2.33574e-08	-1.76125e-10	-1.16967
102708197	chr10:102708197:T:C	2.42662e-06	3.34229	0.131383
102708677	chr10:102708677:C:T	5.31188e-05	7.13783	-0.578132
102708826	chr10:102708826:A:G	4.93312e-08	0.439942	-0.861972
102708960	chr10:102708960:A:G	1.41202e-08	-1.67298	-2.70975e-10
102709670	chr10:102709670:G:A	3.84102e-07	0.544186	1.08613
102709787	chr10:102709787:C:T	2.62721e-08	-1.76125e-10	-1.05208
102710980	chr10:102710980:A:G	2.19355e-08	-1.76125e-10	-1.23248
102711161	chr10:102711161:T:C	4.31625e-05	6.93553	-0.583389
102711255	chr10:102711255:A:G	5.68893e-09	-1.53654	-1.04552
102712272	chr10:102712272:C:T	2.36563e-08	-1.76125e-10	-1.15696
102712816	chr10:102712816:AAACTTT:A	5.514e-08	0.300808	-0.61152
102713020	chr10:102713020:T:C	5.5252e-07	1.28923	0.70467
102715099	chr10:102715099:C:A	2.43252e-08	-1.76125e-10	-1.12907
102715253	chr10:102715253:G:T	5.42207e-07	1.1351	0.839956
102716536	chr10:102716536:T:C	1.29367e-08	-1.76052	-2.70975e-10
102717376	chr10:102717376:C:T	2.20485e-08	-1.76125e-10	-1.22734
102717560	chr10:102717560:T:C	2.971e-08	-1.76125e-10	-0.929103
102717948	chr10:102717948:G:A	4.81445e-07	1.09058	0.765622
102717972	chr10:102717972:A:G	2.60536e-08	-1.76125e-10	-1.06043
102719291	chr10:102719291:G:A	1.33793e-08	-1.72688	-2.70975e-10
102719378	chr10:102719378:C:T	2.19771e-08	-1.76125e-10	-1.23058
102719525	chr10:102719525:G:A	7.71243e-08	-1.76125e-10	0.0248311
102720390	chr10:102720390:C:A	7.36457e-08	-1.76125e-10	-0.0213206
102720540	chr10:102720540:G:C	2.19525e-08	-1.76125e-10	-1.23171
102720726	chr10:102720726:G:A	2.1983e-08	-1.76125e-10	-1.23032
102720902	chr10:102720902:G:A	3.28025e-06	3.22289	0.552203
102721801	chr10:102721801:T:A	2.19838e-08	-1.76125e-10	-1.23028
102721859	chr10:102721859:GCTT:G	2.74366e-08	-1.76125e-10	-1.00871
102722398	chr10:102722398:A:G	2.84056e-08	-1.76125e-10	-0.974002
102722573	chr10:102722573:C:T	9.04802e-08	0.456044	-0.271499
102723244	chr10:102723244:C:T	3.61371e-08	-1.76125e-10	-0.733265
102723548	chr10:102723548:G:A	3.89845e-08	-1.76125e-10	-0.657421
102724070	chr10:102724070:AGATATTTGGTTTTCTTACTTATAAATGT:A	4.07934e-08	-1.76125e-10	-0.612066
102724917	chr10:102724917:T:TG	2.39851e-08	-1.76125e-10	-1.14316
102725042	chr10:102725042:A:G	2.26166e-06	2.91969	0.483575
102725544	chr10:102725544:G:A	2.62808e-06	3.01984	0.533583
102725968	chr10:102725968:G:A	0.00011427	7.93249	-0.60676
102726362	chr10:102726362:T:C	4.11686e-08	-1.76125e-10	-0.60291
102726781	chr10:102726781:A:C	2.38532e-08	-1.76125e-10	-1.14867
102727065	chr10:102727065:C:T	2.47961e-08	-1.76125e-10	-1.1099
102727217	chr10:102727217:C:T	0.00576741	12.447	-1.19983
102727470	chr10:102727470:T:C	3.20929e-08	-1.76125e-10	-0.851951
102727625	chr10:102727625:C:T	7.13415e-09	-1.69173	-0.663962
102727748	chr10:102727748:T:A	2.5051e-08	-1.76125e-10	-1.09967
102728216	chr10:102728216:T:C	5.06088e-09	-1.75477	-0.944272
102728425	chr10:102728425:T:C	6.54734e-08	-1.76125e-10	-0.138943
102729143	chr10:102729143:A:T	6.20612e-08	-0.641276	0.44881
102729157	chr10:102729157:A:G	1.5607e-08	-1.57287	-2.70975e-10
102729254	chr10:102729254:G:C	2.93278e-08	-0.702301	-0.23975
102729609	chr10:102729609:A:G	2.25776e-08	-1.76125e-10	-1.20363
102730292	chr10:102730292:A:T	5.02082e-08	-1.76125e-10	-0.404408
102730297	chr10:102730297:G:T	5.02082e-08	-1.76125e-10	-0.404408
102730612	chr10:102730612:TA:T	2.4345e-08	-1.76125e-10	-1.12826
102730615	chr10:102730615:C:T	2.33051e-08	-1.76125e-10	-1.17192
102730892	chr10:102730892:C:T	2.59748e-08	-1.06346	-2.70975e-10
102731357	chr10:102731357:T:C	4.49995e-08	-0.884575	0.37064
102731391	chr10:102731391:G:A	2.97382e-08	-0.928153	-2.70975e-10
102731407	chr10:102731407:G:A	0.000111214	4.64671	2.65191
102731945	chr10:102731945:G:A	6.37041e-08	-0.336339	0.170002
102732663	chr10:102732663:AC:A	2.23657e-08	-1.76125e-10	-1.21306
102733675	chr10:102733675:C:T	1.28759e-08	-1.76523	-2.70975e-10
102733687	chr10:102733687:C:T	5.1498e-08	0.849442	-1.22849
102733919	chr10:102733919:G:A	6.33935e-08	-0.330434	0.159208
102733982	chr10:102733982:G:C	1.26383e-07	0.518731	-2.70975e-10
102734201	chr10:102734201:C:T	5.47761e-08	-1.76125e-10	-0.317333
102734812	chr10:102734812:C:T	3.18666e-08	-0.859029	-2.70975e-10
102736396	chr10:102736396:A:G	2.21712e-08	-1.76125e-10	-1.22179
102736901	chr10:102736901:C:T	2.85054e-08	-0.73035	-0.240142
102736961	chr10:102736961:C:G	2.31181e-08	-1.76125e-10	-1.17997
102737102	chr10:102737102:C:T	0.000137834	4.83953	2.67369
102737366	chr10:102737366:C:T	2.22864e-08	-1.76125e-10	-1.21661
102738007	chr10:102738007:G:GA	1.31983e-08	-0.785234	-0.955268
102738571	chr10:102738571:AC:A	6.25144e-09	-1.31202	-1.17576
102738572	chr10:102738572:C:T	3.82287e-08	-1.76125e-10	-0.677001
102738574	chr10:102738574:G:T	6.42825e-09	-1.28438	-1.17551
102739089	chr10:102739089:T:C	1.37689e-08	-1.69817	-2.70975e-10
102739275	chr10:102739275:A:G	2.282e-08	-1.76125e-10	-1.19295
102739312	chr10:102739312:CTGT:C	2.54975e-08	-1.08201	-2.70975e-10
102739463	chr10:102739463:T:C	1.5228e-08	-1.59745	-2.70975e-10
102739709	chr10:102739709:C:T	3.7684e-08	-1.76125e-10	-0.691352
102739837	chr10:102739837:T:C	1.51503e-08	-1.60256	-2.70975e-10
102740473	chr10:102740473:C:T	6.37536e-08	-1.76125e-10	-0.16556
102740902	chr10:102740902:C:T	4.91943e-08	0.326464	-0.751273
102742208	chr10:102742208:C:G	3.47319e-08	-1.76125e-10	-0.772927
102742357	chr10:102742357:T:G	4.47607e-09	-1.60197	-1.21987
102742404	chr10:102742404:G:A	3.31466e-08	-1.76125e-10	-0.819645
102742932	chr10:102742932:T:G	2.88971e-08	-1.76125e-10	-0.956844
102743373	chr10:102743373:A:G	1.53685e-08	-1.21702	-0.37124
102743417	chr10:102743417:T:C	4.83014e-09	-1.73536	-1.01036
102743702	chr10:102743702:T:A	6.67261e-08	-0.32808	0.20809
102744072	chr10:102744072:C:T	2.54992e-08	-1.76125e-10	-1.08194
102744246	chr10:102744246:G:A	2.627e-08	-1.76125e-10	-1.05216
102744453	chr10:102744453:G:T	3.58868e-08	-1.76125e-10	-0.740218
102744777	chr10:102744777:T:G	6.41245e-08	-0.28372	0.12396
102745930	chr10:102745930:G:C	0.000215018	4.9728	2.98509
102746127	chr10:102746127:G:A	6.05597e-08	-0.37182	0.154863
102746354	chr10:102746354:A:G	6.82164e-08	-0.242481	0.144579
102746552	chr10:102746552:A:G	2.25845e-08	-1.76125e-10	-1.20332
102746848	chr10:102746848:G:GCACAATCTTTTTTTTACATA	5.16847e-08	-1.76125e-10	-0.375425
102747095	chr10:102747095:G:A	1.11093e-07	-0.325881	0.715665
102747399	chr10:102747399:T:C	4.69945e-09	-1.54551	-1.22763
102747788	chr10:102747788:A:G	2.26508e-08	-1.76125e-10	-1.20039
102747818	chr10:102747818:C:G	4.34879e-09	-1.62797	-1.22272
102748445	chr10:102748445:A:G	3.79862e-08	0.357895	-1.04126
102748721	chr10:102748721:A:G	5.59472e-08	-1.76125e-10	-0.296178
102748830	chr10:102748830:G:C	2.24126e-08	-1.76125e-10	-1.21097
102749038	chr10:102749038:A:C	3.26505e-08	-1.76125e-10	-0.834727
102749149	chr10:102749149:A:G	5.84781e-08	-0.196161	-0.0557723
102749191	chr10:102749191:A:G	2.28504e-08	-1.76125e-10	-1.19162
102749240	chr10:102749240:G:C	2.27654e-08	-1.76125e-10	-1.19534
102749307	chr10:102749307:G:T	3.36887e-08	0.162416	-0.965841
102749636	chr10:102749636:T:A	0.000228339	6.67383	1.34417
102750061	chr10:102750061:C:T	2.58971e-08	-0.814624	-0.25183
102750401	chr10:102750401:A:G	5.35112e-08	-0.306214	-0.0344813
102750449	chr10:102750449:C:G	5.49723e-08	-1.76125e-10	-0.313757
102750483	chr10:102750483:A:T	5.50389e-08	-0.274536	-0.03801
102750548	chr10:102750548:C:T	7.43459e-08	-0.83496	0.823102
102750588	chr10:102750588:G:A	2.26253e-08	-1.76125e-10	-1.20152
102750686	chr10:102750686:A:G	2.69942e-08	-1.02496	-2.70975e-10
102750736	chr10:102750736:T:C	2.6976e-08	-0.61079	-0.414851
102750748	chr10:102750748:G:A	2.91115e-08	-0.653185	-0.296269
102750829	chr10:102750829:A:G	3.28636e-08	-1.76125e-10	-0.82822
102751271	chr10:102751271:A:C	6.65244e-09	-1.55539	-0.870214
102751811	chr10:102751811:C:T	1.76714e-08	-1.44864	-2.70975e-10
102751857	chr10:102751857:T:G	5.49723e-08	-1.76125e-10	-0.313757
102751889	chr10:102751889:A:C	2.43346e-08	-1.76125e-10	-1.12869
102752249	chr10:102752249:A:G	0.000112502	7.08363	0.226504
102752458	chr10:102752458:T:A	4.00879e-08	-0.629513	-2.70975e-10
102752762	chr10:102752762:C:G	5.65104e-08	-1.76125e-10	-0.286162
102752779	chr10:102752779:T:C	3.14244e-08	-1.76125e-10	-0.873003
102752915	chr10:102752915:C:T	2.95952e-08	-1.76125e-10	-0.932975
102753040	chr10:102753040:A:T	1.54107e-07	0.717061	-2.70975e-10
102753833	chr10:102753833:T:C	5.44543e-08	-1.76125e-10	-0.323225
102754927	chr10:102754927:T:G	5.39559e-08	-1.76125e-10	-0.332419
102755013	chr10:102755013:G:A	2.13856e-08	-1.25787	-2.70975e-10
102755312	chr10:102755312:C:A	7.00561e-08	-0.352625	0.281335
102755413	chr10:102755413:A:G	8.06408e-08	-0.476652	0.54607
102755683	chr10:102755683:G:A	0.000119267	5.40091	1.96762
102755968	chr10:102755968:C:A	8.64885e-05	4.95642	2.09076
102756093	chr10:102756093:T:C	7.76573e-05	4.90716	2.03231
102756374	chr10:102756374:T:C	4.24712e-09	-1.67585	-1.1985
102756489	chr10:102756489:G:A	6.6027e-05	4.85848	1.91876
102756515	chr10:102756515:C:T	4.679e-08	-0.349101	-0.125817
102757362	chr10:102757362:G:A	4.60007e-08	-0.372659	-0.119271
102757774	chr10:102757774:A:G	6.7885e-08	-1.76125e-10	-0.102771
102758069	chr10:102758069:G:C	4.16691e-08	-0.325788	-0.265039
102759712	chr10:102759712:A:G	4.79784e-08	-0.320153	-0.129682
102760072	chr10:102760072:A:G	0.000102521	5.08418	2.13305
102760318	chr10:102760318:A:T	2.38878e-08	-1.76125e-10	-1.14722
102760666	chr10:102760666:T:C	6.37088e-05	4.71685	2.02465
102761325	chr10:102761325:A:G	2.41903e-08	-1.76125e-10	-1.13464
102761347	chr10:102761347:T:C	0.000126179	5.21797	2.2069
102761602	chr10:102761602:A:G	3.549e-08	-1.76125e-10	-0.751336
102761904	chr10:102761904:G:A	5.75545e-08	0.109301	-0.377156
102762469	chr10:102762469:T:C	0.000117013	5.07483	2.27462
102762807	chr10:102762807:G:T	9.20579e-05	5.02169	2.08789
102763052	chr10:102763052:A:G	2.25792e-08	-1.76125e-10	-1.20356
102763261	chr10:102763261:C:T	3.84066e-09	-1.7753	-1.19965
102763974	chr10:102763974:C:T	1.4318e-08	-1.65907	-2.70975e-10
102764595	chr10:102764595:C:T	0.000125635	5.16654	2.254
102764665	chr10:102764665:A:G	2.14681e-08	-0.117918	-1.1361
102764890	chr10:102764890:G:A	0.000113721	5.13539	2.18553
102765366	chr10:102765366:A:G	0.000113046	5.11998	2.19498
102765481	chr10:102765481:T:A	3.09003e-08	-1.76125e-10	-0.88982
102765614	chr10:102765614:C:T	0.000133622	5.21318	2.26901
102766169	chr10:102766169:C:T	3.25097e-08	-1.76125e-10	-0.839049
102766488	chr10:102766488:A:G	8.75073e-05	4.78842	2.27047
102766576	chr10:102766576:T:C	2.32452e-08	-1.76125e-10	-1.17449
102766810	chr10:102766810:C:T	1.40485e-08	-1.67807	-2.70975e-10
102767487	chr10:102767487:G:A	0.00012338	5.16019	2.24225
102767584	chr10:102767584:G:A	0.000125977	5.21783	2.20544
102767673	chr10:102767673:C:G	4.64427e-09	-1.74702	-1.03793
102768223	chr10:102768223:T:G	2.30556e-07	1.11991	-2.70975e-10
102768752	chr10:102768752:A:C	7.3672e-08	1.1999	-1.22086
102768980	chr10:102768980:G:A	2.23489e-08	-1.76125e-10	-1.21381
102769133	chr10:102769133:A:G	0.00010487	5.05389	2.186
102769339	chr10:102769339:T:C	3.10429e-08	-1.76125e-10	-0.885216
102769843	chr10:102769843:CCTAA:C	2.38294e-08	-1.76125e-10	-1.14967
102769853	chr10:102769853:T:C	1.16311e-07	0.435679	-2.70975e-10
102769911	chr10:102769911:A:G	2.30239e-08	-0.7593	-0.424753
102770385	chr10:102770385:C:A	3.11676e-08	-1.76125e-10	-0.881207
102771293	chr10:102771293:G:A	3.24574e-08	-0.813735	-0.0269222
102771391	chr10:102771391:T:G	2.32119e-08	-1.17592	-2.70975e-10
102771415	chr10:102771415:G:A	2.24533e-08	-1.76125e-10	-1.20915
102771559	chr10:102771559:G:GT	6.39953e-08	1.06062	-1.22239
102771849	chr10:102771849:A:G	4.71769e-09	-1.72502	-1.04424
102771901	chr10:102771901:G:A	2.22475e-08	-1.76125e-10	-1.21836
102772529	chr10:102772529:G:A	2.23798e-08	-1.76125e-10	-1.21243
102772728	chr10:102772728:C:T	3.46095e-08	0.458261	-1.23472
102772816	chr10:102772816:C:T	1.76473e-08	-1.45	-2.70975e-10
102772821	chr10:102772821:C:T	2.5113e-08	-1.76125e-10	-1.0972
102773071	chr10:102773071:A:G	7.76197e-08	0.987568	-0.956333
102773075	chr10:102773075:T:C	2.60639e-08	-1.08755	0.0275094
102773156	chr10:102773156:T:C	3.10236e-08	-1.031	0.145164
102773565	chr10:102773565:C:T	2.55832e-08	-1.08151	0.00286113
102773693	chr10:102773693:G:A	2.84983e-08	-1.76125e-10	-0.970744
102774270	chr10:102774270:G:A	1.92934e-08	-1.36083	-2.70975e-10
102774691	chr10:102774691:A:G	4.93304e-09	-1.73129	-0.993341
102774966	chr10:102774966:T:G	2.28966e-08	-1.76125e-10	-1.1896
102775388	chr10:102775388:C:T	4.52094e-05	4.92836	1.47011
102775665	chr10:102775665:T:C	2.3176e-08	-1.76125e-10	-1.17747
102775670	chr10:102775670:A:G	2.31487e-08	-1.76125e-10	-1.17865
102776137	chr10:102776137:G:A	6.17573e-08	-1.76125e-10	-0.197375
102776428	chr10:102776428:C:T	3.56483e-08	-1.76125e-10	-0.746886
102776603	chr10:102776603:G:A	1.14846e-08	-0.662028	-1.21755
102776608	chr10:102776608:C:G	3.44775e-08	-1.08427	0.303996
102776622	chr10:102776622:T:A	2.52972e-08	-1.76125e-10	-1.08989
102776719	chr10:102776719:C:G	2.23921e-08	-1.76125e-10	-1.21188
102777014	chr10:102777014:G:A	3.68006e-09	-1.78387	-1.23379
102777146	chr10:102777146:A:T	2.68371e-08	-1.76125e-10	-1.0308
102778186	chr10:102778186:C:G	5.27759e-08	-1.0091	0.654569
102778704	chr10:102778704:C:T	2.23776e-08	-1.76125e-10	-1.21252
102778824	chr10:102778824:T:C	5.20785e-08	-1.02131	0.653474
102778843	chr10:102778843:A:G	2.84828e-08	-1.76125e-10	-0.971287
102779568	chr10:102779568:C:T	3.39518e-08	-1.76125e-10	-0.795644
102779763	chr10:102779763:A:T	3.90443e-08	-1.0833	0.427413
102780160	chr10:102780160:T:G	2.87867e-08	-1.06503	0.104362
102780299	chr10:102780299:A:G	2.2973e-08	-1.76125e-10	-1.18627
102780704	chr10:102780704:C:T	2.37654e-08	-1.05275	-0.0996059
102781129	chr10:102781129:G:A	2.29461e-08	-1.76125e-10	-1.18744
102781207	chr10:102781207:G:A	3.52252e-08	-1.76125e-10	-0.758825
102781363	chr10:102781363:G:A	6.31896e-05	5.08618	1.64713
102781479	chr10:102781479:A:G	1.52936e-08	-1.59315	-2.70975e-10
102781743	chr10:102781743:C:A	5.27757e-08	-1.03247	0.677938
102782836	chr10:102782836:G:A	2.97932e-07	1.37628	-2.70975e-10
102782988	chr10:102782988:T:A	8.59228e-05	4.94537	2.09525
102783217	chr10:102783217:C:T	3.65717e-08	-1.07394	0.352625
102783517	chr10:102783517:G:A	5.08875e-08	-0.814675	0.423705
102783631	chr10:102783631:T:A	4.28853e-08	-0.794161	0.232104
102784126	chr10:102784126:G:A	9.91149e-06	3.86676	1.0141
102784131	chr10:102784131:G:C	3.14945e-08	0.363687	-1.23446
102784141	chr10:102784141:T:C	2.30154e-08	-1.76125e-10	-1.18443
102784474	chr10:102784474:G:A	1.28135e-08	-1.77009	-2.70975e-10
102784946	chr10:102784946:A:G	3.11985e-08	-1.76125e-10	-0.880217
102784996	chr10:102784996:A:C	1.20571e-07	0.216787	0.254867
102785079	chr10:102785079:A:G	3.94851e-08	-0.362825	-0.281838
102785792	chr10:102785792:A:T	2.59222e-08	-1.76125e-10	-1.06549
102786110	chr10:102786110:G:C	2.50065e-07	-1.76125e-10	1.20113
102786426	chr10:102786426:A:G	4.51401e-08	0.674913	-1.18573
102786527	chr10:102786527:C:T	3.86832e-09	-1.73437	-1.23339
102786710	chr10:102786710:C:T	6.36089e-08	0.486372	-0.654205
102787853	chr10:102787853:G:A	1.90893e-07	0.170365	0.760763
102788276	chr10:102788276:A:AT	8.1984e-08	-1.76125e-10	0.085938
102788625	chr10:102788625:A:C	2.6486e-08	-0.0446704	-0.9993
102788636	chr10:102788636:G:A	7.0074e-08	-0.604581	0.533546
102788982	chr10:102788982:C:T	3.17643e-08	0.0396257	-0.901871
102789309	chr10:102789309:A:G	2.92054e-08	-0.111286	-0.834947
102789704	chr10:102789704:G:A	6.1934e-08	-0.148818	-0.0456989
102789782	chr10:102789782:A:G	8.91032e-08	-0.0469812	0.21619
102790029	chr10:102790029:C:T	3.59407e-08	-1.76125e-10	-0.738717
102790322	chr10:102790322:G:A	3.78535e-09	-1.76813	-1.22132
102790533	chr10:102790533:G:A	3.59344e-08	-1.76125e-10	-0.738891
102790741	chr10:102790741:G:T	7.45375e-08	-1.76125e-10	-0.00928405
102790781	chr10:102790781:A:G	3.17116e-08	-0.0686022	-0.795303
102791228	chr10:102791228:G:A	3.10897e-08	-0.0636118	-0.820097
102791788	chr10:102791788:A:G	2.4889e-07	1.19643	-2.70975e-10
102791810	chr10:102791810:A:G	2.83021e-08	-0.0280965	-0.949553
102792224	chr10:102792224:G:A	3.12968e-08	-0.0472926	-0.829777
102793108	chr10:102793108:A:G	3.21922e-08	0.0037996	-0.852661
102793198	chr10:102793198:T:C	1.32703e-08	-1.73506	-2.70975e-10
102793213	chr10:102793213:G:A	6.37497e-08	-1.76125e-10	-0.165622
102793664	chr10:102793664:C:G	3.06782e-08	-0.897036	-2.70975e-10
102793809	chr10:102793809:C:T	6.00113e-08	-0.413721	0.187666
102793880	chr10:102793880:C:T	2.28691e-08	-1.76125e-10	-1.1908
102793889	chr10:102793889:C:T	6.44378e-08	-1.76125e-10	-0.154887
102794172	chr10:102794172:G:A	6.18329e-08	-1.76125e-10	-0.196152
102794221	chr10:102794221:T:G	2.267e-08	-1.76125e-10	-1.19955
102794360	chr10:102794360:T:A	1.74764e-08	-1.45974	-2.70975e-10
102794602	chr10:102794602:T:A	6.50932e-08	-1.76125e-10	-0.144767
102794618	chr10:102794618:C:T	6.21368e-08	-1.76125e-10	-0.191248
102794772	chr10:102794772:A:G	3.80811e-09	-1.75548	-1.22797
102795499	chr10:102795499:G:A	7.30093e-08	-1.76125e-10	-0.0299992
102795623	chr10:102795623:C:T	6.83071e-09	-1.28834	-1.11081
102795894	chr10:102795894:C:T	2.91873e-08	0.00413555	-0.950989
102795931	chr10:102795931:A:G	1.18007e-08	-1.57692	-0.275512
102796758	chr10:102796758:G:GTGAC	1.79969e-08	-1.43039	-2.70975e-10
102797533	chr10:102797533:T:C	6.38996e-08	-0.647054	0.48378
102797829	chr10:102797829:G:A	3.49692e-08	-1.76125e-10	-0.766119
102798986	chr10:102798986:T:C	4.74775e-08	0.0788925	-0.539222
102799204	chr10:102799204:C:T	3.75801e-09	-1.7632	-1.23349
102799509	chr10:102799509:G:A	3.08087e-08	-0.050522	-0.842269
102799720	chr10:102799720:C:T	3.03012e-08	-0.121493	-0.787907
102799858	chr10:102799858:T:G	3.27837e-08	-1.76125e-10	-0.830656
102800023	chr10:102800023:C:T	3.27397e-08	-1.76125e-10	-0.831999
102800398	chr10:102800398:C:CA	3.13033e-08	-0.0642985	-0.812566
102800526	chr10:102800526:T:C	7.04446e-08	-0.575653	0.509893
102800530	chr10:102800530:T:C	5.70609e-08	-1.76125e-10	-0.276468
102801264	chr10:102801264:T:G	3.27729e-08	-1.76125e-10	-0.830985
102801271	chr10:102801271:C:A	1.26779e-08	-1.78073	-2.70975e-10
102801599	chr10:102801599:T:C	4.3495e-09	-1.62786	-1.22266
102801699	chr10:102801699:G:A	4.31262e-08	-0.0403227	-0.516133
102802340	chr10:102802340:G:A	2.40839e-08	-0.206156	-0.932886
102802604	chr10:102802604:TC:T	2.34533e-08	-1.76125e-10	-1.16557
102802864	chr10:102802864:C:G	3.42374e-08	-1.76125e-10	-0.787269
102803747	chr10:102803747:T:C	5.28902e-09	-1.42931	-1.22565
102803760	chr10:102803760:C:T	3.17116e-08	-0.0855234	-0.778382
102803820	chr10:102803820:G:A	2.57979e-08	-1.76125e-10	-1.07029
102803986	chr10:102803986:C:G	8.48946e-08	-0.474736	0.59556
102804051	chr10:102804051:G:C	7.46745e-09	-1.15905	-1.15098
102804300	chr10:102804300:T:A	3.70621e-09	-1.77987	-1.2307
102804302	chr10:102804302:C:T	2.45342e-08	-0.209657	-0.910861
102804594	chr10:102804594:T:A	2.3334e-08	-1.76125e-10	-1.17068
102805216	chr10:102805216:G:A	5.86215e-08	-1.76125e-10	-0.249485
102806360	chr10:102806360:G:A	6.82974e-08	-1.76125e-10	-0.0967156
102806484	chr10:102806484:G:C	9.62771e-08	-0.159565	0.406208
102806660	chr10:102806660:A:G	2.9864e-08	-0.155522	-0.768411
102806915	chr10:102806915:T:C	5.97042e-08	-1.76125e-10	-0.231183
102806983	chr10:102806983:G:A	2.26905e-08	-1.19864	-2.70975e-10
102807676	chr10:102807676:C:T	4.98483e-08	-1.76125e-10	-0.411602
102807732	chr10:102807732:T:C	2.19031e-08	-1.76125e-10	-1.23396
102807947	chr10:102807947:C:T	2.46873e-08	-1.1143	-2.70975e-10
102807977	chr10:102807977:C:T	5.82131e-08	-1.76125e-10	-0.256475
102808541	chr10:102808541:CG:C	2.71142e-08	-0.213291	-0.807237
102808723	chr10:102808723:G:A	2.78794e-08	-0.183977	-0.80872
102808880	chr10:102808880:GA:G	2.86187e-08	-0.157005	-0.809523
102809287	chr10:102809287:A:G	1.26079e-08	-1.78626	-2.70975e-10
102809390	chr10:102809390:G:A	4.06068e-08	-1.76125e-10	-0.616651
102809482	chr10:102809482:G:A	7.70833e-08	-0.620027	0.644327
102809810	chr10:102809810:C:A	1.26085e-08	-1.78622	-2.70975e-10
102810081	chr10:102810081:A:C	5.68457e-08	-1.76125e-10	-0.280247
102810339	chr10:102810339:C:T	1.65281e-08	-1.51552	-2.70975e-10
102810845	chr10:102810845:G:C	2.87545e-08	-1.76125e-10	-0.961792
102811148	chr10:102811148:G:A	1.41583e-08	-1.67028	-2.70975e-10
102811679	chr10:102811679:G:T	2.14405e-08	-0.0502026	-1.2051
102812324	chr10:102812324:C:T	1.73426e-08	-0.658027	-0.809393
102812519	chr10:102812519:A:G	5.11983e-09	-1.46309	-1.22438
102813124	chr10:102813124:T:C	6.82051e-09	-1.20523	-1.19542
102813206	chr10:102813206:T:C	2.07118e-08	-0.0794743	-1.21041
102813519	chr10:102813519:C:G	9.06613e-08	-1.76125e-10	0.186544
102813646	chr10:102813646:A:G	1.07455e-08	-0.716283	-1.22982
102813763	chr10:102813763:C:T	2.12293e-08	-1.26521	-2.70975e-10
102814179	chr10:102814179:T:C	2.01671e-08	-0.109524	-1.20701
102814258	chr10:102814258:G:A	2.79035e-07	1.31075	-2.70975e-10
102814306	chr10:102814306:G:A	2.06144e-08	-0.0845159	-1.21008
102814885	chr10:102814885:T:A	4.78739e-09	-1.51977	-1.23483
102815664	chr10:102815664:T:G	2.61016e-08	-1.76125e-10	-1.05859
102816095	chr10:102816095:C:T	1.28142e-08	-0.932195	-0.837835
102816113	chr10:102816113:A:G	8.40444e-08	1.02922	-0.918465
102816860	chr10:102816860:A:G	2.65434e-08	-1.76125e-10	-1.04181
102816981	chr10:102816981:C:T	2.34851e-08	-1.76125e-10	-1.16422
102817509	chr10:102817509:T:C	2.65532e-08	-1.76125e-10	-1.04144
102817638	chr10:102817638:C:T	3.27972e-08	-1.76125e-10	-0.830242
102817815	chr10:102817815:C:T	9.62096e-08	-1.76125e-10	0.245943
102817827	chr10:102817827:C:T	2.65252e-08	-1.76125e-10	-1.04249
102819499	chr10:102819499:A:G	1.5839e-08	-1.55811	-2.70975e-10
102819571	chr10:102819571:C:T	9.21455e-09	-0.865425	-1.23438
102820378	chr10:102820378:A:G	2.34537e-08	-1.76125e-10	-1.16556
102820390	chr10:102820390:A:C	2.65211e-08	-1.76125e-10	-1.04265
102820736	chr10:102820736:A:G	1.57996e-08	-1.5606	-2.70975e-10
102820760	chr10:102820760:C:T	1.56523e-08	-1.56997	-2.70975e-10
102820886	chr10:102820886:A:G	8.45805e-09	-0.953603	-1.23186
102821373	chr10:102821373:A:G	8.68856e-09	-0.924662	-1.23392
102821485	chr10:102821485:G:A	2.63727e-08	-1.04826	-2.70975e-10
102821531	chr10:102821531:A:C	1.38598e-08	-0.78762	-0.903971
102822119	chr10:102822119:G:C	2.66324e-08	-1.76125e-10	-1.03846
102822398	chr10:102822398:G:A	3.38639e-08	0.068955	-0.867192
102822483	chr10:102822483:C:T	2.50899e-08	-1.76125e-10	-1.09812
102822514	chr10:102822514:C:A	2.98369e-08	-1.76125e-10	-0.92484
102822705	chr10:102822705:C:T	5.72295e-08	-0.273518	-2.70975e-10
102823668	chr10:102823668:G:A	5.92069e-08	-1.76125e-10	-0.239548
102823695	chr10:102823695:A:G	3.38869e-08	-1.76125e-10	-0.797559
102823783	chr10:102823783:C:T	2.78175e-08	-1.76125e-10	-0.994921
102823886	chr10:102823886:C:T	2.42741e-08	-1.76125e-10	-1.13118
102824175	chr10:102824175:A:G	1.05019e-07	0.724907	-0.391354
102824339	chr10:102824339:C:T	3.94909e-08	-0.644516	-2.70975e-10
102824573	chr10:102824573:C:T	9.83385e-09	-0.833531	-1.20122
102824682	chr10:102824682:T:C	1.0077e-07	-1.76125e-10	0.292253
102825648	chr10:102825648:A:T	8.63663e-09	-1.31774	-0.84683
102825815	chr10:102825815:G:A	1.0557e-08	-0.794827	-1.16897
102827237	chr10:102827237:G:A	7.73742e-09	-1.05597	-1.21855
102827267	chr10:102827267:A:G	6.80318e-09	-1.16856	-1.23464
102827581	chr10:102827581:C:A	2.21452e-08	-1.76125e-10	-1.22297
102828147	chr10:102828147:T:A	2.95929e-08	0.0562485	-0.989302
102828634	chr10:102828634:C:T	2.17315e-08	-1.24182	-2.70975e-10
102828740	chr10:102828740:T:G	2.25477e-08	-1.76125e-10	-1.20495
102829209	chr10:102829209:A:AC	1.26087e-08	-1.7862	-2.70975e-10
102829990	chr10:102829990:C:T	8.00238e-09	-1.00706	-1.23379
102831213	chr10:102831213:A:G	2.22741e-08	-1.76125e-10	-1.21716
102831395	chr10:102831395:T:A	7.25003e-09	-1.10473	-1.23485
102831636	chr10:102831636:G:T	6.00875e-09	-1.78775	-0.739623
102831882	chr10:102831882:G:A	1.3256e-08	-1.73614	-2.70975e-10
102832368	chr10:102832368:G:A	2.11042e-08	-0.500968	-0.770148
102832492	chr10:102832492:A:C	1.26406e-08	-0.569709	-1.21397
102833757	chr10:102833757:A:G	1.4845e-07	-1.76125e-10	0.679663
102834328	chr10:102834328:C:T	3.48674e-08	-1.76125e-10	-0.769033
102834449	chr10:102834449:C:A	4.68955e-08	-1.76125e-10	-0.472664
102834644	chr10:102834644:T:A	4.27925e-08	-1.76125e-10	-0.564224
102834750	chr10:102834750:A:G	4.19951e-09	-1.77528	-1.11033
102835071	chr10:102835071:T:C	2.25059e-08	-1.76125e-10	-1.20681
102835491	chr10:102835491:G:A	7.98689e-09	-1.00792	-1.23487
102835962	chr10:102835962:C:T	6.52608e-09	-1.24021	-1.20457
102836599	chr10:102836599:C:T	2.35551e-08	-1.16124	-2.70975e-10
102836639	chr10:102836639:C:T	6.9973e-09	-1.23658	-1.13848
102837224	chr10:102837224:G:A	4.90901e-09	-1.53721	-1.19231
102837551	chr10:102837551:G:A	2.6623e-08	-1.76125e-10	-1.03881
102837723	chr10:102837723:T:C	3.04308e-08	-1.18756	0.28243
102838165	chr10:102838165:C:T	8.29123e-09	-0.970645	-1.23474
102838565	chr10:102838565:A:G	5.58259e-09	-1.49761	-1.10332
102839294	chr10:102839294:G:A	2.55275e-08	-1.08083	-2.70975e-10
102839566	chr10:102839566:G:A	6.70465e-09	-1.20756	-1.21022
102839665	chr10:102839665:G:A	2.94564e-08	-1.76125e-10	-0.937675
102839712	chr10:102839712:C:A	1.40742e-07	-1.76125e-10	0.626341
102840202	chr10:102840202:G:A	2.46899e-08	-1.11419	-2.70975e-10
102840262	chr10:102840262:G:A	2.80707e-08	-1.76125e-10	-0.985859
102840603	chr10:102840603:C:G	2.25333e-08	-1.76125e-10	-1.20559
102841034	chr10:102841034:G:A	1.38314e-08	-1.69364	-2.70975e-10
102841587	chr10:102841587:G:A	2.26737e-08	-1.76125e-10	-1.19938
102841808	chr10:102841808:A:T	5.40693e-09	-1.47674	-1.15617
102841861	chr10:102841861:C:T	2.42206e-08	-1.13338	-2.70975e-10
102842328	chr10:102842328:A:C	2.20341e-08	-1.76125e-10	-1.228
102842818	chr10:102842818:G:T	9.37265e-09	-0.849487	-1.2333
102842850	chr10:102842850:G:C	2.75554e-08	-1.00439	-2.70975e-10
102843394	chr10:102843394:C:T	2.3741e-08	-1.15338	-2.70975e-10
102843470	chr10:102843470:G:C	2.62437e-08	-1.76125e-10	-1.05316
102843545	chr10:102843545:G:T	2.25333e-08	-1.76125e-10	-1.20559
102843831	chr10:102843831:A:G	6.8471e-09	-1.1887	-1.20806
102844652	chr10:102844652:G:C	2.19841e-08	-1.76125e-10	-1.23027
102844806	chr10:102844806:C:T	3.87032e-09	-1.76451	-1.20274
102845159	chr10:102845159:T:G	5.6187e-09	-1.78822	-0.806263
102845571	chr10:102845571:C:T	8.80412e-09	-0.948669	-1.1967
102845572	chr10:102845572:G:A	4.16773e-09	-1.70046	-1.19275
102845764	chr10:102845764:C:T	1.05867e-07	1.17382	-0.832221
102846386	chr10:102846386:T:G	7.78899e-08	-1.76125e-10	0.0347095
102846409	chr10:102846409:G:A	1.36264e-08	-1.70858	-2.70975e-10
102846501	chr10:102846501:C:T	1.75546e-08	-1.45527	-2.70975e-10
102846507	chr10:102846507:C:T	2.55558e-08	-1.76125e-10	-1.07972
102846715	chr10:102846715:T:G	2.76813e-08	-0.99983	-2.70975e-10
102846858	chr10:102846858:T:C	1.33615e-08	-1.72821	-2.70975e-10
102846879	chr10:102846879:C:T	5.07422e-09	-1.51693	-1.17948
102847163	chr10:102847163:A:G	1.15273e-07	-1.76125e-10	0.426714
102847381	chr10:102847381:T:C	2.19793e-08	-1.76125e-10	-1.23049
102847604	chr10:102847604:C:T	3.39986e-08	-1.76125e-10	-0.794268
102847835	chr10:102847835:G:A	2.19533e-08	-1.76125e-10	-1.23167
102848060	chr10:102848060:G:T	2.32295e-08	-1.17517	-2.70975e-10
102848262	chr10:102848262:A:G	4.2632e-08	-1.76125e-10	-0.567983
102848705	chr10:102848705:T:C	1.47815e-08	-1.62721	-2.70975e-10
102849510	chr10:102849510:C:T	2.19861e-08	-1.76125e-10	-1.23017
102849608	chr10:102849608:T:C	6.12316e-09	-1.28791	-1.22059
102849709	chr10:102849709:T:C	6.26689e-09	-1.28351	-1.20179
102850376	chr10:102850376:C:T	2.20924e-08	-1.76125e-10	-1.22535
102851627	chr10:102851627:C:T	3.39812e-08	-1.76125e-10	-0.794778
102851718	chr10:102851718:C:T	2.29812e-08	-1.76125e-10	-1.18591
102852007	chr10:102852007:A:C	1.19589e-08	-0.605096	-1.23402
102852090	chr10:102852090:C:T	4.05042e-08	-1.76125e-10	-0.61918
102852578	chr10:102852578:T:A	7.22174e-09	-1.12682	-1.21667
102853263	chr10:102853263:G:A	5.41519e-09	-1.78816	-0.843222
102853348	chr10:102853348:A:T	5.11418e-09	-1.58314	-1.10543
102853598	chr10:102853598:A:G	5.83503e-09	-1.37325	-1.18346
102853604	chr10:102853604:A:G	7.60647e-09	-1.08515	-1.20644
102853827	chr10:102853827:T:C	5.34717e-08	-1.76125e-10	-0.341434
102853979	chr10:102853979:C:T	1.36082e-08	-1.70991	-2.70975e-10
102853992	chr10:102853992:A:G	3.47751e-08	-1.76125e-10	-0.771685
102854340	chr10:102854340:G:A	4.62741e-08	-1.76125e-10	-0.486004
102854482	chr10:102854482:G:T	2.20907e-08	-1.76125e-10	-1.22543
102854856	chr10:102854856:C:T	3.22483e-08	-1.15358	0.306463
102855002	chr10:102855002:C:T	1.19933e-07	-1.76125e-10	0.466349
102855286	chr10:102855286:G:A	1.2882e-08	-1.76475	-2.70975e-10
102855886	chr10:102855886:T:C	1.2781e-08	-1.77262	-2.70975e-10
102855887	chr10:102855887:G:A	1.28548e-08	-1.76687	-2.70975e-10
102855890	chr10:102855890:T:C	1.28068e-08	-1.77061	-2.70975e-10
102855922	chr10:102855922:C:T	1.155e-07	-1.76125e-10	0.428681
102855962	chr10:102855962:A:G	2.68867e-08	-1.76125e-10	-1.02895
102856743	chr10:102856743:T:C	9.89622e-09	-0.794249	-1.23418
102856906	chr10:102856906:T:C	3.78344e-09	-1.78228	-1.20767
102857169	chr10:102857169:C:A	2.54521e-08	-1.76125e-10	-1.08379
102857890	chr10:102857890:C:T	2.7783e-08	-0.996163	-2.70975e-10
102858089	chr10:102858089:C:T	2.21913e-08	-1.76125e-10	-1.22089
102858767	chr10:102858767:G:A	5.76784e-09	-1.38709	-1.1812
102859586	chr10:102859586:G:C	2.24959e-08	-1.20725	-2.70975e-10
102859974	chr10:102859974:A:G	1.42692e-08	-1.66248	-2.70975e-10
102861311	chr10:102861311:A:G	8.89871e-09	-0.926817	-1.20786
102861894	chr10:102861894:A:G	2.90073e-08	-1.76125e-10	-0.953038
102861916	chr10:102861916:C:T	2.20285e-08	-1.76125e-10	-1.22825
102862072	chr10:102862072:A:G	1.33053e-08	-1.73243	-2.70975e-10
102863062	chr10:102863062:G:A	2.19036e-08	-1.76125e-10	-1.23394
102863296	chr10:102863296:C:G	1.67896e-08	-0.265582	-1.23424
102863348	chr10:102863348:AG:A	1.83767e-08	-0.176396	-1.23311
102863632	chr10:102863632:A:G	2.20232e-08	-1.76125e-10	-1.22849
102863821	chr10:102863821:C:T	1.72832e-08	-0.238024	-1.23283
102864315	chr10:102864315:G:A	6.29592e-09	-1.31491	-1.16577
102864718	chr10:102864718:T:G	6.08227e-09	-1.35691	-1.1583
102864915	chr10:102864915:T:C	2.66776e-08	-1.03676	-2.70975e-10
102865421	chr10:102865421:T:C	5.85554e-09	-1.36168	-1.19152
102865480	chr10:102865480:A:G	9.25736e-09	-0.875132	-1.22004
102865821	chr10:102865821:A:G	2.20677e-08	-1.76125e-10	-1.22647
102865885	chr10:102865885:G:A	2.24699e-08	-1.76125e-10	-1.20841
102866004	chr10:102866004:T:C	2.84242e-08	-1.76125e-10	-0.973344
102866129	chr10:102866129:G:A	8.77333e-09	-0.940237	-1.20863
102866213	chr10:102866213:C:T	5.93415e-09	-1.77554	-0.764326
102866650	chr10:102866650:G:A	2.20302e-08	-1.76125e-10	-1.22817
102867066	chr10:102867066:T:C	3.36418e-08	-1.76125e-10	-0.804818
102867223	chr10:102867223:G:A	2.20379e-08	-1.76125e-10	-1.22782
102867473	chr10:102867473:G:T	8.33355e-08	-1.77423	1.87651
102868477	chr10:102868477:T:C	5.5664e-09	-1.78226	-0.821573
102868867	chr10:102868867:A:G	2.89744e-08	-0.954172	-2.70975e-10
102868917	chr10:102868917:T:C	1.48873e-08	-1.62007	-2.70975e-10
102869051	chr10:102869051:G:A	2.22818e-08	-1.76125e-10	-1.21682
102869116	chr10:102869116:A:G	8.98781e-09	-0.928341	-1.19638
102869254	chr10:102869254:T:C	1.23028e-08	-0.577314	-1.23344
102869479	chr10:102869479:G:C	1.65963e-08	-0.510908	-1.0005
102870036	chr10:102870036:G:GCTC	5.90108e-09	-1.40393	-1.14152
102870074	chr10:102870074:G:T	4.86454e-08	-1.76125e-10	-0.436029
102870424	chr10:102870424:T:C	1.66015e-08	-0.338482	-1.17261
102870655	chr10:102870655:A:T	4.88821e-08	-1.78544	1.35427
102871285	chr10:102871285:G:A	2.67954e-08	-1.76125e-10	-1.03236
102871370	chr10:102871370:C:T	1.25854e-08	-1.78805	-2.70975e-10
102871472	chr10:102871472:G:A	2.918e-08	-1.76125e-10	-0.947103
102871906	chr10:102871906:G:A	4.14561e-09	-1.77027	-1.12826
102872754	chr10:102872754:G:A	1.24988e-07	-1.76125e-10	0.50763
102872815	chr10:102872815:A:G	2.64448e-08	-1.76125e-10	-1.04553
102872965	chr10:102872965:G:A	8.39385e-08	-1.76125e-10	0.109498
102873012	chr10:102873012:T:C	4.33592e-08	-1.76125e-10	-0.551067
102873533	chr10:102873533:G:A	6.14553e-09	-1.27241	-1.23245
102873534	chr10:102873534:C:T	4.95215e-09	-1.50643	-1.21433
102873580	chr10:102873580:T:C	4.07199e-09	-1.7737	-1.14275
102873767	chr10:102873767:A:G	1.26383e-08	-1.78385	-2.70975e-10
102874350	chr10:102874350:A:G	2.05332e-08	-0.0719223	-1.22662
102874717	chr10:102874717:A:G	2.04922e-08	-0.0846438	-1.2159
102875199	chr10:102875199:A:G	4.0916e-09	-1.77325	-1.1384
102875346	chr10:102875346:G:A	4.47896e-09	-1.75542	-1.06577
102875587	chr10:102875587:G:C	6.22721e-09	-1.3516	-1.14006
102875591	chr10:102875591:C:T	4.11752e-09	-1.78664	-1.1187
102875838	chr10:102875838:A:G	6.07839e-09	-1.36822	-1.14762
102875863	chr10:102875863:T:C	4.0378e-09	-1.77391	-1.15098
102875930	chr10:102875930:A:T	5.15389e-08	-0.37825	-2.70975e-10
102876001	chr10:102876001:AG:A	6.22434e-09	-1.25815	-1.23397
102876341	chr10:102876341:AG:A	2.28718e-08	-1.76125e-10	-1.19068
102876484	chr10:102876484:C:A	2.5827e-08	-1.76125e-10	-1.06917
102877098	chr10:102877098:T:C	7.41155e-09	-1.11407	-1.20347
102877753	chr10:102877753:T:C	4.86467e-09	-1.56034	-1.17825
102877845	chr10:102877845:C:T	6.74451e-09	-1.18137	-1.23049
102878002	chr10:102878002:C:T	1.03741e-08	-0.774374	-1.2069
102878235	chr10:102878235:A:G	4.62729e-09	-1.6174	-1.17121
102878664	chr10:102878664:A:C	5.09352e-08	-0.745532	0.355499
102878723	chr10:102878723:C:T	5.33561e-09	-1.74629	-0.899892
102878966	chr10:102878966:T:C	1.51382e-08	-0.408602	-1.19476
102879981	chr10:102879981:G:A	4.07878e-09	-1.76408	-1.1507
102880212	chr10:102880212:T:C	2.41153e-08	-1.13774	-2.70975e-10
102880386	chr10:102880386:A:C	3.54492e-08	-1.76125e-10	-0.752486
102880560	chr10:102880560:A:G	8.51119e-08	-1.76125e-10	0.123381
102881000	chr10:102881000:A:T	1.29494e-08	-1.75954	-2.70975e-10
102881198	chr10:102881198:A:C	5.4902e-09	-1.38779	-1.22983
102881547	chr10:102881547:C:T	2.57294e-08	-1.76125e-10	-1.07295
102881754	chr10:102881754:G:A	5.37301e-09	-1.4079	-1.2313
102881822	chr10:102881822:A:G	6.89394e-09	-1.78816	-0.601787
102881922	chr10:102881922:T:C	3.9952e-09	-1.76517	-1.17032
102882454	chr10:102882454:A:G	2.27268e-08	-1.76125e-10	-1.19704
102882480	chr10:102882480:T:G	4.0925e-09	-1.75267	-1.15876
102883087	chr10:102883087:TA:T	4.35648e-09	-1.72064	-1.12829
102883484	chr10:102883484:G:A	5.43972e-09	-1.39315	-1.23371
102883707	chr10:102883707:T:C	5.51777e-09	-1.38327	-1.22935
102883839	chr10:102883839:T:A	5.50346e-09	-1.3816	-1.23361
102883941	chr10:102883941:T:C	5.59332e-09	-1.36456	-1.23446
102885249	chr10:102885249:G:A	4.65917e-08	-1.76125e-10	-0.479163
102886187	chr10:102886187:C:A	1.44375e-08	-0.466465	-1.18429
102886686	chr10:102886686:C:A	4.7459e-09	-1.78847	-0.974839
102887092	chr10:102887092:C:T	4.54063e-09	-1.61823	-1.18929
102887443	chr10:102887443:A:G	2.02861e-08	-1.78484	0.474185
102887657	chr10:102887657:T:G	2.6622e-08	-1.03885	-2.70975e-10
102888092	chr10:102888092:C:T	3.8979e-09	-1.7304	-1.22974
102888725	chr10:102888725:CTT:C	1.48339e-08	-1.75293	0.129256
102889972	chr10:102889972:A:C	3.77431e-09	-1.7595	-1.23287
102890023	chr10:102890023:C:T	2.25751e-08	-1.76125e-10	-1.20374
102890123	chr10:102890123:C:G	4.74706e-09	-1.7737	-0.989356
102890371	chr10:102890371:T:C	4.79764e-09	-1.58486	-1.1676
102890494	chr10:102890494:T:C	3.79297e-09	-1.77969	-1.20775
102890872	chr10:102890872:C:T	2.26715e-08	-1.76125e-10	-1.19948
102891298	chr10:102891298:C:T	1.42548e-08	-0.486049	-1.17744
102892198	chr10:102892198:T:C	1.09457e-08	-0.758926	-1.16871
102892288	chr10:102892288:C:T	1.14239e-08	-0.710014	-1.17487
102892566	chr10:102892566:C:T	5.73302e-09	-1.75856	-0.81578
102893499	chr10:102893499:T:C	1.16708e-08	-0.664962	-1.19854
102893716	chr10:102893716:G:T	3.87966e-09	-1.73364	-1.2312
102893788	chr10:102893788:T:C	4.54605e-09	-1.61082	-1.19551
102893960	chr10:102893960:G:A	4.69376e-09	-1.584	-1.19036
102894115	chr10:102894115:G:A	7.74582e-09	-1.22548	-1.04795
102894463	chr10:102894463:A:G	1.30208e-08	-1.75404	-2.70975e-10
102894599	chr10:102894599:G:C	1.25806e-08	-1.78843	-2.70975e-10
102894626	chr10:102894626:C:A	4.76943e-09	-1.5843	-1.17406
102894820	chr10:102894820:T:C	3.86772e-09	-1.74268	-1.22524
102895452	chr10:102895452:C:T	4.17537e-08	-1.76125e-10	-0.588799
102895558	chr10:102895558:G:A	3.87947e-09	-1.73713	-1.22776
102895593	chr10:102895593:T:C	5.64495e-09	-1.75773	-0.832099
102895662	chr10:102895662:G:A	4.34657e-09	-1.72533	-1.12587
102895758	chr10:102895758:A:G	3.91851e-09	-1.73041	-1.22447
102896103	chr10:102896103:T:C	2.22563e-08	-1.76125e-10	-1.21796
102896258	chr10:102896258:G:A	3.86716e-09	-1.74342	-1.22465
102896281	chr10:102896281:C:T	2.75338e-08	-1.76125e-10	-1.00517
102896282	chr10:102896282:G:A	5.79498e-09	-1.74647	-0.817122
102896558	chr10:102896558:C:T	1.40227e-08	-0.49756	-1.18235
102896926	chr10:102896926:G:T	9.31709e-08	-1.76125e-10	0.213849
102897491	chr10:102897491:A:G	1.41942e-08	-1.76562	0.0978678
102897543	chr10:102897543:T:C	3.90247e-09	-1.72749	-1.23148
102898415	chr10:102898415:G:A	1.13149e-08	-0.716517	-1.17795
102898464	chr10:102898464:C:T	2.26577e-08	-1.76125e-10	-1.20009
102898650	chr10:102898650:A:G	2.21007e-08	-1.76125e-10	-1.22498
102899235	chr10:102899235:A:G	3.97136e-09	-1.73063	-1.21085
102899261	chr10:102899261:G:T	3.95183e-09	-1.72499	-1.22142
102899925	chr10:102899925:T:C	3.98137e-09	-1.71841	-1.22055
102900095	chr10:102900095:T:C	5.65757e-09	-1.74527	-0.842322
102900247	chr10:102900247:A:G	1.44553e-07	-1.76359	2.41665
102900311	chr10:102900311:C:T	3.97e-09	-1.72396	-1.21786
102900499	chr10:102900499:G:A	4.72303e-09	-1.60494	-1.16319
102900931	chr10:102900931:A:G	5.79676e-09	-1.74695	-0.81634
102900964	chr10:102900964:A:G	2.95234e-08	-0.935404	-2.70975e-10
102901109	chr10:102901109:AAAG:A	6.49076e-08	-1.78715	1.63952
102901110	chr10:102901110:AAG:A	2.75592e-08	-1.76125e-10	-1.00425
102901185	chr10:102901185:T:C	1.33711e-08	-1.72749	-2.70975e-10
102901727	chr10:102901727:T:C	4.00173e-09	-1.71475	-1.21911
102901951	chr10:102901951:C:T	5.26334e-09	-1.78356	-0.87626
102902124	chr10:102902124:C:A	5.64992e-09	-1.73487	-0.854075
102902240	chr10:102902240:C:T	1.15392e-08	-0.700352	-1.17448
102902361	chr10:102902361:G:A	3.98304e-09	-1.72044	-1.2181
102902458	chr10:102902458:C:T	5.54583e-09	-1.75278	-0.854761
102902701	chr10:102902701:T:C	3.9584e-09	-1.72453	-1.22022
102902916	chr10:102902916:A:G	3.96568e-09	-1.72525	-1.21766
102903553	chr10:102903553:G:A	3.96667e-09	-1.72256	-1.2201
102903657	chr10:102903657:T:C	7.3047e-09	-1.29831	-1.03375
102904361	chr10:102904361:T:C	2.3302e-08	-1.76125e-10	-1.17205
102904532	chr10:102904532:G:C	1.25819e-08	-1.78832	-2.70975e-10
102904999	chr10:102904999:T:C	5.06522e-08	-1.76125e-10	-0.395604
102905286	chr10:102905286:C:T	2.56752e-08	-1.76125e-10	-1.07506
102905510	chr10:102905510:A:C	5.57227e-09	-1.74335	-0.859433
102905640	chr10:102905640:T:C	1.10164e-08	-0.736018	-1.18518
102907000	chr10:102907000:G:A	5.63381e-09	-1.73506	-0.856742
102907267	chr10:102907267:AG:A	7.14177e-09	-1.24987	-1.10476
102907649	chr10:102907649:C:T	4.72214e-09	-1.62103	-1.1473
102908459	chr10:102908459:C:T	1.82129e-08	-1.41846	-2.70975e-10
102909185	chr10:102909185:A:G	4.76626e-09	-1.61813	-1.14089
102909685	chr10:102909685:A:T	1.28239e-08	-1.78205	0.0127748
102909864	chr10:102909864:T:C	5.28809e-09	-1.55606	-1.09907
102910589	chr10:102910589:C:T	1.4373e-08	-0.476049	-1.17919
102910643	chr10:102910643:G:A	3.92131e-08	-1.76125e-10	-0.651577
102911111	chr10:102911111:A:C	3.83381e-09	-1.74189	-1.23484
102911455	chr10:102911455:A:C	6.95513e-09	-1.45829	-0.922816
102911702	chr10:102911702:A:C	1.57989e-08	-0.404856	-1.15579
102912012	chr10:102912012:T:C	3.54248e-08	-0.753173	-2.70975e-10
102912209	chr10:102912209:T:C	7.29524e-09	-1.31547	-1.01789
102912476	chr10:102912476:A:G	7.27931e-09	-1.45772	-0.877828
102914347	chr10:102914347:C:T	1.27364e-08	-1.77612	-2.70975e-10
102914601	chr10:102914601:T:A	4.2029e-09	-1.75595	-1.12886
102915534	chr10:102915534:C:T	2.22921e-08	-1.76125e-10	-1.21635
102916856	chr10:102916856:C:T	5.68743e-08	-1.76125e-10	-0.279743
102917196	chr10:102917196:AG:A	7.54099e-09	-1.43398	-0.866248
102917211	chr10:102917211:C:T	1.98878e-08	-1.33048	-2.70975e-10
102917369	chr10:102917369:C:T	5.9437e-09	-1.72195	-0.816302
102917905	chr10:102917905:G:C	3.92367e-08	0.572441	-1.22342
102918130	chr10:102918130:A:C	7.24353e-09	-1.44404	-0.896441
102920605	chr10:102920605:A:G	4.08496e-09	-1.72323	-1.19004
102921218	chr10:102921218:C:T	2.27818e-08	-1.76125e-10	-1.19462
102921386	chr10:102921386:A:G	1.24401e-08	-1.70535	-0.0943161
102921804	chr10:102921804:C:A	1.45518e-07	-1.76125e-10	0.65971
102921953	chr10:102921953:T:C	1.20034e-08	-0.632296	-1.2031
102922104	chr10:102922104:A:G	2.77787e-08	-1.76125e-10	-0.996316
102922600	chr10:102922600:T:C	4.49643e-09	-1.66938	-1.14793
102922845	chr10:102922845:G:A	5.37826e-09	-1.70714	-0.931082
102923929	chr10:102923929:A:G	7.34772e-09	-1.09654	-1.22966
102924787	chr10:102924787:G:A	5.45686e-09	-1.71879	-0.904926
102925026	chr10:102925026:G:A	4.21223e-08	-1.76125e-10	-0.580009
102925191	chr10:102925191:G:A	4.24836e-08	-1.76125e-10	-0.57147
102925542	chr10:102925542:C:A	1.25695e-07	-1.75111	2.26438
102925736	chr10:102925736:G:C	7.11496e-09	-1.46114	-0.897244
102926900	chr10:102926900:G:T	6.37316e-09	-1.7848	-0.683687
102927509	chr10:102927509:C:T	1.60704e-08	-1.54361	-2.70975e-10
102928281	chr10:102928281:G:A	4.3588e-08	-0.545805	-2.70975e-10
102928872	chr10:102928872:A:G	2.30885e-08	-1.76125e-10	-1.18125
102929447	chr10:102929447:A:T	1.76391e-08	-1.45047	-2.70975e-10
102929479	chr10:102929479:A:G	1.15281e-08	-1.78828	-0.0875191
102929908	chr10:102929908:A:T	1.17278e-08	-1.73098	-0.127651
102930233	chr10:102930233:A:G	5.20001e-09	-1.7523	-0.919623
102931810	chr10:102931810:A:G	1.78506e-08	-0.258868	-1.17968
102931975	chr10:102931975:A:T	6.99216e-09	-1.44384	-0.931957
102932080	chr10:102932080:C:T	1.95638e-08	-1.76568	0.418768
102932160	chr10:102932160:A:C	1.3951e-08	-1.68504	-2.70975e-10
102932645	chr10:102932645:C:T	2.45641e-08	-1.76125e-10	-1.1193
102932748	chr10:102932748:T:C	1.77027e-08	-1.77405	0.327182
102932762	chr10:102932762:A:ACAAAAATTAGC	4.20654e-08	-1.76125e-10	-0.581362
102932785	chr10:102932785:T:C	4.91098e-09	-1.59984	-1.12927
102932876	chr10:102932876:C:A	5.32001e-09	-1.72805	-0.921062
102933072	chr10:102933072:C:G	1.82018e-08	-1.41907	-2.70975e-10
102933604	chr10:102933604:T:A	6.51245e-09	-1.78659	-0.660279
102934160	chr10:102934160:G:A	4.75264e-09	-1.63561	-1.12627
102934365	chr10:102934365:C:T	2.53423e-08	-1.76125e-10	-1.08811
102934529	chr10:102934529:C:T	6.88183e-09	-1.4637	-0.927998
102934897	chr10:102934897:G:A	4.42095e-09	-1.67324	-1.161
102935942	chr10:102935942:T:G	4.00429e-08	0.56814	-1.19877
102936067	chr10:102936067:C:T	3.8699e-08	-1.76125e-10	-0.664773
102936622	chr10:102936622:T:C	6.666e-09	-1.46659	-0.956972
102937820	chr10:102937820:T:TCC	2.2079e-08	-1.76125e-10	-1.22596
102937950	chr10:102937950:G:A	3.88771e-09	-1.78025	-1.18252
102938024	chr10:102938024:C:T	5.39776e-09	-1.46467	-1.16994
102938172	chr10:102938172:G:A	7.24171e-09	-1.44766	-0.893067
102938760	chr10:102938760:T:G	3.11677e-08	-1.76125e-10	-0.881203
102938766	chr10:102938766:G:A	4.86197e-09	-1.58916	-1.14998
102938814	chr10:102938814:G:A	1.41211e-08	-1.67292	-2.70975e-10
102938992	chr10:102938992:A:G	2.99204e-08	-1.76125e-10	-0.922047
102939221	chr10:102939221:T:C	1.11492e-08	-0.681241	-1.22797
102939949	chr10:102939949:C:G	3.42118e-08	-0.788017	-2.70975e-10
102941061	chr10:102941061:C:T	2.50857e-08	-1.76125e-10	-1.09829
102941365	chr10:102941365:A:C	4.61433e-09	-1.63929	-1.15213
102941430	chr10:102941430:A:G	7.15525e-09	-1.45181	-0.900927
102941494	chr10:102941494:T:C	1.57621e-08	-1.56298	-2.70975e-10
102941526	chr10:102941526:TAC:T	2.52809e-08	-1.76125e-10	-1.09054
102941840	chr10:102941840:G:T	3.21337e-08	-0.85068	-2.70975e-10
102942115	chr10:102942115:A:G	1.26307e-08	-1.78446	-2.70975e-10
102942293	chr10:102942293:T:A	4.56293e-09	-1.6459	-1.15672
102942562	chr10:102942562:G:A	5.25694e-08	-1.76125e-10	-0.358453
102942897	chr10:102942897:T:C	1.27797e-08	-1.77273	-2.70975e-10
102943242	chr10:102943242:C:A	6.24983e-09	-1.53944	-0.948587
102943558	chr10:102943558:G:A	2.33688e-08	-1.76125e-10	-1.16919
102943620	chr10:102943620:C:T	2.3717e-08	-1.76125e-10	-1.15439
102944260	chr10:102944260:A:G	4.28295e-09	-1.69485	-1.1711
102945005	chr10:102945005:A:G	5.50184e-09	-1.40221	-1.2133
102945655	chr10:102945655:C:T	6.45465e-09	-1.78723	-0.668557
102945682	chr10:102945682:C:A	2.34775e-08	-1.76125e-10	-1.16455
102945949	chr10:102945949:C:G	1.68001e-08	-0.456171	-1.04303
102946082	chr10:102946082:C:T	4.37765e-08	-1.76125e-10	-0.54149
102946577	chr10:102946577:AGAT:A	4.37213e-08	-1.76125e-10	-0.542751
102946581	chr10:102946581:C:CAA	4.37783e-08	-1.76125e-10	-0.541449
102946584	chr10:102946584:T:C	4.38835e-08	-1.76125e-10	-0.539048
102946586	chr10:102946586:C:T	4.38079e-08	-1.76125e-10	-0.540771
102946763	chr10:102946763:G:A	6.89446e-09	-1.47301	-0.916857
102947259	chr10:102947259:A:T	1.20738e-07	-1.76595	2.23899
102947708	chr10:102947708:G:A	1.55055e-08	-1.57939	-2.70975e-10
102947780	chr10:102947780:G:A	4.87979e-09	-1.6027	-1.13278
102947977	chr10:102947977:C:T	7.4554e-09	-1.16497	-1.14668
102948555	chr10:102948555:A:G	5.10777e-09	-1.72526	-0.964567
102949244	chr10:102949244:C:T	1.00382e-08	-0.808763	-1.20542
102949261	chr10:102949261:C:T	4.9622e-09	-1.78678	-0.931956
102949306	chr10:102949306:G:A	1.25827e-08	-1.78827	-2.70975e-10
102949510	chr10:102949510:A:G	8.58148e-09	-1.40603	-0.764951
102949554	chr10:102949554:C:A	2.35903e-08	-1.76125e-10	-1.15975
102951407	chr10:102951407:G:A	2.26245e-08	-1.76125e-10	-1.20155
102952183	chr10:102952183:G:A	7.19223e-09	-1.52413	-0.823455
102952789	chr10:102952789:G:A	2.36035e-08	-1.76125e-10	-1.15919
102953319	chr10:102953319:C:T	9.08191e-09	-1.74358	-0.370726
102953405	chr10:102953405:C:T	9.12869e-09	-1.71958	-0.389589
102953752	chr10:102953752:G:C	2.19148e-08	-1.76125e-10	-1.23342
102954389	chr10:102954389:G:A	1.30576e-08	-1.75122	-2.70975e-10
102955742	chr10:102955742:G:A	4.21562e-08	-1.76125e-10	-0.579205
102955774	chr10:102955774:A:G	1.05547e-08	-0.742002	-1.22201
102956160	chr10:102956160:C:T	1.34853e-08	-1.71898	-2.70975e-10
102956236	chr10:102956236:T:C	6.97691e-09	-1.50162	-0.876361
102957180	chr10:102957180:C:T	2.36263e-08	-1.76125e-10	-1.15823
102957300	chr10:102957300:C:T	2.8283e-08	-1.76125e-10	-0.978326
102957912	chr10:102957912:G:A	1.86129e-08	-1.76764	0.370915
102958606	chr10:102958606:G:A	2.43101e-08	-1.76125e-10	-1.12969
102959533	chr10:102959533:G:A	4.2368e-08	0.627645	-1.20184
102959727	chr10:102959727:C:T	4.93923e-08	-1.76125e-10	-0.420793
102959913	chr10:102959913:A:T	4.16469e-08	-1.76125e-10	-0.591359
102960210	chr10:102960210:C:T	2.41126e-08	-1.76125e-10	-1.13785
102961369	chr10:102961369:A:T	4.87339e-09	-1.71347	-1.02333
102961914	chr10:102961914:TATTAA:T	1.2345e-07	-1.72911	2.22436
102962205	chr10:102962205:G:C	8.92817e-09	-1.71156	-0.419813
102962240	chr10:102962240:G:C	4.45735e-08	-1.76125e-10	-0.523448
102963258	chr10:102963258:C:A	7.41502e-09	-1.47013	-0.846946
102963265	chr10:102963265:C:T	7.54513e-09	-1.46175	-0.837936
102963334	chr10:102963334:T:C	6.88578e-09	-1.7883	-0.602825
102963863	chr10:102963863:T:C	4.65673e-09	-1.73452	-1.04775
102964443	chr10:102964443:G:A	7.63324e-09	-1.45465	-0.833428
102964507	chr10:102964507:T:A	3.78297e-09	-1.75895	-1.23113
102964816	chr10:102964816:A:G	1.29461e-08	-1.75979	-2.70975e-10
102965413	chr10:102965413:C:T	7.25048e-09	-1.78844	-0.551084
102965714	chr10:102965714:T:A	2.2872e-08	-1.76509	0.574415
102966182	chr10:102966182:TCTGGAATAAATAAA:T	1.29115e-08	-1.76247	-2.70975e-10
```
