## Supplementary material for "Characterization of shared and ancestry-specific signals driving complex traits using multi-ancestry fine-mapping": orig_s1_snps

```
rs10786658
rs184937050
rs12569597
rs140096730
rs7077949
rs150216483
rs34642364
rs35205878
rs4919606
rs117032925
rs145562410
rs118059379
rs115614611
rs142365643
rs17777931
rs17777943
rs10883701
rs60082283
rs10883702
rs6584467
rs138616846
rs11191170
rs138649138
rs17778015
rs184511792
rs5003331
rs7901209
rs59543819
rs72844686
rs79048848
rs4291608
rs188470892
rs7094764
rs11191173
rs11191174
rs118165209
rs61873629
rs11191175
rs9664207
rs140043141
rs10883703
rs76777914
rs61873630
rs7079478
rs142145589
rs6584469
rs2902541
rs7350429
rs41314499
rs186208663
rs79678253
rs11191183
rs150492750
rs41291494
rs56407876
rs117692115
rs61873633
rs78771842
rs12415071
rs6584470
rs61873634
rs11191184
rs61873635
rs146637621
rs142944618
rs61873636
rs74632883
rs7905021
rs7923764
rs61873637
rs142984697
rs61873638
rs7907237
rs61873639
rs10883705
rs61873640
rs4635021
rs148063779
rs112337625
rs11191189
rs61873641
rs61873642
rs35433055
rs1364
rs12413996
rs11191190
rs78338467
rs11191191
rs11191192
rs117368605
rs11191193
rs80200333
rs34516258
rs7086516
rs61873643
rs146761139
rs139965762
rs9730825
rs61873644
rs6584475
rs11191195
rs11191196
rs17700149
rs72844697
rs117217505
rs12572110
rs11191199
rs7905680
rs117883100
rs77707352
rs67497633
rs61873647
rs72844701
rs73344830
rs61873648
rs61873649
rs61873650
rs34761644
rs180873833
rs61873653
rs149647905
rs2786847
rs11191203
rs115845612
rs3737243
rs3816
rs41291496
rs61873654
rs34915952
rs57685140
rs111783873
rs11191205
rs118091174
rs10883708
rs11191206
rs12783374
rs72845603
rs11191208
rs12572842
rs61873655
rs11598489
rs72845605
rs12776071
rs12776515
rs117364866
rs191216969
rs6584479
rs7076838
rs138338332
rs2485630
rs67771234
rs34848795
rs77361397
rs3122367
rs7090600
rs58642005
rs61873658
rs72845610
rs188740252
rs561909604
rs12781020
rs61873659
rs61874760
rs61874761
rs138055405
rs192264025
rs3930291
rs145970014
rs11191211
rs12782139
rs7074287
rs9420867
rs12415256
rs4919609
rs28810078
rs146191686
rs7079575
rs117289106
rs76480121
rs117034449
rs6584482
rs76912826
rs6584483
rs12411387
rs10883709
rs11191215
rs12267336
rs61874764
rs2152903
rs61874765
rs12413069
rs74153093
rs77850387
rs144145554
rs1046399
rs117131154
rs78325172
rs56892378
rs140353411
rs113322228
rs58416006
rs59485115
rs2786843
rs872568
rs149599986
rs144266522
rs12414659
rs72845615
rs35366855
rs76998820
rs61874767
rs76904484
rs2786846
rs137885916
rs61874768
rs12768433
rs78982260
rs61874770
rs11818657
rs11817639
rs7909249
rs147573604
rs188013740
rs10883710
rs58318047
rs61874811
rs58956334
rs58720649
rs138946258
rs61874814
rs148089364
rs78624786
rs58404147
rs139602993
rs116902323
rs60486974
rs60422394
rs12781848
rs11819083
rs2815401
rs2815402
rs148292798
rs77705593
rs34756593
rs2815403
rs75709864
rs4917960
rs4919611
rs143908692
rs17114381
rs58346762
rs7092737
rs61731871
rs73344859
rs117812420
rs61874821
rs4919613
rs118161359
rs34169738
rs10509755
rs3740405
rs140075121
rs56412442
rs17114397
rs17114401
rs61874823
rs17114406
rs11818183
rs61874824
rs35340483
rs17114409
rs1049455
rs1049466
rs7897
rs117963079
rs7898913
rs145566315
rs7902393
rs12768561
rs146075765
rs17779355
rs1887636
rs17114416
rs7068663
rs7072336
rs11191226
rs142092325
rs4917962
rs4919614
rs61874825
rs149003255
rs7900590
rs7915239
rs12769793
rs12763521
rs60829629
rs12256081
rs12771291
rs35180103
rs6584485
rs61874827
rs74501892
rs149372424
rs11191236
rs10883712
rs11598856
rs142978166
rs7903729
rs75398587
rs146302280
rs116902041
rs71496537
rs79700290
rs74885355
rs11191238
rs117049458
rs35523291
rs78953942
rs117219521
rs11593898
rs10883714
rs11594623
rs10883715
rs149992817
rs1887637
rs11527908
rs11599734
rs76637321
rs10450406
rs142440091
rs144366339
rs147506742
rs75358084
rs10883717
rs12773990
rs72845627
rs139387233
rs35213151
rs10883718
rs111960942
rs72845629
rs112725446
rs6584487
rs10883719
rs11599295
rs11191240
rs61874833
rs186552424
rs73344887
rs188294992
rs75079151
rs11191242
rs7083450
rs116093870
rs188189333
rs61874851
rs1410416
rs10748816
rs10748817
rs36103207
rs10786662
rs2281983
rs1854291
rs140312320
rs7923183
rs3758553
rs3758552
rs11191243
rs3808938
rs733283
rs7910399
rs1541049
rs7913991
rs1541047
rs4919620
rs4919621
rs77886504
rs117589665
rs9664049
rs112009583
rs3758551
rs140708847
rs138724629
rs3758549
rs78221767
rs138223683
rs1541046
rs2296887
rs72845640
rs7080055
rs4244350
rs4244351
rs11597939
rs7913281
rs113189494
rs7093928
rs10883720
rs78909007
rs11594344
rs7898499
rs61874852
rs11191245
rs4919622
rs4919623
rs75059264
rs74501283
rs10748818
rs61874853
rs7916262
rs187432878
rs10736156
rs75857566
rs4919624
rs17094517
rs772031
rs17114427
rs117487334
rs772030
rs2479555
rs12569901
rs111596223
rs2479552
rs1628530
rs772018
rs139997466
rs2479551
10:104031223_T_G
rs772016
rs2485371
rs34309160
rs2479550
rs772022
rs812799
rs772021
rs61874855
rs111409433
rs78644554
rs11191251
rs75845365
rs61874856
rs72845653
rs7902537
rs17114433
rs12779689
rs72845655
rs12782556
rs80221737
rs17707508
rs2485374
rs117016725
rs2485375
rs2485376
rs112286091
rs61874857
rs1081655
rs139540800
rs147560808
rs77616533
rs772033
rs11598473
rs772032
rs71471241
rs2246775
rs2479548
rs78060343
rs2485378
rs11191252
rs78385669
rs1796765
rs12355584
rs772014
rs772012
rs11591372
rs10786663
rs772010
rs796427
rs11592582
rs146848699
rs11191253
rs772008
rs17707795
rs79468648
rs78059814
rs72845660
rs772029
rs72845661
rs34673678
rs772027
rs12771352
rs60154233
rs772026
rs772025
rs772024
rs772023
rs113932897
rs17780667
rs144625846
rs77041839
rs138505789
rs2993089
rs111763328
rs56115161
rs4919626
rs12763439
rs117779480
rs72845663
rs11191257
rs113676575
rs4919627
rs12772375
rs78531123
rs12779853
rs10444022
rs112753219
rs945781
rs75805294
rs12781714
rs117929568
rs72845666
rs10128212
rs10128114
rs114927933
rs17780834
rs149374039
rs113398790
rs112901907
rs147752262
rs11191264
rs56223674
rs11814894
rs141844044
rs144553084
rs35000717
rs56164723
rs11191265
rs4331020
rs181476741
rs112560636
rs11597024
rs78958848
rs72845670
rs79356410
rs141298180
rs11191266
rs1977720
rs11191267
rs945779
rs3802681
rs3802680
rs11191268
rs3802678
rs10786665
rs11592574
rs139083944
rs41293034
rs76633616
rs41293036
rs75796566
rs11191269
rs117104675
rs142823189
rs1890060
rs61875777
rs12354486
rs113786772
rs11191270
rs80282642
rs147857323
rs2273555
rs3977758
rs12572826
rs77733074
rs147874624
rs150990327
rs150136542
rs61873660
rs11191274
rs112809254
rs3781295
rs1057050
rs41293040
rs76151100
rs11191275
rs59791256
rs72845675
rs149637602
rs12360253
rs115039829
rs72845686
rs12360330
rs56238324
rs7076748
rs111415964
rs1538081
rs2145308
rs1005044
rs12765135
rs117715797
rs12769316
rs12772374
rs7897947
rs4919632
rs45487496
rs3740418
rs11574849
rs11574851
rs72845693
rs11191279
rs11574852
rs41287457
rs11574853
rs7077329
rs41371753
rs1056890
rs41287458
rs11191283
rs10786666
rs11191284
rs41287460
rs113136188
rs3781292
rs3781291
rs148337160
rs75779120
rs77389536
rs148440547
rs72845694
rs12260430
rs55970842
rs78145470
rs2282295
rs79931565
rs117436403
rs140374940
rs56384670
rs111522958
rs76302201
rs1044476
rs12778231
rs41287462
rs11597439
rs11593146
rs11594302
rs72845696
rs6584499
rs61873665
rs78678650
rs1409313
rs12415921
rs1409312
rs9665587
rs11592718
rs7921010
rs1572531
rs1572530
rs148855837
rs7894593
rs1536309
rs78170991
rs12780386
rs72845701
rs7896542
rs74606364
rs4919636
rs117793008
rs9731547
rs112291536
rs11191286
rs12776002
rs144487702
rs140335393
rs150344656
rs11599868
rs11191288
rs11597058
rs7086205
rs2863707
rs2863708
rs6584500
rs56940532
rs61873698
rs927821
rs117305908
rs4919637
rs2281878
rs3740417
rs74979525
rs11191291
rs1571003
rs3929747
rs150098322
rs4919638
rs79247559
rs1064072
rs1133932
rs74153155
rs77516398
rs4919639
rs112968127
rs59474492
rs4919640
rs7094906
rs4919641
rs35332469
rs77060053
rs113345097
rs12240453
rs10786667
rs190697053
rs56254970
rs76085620
rs7075281
rs4917968
rs17114534
rs11191293
rs35637354
rs4919643
rs116912499
rs12570201
rs12573502
rs7342070
rs7341995
rs55932369
rs11591780
rs148990403
rs10883723
rs11191294
rs11592299
rs1984795
rs118028082
rs2015583
rs12781718
rs12781742
rs12762305
rs12763794
rs75483685
rs11593526
rs11593583
rs11593589
rs4919644
rs41306870
rs3808937
rs2025712
rs2025713
rs3740416
rs11191295
rs117732217
rs7081110
rs7081467
rs139410113
rs74550252
rs3740415
rs3740414
rs74908306
rs11593971
rs61873703
rs11598884
rs150141424
rs10883725
rs45597333
rs11595149
rs10883726
rs1056738
rs1056739
rs1056740
rs1056741
rs3740409
rs1056744
rs61873704
rs12569526
rs146983609
rs59426691
rs11191296
rs5870
rs1056857
rs13287
rs12162
rs2296578
rs2296579
rs2296580
rs12763720
rs2296581
rs7079810
rs2296582
rs2296583
rs2296584
rs72847727
rs3781290
rs3781289
rs2296585
rs2296586
rs2296587
rs7898410
rs11598128
rs11598184
rs11598186
rs7917158
rs7917402
rs12771867
rs7917525
rs11598715
rs11598806
rs12265877
rs7358268
rs11191301
rs2296588
rs2296589
rs1977382
rs7092622
rs7074444
rs17709610
rs4919647
rs55920875
rs61873733
rs117098522
rs117773210
rs6584504
rs7069356
rs6584505
rs6584506
rs6584507
rs7898716
rs7898507
rs11191303
rs11191304
rs11191305
rs7475806
rs10786669
rs72847735
rs12570859
rs715439
rs715438
rs6584508
rs77666293
rs7093028
rs12766112
rs2902544
rs3758547
rs184466210
rs2296590
rs117169851
rs3818470
rs2274351
rs3808934
rs141406333
rs7072351
rs7902317
rs113451617
rs111604275
rs182411017
rs12767131
rs2281879
rs2281880
rs10883728
rs12774693
rs10786670
rs10786671
rs1326193
rs4919649
rs116239977
rs3740406
rs4919650
rs10883729
rs4919652
rs11598092
rs144523793
rs10748824
rs7094366
rs7094751
rs1884929
rs150515675
rs191373988
rs913025
rs61869601
rs7070591
rs7912901
rs76963132
rs11191312
rs11191313
rs11592334
rs75808770
rs17782574
rs11191317
rs10219057
rs10786673
rs2145307
rs7090034
rs7090276
rs71471245
rs75679796
rs1409311
rs1409310
rs7087665
rs4919656
rs7074343
rs7078511
rs7078679
rs74984643
rs10786674
rs12572775
rs74496492
rs1967815
rs17114641
rs11191318
rs1536308
rs11191319
rs7902306
rs147843954
rs10883731
rs11191320
rs11191321
rs10883732
rs10748825
rs7893155
rs7896841
rs7897368
rs61871067
rs7914389
rs72847755
rs111352561
rs9988738
rs79159857
rs78657278
rs191944003
rs2031604
rs7915589
rs6584510
rs7096072
rs9665626
rs9665632
rs7100753
rs80157931
rs11191323
rs61871069
rs56219824
rs56397707
rs11191325
rs11191326
rs67646802
rs11191327
rs12770498
rs7078435
rs12220810
rs11191328
rs114870238
rs11191330
rs138324406
rs7899576
rs2031602
rs117926251
rs2031601
rs11594073
rs10883735
rs117516904
rs117971933
rs10786677
rs11591681
rs10786678
rs112466860
rs35035059
rs10786679
rs74626918
10:104315936_C_G
rs4526717
rs12767683
rs10786680
rs11191335
rs10786681
rs11191337
rs10786682
rs7893954
rs10883736
rs10786683
rs151269910
rs10883737
rs10883738
rs10786684
rs10786685
rs78069802
rs117283737
rs17782856
rs7906115
rs3862030
rs76897907
rs11593710
rs7091252
rs76140648
rs61871133
rs72847767
rs6584512
rs11598815
rs117899099
rs72845082
rs61871134
rs4917973
rs7094188
rs6584513
rs7094614
rs34377578
rs12784294
rs12784963
rs10786687
rs12767100
rs77630251
rs10883743
rs117318434
rs111838584
rs11595170
rs9783158
rs183859328
rs7899004
rs729023
rs729024
rs729025
rs746552
rs746551
rs11591571
rs7475335
rs11191342
rs117523800
rs7907760
rs11191343
rs10444069
rs186492821
rs10883744
rs187172604
rs35879747
rs7068535
rs7072723
rs12411442
rs61871136
rs77091257
rs7898166
rs74557492
rs143738393
rs11191347
rs78837000
rs3936017
rs3936016
rs10748826
rs3934960
rs77799815
rs10786689
rs112972631
rs4919661
rs4917975
rs12779854
rs3824756
rs12762934
rs4917976
rs61871137
rs3934495
rs4917977
rs4919663
rs141667426
rs4919664
rs74854733
rs11191349
rs10786691
rs7075269
rs4919665
rs4917978
rs7904955
rs72845100
rs138763710
rs57066328
rs12782153
rs10748827
rs10786695
rs34058856
rs10736158
rs139379671
rs7907417
rs35485301
rs77114650
rs11191352
rs10883753
rs7908249
rs7912339
rs4604806
rs140854610
rs12572855
rs7093285
rs117407459
rs2001389
rs2298281
rs78549129
rs35095897
rs10786696
rs45516493
rs10786697
rs10786698
rs149768712
rs74861159
rs7087984
rs554001558
rs11191353
rs4919666
rs74558061
rs72845807
rs7907090
rs7910191
rs149754618
rs7086898
rs4285804
rs17114803
rs12414407
rs41297161
rs10786700
rs150280914
rs12357172
rs4917979
rs2298278
rs11596235
rs17114808
rs17114810
rs117196884
rs41287466
rs11818043
rs11191355
rs11594179
rs11191356
rs12573474
rs188457393
rs192268053
rs2001595
rs58114614
rs118104390
rs11593061
rs146634750
rs3977756
rs12764219
rs11191358
rs12765060
rs10883756
rs10883757
rs7922780
rs5011218
rs11191359
rs4146429
rs4146428
rs28408682
rs4146426
rs80146619
rs80339617
rs12241531
rs12241712
rs79299693
rs116913838
rs34269636
rs17783771
rs11191361
rs10883759
rs192396130
rs10786701
rs3862031
rs12764388
rs3977743
rs3977744
rs3850699
rs2286748
rs75950986
rs78418271
rs145033011
rs77308618
rs12773600
rs12773833
rs7923415
rs11191362
rs10883760
rs3977746
rs10883761
rs7072014
rs3977755
rs10883762
rs61691222
rs12414479
rs3961455
rs3977747
rs12570611
rs4323806
rs4522108
rs7914158
rs3977748
rs3977749
rs74625455
rs3961456
rs7916092
rs72845815
rs61869164
rs4919667
rs4244354
rs884825
10:104427825_C_T
10:104427825_C_A
rs76019731
rs12261409
rs12262998
rs116963179
rs3961457
rs7094325
rs11191365
rs75630054
rs112942339
rs2002917
rs117356225
rs7096601
rs2002916
rs145903238
rs12260465
rs142703099
rs7088470
rs1043450
rs61869169
rs12573077
rs181722822
rs41308675
rs8354
rs117132407
rs61869210
rs7077678
rs146952142
rs7907503
rs117714998
rs3781571
rs79305676
rs112004166
rs34349481
rs3740606
rs141933852
rs112731942
rs117345621
rs3977736
rs56771365
rs112766449
rs11191368
rs61869211
rs148658224
10:104451759_C_G
rs140702899
rs10437480
rs78020516
rs4264100
rs4556473
rs146213793
rs7900450
rs10883765
rs7904252
rs10748828
rs7904396
rs139805226
rs11191369
rs7893687
rs117027139
rs11191371
rs12414033
rs11191372
rs12769291
rs11191373
rs12776238
rs116928769
rs11191375
rs10883766
rs12784517
rs12761195
rs12765459
rs12415043
rs2252147
rs12780827
rs2489743
rs10883767
rs7089279
rs7076749
rs2251772
rs80171687
rs4919669
rs11191377
rs10786704
rs7905481
rs144125267
rs10786705
rs1475645
rs12771656
rs17784294
rs2489741
rs12783444
rs11191379
rs2902547
rs12259058
rs12775883
rs2778036
rs2244647
rs2244524
rs2902548
rs7917772
rs2265309
rs10883768
rs2244258
rs2244257
rs2244254
rs2265308
rs111823312
rs1475644
rs3802676
rs2778037
rs78400164
rs11191381
rs2863719
rs148331040
rs188411559
rs111930640
rs10883769
rs79981445
rs9645569
rs61869252
rs9419938
rs17711717
rs2254198
rs12762176
rs7912571
rs2265307
rs7092723
rs10786706
rs60459635
rs7918739
rs61869255
rs2297450
rs2297451
rs3818708
rs7074894
rs999867
rs2250580
rs11598797
rs11191383
rs11191384
rs7923711
rs17784610
rs10883770
rs2489744
rs7071523
rs12763284
rs7342026
rs67506723
rs2801050
rs117847542
rs58706228
rs10883771
rs10883772
rs2250064
rs145506479
rs2250052
rs35055249
rs2249850
rs2249845
rs76192150
rs79090078
rs11191385
rs188908928
rs2778038
rs11191386
rs11191387
rs2482501
rs4919670
rs7068910
rs2482500
rs2482499
rs61869257
rs7090307
rs7918080
rs2902549
rs2863718
rs2863717
rs7070903
rs12571643
rs7088981
rs4919671
rs4919672
rs4919673
rs7912147
rs4919674
rs75531112
rs113312087
rs1475646
rs10883773
rs114127273
rs11191389
rs12775376
rs138305438
rs4919676
rs876003
rs7894154
rs4418737
rs7069489
rs10786707
rs10786708
rs145583731
rs139657470
rs11191392
rs10748829
rs7079231
rs11191393
rs61870775
rs151137139
rs10786709
rs11191394
rs7911747
rs7897384
rs142093276
rs7092340
rs12266856
rs61870777
rs72845847
rs141742516
rs145480637
rs12776506
rs593410
rs549466
rs553258
rs74702335
rs1339919
rs499770
rs17114969
rs2486757
rs2482498
rs4147157
rs2254563
rs4147155
rs630185
rs2482496
rs2486756
rs541393
rs61870778
rs2254111
rs61870779
rs2254093
rs193264497
rs2253983
10:104540565_G_T
rs674816
rs191454360
rs10883776
rs10883777
rs2253950
rs2253942
rs524430
rs117325917
rs2253709
rs2253703
rs631839
rs631381
rs478126
rs34416174
rs150356848
rs187851820
rs7904248
rs7904281
rs7080587
rs1475642
rs486955
rs1475643
rs151309499
rs9419939
rs9663711
rs10748830
rs2250301
rs10786710
rs1018696
rs1018697
rs1953930
rs1953928
rs284841
rs7392913
rs79281446
rs2150929
rs2150928
rs117090262
rs7911528
rs6584525
rs11191395
rs11191396
rs117385011
rs284843
rs147981855
rs4919677
rs4919678
rs284844
rs17785185
rs17115006
rs7073114
rs74371703
rs176185
rs284846
rs11191397
rs10748831
rs2482508
rs7088711
rs7092051
rs7092346
rs2778039
rs17115036
rs117085871
rs2482507
rs7909612
rs7086400
rs2432580
rs11191399
rs7918308
rs2482506
rs12356821
rs6584526
rs7896903
rs111496314
rs117370482
rs72845859
rs2790914
rs10748832
rs187733704
rs2778034
rs687541
rs76272587
rs4919680
rs3758544
rs284863
rs284862
rs284861
rs17115061
rs284860
rs284859
rs11191401
rs79771646
rs17115073
rs284858
rs34102073
rs284857
rs284856
rs284855
rs284854
rs284853
rs14849
rs6892
rs192569
rs284851
rs56119742
rs10883780
rs150428218
rs144160547
rs188232360
rs148265803
rs12780720
rs10883781
rs17723910
rs619824
rs139468884
rs78362087
rs79285531
rs7910601
rs10883782
rs4919681
rs4919682
rs4919683
rs7902804
rs35756290
rs111302066
rs147013102
rs4919684
rs4919685
rs72841265
rs3740398
rs3890077
rs12254149
rs10883783
rs284849
rs17115100
rs45609333
rs284848
rs4919686
rs3740397
rs1004467
rs743575
rs4919687
rs3781287
rs3781286
rs284847
rs3824755
rs45463800
rs10786712
rs6163
rs6162
rs743572
rs2486758
rs10883784
rs10786713
rs10786714
rs138009835
rs117574307
rs2150927
rs117856379
rs284865
rs147520323
rs11191414
rs79932911
rs12265066
rs11191415
rs58109969
rs117289471
rs10883785
rs7912206
rs11191416
rs7089422
rs79424856
rs17724534
rs146504787
rs139928717
rs4919689
rs140232918
rs61870808
rs10509762
rs72547489
rs7097872
rs139527180
rs117188027
rs7092690
rs7096183
rs72841269
rs7096475
rs146419716
rs4290163
rs12775431
rs11191419
rs150786824
rs112468006
rs55994728
rs117981547
rs12219246
rs12219247
rs142463040
rs3824754
rs9420881
rs144631296
rs190942123
rs182622705
rs141778169
rs4919690
rs4409766
rs76429823
rs7096249
rs7096169
rs7100530
rs143779162
rs10786715
rs12241517
rs41287472
rs10883788
rs11191421
rs9527
rs118074019
rs4917985
rs4919691
rs17115171
rs10786716
rs10786717
rs11191424
rs11191425
rs11191426
rs7098825
rs17115179
rs17882328
rs7085104
rs12416687
rs17881215
rs3740400
rs4917986
rs17878846
rs61870810
rs10786718
rs12767543
rs7904113
rs7920657
rs12259506
rs11191430
rs7920697
rs600266
rs10509760
rs3740394
rs12764049
rs12764899
rs12765337
rs12765002
rs12770034
rs12771681
rs191177668
rs77335224
rs3740393
rs3740392
rs11191435
rs11191436
rs11191437
rs11191438
rs10786719
rs3740391
rs3740390
rs11191439
rs187598077
rs12774047
rs17115203
rs12244388
rs149053625
rs10883790
rs11191440
rs7096222
rs12776863
rs72841270
rs183807670
rs12783782
rs113548449
rs11191442
rs12249194
rs12245779
rs12253834
rs12780134
rs1591915
rs72841273
rs145463656
rs182040503
rs77505796
rs12768205
rs112507051
rs7100709
rs7101086
rs7085598
rs7085854
rs17882560
rs11191445
rs11191446
rs76255497
rs75691516
rs11191447
rs10883793
rs12782585
rs56946876
rs12763665
rs78561456
rs66759943
rs146314946
rs72841276
rs10786721
rs10883795
rs12184363
rs10883796
rs74233296
rs12771834
rs4363528
rs7896290
rs35125602
rs113320965
rs80327774
rs113282265
rs12219346
rs12218148
rs111638521
rs7909286
rs7909591
rs10883797
rs11191453
rs11191454
rs10786722
rs10748835
rs10883798
rs17881031
rs41310292
rs17884001
rs1046778
rs11191457
rs4568943
rs7084472
rs11191458
rs11191459
rs17879819
rs7897654
rs7912578
rs10883799
rs140973522
rs56358609
rs12253284
rs12221193
rs12261040
rs77180047
rs4532960
rs139032605
rs10786724
rs72841283
rs112809537
rs28848563
rs28606370
rs7093470
rs10883800
rs12251035
rs112269947
rs75899148
rs7073295
rs7475853
rs12780220
rs7924072
rs6584532
rs117107046
rs12221064
rs75650764
rs74376228
rs77760630
rs10883801
rs76057237
rs2297786
rs2297787
rs10883802
rs17115213
rs10509758
rs11191464
rs10786725
rs77602510
rs7913682
rs78821730
rs11191465
rs111426607
rs12411886
rs17725614
rs34572965
rs12355897
rs143934882
rs139203564
rs149944362
rs7918582
rs72841290
rs7922349
rs10509759
rs12416441
rs79254677
rs2152915
rs72841292
rs61870817
rs143968693
rs6584533
rs112699822
rs149365813
rs7073716
rs7093461
rs10786726
rs10748836
rs67760877
rs112314091
rs11191466
rs143137553
rs17787717
rs3897401
rs5011520
rs12774555
rs12414777
rs36045108
rs11191467
rs10786727
rs17787824
rs4919694
rs139976905
rs7093087
rs4917987
rs7917295
rs77059182
rs112222210
rs72841298
rs11191471
rs12242000
rs72841300
rs12772775
rs4919695
rs77273695
rs61870830
rs3897402
rs10786728
rs10883804
rs11191472
rs151332490
rs7101143
rs56192823
rs149177817
rs10883805
rs12783467
rs12241656
rs12765531
rs142772276
rs71496552
rs3096383
rs11191473
rs9733635
rs10883806
rs11191474
rs11191475
rs113050307
rs10883807
rs116050393
rs138112129
rs113541728
rs72847279
rs12413409
rs76892505
rs10786729
rs10883808
rs78260931
rs7089061
rs7089065
rs7073179
rs11191479
rs10786730
rs10883809
rs75014273
rs12778673
rs72847281
rs145444967
rs1556960
rs147647366
rs10883810
rs10883811
rs7899608
rs7899622
rs12258949
rs7903190
rs12414798
rs10450373
rs7907792
rs11191484
rs147477817
rs2065977
rs11191485
rs12569617
rs117978529
rs72847285
rs61870837
rs141653928
rs74749600
rs77318450
rs1538204
rs6584535
rs11191487
rs12248123
rs7092815
rs7096452
rs7080462
rs7096269
rs72847291
rs148381004
rs10883814
rs12268849
rs34778766
rs74808043
rs10883815
rs139912319
rs7902218
rs11191489
rs112390216
rs12260436
rs55833108
rs11191490
rs12777726
rs113375453
rs3902934
rs11191491
rs11191492
rs75219158
rs5016309
rs5016308
rs77860422
rs1890184
rs1890185
rs10883816
rs10786731
rs4917988
rs4917379
rs10509757
rs12569364
rs111603791
rs11191494
rs112240253
rs61870841
rs10883817
rs118120753
rs7894588
rs7894959
rs7911789
rs7898770
rs12764154
rs35791366
rs71471263
rs7908450
rs10883818
rs12262503
rs12255047
rs78358813
rs112961699
rs12779991
rs10786732
rs72847301
rs151023956
rs10883819
rs34060850
rs77426338
rs11191499
rs10883820
rs67908413
rs11191502
rs12254254
rs113554404
rs12766187
rs11191505
rs12264415
rs12258551
rs11191506
rs7082375
rs7100592
rs7083328
rs74444347
rs12780843
rs12221335
rs11191511
rs56116679
rs6584536
rs4917990
rs7071373
rs11191512
rs11191513
rs11191514
rs12245343
rs4917380
rs7090337
rs7914558
rs77787671
rs10509763
rs10509764
rs11191515
rs11191516
rs6584537
rs112425217
rs113970872
rs117636977
rs11191517
rs58289149
rs78193706
rs75552379
rs72850111
rs72850112
rs7906754
rs11191518
rs78064113
rs116955283
rs72850116
rs4917991
rs1538205
rs11191519
rs79227132
rs4917992
rs148650436
rs12246739
rs113430310
rs11191521
rs142661594
rs150573418
rs138581435
rs11191522
rs78392571
rs7087459
rs4917993
rs12779535
rs72850120
rs12780440
rs11191523
rs117521106
rs148266331
rs11191524
rs7088200
rs11191525
rs75970938
rs7091889
rs79668541
rs72850123
rs10786733
rs12252500
rs11191527
rs7920868
rs4633383
rs72850126
rs2184996
rs78893207
rs78312046
rs12415388
rs10883822
rs10218853
rs76099321
rs7073323
rs143557932
rs58317752
rs7087040
rs11191530
rs56376544
rs58700372
rs74386455
rs7092097
rs12255761
rs7089680
rs12257935
rs17115381
rs79359900
rs143467426
rs35159404
rs7094843
rs116954400
rs12266291
rs11191531
rs7099987
rs12416483
rs148501722
rs12241091
rs116986821
rs141482908
rs12219027
rs4917994
rs140652467
rs7917547
rs10883823
rs118031532
rs72850132
rs10883824
rs6584538
rs2275271
rs7916476
rs12769080
rs11191534
rs41287478
rs7908280
rs12246689
rs79205575
rs11191537
rs11191538
rs11191539
rs12415468
rs17727044
rs117460856
rs12780116
rs77827514
rs80200167
rs1572578
rs78214351
rs11191540
rs143928707
rs72843968
rs7092029
rs11191541
rs11191542
rs11191543
rs943039
rs17115414
rs12358887
rs3781285
rs74468868
rs943038
rs11191544
rs1926034
rs1926032
rs11191545
rs7910900
rs12570528
rs12768266
rs12264456
rs10883826
rs72843974
rs3781283
rs12770390
rs12257941
rs61870850
rs118003084
rs61120766
rs72843977
rs17115419
rs943037
rs943036
rs17727391
rs2296569
rs35647154
rs2296568
rs41287480
rs1046411
rs17115427
rs4917382
rs943035
rs72843983
rs7901197
rs10883829
rs12219901
rs7921574
rs10458729
rs763914
rs726010
rs78414630
rs11191547
rs12785223
rs117639302
rs76325870
rs7092200
rs58279999
rs7074395
rs17727686
rs4917995
rs11191548
rs72843990
rs11191549
rs74233806
rs142058693
rs8139
rs10430665
rs12573199
rs12573200
rs10786736
rs12573221
rs3740387
rs17795366
rs34758128
rs3736922
rs11191551
rs11191552
rs10883830
rs17094683
rs11191553
rs79438485
rs12217501
rs12220743
rs56036640
rs12355120
rs3781282
rs3781281
rs72843997
rs140795780
rs2274341
rs2274340
rs148828123
rs7080242
rs72843998
rs72843999
rs11191554
rs1926030
rs1926029
rs77593808
rs12412038
rs10786737
rs10883831
rs11191555
rs11191556
rs2274339
rs41287482
rs140193005
rs72844002
rs3781280
rs11191557
rs11191558
rs2281877
rs80122405
rs7896519
rs7896547
rs12255989
rs117814456
rs11191559
rs140814859
rs11191560
rs10786738
rs11191561
rs1807298
rs12413046
rs10883832
rs2066323
rs7899084
rs2182348
rs116993824
rs9633712
rs61870853
rs7909022
rs150201993
rs7908960
rs1935323
rs79082900
rs1926037
rs72846714
rs11191564
rs7895154
rs6584539
rs145870899
rs2148200
rs2148199
rs10748837
rs75221325
rs2153774
rs10883834
rs7915816
rs79331374
rs1060240
rs7067663
rs1926036
rs10883835
rs1541213
rs10786739
rs11191568
rs12779263
rs76003516
rs117208459
rs10883836
rs12571568
rs149040511
rs2148197
rs75287094
rs146569383
rs11191572
rs1163246
rs12766205
rs111278264
rs147351091
rs12415199
rs12780509
rs34104646
rs72844301
rs10883837
rs1163248
rs72846103
rs11191573
rs746293
rs732998
rs11598702
rs11191574
rs11191575
rs116976910
rs35348020
rs12262258
rs78436955
rs79993475
rs12220375
rs11191577
rs11191578
rs34130454
rs12774513
rs7912517
rs7897663
rs11191580
rs12243903
rs182512562
rs2066322
rs1163249
rs79680647
rs12775302
rs11191582
rs7067970
rs74233809
rs12414232
rs115915120
rs2148198
rs76558380
rs3861983
rs3861984
rs74827204
rs11191583
rs3977751
rs10883839
rs11191584
rs10883840
rs141637838
rs35745742
rs66652022
rs149555487
rs10509765
rs12773916
rs146240286
rs4917996
rs10509766
rs12763944
rs112224955
rs11191586
rs6584540
rs75839032
rs35195396
rs12416331
rs7080935
rs6584541
rs7081075
rs11191587
rs11191589
rs116925486
rs1163240
rs118141064
rs3740386
rs12219304
rs11191590
rs113973959
rs143956083
rs117715523
rs12257472
rs12774412
rs12244207
rs190000397
rs11191591
rs10883841
rs12261294
rs10786740
rs7917650
rs76858246
rs114373406
rs10786741
rs11191593
rs12240508
rs10786742
rs77602755
rs56168342
rs79237883
rs10883842
rs184211672
rs34747231
rs11191595
rs10786743
rs116821290
rs10748838
rs1163238
rs11191596
rs11191598
rs3758543
rs10786744
rs4917997
rs7077097
rs7077291
rs77420391
rs80084683
rs10883843
rs7091462
rs7075552
rs75580295
rs7092407
rs11191600
rs116979997
rs7920251
rs79780963
rs115952365
rs3087681
rs12774207
rs1141095
rs111622998
rs149363415
rs10748839
rs79179549
rs117569499
rs11191602
rs7095304
rs11191606
rs7100369
rs10786745
rs12571345
rs12784384
rs12414028
rs12247514
rs10883846
rs10883847
rs112913898
rs11191607
rs117375427
rs12774577
rs4307650
rs184796073
rs144453732
rs113816956
rs189401006
rs113642369
rs75075426
rs11191608
rs74757396
rs12259163
rs183908547
rs4917999
rs12256506
rs11191609
rs116931390
rs11191610
rs1163234
rs150790859
rs114803773
rs139155670
rs185522044
rs11818627
rs73353848
rs1750480
rs1773924
rs61870857
rs1163233
rs140552605
rs116990256
rs111703483
rs142416119
rs117469725
rs1773926
rs111817773
rs59807730
rs61509417
rs1630303
rs60068878
rs148583280
rs117418452
rs59963492
rs61256595
rs144810391
rs11191612
rs11522502
rs111668583
rs139424795
rs1807951
rs112574306
rs111750727
rs183293459
rs10883848
rs10748840
rs190474885
rs148198148
rs111230627
rs7916091
rs72846141
rs11191614
rs113361908
rs77664249
rs143583045
rs113987398
rs73353870
rs77521106
rs10786747
rs11191615
rs138417829
rs144826113
rs75680955
rs11599577
rs7923655
rs11817165
rs139527316
rs117162325
rs74780752
rs146962034
rs147575835
rs55939028
rs7922955
rs7922982
rs10883849
rs79850157
rs112359712
rs76448877
rs7073965
rs117361944
rs117717985
rs7082288
rs4917384
rs12253370
rs12761878
rs6584543
rs6584544
rs190707177
rs7916056
rs6584545
rs7894240
rs6584546
rs7913461
rs1891292
rs1891293
rs72846144
rs78384860
rs4917385
rs7903004
rs11591398
rs71471272
rs61746133
rs61869770
rs4917386
rs2506961
rs1712510
rs61869771
rs3121271
rs149318573
rs184995389
rs61869780
rs12359807
rs1628768
rs4918001
rs1712509
rs11522503
rs76215422
rs1163082
rs113174040
rs1163076
rs1163075
rs7903472
rs1163074
rs1163073
rs1163072
rs1163070
rs75708209
rs1163077
rs1163080
rs78352334
rs1163081
rs76957677
rs11191628
rs149076773
rs77344735
rs148386244
rs1712517
rs1712516
rs3123794
rs3123795
rs189353863
rs2153771
rs142707907
rs80020194
rs1163083
rs12360346
rs1163084
rs1163085
rs1163086
rs12355126
rs72846169
rs1163087
rs1163089
rs4918003
rs4918004
rs145147493
rs2487862
rs7076274
rs3740381
rs41287484
rs72846177
rs34440112
rs1063461
rs55996880
rs116887225
rs138203183
rs4293062
rs11191641
rs4293063
rs78100656
rs7917388
rs114225092
rs11191642
rs2030205
rs117476620
rs11191643
rs75182663
rs72846183
rs2008530
rs11191645
rs185629471
rs10883853
rs41287490
rs112940311
rs6584547
rs77328741
rs117870499
rs11191649
rs118129511
rs147124747
rs138538313
rs61350103
rs11191650
rs56060736
rs76695159
rs61869825
rs117848719
rs12220267
rs11191652
rs78742461
rs112186664
rs75890466
rs11191654
rs74693936
rs11191655
rs150787616
rs113555008
rs12268583
rs72846190
rs61869827
rs7093667
rs116935979
rs34158009
rs72846191
rs145263159
rs61869829
rs4420190
rs199802435
rs138123250
rs75383465
rs72846192
rs10883855
rs150766911
rs139834723
rs61869832
rs61869833
rs11191657
rs61869834
rs11191658
rs72846198
rs11191659
rs116120213
rs11191660
rs117502120
rs12258092
rs60388741
rs116889583
rs117294680
rs4918007
rs4917387
rs184129855
rs117927731
rs113210389
rs7921655
rs61869836
rs7074749
rs12770682
rs6584548
rs57963697
rs11191663
rs11191664
rs111968809
rs117974136
rs4311992
rs4319443
rs80112764
rs7900966
rs141158484
rs113528138
rs72847518
rs11191666
rs10883857
rs117715127
rs10883858
rs11191667
rs10883861
rs4918012
rs117008171
rs185088034
rs61869857
rs149562273
rs7905968
rs117582193
rs7894768
rs11191672
rs2176448
rs11191673
rs61869858
rs7099480
rs61871160
rs61871162
rs12414443
rs59744322
rs7093039
rs12770529
rs117222357
rs7911488
rs11191676
rs2292807
rs17735597
rs112278220
rs10786751
rs74966383
rs7076463
rs10883863
rs12414609
rs12413386
rs146715278
rs76903131
rs3740383
rs11191679
rs144027269
rs17735658
rs35499499
rs12219609
rs10883865
rs41287492
rs4918013
rs11191683
rs183347551
rs115545027
rs144259029
rs117968908
rs11591265
rs117532580
rs2271750
rs2271751
rs116616626
rs7894407
rs75371893
rs7089271
rs77206432
rs11598673
rs74646973
rs3740382
rs138873813
rs35435808
rs61751511
rs35615718
rs146848476
rs61871170
rs10883867
rs11191686
rs72847561
rs61871171
rs11191687
rs6584550
rs2863731
rs139044094
rs11191688
rs2986014
rs4917389
rs61871172
rs10883868
rs148760303
rs2986015
rs201767327
rs2281861
rs2281860
rs1536225
rs137929159
rs79478408
rs41302735
rs34354196
rs942900
rs7831
rs3740478
rs78629205
rs6580
rs2296513
rs17115660
rs114681462
rs148371916
rs2232659
rs11591832
rs10883869
rs11191692
rs729211
rs2986016
rs41287500
rs41287502
rs10883870
rs112298840
rs79433117
rs2986017
rs4918016
rs2986018
rs74465643
rs7096861
rs12252456
rs77171315
rs145687148
rs112639942
rs7920710
rs7921066
rs7900899
rs2986020
rs117457051
rs2986022
rs872818
rs2863732
rs2094120
rs2094119
rs149219533
rs755577
rs76666514
rs2986025
rs11191695
rs3014192
rs12768244
rs11191696
rs2986026
rs3014193
rs75797839
rs17736358
rs2986027
rs11191697
rs11191698
rs2986028
rs2986029
rs1409045
rs117507917
rs11191699
rs3014194
rs2986030
rs12259802
rs3014195
rs3014196
rs2986031
rs3014197
rs55925730
rs2986032
rs116874474
rs12784972
rs2986033
rs12761280
rs2986034
rs2986035
rs3014198
rs3014199
rs2860194
rs113627876
rs35394073
rs142395368
rs3014200
rs1555823
rs3014191
rs1980796
rs6584551
rs3014190
rs7092160
rs10786753
rs11191709
rs182632073
rs4918017
rs75970668
rs2863733
rs10786754
rs11191711
rs10883872
rs3014188
rs117930755
rs3014187
rs3014186
rs11191712
rs138286588
rs59578393
rs60933615
rs2986036
rs76043535
rs2986037
rs2986038
rs77935393
rs3014185
rs55853687
rs151004762
rs186759238
rs10883873
rs2986039
rs79937355
rs113993698
rs75320458
rs187979592
rs3014203
rs2986041
rs11191713
rs77871758
rs2986042
rs61871185
rs118177631
rs12764317
rs12263371
rs77508972
rs75044652
rs2986044
rs7071247
rs112020429
rs184524656
rs2986047
rs4918018
rs75844976
rs2986048
rs75713837
rs2986050
rs74395445
rs72848934
rs10883875
rs146912493
rs75106623
rs3014204
rs79268645
rs10748843
rs1536223
rs3736916
rs3014205
rs1536222
rs2986052
rs10883876
rs76312244
rs3014206
rs3014207
rs79593320
rs3014208
rs117368190
rs76384183
rs11191714
rs3014209
rs114011803
rs116998366
rs56212516
rs59551302
rs10883877
rs10883878
rs2986053
rs75010064
rs10786755
rs2986054
rs2986055
rs55817828
rs56336659
rs17737062
10:105270759_G_T
rs201153371
rs2281859
rs2281858
rs2986059
rs41287504
rs58843488
rs72848945
rs3014183
rs3014182
rs3014181
rs180934412
rs3740474
rs2860495
rs2148021
rs2986060
rs11813481
rs60012792
rs11191716
rs72848950
rs72848951
rs72848953
rs55693294
rs60217999
rs12252305
rs55771356
rs12781250
rs12268523
rs12268628
rs117290795
rs10786756
rs117567373
rs4917391
rs181384457
rs3014201
rs9419955
rs9419956
rs7080969
rs2902633
rs4918020
rs117162952
rs79039404
rs151323183
rs4918021
rs113411616
rs118069865
rs2863992
rs150827980
rs12268602
rs138301912
rs11492754
rs117458422
rs72848965
rs72848966
rs2208322
rs112373232
rs7069733
rs7088041
rs7088055
rs6584554
rs6584555
rs6584556
rs6584557
rs7904046
rs55833902
rs1884930
rs147758611
rs2002859
rs1884931
rs59576512
rs56758262
rs7894798
rs61871220
rs76996467
rs56397630
rs72848971
rs116907051
rs74154531
rs10883880
rs74154533
rs55928628
rs10883881
rs56077057
rs11191720
rs11191721
rs7920798
rs7893473
rs11817727
rs55911544
rs12414184
rs11191723
rs74154536
rs11593191
rs61871224
rs74154538
rs55706621
rs72848976
rs188727373
rs912889
rs7914871
rs912888
rs10786757
rs112250284
rs116999811
rs74154539
rs113378881
rs11191724
rs11599861
rs11597473
rs72848980
rs902992
rs6584559
rs56965730
rs61326925
rs12572965
rs72848984
rs60848348
rs2029672
rs112773164
rs11191727
rs10883882
rs149471933
rs12261058
rs7084783
rs61871257
rs56967738
rs12415501
rs10748844
rs10786758
rs7094488
rs10883883
rs17799455
rs11191729
rs11191730
rs11191731
rs12253987
rs11191732
rs60469668
rs117080365
rs1994837
rs7067666
rs74154544
rs7068081
rs12360357
rs10883884
rs12411463
rs10883885
rs74154547
rs74154548
rs3781370
rs151014021
rs11191733
rs1536224
rs3781367
rs10883886
rs11191734
rs77260060
rs12774610
rs11815048
rs11815073
rs1018014
rs7067892
rs1018013
rs7068070
rs4917392
rs4918024
rs11191736
rs11598047
rs4918025
rs902991
rs4918026
rs3781366
rs11191737
rs2236209
rs1047425
rs7100958
rs61872561
rs11191738
rs2047035
rs4917393
rs2840221
rs4918027
rs4917394
rs74154553
rs1853842
rs61606504
rs2236210
rs2236211
rs7918186
rs80351305
rs79220716
rs4918028
rs4917395
rs75053469
rs12217979
rs7079576
rs729952
rs902998
rs55758651
rs10879
rs41287510
rs4918029
rs17738042
rs72852215
rs10883887
rs11191740
rs7911638
rs9521
rs2281584
rs3824782
rs4918031
rs11191741
rs3740473
rs4917396
rs3740472
rs3740471
rs3781363
rs7088714
rs117387787
rs78609824
rs77662912
rs12255953
rs74154556
rs112238879
rs1565707
rs61151381
rs2281585
rs7907682
rs191017274
rs1884932
rs7901223
rs12243196
rs3781362
rs3781361
rs145978079
rs3824781
rs2281586
rs2281587
rs3781360
rs6584562
rs3781359
rs10883889
rs11191748
rs11191749
rs7095740
rs75577686
rs3781358
rs4918033
rs7913695
rs56033495
rs138997422
rs2131471
rs902997
rs902996
rs3824780
rs4918034
rs3781354
rs12415413
rs12416648
rs56984020
rs6584564
rs11191750
rs12415095
rs12415143
rs7084642
rs3781353
rs3781352
rs10883890
rs10883891
rs3781351
rs12359556
rs12220738
rs7917478
rs7902790
rs7918134
rs12256085
rs11191751
rs12258364
rs76664225
rs76084192
rs3824778
rs74154560
rs7900994
rs11598294
rs6584565
rs4918035
rs4917398
rs11191753
rs10883892
rs7910092
rs117813054
rs60203807
rs3781349
rs60145709
rs4918036
rs7898267
rs34241369
rs10748845
rs3824777
rs3781347
rs9665523
rs9665531
rs10748846
rs141881003
rs7100298
rs61870170
rs67220558
rs2902634
rs7475602
rs880868
rs880869
rs140138650
rs880549
```
