## Supplementary material for "Characterization of shared and ancestry-specific signals driving complex traits using multi-ancestry fine-mapping": s1.afreq

```
#CHROM	ID	REF	ALT	ALT_FREQS	OBS_CT
10	rs10786658	A	T	0.606362	1006
10	rs184937050	C	A	0.0149105	1006
10	rs12569597	T	C	0.193837	1006
10	rs140096730	C	T	0.00894632	1006
10	rs7077949	T	A	0.254473	1006
10	rs150216483	C	T	0.0149105	1006
10	rs34642364	G	A	0.280318	1006
10	rs35205878	G	A	0.280318	1006
10	rs4919606	C	G	0.629225	1006
10	rs117032925	C	A	0.0238569	1006
10	rs145562410	T	C	0.0646123	1006
10	rs118059379	A	G	0.0318091	1006
10	rs115614611	G	A	0.0705765	1006
10	rs142365643	C	T	0.0109344	1006
10	rs17777931	A	G	0.0616302	1006
10	rs17777943	G	A	0.0765408	1006
10	rs10883701	G	A	0.2833	1006
10	rs60082283	C	T	0.0298211	1006
10	rs10883702	C	T	0.191849	1006
10	rs6584467	G	A	0.629225	1006
10	rs138616846	T	C	0.027833	1006
10	rs11191170	A	G	0.280318	1006
10	rs138649138	C	T	0.0198807	1006
10	rs17778015	C	T	0.0616302	1006
10	rs184511792	T	G	0.0149105	1006
10	rs5003331	G	A	0.280318	1006
10	rs7901209	A	C	0.59841	1006
10	rs59543819	T	C	0.319085	1006
10	rs72844686	A	G	0.0437376	1006
10	rs79048848	G	A	0.0626243	1006
10	rs4291608	A	G	0.630219	1006
10	rs188470892	G	A	0.0427435	1006
10	rs7094764	C	A	0.195825	1006
10	rs11191173	C	T	0.0218688	1006
10	rs11191174	A	G	0.59841	1006
10	rs118165209	G	A	0.0626243	1006
10	rs61873629	T	C	0.0616302	1006
10	rs11191175	T	A	0.0248509	1006
10	rs9664207	T	C	0.191849	1006
10	rs140043141	T	C	0.0198807	1006
10	rs10883703	T	C	0.189861	1006
10	rs76777914	G	A	0.0328032	1006
10	rs61873630	T	C	0.0616302	1006
10	rs7079478	C	T	0.0626243	1006
10	rs142145589	G	A	0.121272	1006
10	rs6584469	T	C	0.59841	1006
10	rs2902541	T	A	0.599404	1006
10	rs7350429	A	G	0.280318	1006
10	rs41314499	A	T	0.0159046	1006
10	rs186208663	G	A	0.0129225	1006
10	rs79678253	A	C	0.0208748	1006
10	rs11191183	A	G	0.0198807	1006
10	rs150492750	A	G	0.0208748	1006
10	rs41291494	T	C	0.0616302	1006
10	rs56407876	G	C	0.121272	1006
10	rs117692115	T	A	0.0377734	1006
10	rs61873633	T	A	0.0616302	1006
10	rs78771842	G	T	0.0616302	1006
10	rs12415071	C	T	0.109344	1006
10	rs6584470	C	G	0.59841	1006
10	rs61873634	A	G	0.0616302	1006
10	rs11191184	A	C	0.0208748	1006
10	rs61873635	G	C	0.0616302	1006
10	rs146637621	T	C	0.0427435	1006
10	rs142944618	T	C	0.0119284	1006
10	rs61873636	G	T	0.0616302	1006
10	rs74632883	A	G	0.0228628	1006
10	rs7905021	T	C	0.192843	1006
10	rs7923764	G	A	0.192843	1006
10	rs61873637	C	T	0.0139165	1006
10	rs142984697	C	T	0.0198807	1006
10	rs61873638	A	G	0.0616302	1006
10	rs7907237	T	G	0.254473	1006
10	rs61873639	G	A	0.0616302	1006
10	rs10883705	A	C	0.191849	1006
10	rs61873640	A	G	0.125249	1006
10	rs4635021	C	T	0.0149105	1006
10	rs148063779	G	A	0.0149105	1006
10	rs112337625	G	A	0.0616302	1006
10	rs11191189	A	G	0.279324	1006
10	rs61873641	G	A	0.0616302	1006
10	rs61873642	C	T	0.0149105	1006
10	rs35433055	A	G	0.028827	1006
10	rs1364	T	C	0.0616302	1006
10	rs12413996	C	T	0.111332	1006
10	rs11191190	C	T	0.253479	1006
10	rs78338467	T	C	0.0228628	1006
10	rs11191191	G	A	0.170974	1006
10	rs11191192	T	G	0.254473	1006
10	rs117368605	C	G	0.0347913	1006
10	rs11191193	A	G	0.342942	1006
10	rs80200333	C	G	0.0427435	1006
10	rs34516258	G	A	0.109344	1006
10	rs7086516	T	C	0.259443	1006
10	rs61873643	C	A	0.0188867	1006
10	rs146761139	C	T	0.0626243	1006
10	rs139965762	T	A	0.0497018	1006
10	rs9730825	A	G	0.192843	1006
10	rs61873644	G	A	0.0616302	1006
10	rs6584475	C	G	0.59841	1006
10	rs11191195	C	A	0.192843	1006
10	rs11191196	G	A	0.280318	1006
10	rs17700149	A	G	0.0616302	1006
10	rs72844697	G	T	0.0347913	1006
10	rs117217505	C	T	0.05666	1006
10	rs12572110	G	A	0.192843	1006
10	rs11191199	T	A	0.0864811	1006
10	rs7905680	A	G	0.192843	1006
10	rs117883100	G	C	0.0576541	1006
10	rs77707352	C	T	0.0616302	1006
10	rs67497633	G	A	0.171968	1006
10	rs61873647	A	G	0.0188867	1006
10	rs72844701	A	G	0.027833	1006
10	rs73344830	A	G	0.601392	1006
10	rs61873648	C	T	0.0626243	1006
10	rs61873649	C	T	0.0616302	1006
10	rs61873650	C	T	0.0616302	1006
10	rs34761644	T	C	0.173956	1006
10	rs180873833	A	G	0.0387674	1006
10	rs61873653	G	A	0.0387674	1006
10	rs149647905	C	T	0.0308151	1006
10	rs2786847	A	G	0.601392	1006
10	rs11191203	C	T	0.170974	1006
10	rs115845612	G	A	0.0616302	1006
10	rs3737243	G	A	0.109344	1006
10	rs3816	T	G	0.191849	1006
10	rs41291496	T	C	0.0139165	1006
10	rs61873654	A	G	0.0626243	1006
10	rs34915952	C	T	0.028827	1006
10	rs57685140	C	T	0.254473	1006
10	rs111783873	T	C	0.0208748	1006
10	rs11191205	G	A	0.164016	1006
10	rs118091174	G	A	0.0576541	1006
10	rs10883708	C	A	0.198807	1006
10	rs11191206	G	C	0.45825	1006
10	rs12783374	G	A	0.262425	1006
10	rs72845603	T	C	0.0337972	1006
10	rs11191208	G	A	0.186879	1006
10	rs12572842	C	T	0.205765	1006
10	rs61873655	C	T	0.0785288	1006
10	rs11598489	C	T	0.0347913	1006
10	rs72845605	G	A	0.0377734	1006
10	rs12776071	G	A	0.264414	1006
10	rs12776515	G	A	0.264414	1006
10	rs117364866	A	G	0.0387674	1006
10	rs191216969	C	T	0.00596421	1006
10	rs6584479	A	G	0.722664	1006
10	rs7076838	C	T	0.0178926	1006
10	rs138338332	G	A	0.185885	1006
10	rs2485630	A	G	0.743539	1006
10	rs67771234	T	G	0.272366	1006
10	rs34848795	C	T	0.0785288	1006
10	rs77361397	G	A	0.0188867	1006
10	rs3122367	C	G	0.743539	1006
10	rs7090600	A	G	0.722664	1006
10	rs58642005	A	G	0.185885	1006
10	rs61873658	C	A	0.185885	1006
10	rs72845610	C	G	0.0377734	1006
10	rs188740252	C	T	0.0109344	1006
10	rs561909604	G	T	0.0119284	1006
10	rs12781020	G	A	0.0904573	1006
10	rs61873659	C	T	0.0616302	1006
10	rs61874760	C	T	0.0616302	1006
10	rs61874761	C	T	0.0636183	1006
10	rs138055405	G	T	0.0168986	1006
10	rs192264025	G	C	0.0377734	1006
10	rs3930291	G	A	0.335984	1006
10	rs145970014	G	A	0.0457256	1006
10	rs11191211	A	G	0.0666004	1006
10	rs12782139	C	T	0.294235	1006
10	rs7074287	G	A	0.0178926	1006
10	rs9420867	G	A	0.359841	1006
10	rs12415256	C	A	0.294235	1006
10	rs4919609	G	A	0.734592	1006
10	rs28810078	G	A	0.0119284	1006
10	rs146191686	C	T	0.0178926	1006
10	rs7079575	G	A	0.209742	1006
10	rs117289106	C	T	0.028827	1006
10	rs76480121	C	T	0.0139165	1006
10	rs117034449	G	A	0.026839	1006
10	rs6584482	T	C	0.209742	1006
10	rs76912826	C	A	0.0894632	1006
10	rs6584483	T	C	0.210736	1006
10	rs12411387	C	T	0.296223	1006
10	rs10883709	A	C	0.209742	1006
10	rs11191215	G	A	0.0159046	1006
10	rs12267336	G	C	0.21173	1006
10	rs61874764	G	C	0.0656064	1006
10	rs2152903	T	C	0.0178926	1006
10	rs61874765	T	G	0.0656064	1006
10	rs12413069	T	C	0.295229	1006
10	rs74153093	A	C	0.0656064	1006
10	rs77850387	G	A	0.0218688	1006
10	rs144145554	G	A	0.0178926	1006
10	rs1046399	G	A	0.0178926	1006
10	rs117131154	G	A	0.0168986	1006
10	rs78325172	C	T	0.0318091	1006
10	rs56892378	C	A	0.0159046	1006
10	rs140353411	C	T	0.027833	1006
10	rs113322228	C	T	0.0159046	1006
10	rs59485115	A	T	0.0656064	1006
10	rs2786843	T	C	0.0656064	1006
10	rs872568	C	A	0.0656064	1006
10	rs149599986	G	A	0.0218688	1006
10	rs144266522	A	C	0.0198807	1006
10	rs12414659	G	A	0.0377734	1006
10	rs72845615	C	T	0.0337972	1006
10	rs35366855	C	G	0.119284	1006
10	rs76998820	T	C	0.0666004	1006
10	rs61874767	G	A	0.0646123	1006
10	rs76904484	G	A	0.0188867	1006
10	rs2786846	T	C	0.786282	1006
10	rs137885916	G	T	0.0646123	1006
10	rs61874768	G	T	0.156064	1006
10	rs12768433	G	A	0.28827	1006
10	rs78982260	G	A	0.0526839	1006
10	rs61874770	G	A	0.0656064	1006
10	rs11818657	T	G	0.0656064	1006
10	rs11817639	G	A	0.0656064	1006
10	rs7909249	C	T	0.0168986	1006
10	rs147573604	C	T	0.0656064	1006
10	rs188013740	A	G	0.0188867	1006
10	rs10883710	T	C	0.415507	1006
10	rs58318047	G	A	0.0656064	1006
10	rs61874811	T	C	0.0656064	1006
10	rs58956334	G	A	0.0656064	1006
10	rs58720649	G	A	0.0656064	1006
10	rs138946258	G	A	0.0188867	1006
10	rs61874814	C	G	0.0656064	1006
10	rs148089364	C	T	0.0666004	1006
10	rs78624786	C	G	0.0666004	1006
10	rs58404147	G	T	0.0656064	1006
10	rs139602993	G	C	0.0168986	1006
10	rs116902323	G	A	0.0318091	1006
10	rs60486974	G	A	0.0656064	1006
10	rs60422394	G	A	0.0656064	1006
10	rs12781848	C	T	0.289264	1006
10	rs11819083	C	G	0.0656064	1006
10	rs2815401	C	T	0.851889	1006
10	rs2815402	C	G	0.442346	1006
10	rs148292798	G	T	0.0198807	1006
10	rs77705593	A	T	0.0666004	1006
10	rs34756593	G	T	0.0159046	1006
10	rs2815403	T	G	0.852883	1006
10	rs75709864	G	T	0.0586481	1006
10	rs4917960	G	C	0.442346	1006
10	rs4919611	C	A	0.857853	1006
10	rs143908692	C	T	0.0208748	1006
10	rs17114381	C	T	0.0168986	1006
10	rs58346762	C	A	0.0656064	1006
10	rs7092737	C	G	0.0656064	1006
10	rs61731871	G	A	0.0656064	1006
10	rs73344859	C	T	0.0168986	1006
10	rs117812420	G	C	0.0139165	1006
10	rs61874821	G	A	0.0656064	1006
10	rs4919613	A	G	0.791252	1006
10	rs118161359	G	A	0.026839	1006
10	rs34169738	C	T	0.0178926	1006
10	rs10509755	C	T	0.0646123	1006
10	rs3740405	G	A	0.415507	1006
10	rs140075121	T	C	0.0248509	1006
10	rs56412442	A	T	0.0238569	1006
10	rs17114397	C	G	0.0646123	1006
10	rs17114401	C	T	0.0168986	1006
10	rs61874823	C	T	0.0178926	1006
10	rs17114406	G	A	0.0646123	1006
10	rs11818183	C	T	0.0646123	1006
10	rs61874824	A	G	0.0656064	1006
10	rs35340483	G	A	0.0894632	1006
10	rs17114409	T	G	0.0646123	1006
10	rs1049455	T	C	0.0815109	1006
10	rs1049466	G	C	0.0646123	1006
10	rs7897	G	T	0.464215	1006
10	rs117963079	A	G	0.0218688	1006
10	rs7898913	G	A	0.0666004	1006
10	rs145566315	G	A	0.0586481	1006
10	rs7902393	A	G	0.393638	1006
10	rs12768561	C	T	0.305169	1006
10	rs146075765	C	A	0.0228628	1006
10	rs17779355	G	A	0.0666004	1006
10	rs1887636	A	G	0.377734	1006
10	rs17114416	G	C	0.0675944	1006
10	rs7068663	C	T	0.0675944	1006
10	rs7072336	C	T	0.488072	1006
10	rs11191226	G	T	0.222664	1006
10	rs142092325	C	T	0.0447316	1006
10	rs4917962	G	T	0.114314	1006
10	rs4919614	C	A	0.488072	1006
10	rs61874825	G	C	0.355865	1006
10	rs7900590	T	C	0.921471	1006
10	rs7915239	A	G	0.131213	1006
10	rs12769793	T	C	0.272366	1006
10	rs12763521	G	C	0.28827	1006
10	rs60829629	G	T	0.0675944	1006
10	rs12256081	C	T	0.0695825	1006
10	rs12771291	T	C	0.28827	1006
10	rs6584485	C	T	0.819085	1006
10	rs61874827	C	G	0.0188867	1006
10	rs74501892	C	T	0.0168986	1006
10	rs149372424	C	T	0.0168986	1006
10	rs11191236	G	C	0.186879	1006
10	rs10883712	G	T	0.605368	1006
10	rs11598856	G	A	0.245527	1006
10	rs142978166	C	G	0.0318091	1006
10	rs7903729	A	G	0.473161	1006
10	rs75398587	C	G	0.0666004	1006
10	rs146302280	T	C	0.0397614	1006
10	rs116902041	C	T	0.0924453	1006
10	rs71496537	G	T	0.244533	1006
10	rs79700290	A	G	0.0168986	1006
10	rs74885355	T	C	0.0168986	1006
10	rs11191238	C	T	0.0944334	1006
10	rs117049458	C	T	0.0238569	1006
10	rs35523291	G	A	0.244533	1006
10	rs78953942	G	C	0.0168986	1006
10	rs117219521	G	A	0.0457256	1006
10	rs11593898	T	C	0.244533	1006
10	rs10883714	C	A	0.340954	1006
10	rs11594623	T	C	0.244533	1006
10	rs10883715	C	T	0.209742	1006
10	rs149992817	A	T	0.026839	1006
10	rs1887637	A	G	0.473161	1006
10	rs11527908	A	G	0.214712	1006
10	rs11599734	C	G	0.454274	1006
10	rs76637321	A	G	0.0228628	1006
10	rs10450406	C	G	0.0168986	1006
10	rs142440091	C	T	0.0228628	1006
10	rs144366339	A	C	0.0149105	1006
10	rs147506742	G	A	0.0258449	1006
10	rs75358084	A	G	0.0168986	1006
10	rs10883717	T	C	0.143141	1006
10	rs12773990	G	A	0.0248509	1006
10	rs72845627	G	A	0.0337972	1006
10	rs139387233	A	G	0.0149105	1006
10	rs35213151	G	A	0.176938	1006
10	rs10883718	G	A	0.141153	1006
10	rs111960942	C	T	0.0337972	1006
10	rs72845629	G	A	0.132207	1006
10	rs112725446	C	T	0.0168986	1006
10	rs6584487	A	C	0.814115	1006
10	rs10883719	T	C	0.140159	1006
10	rs11599295	T	A	0.176938	1006
10	rs11191240	T	A	0.338966	1006
10	rs61874833	G	A	0.0188867	1006
10	rs186552424	C	T	0.0168986	1006
10	rs73344887	T	C	0.0168986	1006
10	rs188294992	C	T	0.0178926	1006
10	rs75079151	A	G	0.0367793	1006
10	rs11191242	T	C	0.474155	1006
10	rs7083450	C	T	0.813121	1006
10	rs116093870	T	C	0.0685885	1006
10	rs188189333	A	G	0.00994036	1006
10	rs61874851	G	T	0.0188867	1006
10	rs1410416	C	T	0.460239	1006
10	rs10748816	G	A	0.473161	1006
10	rs10748817	C	G	0.474155	1006
10	rs36103207	G	A	0.0407555	1006
10	rs10786662	G	C	0.535785	1006
10	rs2281983	G	A	0.597416	1006
10	rs1854291	T	C	0.597416	1006
10	rs140312320	G	A	0.0675944	1006
10	rs7923183	A	G	0.59841	1006
10	rs3758553	C	T	0.597416	1006
10	rs3758552	T	C	0.59841	1006
10	rs11191243	G	A	0.184891	1006
10	rs3808938	C	G	0.59841	1006
10	rs733283	A	T	0.597416	1006
10	rs7910399	C	T	0.0646123	1006
10	rs7913991	A	T	0.0646123	1006
10	rs1541047	C	T	0.595427	1006
10	rs4919620	A	G	0.597416	1006
10	rs4919621	A	T	0.596421	1006
10	rs77886504	G	A	0.0238569	1006
10	rs117589665	A	G	0.0675944	1006
10	rs9664049	C	T	0.595427	1006
10	rs112009583	C	T	0.0168986	1006
10	rs3758551	A	G	0.595427	1006
10	rs140708847	G	C	0.0337972	1006
10	rs138724629	C	G	0.0168986	1006
10	rs3758549	G	A	0.201789	1006
10	rs78221767	T	G	0.0685885	1006
10	rs138223683	C	G	0.0258449	1006
10	rs1541046	G	A	0.595427	1006
10	rs2296887	T	C	0.116302	1006
10	rs72845640	T	C	0.0337972	1006
10	rs7080055	A	C	0.597416	1006
10	rs4244350	G	A	0.595427	1006
10	rs4244351	G	C	0.595427	1006
10	rs11597939	C	A	0.214712	1006
10	rs7913281	A	G	0.145129	1006
10	rs113189494	C	G	0.0586481	1006
10	rs7093928	G	A	0.387674	1006
10	rs10883720	G	C	0.145129	1006
10	rs78909007	A	G	0.0168986	1006
10	rs11594344	A	G	0.0337972	1006
10	rs7898499	C	T	0.0168986	1006
10	rs61874852	G	A	0.0646123	1006
10	rs11191245	T	C	0.596421	1006
10	rs4919622	T	C	0.597416	1006
10	rs4919623	G	C	0.595427	1006
10	rs75059264	C	G	0.0337972	1006
10	rs74501283	T	C	0.0685885	1006
10	rs10748818	A	G	0.11829	1006
10	rs61874853	C	T	0.0646123	1006
10	rs7916262	G	T	0.595427	1006
10	rs187432878	C	T	0.0109344	1006
10	rs10736156	C	A	0.811133	1006
10	rs75857566	A	G	0.027833	1006
10	rs4919624	A	G	0.191849	1006
10	rs17094517	G	C	0.0168986	1006
10	rs772031	A	G	0.811133	1006
10	rs17114427	G	A	0.0467197	1006
10	rs117487334	C	T	0.0457256	1006
10	rs772030	C	T	0.420477	1006
10	rs2479555	A	G	0.404573	1006
10	rs12569901	C	G	0.122266	1006
10	rs111596223	C	T	0.0427435	1006
10	rs2479552	C	A	0.399602	1006
10	rs1628530	A	C	0.130219	1006
10	rs772018	T	C	0.403579	1006
10	rs139997466	G	C	0.0318091	1006
10	rs2479551	G	A	0.402584	1006
10	rs772016	T	C	0.403579	1006
10	rs2485371	T	C	0.402584	1006
10	rs34309160	C	T	0.0705765	1006
10	rs2479550	A	G	0.111332	1006
10	rs772022	G	A	0.402584	1006
10	rs812799	G	A	0.403579	1006
10	rs772021	T	A	0.403579	1006
10	rs61874855	G	A	0.0646123	1006
10	rs111409433	C	T	0.0178926	1006
10	rs78644554	T	C	0.0367793	1006
10	rs11191251	G	A	0.00894632	1006
10	rs75845365	T	G	0.0168986	1006
10	rs61874856	A	G	0.0646123	1006
10	rs72845653	G	A	0.0337972	1006
10	rs7902537	G	A	0.0168986	1006
10	rs17114433	A	G	0.0168986	1006
10	rs12779689	G	T	0.17495	1006
10	rs72845655	A	G	0.0198807	1006
10	rs12782556	C	G	0.177932	1006
10	rs80221737	C	T	0.0168986	1006
10	rs17707508	G	T	0.213718	1006
10	rs2485374	G	A	0.403579	1006
10	rs117016725	A	T	0.0387674	1006
10	rs2485375	C	T	0.403579	1006
10	rs2485376	G	A	0.403579	1006
10	rs112286091	A	G	0.0168986	1006
10	rs61874857	G	T	0.0188867	1006
10	rs1081655	C	T	0.403579	1006
10	rs139540800	T	G	0.0238569	1006
10	rs147560808	C	T	0.0168986	1006
10	rs77616533	A	G	0.121272	1006
10	rs772033	A	G	0.404573	1006
10	rs11598473	G	A	0.17495	1006
10	rs772032	C	T	0.404573	1006
10	rs71471241	T	C	0.120278	1006
10	rs2246775	A	C	0.404573	1006
10	rs2479548	G	T	0.404573	1006
10	rs78060343	G	A	0.0367793	1006
10	rs2485378	A	G	0.404573	1006
10	rs11191252	G	C	0.144135	1006
10	rs78385669	G	T	0.0159046	1006
10	rs1796765	C	T	0.403579	1006
10	rs12355584	G	A	0.144135	1006
10	rs772014	A	G	0.420477	1006
10	rs772012	A	G	0.403579	1006
10	rs11591372	C	T	0.17495	1006
10	rs10786663	A	G	0.213718	1006
10	rs772010	C	G	0.403579	1006
10	rs796427	C	A	0.403579	1006
10	rs11592582	G	A	0.17495	1006
10	rs146848699	G	C	0.0308151	1006
10	rs11191253	A	T	0.121272	1006
10	rs772008	A	G	0.404573	1006
10	rs17707795	G	A	0.0178926	1006
10	rs79468648	A	T	0.0258449	1006
10	rs78059814	A	G	0.0168986	1006
10	rs72845660	C	G	0.213718	1006
10	rs772029	T	C	0.402584	1006
10	rs72845661	C	T	0.0308151	1006
10	rs34673678	C	G	0.132207	1006
10	rs772027	T	A	0.404573	1006
10	rs12771352	G	T	0.132207	1006
10	rs60154233	A	G	0.212724	1006
10	rs772026	T	G	0.404573	1006
10	rs772025	T	C	0.404573	1006
10	rs772024	T	C	0.404573	1006
10	rs772023	G	A	0.404573	1006
10	rs113932897	T	C	0.0168986	1006
10	rs17780667	G	A	0.214712	1006
10	rs144625846	A	G	0.121272	1006
10	rs77041839	G	A	0.0675944	1006
10	rs138505789	T	C	0.0149105	1006
10	rs2993089	G	C	0.403579	1006
10	rs111763328	A	C	0.0168986	1006
10	rs56115161	C	A	0.403579	1006
10	rs4919626	T	C	0.190855	1006
10	rs12763439	A	G	0.176938	1006
10	rs117779480	C	T	0.0675944	1006
10	rs72845663	C	T	0.402584	1006
10	rs11191257	C	A	0.00894632	1006
10	rs113676575	T	C	0.0586481	1006
10	rs4919627	C	T	0.144135	1006
10	rs12772375	T	G	0.60338	1006
10	rs78531123	G	A	0.0675944	1006
10	rs12779853	T	C	0.176938	1006
10	rs10444022	A	G	0.122266	1006
10	rs112753219	T	C	0.189861	1006
10	rs945781	C	T	0.143141	1006
10	rs75805294	G	A	0.026839	1006
10	rs12781714	G	A	0.175944	1006
10	rs117929568	A	T	0.0367793	1006
10	rs72845666	A	G	0.0337972	1006
10	rs10128212	T	G	0.210736	1006
10	rs10128114	C	T	0.210736	1006
10	rs114927933	C	T	0.0636183	1006
10	rs17780834	A	T	0.0675944	1006
10	rs149374039	A	G	0.027833	1006
10	rs113398790	C	T	0.0168986	1006
10	rs112901907	C	G	0.188867	1006
10	rs147752262	G	A	0.0168986	1006
10	rs11191264	A	T	0.189861	1006
10	rs56223674	A	T	0.0328032	1006
10	rs11814894	G	A	0.405567	1006
10	rs141844044	G	A	0.0198807	1006
10	rs144553084	A	C	0.0168986	1006
10	rs35000717	G	A	0.120278	1006
10	rs56164723	T	C	0.0367793	1006
10	rs11191265	G	A	0.121272	1006
10	rs4331020	G	A	0.404573	1006
10	rs181476741	G	T	0.0149105	1006
10	rs112560636	C	T	0.0874751	1006
10	rs11597024	T	C	0.133201	1006
10	rs78958848	G	C	0.0328032	1006
10	rs72845670	T	C	0.421471	1006
10	rs79356410	C	T	0.0685885	1006
10	rs141298180	T	C	0.0168986	1006
10	rs11191266	G	A	0.0168986	1006
10	rs1977720	A	G	0.21173	1006
10	rs11191267	T	C	0.403579	1006
10	rs945779	A	G	0.0168986	1006
10	rs3802681	T	C	0.403579	1006
10	rs3802680	C	T	0.209742	1006
10	rs11191268	G	A	0.0367793	1006
10	rs3802678	A	T	0.213718	1006
10	rs10786665	T	C	0.403579	1006
10	rs11592574	T	C	0.178926	1006
10	rs139083944	T	A	0.027833	1006
10	rs41293034	C	T	0.0238569	1006
10	rs76633616	T	C	0.0685885	1006
10	rs41293036	G	C	0.027833	1006
10	rs75796566	G	A	0.0367793	1006
10	rs11191269	C	G	0.189861	1006
10	rs117104675	C	A	0.0318091	1006
10	rs142823189	C	T	0.00994036	1006
10	rs1890060	A	G	0.214712	1006
10	rs61875777	G	T	0.0188867	1006
10	rs12354486	C	G	0.189861	1006
10	rs113786772	C	T	0.0168986	1006
10	rs11191270	C	T	0.190855	1006
10	rs80282642	C	T	0.0168986	1006
10	rs147857323	C	T	0.0139165	1006
10	rs2273555	G	A	0.577535	1006
10	rs3977758	G	C	0.209742	1006
10	rs12572826	A	G	0.144135	1006
10	rs77733074	C	T	0.0168986	1006
10	rs147874624	C	T	0.027833	1006
10	rs150990327	A	G	0.0129225	1006
10	rs150136542	T	G	0.0188867	1006
10	rs61873660	C	T	0.0626243	1006
10	rs11191274	G	A	0.121272	1006
10	rs112809254	C	T	0.0168986	1006
10	rs3781295	G	A	0.387674	1006
10	rs1057050	G	A	0.0685885	1006
10	rs41293040	G	A	0.0178926	1006
10	rs76151100	C	T	0.0168986	1006
10	rs11191275	C	T	0.122266	1006
10	rs59791256	T	C	0.0178926	1006
10	rs72845675	T	C	0.0337972	1006
10	rs149637602	G	A	0.122266	1006
10	rs12360253	G	C	0.142147	1006
10	rs115039829	A	C	0.0606362	1006
10	rs72845686	C	T	0.187873	1006
10	rs12360330	C	T	0.128231	1006
10	rs56238324	C	G	0.356859	1006
10	rs7076748	G	C	0.251491	1006
10	rs111415964	A	G	0.0168986	1006
10	rs1538081	C	A	0.250497	1006
10	rs2145308	T	C	0.356859	1006
10	rs1005044	C	A	0.356859	1006
10	rs12765135	T	C	0.0347913	1006
10	rs117715797	C	T	0.0178926	1006
10	rs12769316	G	A	0.17992	1006
10	rs12772374	A	G	0.178926	1006
10	rs7897947	T	G	0.188867	1006
10	rs4919632	C	T	0.982107	1006
10	rs45487496	C	A	0.0218688	1006
10	rs3740418	C	G	0.357853	1006
10	rs11574849	G	A	0.0596421	1006
10	rs11574851	C	T	0.0467197	1006
10	rs72845693	G	A	0.00795229	1006
10	rs11191279	C	T	0.00994036	1006
10	rs11574852	A	C	0.0457256	1006
10	rs41287457	A	G	0.0606362	1006
10	rs11574853	T	A	0.0168986	1006
10	rs7077329	T	C	0.634195	1006
10	rs41371753	A	C	0.0178926	1006
10	rs1056890	G	A	0.354871	1006
10	rs41287458	T	A	0.0258449	1006
10	rs11191283	G	A	0.356859	1006
10	rs10786666	G	A	0.687873	1006
10	rs11191284	G	C	0.205765	1006
10	rs41287460	G	A	0.0616302	1006
10	rs113136188	C	T	0.0427435	1006
10	rs3781292	G	A	0.313121	1006
10	rs3781291	T	G	0.310139	1006
10	rs148337160	T	C	0.0685885	1006
10	rs75779120	G	A	0.0586481	1006
10	rs77389536	T	C	0.196819	1006
10	rs148440547	G	T	0.0705765	1006
10	rs72845694	C	T	0.355865	1006
10	rs12260430	T	C	0.187873	1006
10	rs55970842	C	A	0.196819	1006
10	rs78145470	C	T	0.0168986	1006
10	rs2282295	G	A	0.0904573	1006
10	rs79931565	A	G	0.0675944	1006
10	rs117436403	C	T	0.0159046	1006
10	rs140374940	C	T	0.0328032	1006
10	rs56384670	C	A	0.209742	1006
10	rs111522958	G	C	0.0168986	1006
10	rs76302201	G	C	0.0616302	1006
10	rs1044476	G	A	0.146123	1006
10	rs12778231	T	C	0.178926	1006
10	rs41287462	G	A	0.209742	1006
10	rs11597439	C	G	0.355865	1006
10	rs11593146	A	G	0.356859	1006
10	rs11594302	A	G	0.177932	1006
10	rs72845696	C	T	0.210736	1006
10	rs6584499	G	T	0.65507	1006
10	rs61873665	G	A	0.0616302	1006
10	rs78678650	G	A	0.0168986	1006
10	rs1409313	T	C	0.811133	1006
10	rs12415921	G	T	0.190855	1006
10	rs1409312	C	T	0.810139	1006
10	rs9665587	C	A	0.214712	1006
10	rs11592718	T	C	0.181909	1006
10	rs7921010	G	T	0.191849	1006
10	rs1572531	T	C	0.810139	1006
10	rs1572530	G	A	0.214712	1006
10	rs148855837	C	T	0.0159046	1006
10	rs7894593	G	A	0.0616302	1006
10	rs1536309	A	G	0.387674	1006
10	rs78170991	A	G	0.0238569	1006
10	rs12780386	C	T	0.197813	1006
10	rs72845701	A	G	0.134195	1006
10	rs7896542	T	C	0.0626243	1006
10	rs74606364	G	A	0.0695825	1006
10	rs117793008	A	G	0.0695825	1006
10	rs9731547	G	C	0.0626243	1006
10	rs112291536	C	T	0.0188867	1006
10	rs11191286	C	T	0.210736	1006
10	rs12776002	A	T	0.16998	1006
10	rs144487702	G	A	0.0178926	1006
10	rs140335393	C	T	0.026839	1006
10	rs150344656	C	T	0.0188867	1006
10	rs11599868	A	G	0.197813	1006
10	rs11191288	C	T	0.328032	1006
10	rs11597058	A	G	0.197813	1006
10	rs7086205	C	T	0.83002	1006
10	rs2863707	T	C	0.124254	1006
10	rs2863708	C	A	0.813121	1006
10	rs6584500	A	G	0.813121	1006
10	rs56940532	T	C	0.0596421	1006
10	rs61873698	C	T	0.0626243	1006
10	rs927821	C	A	0.813121	1006
10	rs117305908	C	T	0.026839	1006
10	rs4919637	C	G	0.813121	1006
10	rs2281878	C	A	0.210736	1006
10	rs3740417	G	C	0.0695825	1006
10	rs74979525	G	T	0.0168986	1006
10	rs11191291	C	T	0.192843	1006
10	rs1571003	A	T	0.241551	1006
10	rs3929747	C	T	0.241551	1006
10	rs150098322	T	C	0.128231	1006
10	rs4919638	T	G	0.0656064	1006
10	rs79247559	T	G	0.0168986	1006
10	rs1064072	C	G	0.252485	1006
10	rs1133932	A	G	0.0944334	1006
10	rs74153155	C	T	0.250497	1006
10	rs77516398	G	T	0.250497	1006
10	rs4919639	C	G	0.0666004	1006
10	rs112968127	C	A	0.145129	1006
10	rs59474492	C	T	0.0606362	1006
10	rs4919640	C	T	0.201789	1006
10	rs7094906	A	G	0.235586	1006
10	rs4919641	T	G	0.934394	1006
10	rs35332469	T	C	0.423459	1006
10	rs77060053	A	G	0.147117	1006
10	rs113345097	G	A	0.135189	1006
10	rs12240453	C	A	0.0248509	1006
10	rs10786667	T	C	0.489066	1006
10	rs190697053	T	C	0.0168986	1006
10	rs56254970	A	G	0.489066	1006
10	rs76085620	T	C	0.0397614	1006
10	rs7075281	C	A	0.299205	1006
10	rs4917968	C	T	0.17495	1006
10	rs17114534	T	C	0.180915	1006
10	rs11191293	A	G	0.506958	1006
10	rs35637354	A	C	0.247515	1006
10	rs4919643	G	C	0.177932	1006
10	rs116912499	C	G	0.0258449	1006
10	rs12570201	T	C	0.570577	1006
10	rs12573502	G	A	0.028827	1006
10	rs7342070	T	C	0.571571	1006
10	rs7341995	G	A	0.563618	1006
10	rs55932369	C	T	0.0437376	1006
10	rs11591780	C	G	0.519881	1006
10	rs148990403	A	G	0.0119284	1006
10	rs10883723	T	C	0.305169	1006
10	rs11191294	T	G	0.304175	1006
10	rs11592299	G	A	0.197813	1006
10	rs1984795	C	T	0.560636	1006
10	rs118028082	G	A	0.0715706	1006
10	rs2015583	A	G	0.562624	1006
10	rs12781718	G	A	0.560636	1006
10	rs12781742	G	A	0.560636	1006
10	rs12762305	C	T	0.560636	1006
10	rs12763794	T	C	0.56163	1006
10	rs75483685	G	A	0.0467197	1006
10	rs11593526	C	A	0.562624	1006
10	rs11593583	G	A	0.563618	1006
10	rs11593589	C	A	0.563618	1006
10	rs4919644	G	A	0.129225	1006
10	rs41306870	C	T	0.563618	1006
10	rs3808937	C	T	0.201789	1006
10	rs2025712	T	C	0.563618	1006
10	rs2025713	A	G	0.563618	1006
10	rs3740416	C	G	0.130219	1006
10	rs11191295	A	G	0.563618	1006
10	rs117732217	A	G	0.0198807	1006
10	rs7081110	A	G	0.563618	1006
10	rs7081467	G	C	0.563618	1006
10	rs139410113	C	T	0.0188867	1006
10	rs74550252	G	C	0.0188867	1006
10	rs3740415	G	A	0.563618	1006
10	rs3740414	T	G	0.563618	1006
10	rs74908306	C	G	0.028827	1006
10	rs11593971	C	G	0.565606	1006
10	rs61873703	A	G	0.0218688	1006
10	rs11598884	A	G	0.291252	1006
10	rs150141424	C	T	0.0477137	1006
10	rs10883725	G	C	0.305169	1006
10	rs45597333	G	A	0.128231	1006
10	rs11595149	C	T	0.565606	1006
10	rs10883726	C	T	0.305169	1006
10	rs1056738	G	A	0.305169	1006
10	rs1056739	T	C	0.305169	1006
10	rs1056740	C	T	0.305169	1006
10	rs1056741	A	C	0.306163	1006
10	rs3740409	G	A	0.127237	1006
10	rs1056744	A	G	0.565606	1006
10	rs61873704	T	C	0.307157	1006
10	rs12569526	A	G	0.565606	1006
10	rs146983609	T	G	0.0149105	1006
10	rs59426691	G	C	0.300199	1006
10	rs11191296	G	C	0.119284	1006
10	rs5870	T	C	0.569583	1006
10	rs1056857	C	T	0.301193	1006
10	rs13287	A	G	0.300199	1006
10	rs12162	A	G	0.300199	1006
10	rs2296578	C	G	0.300199	1006
10	rs2296579	A	G	0.300199	1006
10	rs2296580	G	T	0.298211	1006
10	rs12763720	T	C	0.242545	1006
10	rs2296581	G	A	0.300199	1006
10	rs7079810	C	T	0.300199	1006
10	rs2296582	G	T	0.300199	1006
10	rs2296583	T	G	0.300199	1006
10	rs2296584	T	A	0.300199	1006
10	rs72847727	G	A	0.00497018	1006
10	rs3781290	G	C	0.32505	1006
10	rs3781289	G	T	0.302187	1006
10	rs2296585	C	T	0.300199	1006
10	rs2296586	G	A	0.300199	1006
10	rs2296587	G	A	0.277336	1006
10	rs7898410	T	C	0.300199	1006
10	rs11598128	C	T	0.570577	1006
10	rs11598184	G	A	0.570577	1006
10	rs11598186	G	A	0.298211	1006
10	rs7917158	C	A	0.300199	1006
10	rs7917402	C	T	0.300199	1006
10	rs12771867	G	A	0.570577	1006
10	rs7917525	C	G	0.300199	1006
10	rs11598715	C	T	0.0258449	1006
10	rs11598806	G	A	0.0258449	1006
10	rs12265877	C	G	0.300199	1006
10	rs7358268	C	T	0.300199	1006
10	rs11191301	C	T	0.300199	1006
10	rs2296588	T	C	0.300199	1006
10	rs2296589	T	A	0.300199	1006
10	rs1977382	A	T	0.272366	1006
10	rs7092622	T	G	0.299205	1006
10	rs7074444	A	G	0.299205	1006
10	rs17709610	A	G	0.298211	1006
10	rs4919647	A	C	0.128231	1006
10	rs55920875	T	C	0.298211	1006
10	rs61873733	G	A	0.298211	1006
10	rs117098522	A	C	0.0427435	1006
10	rs117773210	C	T	0.0248509	1006
10	rs6584504	T	C	0.299205	1006
10	rs7069356	G	C	0.299205	1006
10	rs6584506	T	C	0.299205	1006
10	rs6584507	G	A	0.299205	1006
10	rs7898716	G	A	0.299205	1006
10	rs7898507	C	G	0.299205	1006
10	rs11191303	T	C	0.299205	1006
10	rs11191304	C	T	0.299205	1006
10	rs11191305	C	T	0.299205	1006
10	rs7475806	C	T	0.299205	1006
10	rs10786669	C	G	0.299205	1006
10	rs72847735	C	T	0.0178926	1006
10	rs12570859	C	T	0.570577	1006
10	rs715439	A	C	0.299205	1006
10	rs715438	C	T	0.299205	1006
10	rs6584508	A	G	0.299205	1006
10	rs77666293	C	T	0.0675944	1006
10	rs7093028	A	G	0.299205	1006
10	rs12766112	C	T	0.570577	1006
10	rs2902544	C	T	0.126243	1006
10	rs3758547	C	T	0.027833	1006
10	rs184466210	A	G	0.0258449	1006
10	rs2296590	G	A	0.299205	1006
10	rs117169851	G	A	0.0298211	1006
10	rs3818470	T	C	0.299205	1006
10	rs2274351	C	T	0.570577	1006
10	rs3808934	C	T	0.299205	1006
10	rs141406333	C	T	0.0149105	1006
10	rs7072351	C	T	0.299205	1006
10	rs7902317	G	C	0.572565	1006
10	rs113451617	G	A	0.243539	1006
10	rs111604275	C	T	0.054672	1006
10	rs12767131	T	C	0.301193	1006
10	rs2281879	G	C	0.299205	1006
10	rs2281880	G	A	0.573559	1006
10	rs10883728	G	A	0.299205	1006
10	rs12774693	T	G	0.125249	1006
10	rs10786670	G	A	0.124254	1006
10	rs10786671	G	A	0.299205	1006
10	rs1326193	G	T	0.299205	1006
10	rs4919649	T	C	0.126243	1006
10	rs116239977	A	T	0.027833	1006
10	rs3740406	C	T	0.299205	1006
10	rs4919650	C	T	0.125249	1006
10	rs10883729	A	G	0.299205	1006
10	rs4919652	C	A	0.125249	1006
10	rs11598092	G	C	0.302187	1006
10	rs144523793	G	C	0.0129225	1006
10	rs10748824	T	C	0.299205	1006
10	rs7094366	C	G	0.299205	1006
10	rs7094751	G	A	0.299205	1006
10	rs1884929	C	T	0.299205	1006
10	rs150515675	C	T	0.027833	1006
10	rs191373988	G	A	0.0248509	1006
10	rs913025	C	T	0.299205	1006
10	rs61869601	T	C	0.299205	1006
10	rs7070591	A	C	0.298211	1006
10	rs7912901	T	C	0.299205	1006
10	rs76963132	A	C	0.0188867	1006
10	rs11191312	T	C	0.297217	1006
10	rs11191313	C	T	0.297217	1006
10	rs11592334	G	A	0.572565	1006
10	rs75808770	A	T	0.0715706	1006
10	rs17782574	G	A	0.299205	1006
10	rs11191317	G	A	0.0208748	1006
10	rs10219057	A	C	0.300199	1006
10	rs10786673	G	A	0.299205	1006
10	rs2145307	G	A	0.125249	1006
10	rs7090034	C	G	0.299205	1006
10	rs7090276	G	T	0.299205	1006
10	rs71471245	C	G	0.0178926	1006
10	rs75679796	C	T	0.0467197	1006
10	rs1409311	G	A	0.299205	1006
10	rs1409310	T	C	0.299205	1006
10	rs7087665	T	C	0.299205	1006
10	rs4919656	G	A	0.125249	1006
10	rs7074343	G	A	0.299205	1006
10	rs7078511	C	A	0.572565	1006
10	rs7078679	C	G	0.572565	1006
10	rs74984643	C	T	0.0228628	1006
10	rs10786674	C	T	0.10338	1006
10	rs12572775	A	T	0.594433	1006
10	rs74496492	G	A	0.0159046	1006
10	rs1967815	G	A	0.244533	1006
10	rs17114641	T	G	0.0944334	1006
10	rs11191318	A	C	0.0208748	1006
10	rs1536308	T	G	0.297217	1006
10	rs11191319	A	C	0.0198807	1006
10	rs7902306	C	T	0.270378	1006
10	rs147843954	C	T	0.0198807	1006
10	rs10883731	G	A	0.0944334	1006
10	rs11191320	T	C	0.296223	1006
10	rs11191321	C	T	0.296223	1006
10	rs10883732	G	A	0.296223	1006
10	rs10748825	A	G	0.296223	1006
10	rs7893155	C	A	0.296223	1006
10	rs7896841	C	T	0.296223	1006
10	rs7897368	A	G	0.297217	1006
10	rs61871067	C	T	0.274354	1006
10	rs7914389	T	C	0.297217	1006
10	rs72847755	T	C	0.0208748	1006
10	rs111352561	G	C	0.135189	1006
10	rs9988738	C	T	0.297217	1006
10	rs79159857	C	G	0.112326	1006
10	rs78657278	T	G	0.112326	1006
10	rs191944003	G	A	0.0129225	1006
10	rs2031604	T	C	0.903579	1006
10	rs7915589	G	A	0.297217	1006
10	rs6584510	T	G	0.297217	1006
10	rs7096072	C	T	0.297217	1006
10	rs9665626	C	G	0.904573	1006
10	rs9665632	G	A	0.297217	1006
10	rs7100753	C	T	0.297217	1006
10	rs80157931	C	G	0.297217	1006
10	rs11191323	G	A	0.0944334	1006
10	rs61871069	A	G	0.297217	1006
10	rs56219824	C	T	0.297217	1006
10	rs56397707	T	C	0.297217	1006
10	rs11191325	G	A	0.297217	1006
10	rs11191326	C	T	0.297217	1006
10	rs67646802	C	T	0.285288	1006
10	rs11191327	T	C	0.297217	1006
10	rs12770498	G	A	0.322068	1006
10	rs7078435	T	C	0.297217	1006
10	rs12220810	C	T	0.0944334	1006
10	rs11191328	C	T	0.297217	1006
10	rs114870238	C	T	0.0119284	1006
10	rs11191330	G	T	0.298211	1006
10	rs138324406	C	T	0.0149105	1006
10	rs7899576	G	A	0.297217	1006
10	rs2031602	G	C	0.297217	1006
10	rs117926251	C	T	0.0218688	1006
10	rs2031601	T	G	0.297217	1006
10	rs11594073	T	C	0.607356	1006
10	rs10883735	C	T	0.0944334	1006
10	rs117516904	T	C	0.0119284	1006
10	rs117971933	G	A	0.0159046	1006
10	rs10786677	C	T	0.276342	1006
10	rs11591681	C	T	0.324056	1006
10	rs10786678	C	T	0.371769	1006
10	rs112466860	A	C	0.0198807	1006
10	rs35035059	C	T	0.260437	1006
10	rs10786679	G	A	0.240557	1006
10	rs74626918	T	G	0.0159046	1006
10	rs4526717	G	A	0.294235	1006
10	rs12767683	C	A	0.332008	1006
10	rs10786680	T	C	0.389662	1006
10	rs11191335	G	C	0.295229	1006
10	rs10786681	G	T	0.389662	1006
10	rs11191337	T	G	0.0944334	1006
10	rs10786682	G	T	0.389662	1006
10	rs7893954	A	G	0.265408	1006
10	rs10883736	G	T	0.389662	1006
10	rs10786683	G	A	0.389662	1006
10	rs151269910	C	T	0.0715706	1006
10	rs10883737	C	G	0.0944334	1006
10	rs10883738	T	C	0.389662	1006
10	rs10786684	G	T	0.389662	1006
10	rs10786685	G	A	0.389662	1006
10	rs78069802	T	G	0.0715706	1006
10	rs117283737	G	A	0.0238569	1006
10	rs17782856	C	G	0.0159046	1006
10	rs7906115	A	G	0.389662	1006
10	rs3862030	A	G	0.389662	1006
10	rs76897907	G	A	0.0188867	1006
10	rs11593710	A	C	0.609344	1006
10	rs7091252	G	T	0.389662	1006
10	rs76140648	A	G	0.027833	1006
10	rs61871133	C	T	0.0218688	1006
10	rs72847767	C	T	0.00497018	1006
10	rs6584512	A	G	0.389662	1006
10	rs11598815	C	T	0.609344	1006
10	rs117899099	A	G	0.0258449	1006
10	rs72845082	T	A	0.140159	1006
10	rs61871134	A	G	0.054672	1006
10	rs4917973	C	T	0.389662	1006
10	rs7094188	G	A	0.0944334	1006
10	rs6584513	G	A	0.389662	1006
10	rs7094614	G	C	0.0944334	1006
10	rs34377578	A	C	0.260437	1006
10	rs12784963	G	A	0.609344	1006
10	rs10786687	A	C	0.389662	1006
10	rs12767100	A	C	0.609344	1006
10	rs77630251	C	G	0.0944334	1006
10	rs10883743	T	C	0.389662	1006
10	rs117318434	A	G	0.0188867	1006
10	rs111838584	T	C	0.0198807	1006
10	rs11595170	T	C	0.609344	1006
10	rs9783158	C	T	0.609344	1006
10	rs183859328	C	T	0.0198807	1006
10	rs7899004	T	C	0.387674	1006
10	rs729023	C	T	0.390656	1006
10	rs729024	T	C	0.389662	1006
10	rs729025	C	T	0.0944334	1006
10	rs746552	A	G	0.295229	1006
10	rs746551	T	C	0.0188867	1006
10	rs11591571	G	A	0.350895	1006
10	rs7475335	C	A	0.350895	1006
10	rs11191342	G	A	0.295229	1006
10	rs117523800	G	C	0.0198807	1006
10	rs7907760	C	T	0.389662	1006
10	rs11191343	G	A	0.0944334	1006
10	rs10444069	T	C	0.389662	1006
10	rs186492821	G	T	0.00497018	1006
10	rs10883744	A	G	0.389662	1006
10	rs187172604	C	T	0.0149105	1006
10	rs35879747	T	A	0.243539	1006
10	rs7068535	C	T	0.296223	1006
10	rs7072723	G	A	0.390656	1006
10	rs12411442	A	G	0.390656	1006
10	rs61871136	G	A	0.00994036	1006
10	rs77091257	T	G	0.00695825	1006
10	rs7898166	A	G	0.390656	1006
10	rs74557492	A	G	0.244533	1006
10	rs143738393	C	T	0.0188867	1006
10	rs11191347	G	A	0.296223	1006
10	rs78837000	C	T	0.0178926	1006
10	rs3936017	T	C	0.390656	1006
10	rs3936016	C	T	0.0427435	1006
10	rs10748826	T	C	0.390656	1006
10	rs3934960	A	G	0.609344	1006
10	rs77799815	C	G	0.0218688	1006
10	rs10786689	T	C	0.389662	1006
10	rs112972631	G	T	0.260437	1006
10	rs4919661	T	C	0.389662	1006
10	rs4917975	C	G	0.389662	1006
10	rs12779854	G	A	0.610338	1006
10	rs3824756	T	C	0.0944334	1006
10	rs12762934	C	T	0.332008	1006
10	rs4917976	C	T	0.389662	1006
10	rs61871137	C	T	0.0228628	1006
10	rs3934495	C	T	0.0944334	1006
10	rs4917977	C	T	0.389662	1006
10	rs4919663	T	C	0.389662	1006
10	rs141667426	T	G	0.0139165	1006
10	rs4919664	A	C	0.389662	1006
10	rs74854733	A	G	0.0715706	1006
10	rs11191349	A	G	0.00795229	1006
10	rs10786691	G	A	0.389662	1006
10	rs7075269	G	A	0.389662	1006
10	rs4919665	T	C	0.390656	1006
10	rs4917978	T	C	0.389662	1006
10	rs7904955	C	T	0.294235	1006
10	rs72845100	A	G	0.0258449	1006
10	rs138763710	C	T	0.0159046	1006
10	rs57066328	C	T	0.0218688	1006
10	rs12782153	A	G	0.609344	1006
10	rs10748827	G	T	0.295229	1006
10	rs10786695	A	C	0.389662	1006
10	rs34058856	C	T	0.245527	1006
10	rs10736158	A	G	0.389662	1006
10	rs139379671	A	G	0.0238569	1006
10	rs7907417	T	C	0.609344	1006
10	rs35485301	C	T	0.244533	1006
10	rs77114650	C	T	0.0238569	1006
10	rs11191352	A	G	0.389662	1006
10	rs10883753	C	T	0.389662	1006
10	rs7908249	A	G	0.389662	1006
10	rs7912339	G	C	0.389662	1006
10	rs4604806	G	A	0.389662	1006
10	rs140854610	T	G	0.0367793	1006
10	rs12572855	C	T	0.0119284	1006
10	rs7093285	G	C	0.295229	1006
10	rs117407459	C	G	0.0109344	1006
10	rs2001389	G	A	0.389662	1006
10	rs2298281	T	G	0.0218688	1006
10	rs78549129	C	T	0.0119284	1006
10	rs35095897	T	C	0.609344	1006
10	rs10786696	A	G	0.389662	1006
10	rs45516493	G	A	0.122266	1006
10	rs10786697	G	T	0.390656	1006
10	rs10786698	G	A	0.389662	1006
10	rs149768712	C	T	0.00795229	1006
10	rs74861159	G	A	0.0467197	1006
10	rs7087984	G	A	0.389662	1006
10	rs554001558	T	C	0.00795229	1006
10	rs11191353	A	G	0.365805	1006
10	rs4919666	G	A	0.0944334	1006
10	rs74558061	A	G	0.0934394	1006
10	rs72845807	G	A	0.290258	1006
10	rs7907090	G	A	0.0119284	1006
10	rs7910191	C	T	0.0119284	1006
10	rs149754618	T	C	0.0129225	1006
10	rs7086898	A	G	0.0934394	1006
10	rs4285804	T	A	0.597416	1006
10	rs17114803	T	C	0.0934394	1006
10	rs12414407	T	C	0.689861	1006
10	rs41297161	G	T	0.0218688	1006
10	rs10786700	C	T	0.0934394	1006
10	rs150280914	G	A	0.0248509	1006
10	rs4917979	T	C	0.0934394	1006
10	rs2298278	A	G	0.0954274	1006
10	rs11596235	C	T	0.316103	1006
10	rs17114808	C	T	0.0924453	1006
10	rs17114810	C	T	0.0934394	1006
10	rs117196884	A	G	0.0258449	1006
10	rs41287466	G	A	0.0457256	1006
10	rs11818043	A	G	0.0934394	1006
10	rs11191355	T	C	0.16501	1006
10	rs11594179	C	T	0.244533	1006
10	rs11191356	A	G	0.0944334	1006
10	rs12573474	A	G	0.0934394	1006
10	rs188457393	T	G	0.0188867	1006
10	rs192268053	C	T	0.0188867	1006
10	rs2001595	C	T	0.263419	1006
10	rs58114614	T	C	0.0188867	1006
10	rs118104390	G	A	0.0208748	1006
10	rs11593061	A	G	0.28827	1006
10	rs146634750	C	G	0.00795229	1006
10	rs3977756	G	A	0.634195	1006
10	rs12764219	G	T	0.289264	1006
10	rs11191358	C	T	0.634195	1006
10	rs12765060	G	A	0.0238569	1006
10	rs10883756	T	C	0.634195	1006
10	rs10883757	C	T	0.0934394	1006
10	rs7922780	G	A	0.634195	1006
10	rs5011218	A	C	0.0934394	1006
10	rs11191359	A	T	0.0934394	1006
10	rs4146429	T	C	0.0934394	1006
10	rs4146428	G	A	0.0934394	1006
10	rs28408682	A	G	0.635189	1006
10	rs4146426	A	T	0.0397614	1006
10	rs80146619	G	A	0.217694	1006
10	rs80339617	C	T	0.0188867	1006
10	rs12241531	G	A	0.0397614	1006
10	rs12241712	C	A	0.304175	1006
10	rs79299693	C	T	0.0188867	1006
10	rs116913838	C	T	0.00795229	1006
10	rs34269636	T	C	0.290258	1006
10	rs17783771	C	T	0.272366	1006
10	rs11191361	C	T	0.272366	1006
10	rs10883759	G	A	0.329026	1006
10	rs10786701	C	T	0.0934394	1006
10	rs3862031	G	T	0.727634	1006
10	rs12764388	G	A	0.112326	1006
10	rs3977743	G	A	0.33002	1006
10	rs3977744	A	T	0.33002	1006
10	rs3850699	A	G	0.303181	1006
10	rs2286748	C	A	0.33002	1006
10	rs75950986	G	T	0.0188867	1006
10	rs78418271	G	C	0.0208748	1006
10	rs145033011	T	C	0.00198807	1006
10	rs12773600	C	G	0.315109	1006
10	rs12773833	C	T	0.33002	1006
10	rs7923415	C	T	0.397614	1006
10	rs11191362	G	A	0.301193	1006
10	rs10883760	G	T	0.0964215	1006
10	rs3977746	T	C	0.301193	1006
10	rs10883761	A	G	0.0964215	1006
10	rs7072014	C	T	0.0198807	1006
10	rs3977755	C	T	0.301193	1006
10	rs10883762	T	C	0.301193	1006
10	rs61691222	C	T	0.261431	1006
10	rs12414479	C	T	0.250497	1006
10	rs3961455	G	A	0.280318	1006
10	rs3977747	T	G	0.300199	1006
10	rs12570611	G	C	0.329026	1006
10	rs4323806	A	G	0.727634	1006
10	rs4522108	C	T	0.329026	1006
10	rs7914158	C	T	0.398608	1006
10	rs3977748	C	T	0.300199	1006
10	rs3977749	G	A	0.0188867	1006
10	rs74625455	G	A	0.0109344	1006
10	rs3961456	A	T	0.727634	1006
10	rs7916092	T	C	0.33002	1006
10	rs72845815	G	T	0.119284	1006
10	rs61869164	G	A	0.0188867	1006
10	rs4919667	T	C	0.72664	1006
10	rs4244354	G	A	0.0974155	1006
10	rs884825	T	G	0.88171	1006
10	rs76019731	G	A	0.0178926	1006
10	rs12261409	G	A	0.0198807	1006
10	rs12262998	C	T	0.326044	1006
10	rs116963179	T	C	0.00894632	1006
10	rs3961457	G	A	0.879722	1006
10	rs7094325	G	C	0.329026	1006
10	rs11191365	G	A	0.0974155	1006
10	rs75630054	A	C	0.0646123	1006
10	rs112942339	G	A	0.0308151	1006
10	rs2002917	T	C	0.88171	1006
10	rs117356225	G	A	0.0228628	1006
10	rs7096601	T	C	0.0198807	1006
10	rs2002916	A	G	0.327038	1006
10	rs145903238	C	T	0.00695825	1006
10	rs142703099	G	A	0.0188867	1006
10	rs7088470	A	G	0.0198807	1006
10	rs1043450	A	G	0.27336	1006
10	rs61869169	C	T	0.0188867	1006
10	rs12573077	C	A	0.319085	1006
10	rs181722822	C	T	0.00596421	1006
10	rs41308675	G	A	0.027833	1006
10	rs8354	C	T	0.0974155	1006
10	rs117132407	G	A	0.0447316	1006
10	rs61869210	A	C	0.27336	1006
10	rs7077678	C	T	0.360835	1006
10	rs146952142	G	A	0.0298211	1006
10	rs7907503	C	T	0.32505	1006
10	rs117714998	G	A	0.0188867	1006
10	rs3781571	C	T	0.309145	1006
10	rs79305676	C	A	0.0397614	1006
10	rs112004166	C	T	0.0139165	1006
10	rs34349481	G	C	0.324056	1006
10	rs3740606	G	A	0.313121	1006
10	rs141933852	G	C	0.00894632	1006
10	rs112731942	C	T	0.027833	1006
10	rs117345621	C	T	0.0178926	1006
10	rs3977736	T	C	0.229622	1006
10	rs56771365	G	A	0.326044	1006
10	rs112766449	T	C	0.178926	1006
10	rs11191368	C	T	0.0984095	1006
10	rs61869211	A	G	0.263419	1006
10	rs148658224	A	G	0.0298211	1006
10	rs140702899	G	A	0.0188867	1006
10	rs10437480	C	G	0.324056	1006
10	rs78020516	C	T	0.0109344	1006
10	rs4264100	C	G	0.324056	1006
10	rs4556473	T	C	0.366799	1006
10	rs146213793	C	A	0.0397614	1006
10	rs7900450	C	T	0.324056	1006
10	rs10883765	T	C	0.0984095	1006
10	rs7904252	G	T	0.324056	1006
10	rs10748828	C	T	0.675944	1006
10	rs7904396	G	A	0.323062	1006
10	rs139805226	C	A	0.0238569	1006
10	rs11191369	G	A	0.362823	1006
10	rs7893687	T	A	0.312127	1006
10	rs117027139	C	T	0.0536779	1006
10	rs11191371	G	C	0.324056	1006
10	rs12414033	G	A	0.249503	1006
10	rs11191372	T	C	0.324056	1006
10	rs12769291	C	G	0.324056	1006
10	rs11191373	G	A	0.362823	1006
10	rs12776238	G	A	0.324056	1006
10	rs116928769	A	G	0.0377734	1006
10	rs11191375	T	C	0.0984095	1006
10	rs10883766	G	A	0.0984095	1006
10	rs12784517	T	C	0.324056	1006
10	rs12761195	T	C	0.324056	1006
10	rs12765459	G	C	0.304175	1006
10	rs12415043	G	C	0.0984095	1006
10	rs2252147	G	A	0.263419	1006
10	rs12780827	T	C	0.329026	1006
10	rs2489743	C	T	0.262425	1006
10	rs10883767	A	G	0.0984095	1006
10	rs7076749	T	A	0.309145	1006
10	rs2251772	T	C	0.248509	1006
10	rs80171687	A	G	0.0626243	1006
10	rs4919669	T	A	0.0984095	1006
10	rs11191377	T	C	0.305169	1006
10	rs10786704	G	T	0.305169	1006
10	rs7905481	T	C	0.327038	1006
10	rs144125267	G	A	0.0188867	1006
10	rs10786705	G	A	0.305169	1006
10	rs1475645	T	G	0.0178926	1006
10	rs12771656	T	A	0.328032	1006
10	rs17784294	C	A	0.328032	1006
10	rs2489741	G	A	0.365805	1006
10	rs12783444	G	A	0.328032	1006
10	rs11191379	C	T	0.0984095	1006
10	rs2902547	G	A	0.305169	1006
10	rs12259058	A	G	0.328032	1006
10	rs12775883	G	A	0.328032	1006
10	rs2778036	G	A	0.265408	1006
10	rs2244647	G	C	0.755467	1006
10	rs2244524	C	T	0.428429	1006
10	rs2902548	C	T	0.167992	1006
10	rs7917772	G	A	0.656064	1006
10	rs2265309	T	C	0.510934	1006
10	rs10883768	T	C	0.150099	1006
10	rs2244258	A	T	0.751491	1006
10	rs2244257	A	G	0.981113	1006
10	rs2244254	G	C	0.751491	1006
10	rs2265308	T	C	0.751491	1006
10	rs111823312	G	A	0.0149105	1006
10	rs1475644	G	A	0.281312	1006
10	rs3802676	G	A	0.229622	1006
10	rs2778037	G	C	0.751491	1006
10	rs78400164	C	T	0.0218688	1006
10	rs11191381	C	T	0.317097	1006
10	rs2863719	G	A	0.230616	1006
10	rs148331040	G	C	0.0208748	1006
10	rs188411559	G	A	0.0168986	1006
10	rs111930640	C	T	0.0149105	1006
10	rs10883769	C	G	0.229622	1006
10	rs79981445	C	T	0.0159046	1006
10	rs9645569	G	A	0.140159	1006
10	rs61869252	C	T	0.751491	1006
10	rs9419938	C	T	0.281312	1006
10	rs17711717	T	C	0.0178926	1006
10	rs2254198	T	C	0.981113	1006
10	rs12762176	A	T	0.318091	1006
10	rs7912571	A	G	0.229622	1006
10	rs2265307	T	C	0.981113	1006
10	rs7092723	C	T	0.230616	1006
10	rs10786706	C	T	0.470179	1006
10	rs60459635	T	G	0.151093	1006
10	rs7918739	T	G	0.981113	1006
10	rs61869255	A	G	0.0159046	1006
10	rs2297450	T	C	0.151093	1006
10	rs2297451	T	A	0.229622	1006
10	rs3818708	C	T	0.470179	1006
10	rs7074894	T	G	0.229622	1006
10	rs999867	C	T	0.0874751	1006
10	rs2250580	G	C	0.281312	1006
10	rs11598797	C	T	0.212724	1006
10	rs11191383	G	A	0.230616	1006
10	rs11191384	A	G	0.229622	1006
10	rs7923711	G	C	0.228628	1006
10	rs17784610	T	G	0.0178926	1006
10	rs10883770	G	A	0.228628	1006
10	rs2489744	T	C	0.981113	1006
10	rs7071523	C	G	0.981113	1006
10	rs12763284	A	G	0.470179	1006
10	rs7342026	A	G	0.228628	1006
10	rs67506723	G	T	0.470179	1006
10	rs2801050	T	A	0.264414	1006
10	rs117847542	T	G	0.0139165	1006
10	rs58706228	C	T	0.752485	1006
10	rs10883771	A	G	0.228628	1006
10	rs10883772	A	T	0.228628	1006
10	rs2250064	C	T	0.752485	1006
10	rs145506479	A	G	0.00894632	1006
10	rs2250052	G	A	0.752485	1006
10	rs35055249	A	C	0.0656064	1006
10	rs2249850	A	G	0.264414	1006
10	rs2249845	G	A	0.282306	1006
10	rs76192150	T	A	0.0377734	1006
10	rs79090078	A	T	0.028827	1006
10	rs11191385	G	T	0.317097	1006
10	rs188908928	G	A	0.0159046	1006
10	rs2778038	C	A	0.790258	1006
10	rs11191386	A	G	0.228628	1006
10	rs11191387	G	A	0.698807	1006
10	rs2482501	C	A	0.282306	1006
10	rs4919670	C	A	0.698807	1006
10	rs7068910	T	C	0.698807	1006
10	rs2482500	T	C	0.982107	1006
10	rs2482499	G	A	0.281312	1006
10	rs61869257	C	T	0.228628	1006
10	rs7090307	G	A	0.228628	1006
10	rs7918080	G	C	0.228628	1006
10	rs2902549	A	G	0.228628	1006
10	rs2863718	G	C	0.717694	1006
10	rs2863717	A	G	0.717694	1006
10	rs7070903	G	C	0.717694	1006
10	rs12571643	G	A	0.0864811	1006
10	rs7088981	T	C	0.717694	1006
10	rs4919671	A	G	0.717694	1006
10	rs4919672	T	C	0.717694	1006
10	rs4919673	G	A	0.717694	1006
10	rs7912147	G	A	0.227634	1006
10	rs4919674	T	C	0.717694	1006
10	rs75531112	C	T	0.0198807	1006
10	rs113312087	T	C	0.00795229	1006
10	rs1475646	G	T	0.717694	1006
10	rs10883773	T	C	0.717694	1006
10	rs114127273	A	G	0.0178926	1006
10	rs11191389	C	T	0.151093	1006
10	rs12775376	G	A	0.318091	1006
10	rs138305438	C	T	0.0377734	1006
10	rs4919676	C	T	0.717694	1006
10	rs876003	A	G	0.0178926	1006
10	rs7894154	G	A	0.717694	1006
10	rs4418737	A	G	0.717694	1006
10	rs7069489	C	T	0.717694	1006
10	rs10786707	A	G	0.717694	1006
10	rs10786708	A	G	0.717694	1006
10	rs145583731	G	A	0.0626243	1006
10	rs139657470	C	T	0.0188867	1006
10	rs11191392	C	A	0.470179	1006
10	rs10748829	G	A	0.717694	1006
10	rs7079231	G	A	0.717694	1006
10	rs11191393	C	G	0.150099	1006
10	rs61870775	G	A	0.0159046	1006
10	rs151137139	T	G	0.0168986	1006
10	rs10786709	G	T	0.76839	1006
10	rs11191394	A	C	0.318091	1006
10	rs7911747	A	G	0.717694	1006
10	rs7897384	T	G	0.717694	1006
10	rs142093276	T	C	0.0149105	1006
10	rs7092340	A	G	0.247515	1006
10	rs12266856	G	A	0.247515	1006
10	rs61870777	T	G	0.0159046	1006
10	rs72845847	A	G	0.150099	1006
10	rs141742516	C	T	0.17495	1006
10	rs145480637	C	T	0.0159046	1006
10	rs12776506	A	G	0.319085	1006
10	rs593410	T	C	0.398608	1006
10	rs549466	T	C	0.399602	1006
10	rs553258	C	T	0.398608	1006
10	rs74702335	G	A	0.0208748	1006
10	rs1339919	A	G	0.150099	1006
10	rs499770	C	G	0.601392	1006
10	rs17114969	G	A	0.0149105	1006
10	rs2486757	C	T	0.282306	1006
10	rs2482498	G	C	0.601392	1006
10	rs4147157	G	A	0.0864811	1006
10	rs2254563	C	G	0.601392	1006
10	rs4147155	G	A	0.152087	1006
10	rs630185	A	G	0.601392	1006
10	rs2482496	C	G	0.601392	1006
10	rs2486756	T	C	0.601392	1006
10	rs541393	T	C	0.601392	1006
10	rs61870778	A	G	0.601392	1006
10	rs2254111	A	T	0.601392	1006
10	rs61870779	G	A	0.0159046	1006
10	rs2254093	T	G	0.601392	1006
10	rs193264497	T	C	0.0139165	1006
10	rs2253983	C	T	0.601392	1006
10	rs674816	G	C	0.602386	1006
10	rs191454360	C	A	0.0129225	1006
10	rs10883776	T	C	0.227634	1006
10	rs10883777	G	C	0.227634	1006
10	rs2253950	G	A	0.260437	1006
10	rs2253942	A	G	0.981113	1006
10	rs524430	C	A	0.601392	1006
10	rs117325917	G	A	0.0168986	1006
10	rs2253709	T	A	0.282306	1006
10	rs2253703	C	T	0.600398	1006
10	rs631839	G	A	0.60338	1006
10	rs631381	T	A	0.60338	1006
10	rs478126	G	A	0.290258	1006
10	rs34416174	G	C	0.309145	1006
10	rs150356848	C	G	0.0457256	1006
10	rs187851820	G	A	0.0258449	1006
10	rs7904248	A	C	0.609344	1006
10	rs7904281	A	G	0.607356	1006
10	rs7080587	C	T	0.605368	1006
10	rs1475642	A	G	0.298211	1006
10	rs486955	C	T	0.893638	1006
10	rs1475643	C	T	0.599404	1006
10	rs151309499	C	G	0.00695825	1006
10	rs9419939	G	A	0.194831	1006
10	rs9663711	C	A	0.607356	1006
10	rs10748830	A	C	0.607356	1006
10	rs2250301	G	A	0.265408	1006
10	rs10786710	C	T	0.607356	1006
10	rs1018696	A	G	0.60835	1006
10	rs1018697	C	A	0.60835	1006
10	rs1953930	G	A	0.60835	1006
10	rs1953928	G	A	0.60835	1006
10	rs284841	G	A	0.893638	1006
10	rs7392913	A	G	0.607356	1006
10	rs79281446	A	G	0.0238569	1006
10	rs2150929	T	A	0.60835	1006
10	rs2150928	G	A	0.60835	1006
10	rs117090262	A	G	0.0178926	1006
10	rs7911528	A	G	0.60835	1006
10	rs6584525	G	A	0.610338	1006
10	rs11191395	T	C	0.609344	1006
10	rs11191396	A	G	0.609344	1006
10	rs117385011	T	C	0.0407555	1006
10	rs284843	C	T	0.266402	1006
10	rs147981855	T	A	0.0417495	1006
10	rs4919677	G	A	0.609344	1006
10	rs284844	A	G	0.894632	1006
10	rs17785185	G	T	0.0178926	1006
10	rs17115006	C	T	0.0178926	1006
10	rs7073114	C	T	0.610338	1006
10	rs74371703	A	G	0.0178926	1006
10	rs176185	G	C	0.895626	1006
10	rs284846	T	C	0.267396	1006
10	rs11191397	C	A	0.609344	1006
10	rs10748831	T	C	0.609344	1006
10	rs2482508	C	T	0.894632	1006
10	rs7088711	G	A	0.609344	1006
10	rs7092051	C	T	0.609344	1006
10	rs7092346	A	G	0.609344	1006
10	rs2778039	T	C	0.267396	1006
10	rs17115036	G	A	0.0178926	1006
10	rs117085871	C	A	0.0407555	1006
10	rs2482507	T	C	0.87674	1006
10	rs7909612	G	A	0.609344	1006
10	rs7086400	G	A	0.609344	1006
10	rs2432580	C	T	0.192843	1006
10	rs11191399	T	C	0.0586481	1006
10	rs7918308	C	T	0.610338	1006
10	rs2482506	C	G	0.267396	1006
10	rs12356821	G	C	0.146123	1006
10	rs6584526	G	C	0.609344	1006
10	rs7896903	A	G	0.609344	1006
10	rs111496314	G	A	0.0188867	1006
10	rs117370482	A	C	0.028827	1006
10	rs72845859	A	G	0.0755467	1006
10	rs2790914	C	T	0.267396	1006
10	rs10748832	G	A	0.609344	1006
10	rs187733704	A	G	0.0129225	1006
10	rs2778034	G	A	0.267396	1006
10	rs687541	C	A	0.0129225	1006
10	rs76272587	C	T	0.0526839	1006
10	rs4919680	T	C	0.875746	1006
10	rs3758544	G	A	0.0238569	1006
10	rs284863	G	T	0.594433	1006
10	rs284862	C	T	0.574553	1006
10	rs284861	A	G	0.880716	1006
10	rs17115061	T	C	0.0178926	1006
10	rs284860	T	C	0.595427	1006
10	rs284859	G	T	0.190855	1006
10	rs11191401	A	G	0.286282	1006
10	rs79771646	C	T	0.0228628	1006
10	rs17115073	C	T	0.0178926	1006
10	rs284858	T	C	0.594433	1006
10	rs34102073	G	A	0.0178926	1006
10	rs284857	G	A	0.594433	1006
10	rs284856	A	T	0.594433	1006
10	rs284855	A	G	0.594433	1006
10	rs284854	T	G	0.573559	1006
10	rs284853	T	A	0.880716	1006
10	rs14849	C	T	0.0178926	1006
10	rs6892	A	G	0.189861	1006
10	rs192569	T	C	0.575547	1006
10	rs284851	G	C	0.88171	1006
10	rs56119742	A	G	0.0516899	1006
10	rs10883780	C	T	0.287276	1006
10	rs150428218	G	A	0.0248509	1006
10	rs144160547	C	T	0.11829	1006
10	rs188232360	A	G	0.0139165	1006
10	rs148265803	C	T	0.0516899	1006
10	rs12780720	A	G	0.287276	1006
10	rs10883781	A	G	0.287276	1006
10	rs17723910	G	A	0.0178926	1006
10	rs619824	A	C	0.575547	1006
10	rs139468884	G	A	0.0129225	1006
10	rs78362087	G	A	0.119284	1006
10	rs79285531	C	T	0.0308151	1006
10	rs7910601	T	G	0.88171	1006
10	rs10883782	A	G	0.178926	1006
10	rs4919681	C	T	0.0109344	1006
10	rs4919682	C	T	0.287276	1006
10	rs4919683	C	A	0.410537	1006
10	rs7902804	A	T	0.390656	1006
10	rs35756290	G	A	0.297217	1006
10	rs111302066	C	T	0.028827	1006
10	rs147013102	G	A	0.0178926	1006
10	rs4919684	A	G	0.298211	1006
10	rs4919685	G	T	0.297217	1006
10	rs72841265	C	T	0.0218688	1006
10	rs3740398	T	A	0.140159	1006
10	rs3890077	C	T	0.0178926	1006
10	rs12254149	C	T	0.297217	1006
10	rs10883783	T	A	0.300199	1006
10	rs284849	G	T	0.207753	1006
10	rs17115100	G	T	0.0934394	1006
10	rs45609333	G	A	0.0178926	1006
10	rs284848	G	A	0.207753	1006
10	rs4919686	A	C	0.298211	1006
10	rs3740397	G	C	0.392644	1006
10	rs1004467	A	G	0.0944334	1006
10	rs743575	T	G	0.298211	1006
10	rs4919687	G	A	0.298211	1006
10	rs3781287	T	G	0.411531	1006
10	rs3781286	C	T	0.392644	1006
10	rs284847	G	A	0.0208748	1006
10	rs3824755	G	C	0.0944334	1006
10	rs45463800	C	T	0.0188867	1006
10	rs10786712	C	T	0.392644	1006
10	rs6163	C	A	0.392644	1006
10	rs6162	G	A	0.411531	1006
10	rs743572	A	G	0.393638	1006
10	rs2486758	T	C	0.225646	1006
10	rs10883784	C	T	0.299205	1006
10	rs10786713	A	G	0.412525	1006
10	rs10786714	G	C	0.300199	1006
10	rs138009835	G	A	0.0934394	1006
10	rs117574307	G	A	0.0228628	1006
10	rs2150927	G	A	0.393638	1006
10	rs117856379	G	A	0.0188867	1006
10	rs284865	A	C	0.944334	1006
10	rs147520323	G	A	0.0149105	1006
10	rs11191414	A	T	0.411531	1006
10	rs79932911	C	T	0.0188867	1006
10	rs12265066	T	C	0.392644	1006
10	rs11191415	G	T	0.298211	1006
10	rs58109969	G	C	0.0228628	1006
10	rs117289471	C	T	0.0188867	1006
10	rs10883785	A	G	0.392644	1006
10	rs7912206	C	T	0.0944334	1006
10	rs11191416	T	G	0.0924453	1006
10	rs7089422	C	T	0.158052	1006
10	rs79424856	G	A	0.027833	1006
10	rs17724534	C	T	0.11829	1006
10	rs146504787	A	T	0.0238569	1006
10	rs139928717	C	T	0.0228628	1006
10	rs4919689	G	A	0.392644	1006
10	rs140232918	G	A	0.0139165	1006
10	rs61870808	C	T	0.0109344	1006
10	rs10509762	T	G	0.0228628	1006
10	rs72547489	T	C	0.0139165	1006
10	rs7097872	C	T	0.412525	1006
10	rs139527180	G	T	0.0188867	1006
10	rs117188027	T	C	0.0129225	1006
10	rs7092690	T	C	0.393638	1006
10	rs7096183	T	C	0.393638	1006
10	rs72841269	C	T	0.028827	1006
10	rs7096475	T	C	0.412525	1006
10	rs146419716	G	C	0.00894632	1006
10	rs4290163	G	T	0.411531	1006
10	rs12775431	A	C	0.255467	1006
10	rs11191419	T	A	0.351889	1006
10	rs150786824	G	A	0.0934394	1006
10	rs112468006	G	A	0.0934394	1006
10	rs55994728	A	T	0.206759	1006
10	rs117981547	A	T	0.0815109	1006
10	rs12219246	A	G	0.369781	1006
10	rs12219247	A	G	0.350895	1006
10	rs142463040	C	T	0.0178926	1006
10	rs3824754	C	T	0.0934394	1006
10	rs9420881	C	T	0.225646	1006
10	rs144631296	G	A	0.026839	1006
10	rs190942123	T	C	0.0536779	1006
10	rs182622705	G	A	0.0536779	1006
10	rs141778169	T	C	0.0536779	1006
10	rs4919690	T	C	0.256461	1006
10	rs4409766	T	C	0.0934394	1006
10	rs76429823	C	T	0.0198807	1006
10	rs7096249	G	A	0.369781	1006
10	rs7096169	A	G	0.349901	1006
10	rs7100530	A	G	0.369781	1006
10	rs143779162	A	G	0.0119284	1006
10	rs10786715	G	C	0.370775	1006
10	rs12241517	A	G	0.349901	1006
10	rs41287472	A	G	0.0218688	1006
10	rs10883788	G	A	0.0596421	1006
10	rs11191421	C	G	0.251491	1006
10	rs9527	C	T	0.251491	1006
10	rs118074019	C	T	0.0337972	1006
10	rs4917985	G	A	0.369781	1006
10	rs4919691	T	G	0.369781	1006
10	rs17115171	T	C	0.0228628	1006
10	rs10786716	T	C	0.369781	1006
10	rs10786717	A	G	0.349901	1006
10	rs11191424	G	A	0.349901	1006
10	rs11191425	C	T	0.0924453	1006
10	rs11191426	G	T	0.0924453	1006
10	rs7098825	T	C	0.0964215	1006
10	rs17115179	A	G	0.0198807	1006
10	rs17882328	T	C	0.0228628	1006
10	rs7085104	A	G	0.349901	1006
10	rs12416687	T	C	0.254473	1006
10	rs17881215	G	C	0.119284	1006
10	rs3740400	T	G	0.369781	1006
10	rs4917986	T	C	0.114314	1006
10	rs17878846	A	T	0.0964215	1006
10	rs61870810	C	T	0.028827	1006
10	rs10786718	G	A	0.235586	1006
10	rs12767543	G	A	0.235586	1006
10	rs7904113	G	T	0.369781	1006
10	rs7920657	T	A	0.235586	1006
10	rs12259506	G	A	0.134195	1006
10	rs11191430	C	T	0.0596421	1006
10	rs7920697	T	C	0.235586	1006
10	rs600266	A	G	0.0198807	1006
10	rs10509760	A	G	0.11332	1006
10	rs3740394	A	G	0.11332	1006
10	rs12764049	A	G	0.235586	1006
10	rs12764899	G	A	0.234592	1006
10	rs12765337	G	C	0.369781	1006
10	rs12765002	C	T	0.235586	1006
10	rs12770034	A	G	0.369781	1006
10	rs12771681	T	C	0.235586	1006
10	rs191177668	A	T	0.0178926	1006
10	rs77335224	C	T	0.0974155	1006
10	rs3740393	G	C	0.149105	1006
10	rs3740392	T	C	0.264414	1006
10	rs11191435	C	T	0.153082	1006
10	rs11191436	C	T	0.267396	1006
10	rs11191437	C	T	0.114314	1006
10	rs11191438	G	C	0.416501	1006
10	rs10786719	A	G	0.417495	1006
10	rs3740391	A	C	0.153082	1006
10	rs3740390	C	T	0.0894632	1006
10	rs11191439	T	C	0.11332	1006
10	rs187598077	G	A	0.0198807	1006
10	rs12774047	G	A	0.158052	1006
10	rs17115203	T	C	0.0228628	1006
10	rs12244388	G	A	0.362823	1006
10	rs149053625	A	T	0.0785288	1006
10	rs10883790	A	C	0.272366	1006
10	rs11191440	G	A	0.272366	1006
10	rs7096222	A	G	0.054672	1006
10	rs12776863	T	C	0.138171	1006
10	rs72841270	T	G	0.144135	1006
10	rs183807670	A	C	0.0536779	1006
10	rs12783782	G	A	0.272366	1006
10	rs113548449	T	C	0.272366	1006
10	rs11191442	T	A	0.272366	1006
10	rs12249194	T	C	0.272366	1006
10	rs12245779	C	A	0.11332	1006
10	rs12253834	T	C	0.11332	1006
10	rs12780134	C	A	0.21173	1006
10	rs1591915	C	T	0.416501	1006
10	rs72841273	A	G	0.0536779	1006
10	rs145463656	T	G	0.0208748	1006
10	rs182040503	T	G	0.0228628	1006
10	rs77505796	A	T	0.112326	1006
10	rs12768205	C	T	0.302187	1006
10	rs112507051	C	T	0.112326	1006
10	rs7100709	A	C	0.304175	1006
10	rs7101086	C	G	0.212724	1006
10	rs7085598	T	C	0.416501	1006
10	rs7085854	T	C	0.212724	1006
10	rs17882560	G	A	0.114314	1006
10	rs11191445	C	T	0.11332	1006
10	rs11191446	A	G	0.114314	1006
10	rs76255497	T	C	0.114314	1006
10	rs75691516	C	T	0.114314	1006
10	rs11191447	C	T	0.0894632	1006
10	rs10883793	G	A	0.302187	1006
10	rs12782585	G	T	0.302187	1006
10	rs56946876	T	C	0.416501	1006
10	rs12763665	G	A	0.416501	1006
10	rs78561456	G	A	0.0198807	1006
10	rs66759943	A	G	0.212724	1006
10	rs146314946	A	G	0.0178926	1006
10	rs72841276	G	C	0.0536779	1006
10	rs10786721	C	A	0.416501	1006
10	rs10883795	T	C	0.302187	1006
10	rs12184363	T	C	0.00695825	1006
10	rs10883796	G	A	0.302187	1006
10	rs74233296	T	C	0.0894632	1006
10	rs12771834	G	A	0.138171	1006
10	rs4363528	A	G	0.302187	1006
10	rs7896290	G	A	0.302187	1006
10	rs35125602	G	A	0.0894632	1006
10	rs113320965	C	T	0.11332	1006
10	rs80327774	T	C	0.114314	1006
10	rs113282265	A	G	0.0894632	1006
10	rs12219346	T	C	0.302187	1006
10	rs12218148	C	A	0.0894632	1006
10	rs111638521	G	A	0.114314	1006
10	rs7909286	A	G	0.302187	1006
10	rs7909591	G	T	0.302187	1006
10	rs10883797	T	C	0.302187	1006
10	rs11191453	T	C	0.0894632	1006
10	rs11191454	A	G	0.0894632	1006
10	rs10786722	C	T	0.302187	1006
10	rs10748835	G	A	0.416501	1006
10	rs10883798	A	G	0.0904573	1006
10	rs17881031	A	G	0.0198807	1006
10	rs41310292	T	C	0.0159046	1006
10	rs1046778	T	C	0.302187	1006
10	rs11191457	C	T	0.212724	1006
10	rs4568943	C	A	0.0894632	1006
10	rs7084472	C	T	0.114314	1006
10	rs11191458	A	T	0.138171	1006
10	rs11191459	G	A	0.302187	1006
10	rs17879819	C	T	0.0894632	1006
10	rs7897654	T	C	0.302187	1006
10	rs7912578	A	G	0.303181	1006
10	rs10883799	G	A	0.302187	1006
10	rs140973522	T	C	0.0198807	1006
10	rs56358609	G	C	0.0407555	1006
10	rs12253284	G	C	0.114314	1006
10	rs12221193	A	C	0.0894632	1006
10	rs12261040	T	C	0.114314	1006
10	rs77180047	G	A	0.0894632	1006
10	rs4532960	C	T	0.416501	1006
10	rs139032605	C	T	0.027833	1006
10	rs10786724	A	G	0.416501	1006
10	rs72841283	A	T	0.054672	1006
10	rs112809537	C	T	0.11332	1006
10	rs28848563	G	A	0.158052	1006
10	rs28606370	C	A	0.372763	1006
10	rs7093470	A	C	0.212724	1006
10	rs10883800	A	C	0.327038	1006
10	rs12251035	A	C	0.11332	1006
10	rs112269947	T	C	0.0129225	1006
10	rs75899148	T	C	0.0198807	1006
10	rs7073295	A	G	0.327038	1006
10	rs7475853	G	A	0.0894632	1006
10	rs12780220	C	T	0.0298211	1006
10	rs7924072	T	A	0.212724	1006
10	rs6584532	G	C	0.212724	1006
10	rs117107046	C	T	0.027833	1006
10	rs12221064	C	T	0.0894632	1006
10	rs75650764	G	A	0.0198807	1006
10	rs74376228	G	C	0.112326	1006
10	rs77760630	C	A	0.054672	1006
10	rs10883801	A	C	0.327038	1006
10	rs76057237	G	A	0.054672	1006
10	rs2297786	C	T	0.416501	1006
10	rs2297787	T	A	0.0924453	1006
10	rs10883802	A	G	0.138171	1006
10	rs17115213	A	G	0.0894632	1006
10	rs10509758	T	C	0.114314	1006
10	rs11191464	T	C	0.138171	1006
10	rs10786725	T	C	0.417495	1006
10	rs77602510	G	A	0.0894632	1006
10	rs7913682	T	A	0.415507	1006
10	rs78821730	G	A	0.0894632	1006
10	rs11191465	A	G	0.212724	1006
10	rs111426607	A	C	0.054672	1006
10	rs12411886	C	A	0.0894632	1006
10	rs17725614	G	C	0.327038	1006
10	rs34572965	A	C	0.212724	1006
10	rs12355897	G	T	0.212724	1006
10	rs143934882	C	T	0.0129225	1006
10	rs139203564	G	A	0.0258449	1006
10	rs149944362	G	A	0.054672	1006
10	rs7918582	C	T	0.114314	1006
10	rs7922349	C	T	0.212724	1006
10	rs10509759	A	T	0.0894632	1006
10	rs12416441	A	G	0.212724	1006
10	rs79254677	A	G	0.119284	1006
10	rs2152915	A	T	0.327038	1006
10	rs72841292	C	T	0.054672	1006
10	rs61870817	A	C	0.0208748	1006
10	rs143968693	T	C	0.054672	1006
10	rs6584533	T	C	0.416501	1006
10	rs112699822	C	A	0.0894632	1006
10	rs149365813	C	G	0.0149105	1006
10	rs7073716	T	A	0.212724	1006
10	rs7093461	G	C	0.212724	1006
10	rs10786726	C	A	0.138171	1006
10	rs10748836	G	A	0.416501	1006
10	rs67760877	C	T	0.327038	1006
10	rs112314091	G	A	0.0894632	1006
10	rs11191466	G	A	0.138171	1006
10	rs17787717	T	G	0.112326	1006
10	rs3897401	T	C	0.327038	1006
10	rs5011520	G	A	0.0894632	1006
10	rs12774555	G	A	0.159046	1006
10	rs12414777	C	T	0.203777	1006
10	rs36045108	G	A	0.327038	1006
10	rs11191467	G	A	0.304175	1006
10	rs10786727	G	A	0.416501	1006
10	rs17787824	G	A	0.0159046	1006
10	rs4919694	T	C	0.114314	1006
10	rs139976905	C	G	0.028827	1006
10	rs7093087	G	A	0.189861	1006
10	rs4917987	A	C	0.417495	1006
10	rs7917295	A	G	0.327038	1006
10	rs77059182	T	C	0.0228628	1006
10	rs112222210	G	T	0.0149105	1006
10	rs72841298	A	G	0.0536779	1006
10	rs11191471	T	A	0.417495	1006
10	rs12242000	A	C	0.11332	1006
10	rs72841300	T	C	0.0795229	1006
10	rs12772775	C	A	0.327038	1006
10	rs4919695	A	G	0.417495	1006
10	rs77273695	C	T	0.0178926	1006
10	rs61870830	A	G	0.0576541	1006
10	rs3897402	C	T	0.212724	1006
10	rs10786728	C	G	0.150099	1006
10	rs10883804	G	A	0.327038	1006
10	rs11191472	A	T	0.0894632	1006
10	rs151332490	G	A	0.0168986	1006
10	rs7101143	G	A	0.416501	1006
10	rs56192823	G	A	0.0377734	1006
10	rs149177817	C	T	0.0198807	1006
10	rs10883805	T	C	0.418489	1006
10	rs12783467	A	G	0.217694	1006
10	rs12241656	C	T	0.114314	1006
10	rs12765531	C	T	0.212724	1006
10	rs142772276	G	A	0.0407555	1006
10	rs71496552	G	A	0.138171	1006
10	rs3096383	A	G	0.790258	1006
10	rs11191473	C	G	0.11332	1006
10	rs9733635	G	A	0.328032	1006
10	rs10883806	C	T	0.0894632	1006
10	rs11191474	A	C	0.0894632	1006
10	rs11191475	C	T	0.0894632	1006
10	rs113050307	G	A	0.0159046	1006
10	rs10883807	T	C	0.327038	1006
10	rs116050393	A	T	0.0198807	1006
10	rs138112129	T	A	0.0258449	1006
10	rs113541728	A	T	0.11332	1006
10	rs72847279	G	A	0.054672	1006
10	rs12413409	G	A	0.0894632	1006
10	rs76892505	G	A	0.110338	1006
10	rs10786729	A	G	0.416501	1006
10	rs10883808	A	T	0.0894632	1006
10	rs78260931	G	C	0.0894632	1006
10	rs7089061	C	A	0.327038	1006
10	rs7089065	C	T	0.327038	1006
10	rs7073179	T	C	0.212724	1006
10	rs11191479	T	C	0.0894632	1006
10	rs10786730	G	A	0.327038	1006
10	rs10883809	T	A	0.138171	1006
10	rs75014273	A	G	0.0159046	1006
10	rs12778673	C	T	0.212724	1006
10	rs72847281	T	A	0.054672	1006
10	rs145444967	G	A	0.00894632	1006
10	rs1556960	A	G	0.327038	1006
10	rs147647366	C	T	0.0129225	1006
10	rs10883810	A	C	0.327038	1006
10	rs10883811	A	G	0.327038	1006
10	rs7899608	C	T	0.138171	1006
10	rs7899622	C	T	0.327038	1006
10	rs12258949	G	T	0.114314	1006
10	rs7903190	G	A	0.327038	1006
10	rs12414798	C	T	0.327038	1006
10	rs10450373	T	C	0.416501	1006
10	rs7907792	G	A	0.979125	1006
10	rs11191484	G	A	0.0894632	1006
10	rs147477817	C	T	0.0129225	1006
10	rs2065977	C	T	0.416501	1006
10	rs11191485	G	C	0.327038	1006
10	rs12569617	T	C	0.416501	1006
10	rs117978529	C	A	0.0198807	1006
10	rs72847285	C	G	0.054672	1006
10	rs61870837	A	G	0.0168986	1006
10	rs74749600	T	C	0.112326	1006
10	rs77318450	A	G	0.117296	1006
10	rs1538204	T	A	0.416501	1006
10	rs6584535	T	C	0.771372	1006
10	rs11191487	A	G	0.138171	1006
10	rs12248123	A	G	0.327038	1006
10	rs7092815	G	T	0.323062	1006
10	rs7096452	G	A	0.327038	1006
10	rs7080462	T	C	0.327038	1006
10	rs7096269	A	G	0.416501	1006
10	rs72847291	A	G	0.0536779	1006
10	rs148381004	G	A	0.0258449	1006
10	rs10883814	T	C	0.416501	1006
10	rs12268849	G	A	0.114314	1006
10	rs34778766	T	C	0.327038	1006
10	rs74808043	C	T	0.0159046	1006
10	rs10883815	T	C	0.0894632	1006
10	rs139912319	A	C	0.0258449	1006
10	rs7902218	A	G	0.513917	1006
10	rs11191489	C	A	0.326044	1006
10	rs112390216	C	T	0.0894632	1006
10	rs12260436	A	C	0.276342	1006
10	rs55833108	G	T	0.186879	1006
10	rs11191490	T	A	0.112326	1006
10	rs12777726	A	G	0.417495	1006
10	rs113375453	C	T	0.11332	1006
10	rs3902934	A	G	0.416501	1006
10	rs11191491	C	T	0.139165	1006
10	rs11191492	A	G	0.158052	1006
10	rs75219158	C	T	0.112326	1006
10	rs5016309	G	A	0.327038	1006
10	rs5016308	C	G	0.327038	1006
10	rs77860422	G	A	0.0894632	1006
10	rs1890184	A	C	0.416501	1006
10	rs1890185	A	G	0.417495	1006
10	rs10883816	A	G	0.416501	1006
10	rs10786731	A	T	0.212724	1006
10	rs4917988	T	G	0.114314	1006
10	rs4917379	A	T	0.114314	1006
10	rs10509757	G	A	0.416501	1006
10	rs12569364	G	A	0.213718	1006
10	rs111603791	G	A	0.0119284	1006
10	rs11191494	C	A	0.159046	1006
10	rs112240253	C	T	0.112326	1006
10	rs61870841	C	T	0.0208748	1006
10	rs10883817	G	A	0.415507	1006
10	rs118120753	G	A	0.0397614	1006
10	rs7894588	A	T	0.327038	1006
10	rs7894959	C	T	0.327038	1006
10	rs7911789	T	C	0.416501	1006
10	rs7898770	G	A	0.327038	1006
10	rs12764154	A	C	0.213718	1006
10	rs35791366	T	C	0.142147	1006
10	rs71471263	G	A	0.028827	1006
10	rs7908450	G	C	0.791252	1006
10	rs10883818	A	G	0.327038	1006
10	rs12262503	T	C	0.327038	1006
10	rs12255047	G	A	0.417495	1006
10	rs112961699	C	T	0.0149105	1006
10	rs12779991	A	G	0.161034	1006
10	rs10786732	T	C	0.327038	1006
10	rs72847301	A	G	0.027833	1006
10	rs151023956	C	T	0.0516899	1006
10	rs10883819	C	T	0.213718	1006
10	rs34060850	C	T	0.215706	1006
10	rs77426338	A	G	0.0198807	1006
10	rs11191499	T	C	0.0894632	1006
10	rs10883820	C	A	0.327038	1006
10	rs67908413	T	C	0.416501	1006
10	rs11191502	T	G	0.0894632	1006
10	rs12254254	C	T	0.11332	1006
10	rs113554404	C	T	0.0894632	1006
10	rs12766187	G	A	0.213718	1006
10	rs11191505	C	T	0.0894632	1006
10	rs12264415	T	G	0.417495	1006
10	rs12258551	C	G	0.11332	1006
10	rs11191506	C	T	0.213718	1006
10	rs7082375	A	G	0.328032	1006
10	rs7100592	T	G	0.11332	1006
10	rs7083328	G	A	0.11332	1006
10	rs74444347	A	C	0.0894632	1006
10	rs12780843	G	C	0.418489	1006
10	rs12221335	T	A	0.0894632	1006
10	rs11191511	T	C	0.0894632	1006
10	rs56116679	C	T	0.191849	1006
10	rs6584536	T	C	0.987078	1006
10	rs4917990	A	G	0.417495	1006
10	rs7071373	A	G	0.417495	1006
10	rs11191512	A	G	0.213718	1006
10	rs11191513	T	G	0.327038	1006
10	rs11191514	C	T	0.0904573	1006
10	rs12245343	A	G	0.11332	1006
10	rs4917380	C	G	0.416501	1006
10	rs7090337	G	A	0.374751	1006
10	rs7914558	G	A	0.416501	1006
10	rs77787671	C	T	0.0894632	1006
10	rs10509763	G	A	0.11332	1006
10	rs10509764	G	A	0.326044	1006
10	rs11191515	G	A	0.0904573	1006
10	rs11191516	C	A	0.212724	1006
10	rs6584537	C	G	0.326044	1006
10	rs112425217	G	A	0.11332	1006
10	rs113970872	C	T	0.0894632	1006
10	rs117636977	C	G	0.0188867	1006
10	rs11191517	G	A	0.0894632	1006
10	rs78193706	T	C	0.326044	1006
10	rs75552379	A	G	0.00894632	1006
10	rs72850111	C	T	0.027833	1006
10	rs72850112	G	A	0.054672	1006
10	rs7906754	T	C	0.327038	1006
10	rs11191518	C	G	0.416501	1006
10	rs78064113	C	A	0.0149105	1006
10	rs116955283	A	G	0.0228628	1006
10	rs72850116	T	C	0.055666	1006
10	rs4917991	T	C	0.326044	1006
10	rs1538205	A	G	0.027833	1006
10	rs11191519	C	T	0.0894632	1006
10	rs79227132	T	C	0.0188867	1006
10	rs4917992	G	A	0.317097	1006
10	rs148650436	G	A	0.0129225	1006
10	rs12246739	C	A	0.32505	1006
10	rs113430310	G	A	0.114314	1006
10	rs11191521	T	G	0.0884692	1006
10	rs142661594	C	T	0.0228628	1006
10	rs150573418	G	A	0.0516899	1006
10	rs138581435	C	T	0.0159046	1006
10	rs11191522	G	A	0.0884692	1006
10	rs78392571	T	A	0.259443	1006
10	rs7087459	T	C	0.324056	1006
10	rs4917993	C	G	0.223658	1006
10	rs12779535	C	T	0.15507	1006
10	rs72850120	G	A	0.055666	1006
10	rs12780440	A	G	0.210736	1006
10	rs11191523	A	G	0.11332	1006
10	rs117521106	T	C	0.026839	1006
10	rs148266331	T	C	0.0308151	1006
10	rs11191524	G	A	0.11332	1006
10	rs7088200	G	A	0.324056	1006
10	rs11191525	G	C	0.11332	1006
10	rs75970938	T	C	0.0884692	1006
10	rs7091889	A	G	0.210736	1006
10	rs79668541	C	T	0.0884692	1006
10	rs72850123	G	T	0.054672	1006
10	rs10786733	G	A	0.412525	1006
10	rs12252500	G	C	0.11332	1006
10	rs11191527	C	T	0.15507	1006
10	rs7920868	C	T	0.324056	1006
10	rs4633383	T	G	0.134195	1006
10	rs72850126	T	C	0.055666	1006
10	rs2184996	A	G	0.78827	1006
10	rs78893207	T	C	0.11332	1006
10	rs78312046	G	A	0.0208748	1006
10	rs12415388	T	C	0.32505	1006
10	rs10883822	T	G	0.21173	1006
10	rs10218853	A	C	0.324056	1006
10	rs76099321	G	A	0.0178926	1006
10	rs7073323	A	C	0.324056	1006
10	rs143557932	G	A	0.0129225	1006
10	rs58317752	T	A	0.11332	1006
10	rs7087040	G	A	0.324056	1006
10	rs11191530	T	C	0.134195	1006
10	rs56376544	G	T	0.0208748	1006
10	rs58700372	T	C	0.11332	1006
10	rs74386455	C	T	0.0228628	1006
10	rs7092097	A	G	0.055666	1006
10	rs12255761	C	T	0.168986	1006
10	rs7089680	T	C	0.32505	1006
10	rs12257935	C	A	0.11332	1006
10	rs17115381	T	C	0.0218688	1006
10	rs79359900	C	T	0.0795229	1006
10	rs143467426	C	T	0.0129225	1006
10	rs35159404	C	A	0.11332	1006
10	rs7094843	A	C	0.415507	1006
10	rs116954400	A	G	0.0308151	1006
10	rs12266291	G	A	0.11332	1006
10	rs11191531	G	C	0.0884692	1006
10	rs7099987	C	T	0.11332	1006
10	rs12416483	G	T	0.156064	1006
10	rs148501722	G	A	0.0248509	1006
10	rs12241091	G	A	0.11332	1006
10	rs116986821	C	G	0.0218688	1006
10	rs141482908	G	C	0.0208748	1006
10	rs12219027	T	C	0.0884692	1006
10	rs4917994	C	T	0.414513	1006
10	rs140652467	G	A	0.0159046	1006
10	rs7917547	A	C	0.21173	1006
10	rs10883823	T	C	0.413519	1006
10	rs118031532	T	C	0.027833	1006
10	rs72850132	A	G	0.055666	1006
10	rs10883824	A	G	0.413519	1006
10	rs6584538	G	A	0.987078	1006
10	rs2275271	T	C	0.414513	1006
10	rs7916476	T	A	0.21173	1006
10	rs12769080	G	A	0.05666	1006
10	rs11191534	A	G	0.0884692	1006
10	rs41287478	T	C	0.0576541	1006
10	rs7908280	C	G	0.414513	1006
10	rs12246689	C	T	0.11332	1006
10	rs79205575	T	C	0.0208748	1006
10	rs11191537	A	G	0.152087	1006
10	rs11191538	A	G	0.137177	1006
10	rs11191539	A	G	0.414513	1006
10	rs12415468	T	C	0.134195	1006
10	rs17727044	A	T	0.112326	1006
10	rs117460856	C	T	0.0208748	1006
10	rs12780116	G	A	0.134195	1006
10	rs77827514	C	T	0.11332	1006
10	rs80200167	T	C	0.0208748	1006
10	rs1572578	C	G	0.324056	1006
10	rs78214351	A	G	0.11332	1006
10	rs11191540	G	C	0.324056	1006
10	rs143928707	T	C	0.026839	1006
10	rs72843968	C	T	0.0526839	1006
10	rs7092029	A	T	0.324056	1006
10	rs11191541	A	G	0.414513	1006
10	rs11191542	T	A	0.413519	1006
10	rs11191543	G	A	0.0894632	1006
10	rs943039	C	T	0.324056	1006
10	rs17115414	T	G	0.0188867	1006
10	rs12358887	T	C	0.134195	1006
10	rs3781285	C	G	0.0884692	1006
10	rs74468868	C	T	0.0308151	1006
10	rs943038	T	C	0.414513	1006
10	rs11191544	C	G	0.32505	1006
10	rs1926034	G	A	0.403579	1006
10	rs1926032	C	T	0.0705765	1006
10	rs11191545	G	A	0.11332	1006
10	rs7910900	C	T	0.324056	1006
10	rs12570528	A	G	0.213718	1006
10	rs12768266	G	A	0.156064	1006
10	rs12264456	C	T	0.11332	1006
10	rs10883826	A	G	0.412525	1006
10	rs72843974	C	T	0.0526839	1006
10	rs3781283	G	A	0.0208748	1006
10	rs12770390	A	G	0.138171	1006
10	rs12257941	C	T	0.11332	1006
10	rs61870850	C	T	0.0218688	1006
10	rs118003084	T	C	0.027833	1006
10	rs61120766	A	G	0.11332	1006
10	rs72843977	A	G	0.0238569	1006
10	rs17115419	C	T	0.142147	1006
10	rs943037	C	T	0.0884692	1006
10	rs943036	T	C	0.413519	1006
10	rs17727391	C	A	0.11332	1006
10	rs2296569	A	G	0.166004	1006
10	rs35647154	C	T	0.0795229	1006
10	rs2296568	C	T	0.138171	1006
10	rs41287480	G	A	0.0139165	1006
10	rs1046411	G	A	0.331014	1006
10	rs17115427	T	C	0.0218688	1006
10	rs4917382	G	A	0.11332	1006
10	rs943035	T	C	0.413519	1006
10	rs72843983	T	C	0.0516899	1006
10	rs7901197	C	T	0.32505	1006
10	rs10883829	T	C	0.32505	1006
10	rs12219901	A	G	0.0884692	1006
10	rs7921574	T	C	0.413519	1006
10	rs10458729	C	T	0.0884692	1006
10	rs763914	T	C	0.32505	1006
10	rs726010	C	T	0.326044	1006
10	rs78414630	C	T	0.0208748	1006
10	rs11191547	C	T	0.324056	1006
10	rs12785223	A	G	0.32505	1006
10	rs117639302	C	T	0.0139165	1006
10	rs76325870	T	G	0.0218688	1006
10	rs7092200	T	C	0.441352	1006
10	rs58279999	C	T	0.0218688	1006
10	rs7074395	G	T	0.32505	1006
10	rs17727686	G	A	0.0159046	1006
10	rs4917995	T	A	0.166004	1006
10	rs11191548	T	C	0.0884692	1006
10	rs72843990	C	T	0.0178926	1006
10	rs11191549	C	T	0.324056	1006
10	rs74233806	C	T	0.0188867	1006
10	rs142058693	T	C	0.0149105	1006
10	rs8139	G	A	0.413519	1006
10	rs10430665	C	T	0.0884692	1006
10	rs12573199	A	T	0.0208748	1006
10	rs12573200	A	T	0.0208748	1006
10	rs10786736	G	C	0.116302	1006
10	rs12573221	A	C	0.0208748	1006
10	rs3740387	G	A	0.413519	1006
10	rs17795366	T	C	0.0149105	1006
10	rs34758128	A	C	0.0894632	1006
10	rs3736922	G	A	0.442346	1006
10	rs11191551	A	G	0.0884692	1006
10	rs11191552	G	A	0.00795229	1006
10	rs10883830	G	A	0.32505	1006
10	rs17094683	G	T	0.0884692	1006
10	rs11191553	G	T	0.32505	1006
10	rs79438485	G	A	0.0208748	1006
10	rs12217501	T	C	0.0884692	1006
10	rs12220743	C	T	0.0884692	1006
10	rs56036640	T	C	0.21173	1006
10	rs12355120	T	G	0.326044	1006
10	rs3781282	A	G	0.326044	1006
10	rs3781281	G	A	0.326044	1006
10	rs72843997	A	G	0.0516899	1006
10	rs140795780	C	T	0.0129225	1006
10	rs2274341	A	T	0.199801	1006
10	rs2274340	T	C	0.0228628	1006
10	rs148828123	G	A	0.0178926	1006
10	rs7080242	T	G	0.0129225	1006
10	rs72843998	T	C	0.144135	1006
10	rs72843999	C	T	0.0516899	1006
10	rs11191554	C	T	0.159046	1006
10	rs1926030	T	C	0.413519	1006
10	rs1926029	G	A	0.32505	1006
10	rs77593808	A	C	0.0149105	1006
10	rs12412038	G	A	0.0874751	1006
10	rs10786737	A	C	0.159046	1006
10	rs10883831	C	A	0.137177	1006
10	rs11191555	A	C	0.0874751	1006
10	rs11191556	G	T	0.137177	1006
10	rs2274339	T	A	0.32505	1006
10	rs41287482	A	G	0.00795229	1006
10	rs140193005	T	C	0.0308151	1006
10	rs72844002	T	G	0.0526839	1006
10	rs3781280	T	G	0.328032	1006
10	rs11191557	C	G	0.0874751	1006
10	rs11191558	G	A	0.0874751	1006
10	rs2281877	C	T	0.326044	1006
10	rs80122405	G	A	0.0198807	1006
10	rs7896519	C	T	0.362823	1006
10	rs7896547	A	G	0.413519	1006
10	rs12255989	C	T	0.166004	1006
10	rs117814456	C	T	0.0954274	1006
10	rs11191559	C	T	0.0874751	1006
10	rs140814859	T	G	0.0218688	1006
10	rs11191560	T	C	0.0874751	1006
10	rs10786738	C	T	0.326044	1006
10	rs11191561	C	G	0.152087	1006
10	rs1807298	G	A	0.326044	1006
10	rs12413046	A	G	0.0874751	1006
10	rs10883832	T	G	0.0874751	1006
10	rs2066323	A	G	0.413519	1006
10	rs7899084	A	T	0.413519	1006
10	rs2182348	A	G	0.326044	1006
10	rs116993824	G	C	0.0308151	1006
10	rs9633712	G	C	0.0874751	1006
10	rs61870853	A	C	0.0109344	1006
10	rs7909022	G	A	0.138171	1006
10	rs150201993	G	A	0.0208748	1006
10	rs7908960	A	C	0.0218688	1006
10	rs1935323	T	C	0.32505	1006
10	rs79082900	T	C	0.0874751	1006
10	rs1926037	A	C	0.326044	1006
10	rs72846714	G	A	0.166004	1006
10	rs11191564	C	T	0.0874751	1006
10	rs7895154	C	T	0.32505	1006
10	rs6584539	G	C	0.326044	1006
10	rs145870899	G	A	0.0805169	1006
10	rs2148200	C	A	0.326044	1006
10	rs2148199	A	G	0.0218688	1006
10	rs10748837	T	C	0.413519	1006
10	rs75221325	A	G	0.0626243	1006
10	rs2153774	T	C	0.326044	1006
10	rs10883834	T	C	0.326044	1006
10	rs7915816	A	G	0.326044	1006
10	rs79331374	G	A	0.11332	1006
10	rs1060240	A	G	0.0874751	1006
10	rs7067663	A	G	0.326044	1006
10	rs1926036	C	T	0.326044	1006
10	rs10883835	T	C	0.0874751	1006
10	rs1541213	A	G	0.326044	1006
10	rs10786739	C	G	0.414513	1006
10	rs11191568	G	A	0.0874751	1006
10	rs12779263	G	T	0.303181	1006
10	rs76003516	A	G	0.0218688	1006
10	rs117208459	T	A	0.0139165	1006
10	rs10883836	T	C	0.326044	1006
10	rs12571568	C	G	0.413519	1006
10	rs149040511	C	T	0.0139165	1006
10	rs2148197	T	C	0.413519	1006
10	rs75287094	T	C	0.0218688	1006
10	rs146569383	T	A	0.0516899	1006
10	rs11191572	A	G	0.326044	1006
10	rs1163246	A	G	0.790258	1006
10	rs12766205	A	G	0.413519	1006
10	rs111278264	C	T	0.11332	1006
10	rs147351091	T	A	0.0208748	1006
10	rs12415199	T	C	0.326044	1006
10	rs12780509	G	T	0.137177	1006
10	rs34104646	T	A	0.326044	1006
10	rs72844301	G	A	0.0387674	1006
10	rs10883837	G	A	0.413519	1006
10	rs1163248	A	G	0.770378	1006
10	rs72846103	A	T	0.0516899	1006
10	rs11191573	T	C	0.326044	1006
10	rs746293	G	T	0.413519	1006
10	rs732998	T	C	0.0874751	1006
10	rs11598702	T	C	0.352883	1006
10	rs11191574	C	T	0.0884692	1006
10	rs11191575	C	T	0.0874751	1006
10	rs116976910	G	A	0.0129225	1006
10	rs35348020	C	T	0.137177	1006
10	rs12262258	G	A	0.166004	1006
10	rs78436955	C	T	0.0218688	1006
10	rs79993475	A	G	0.0874751	1006
10	rs12220375	T	C	0.0874751	1006
10	rs11191577	A	G	0.413519	1006
10	rs11191578	A	T	0.326044	1006
10	rs34130454	A	G	0.326044	1006
10	rs12774513	C	T	0.137177	1006
10	rs7912517	G	A	0.32505	1006
10	rs7897663	T	C	0.326044	1006
10	rs11191580	T	C	0.0874751	1006
10	rs12243903	T	C	0.166004	1006
10	rs182512562	G	C	0.0129225	1006
10	rs2066322	T	G	0.32505	1006
10	rs1163249	A	G	0.785288	1006
10	rs79680647	G	A	0.0874751	1006
10	rs12775302	A	G	0.32505	1006
10	rs11191582	G	A	0.0884692	1006
10	rs7067970	C	T	0.413519	1006
10	rs74233809	T	C	0.0884692	1006
10	rs12414232	A	T	0.326044	1006
10	rs115915120	T	A	0.0178926	1006
10	rs2148198	G	A	0.326044	1006
10	rs76558380	T	C	0.0129225	1006
10	rs3861983	T	C	0.159046	1006
10	rs3861984	T	C	0.326044	1006
10	rs74827204	A	T	0.0516899	1006
10	rs11191583	C	A	0.137177	1006
10	rs3977751	A	G	0.414513	1006
10	rs10883839	A	G	0.326044	1006
10	rs11191584	C	T	0.137177	1006
10	rs10883840	A	G	0.413519	1006
10	rs141637838	G	C	0.0129225	1006
10	rs35745742	T	C	0.027833	1006
10	rs66652022	G	A	0.327038	1006
10	rs149555487	G	A	0.0218688	1006
10	rs10509765	G	A	0.150099	1006
10	rs12773916	G	A	0.137177	1006
10	rs146240286	C	G	0.0218688	1006
10	rs4917996	A	C	0.413519	1006
10	rs10509766	T	C	0.326044	1006
10	rs12763944	T	C	0.119284	1006
10	rs112224955	G	A	0.112326	1006
10	rs11191586	T	C	0.326044	1006
10	rs6584540	A	G	0.413519	1006
10	rs75839032	G	C	0.0218688	1006
10	rs35195396	T	A	0.326044	1006
10	rs12416331	T	A	0.0874751	1006
10	rs7080935	C	A	0.166004	1006
10	rs6584541	A	G	0.32505	1006
10	rs7081075	C	T	0.413519	1006
10	rs11191587	T	C	0.0874751	1006
10	rs11191589	T	C	0.326044	1006
10	rs116925486	C	T	0.0298211	1006
10	rs1163240	C	T	0.989066	1006
10	rs118141064	C	T	0.0149105	1006
10	rs3740386	C	T	0.326044	1006
10	rs12219304	G	C	0.0874751	1006
10	rs11191590	T	C	0.0139165	1006
10	rs113973959	G	A	0.112326	1006
10	rs143956083	G	A	0.0626243	1006
10	rs117715523	C	A	0.0129225	1006
10	rs12257472	C	T	0.305169	1006
10	rs12774412	G	T	0.137177	1006
10	rs12244207	A	G	0.166004	1006
10	rs190000397	C	T	0.0228628	1006
10	rs11191591	C	T	0.326044	1006
10	rs10883841	T	C	0.138171	1006
10	rs12261294	C	T	0.166004	1006
10	rs10786740	G	C	0.413519	1006
10	rs7917650	G	C	0.32505	1006
10	rs114373406	C	T	0.0208748	1006
10	rs10786741	G	A	0.326044	1006
10	rs11191593	T	C	0.0874751	1006
10	rs12240508	G	A	0.166004	1006
10	rs10786742	A	G	0.326044	1006
10	rs77602755	T	C	0.0208748	1006
10	rs56168342	A	G	0.0516899	1006
10	rs79237883	T	C	0.0874751	1006
10	rs10883842	C	T	0.413519	1006
10	rs184211672	G	A	0.0218688	1006
10	rs34747231	T	G	0.0874751	1006
10	rs10786743	A	G	0.413519	1006
10	rs116821290	T	C	0.203777	1006
10	rs10748838	T	A	0.413519	1006
10	rs1163238	G	A	0.355865	1006
10	rs11191596	C	T	0.137177	1006
10	rs11191598	A	G	0.137177	1006
10	rs3758543	C	G	0.413519	1006
10	rs10786744	C	A	0.32505	1006
10	rs4917997	A	G	0.413519	1006
10	rs7077097	G	A	0.413519	1006
10	rs7077291	C	T	0.413519	1006
10	rs77420391	G	A	0.0874751	1006
10	rs80084683	T	A	0.0159046	1006
10	rs10883843	C	G	0.32505	1006
10	rs7091462	C	T	0.166004	1006
10	rs7075552	T	C	0.32505	1006
10	rs75580295	G	C	0.0159046	1006
10	rs7092407	G	A	0.414513	1006
10	rs11191600	G	A	0.32505	1006
10	rs116979997	C	T	0.0745527	1006
10	rs7920251	C	T	0.414513	1006
10	rs79780963	C	T	0.966203	1006
10	rs115952365	C	G	0.0516899	1006
10	rs3087681	G	T	0.136183	1006
10	rs12774207	G	A	0.136183	1006
10	rs1141095	C	G	0.769384	1006
10	rs111622998	C	A	0.111332	1006
10	rs149363415	A	G	0.203777	1006
10	rs10748839	T	C	0.411531	1006
10	rs79179549	T	G	0.0308151	1006
10	rs117569499	A	C	0.0308151	1006
10	rs11191602	C	T	0.322068	1006
10	rs7095304	G	A	0.322068	1006
10	rs11191606	T	C	0.136183	1006
10	rs7100369	C	A	0.322068	1006
10	rs10786745	A	G	0.411531	1006
10	rs12571345	T	C	0.0218688	1006
10	rs12784384	G	C	0.322068	1006
10	rs12414028	T	A	0.0894632	1006
10	rs10883846	C	T	0.354871	1006
10	rs10883847	C	T	0.322068	1006
10	rs112913898	G	A	0.0884692	1006
10	rs11191607	G	T	0.0884692	1006
10	rs117375427	A	T	0.0407555	1006
10	rs12774577	T	C	0.136183	1006
10	rs4307650	C	A	0.409543	1006
10	rs184796073	G	A	0.0308151	1006
10	rs144453732	G	A	0.0218688	1006
10	rs113816956	G	A	0.321074	1006
10	rs189401006	G	T	0.0208748	1006
10	rs113642369	A	G	0.164016	1006
10	rs75075426	C	G	0.0218688	1006
10	rs11191608	A	G	0.321074	1006
10	rs74757396	C	T	0.055666	1006
10	rs12259163	A	G	0.321074	1006
10	rs183908547	G	A	0.00695825	1006
10	rs4917999	G	C	0.299205	1006
10	rs12256506	T	A	0.166998	1006
10	rs11191609	T	G	0.135189	1006
10	rs116931390	T	A	0.0139165	1006
10	rs11191610	C	T	0.348907	1006
10	rs1163234	G	T	0.974155	1006
10	rs150790859	G	A	0.0308151	1006
10	rs114803773	A	T	0.0198807	1006
10	rs139155670	G	A	0.0328032	1006
10	rs185522044	G	A	0.0119284	1006
10	rs11818627	A	G	0.0337972	1006
10	rs73353848	C	A	0.0337972	1006
10	rs1750480	T	G	0.628231	1006
10	rs1773924	T	C	0.629225	1006
10	rs61870857	C	T	0.0168986	1006
10	rs1163233	C	T	0.348907	1006
10	rs140552605	C	T	0.0337972	1006
10	rs116990256	A	G	0.0427435	1006
10	rs111703483	G	C	0.0337972	1006
10	rs142416119	C	T	0.0318091	1006
10	rs117469725	T	C	0.0328032	1006
10	rs1773926	C	G	0.346918	1006
10	rs111817773	A	G	0.0337972	1006
10	rs59807730	A	G	0.0337972	1006
10	rs61509417	G	A	0.0337972	1006
10	rs1630303	T	G	0.348907	1006
10	rs60068878	A	T	0.0337972	1006
10	rs148583280	G	A	0.0337972	1006
10	rs117418452	C	A	0.0328032	1006
10	rs59963492	A	G	0.0337972	1006
10	rs61256595	G	A	0.0337972	1006
10	rs144810391	C	G	0.0328032	1006
10	rs11191612	A	G	0.348907	1006
10	rs11522502	C	G	0.00795229	1006
10	rs111668583	C	A	0.104374	1006
10	rs139424795	T	G	0.0337972	1006
10	rs1807951	A	G	0.0337972	1006
10	rs112574306	C	T	0.10835	1006
10	rs111750727	C	T	0.10835	1006
10	rs183293459	G	T	0.0159046	1006
10	rs10883848	A	G	0.66004	1006
10	rs10748840	A	G	0.980119	1006
10	rs190474885	C	T	0.0198807	1006
10	rs148198148	T	A	0.0337972	1006
10	rs111230627	G	C	0.0377734	1006
10	rs7916091	G	C	0.0337972	1006
10	rs72846141	A	G	0.0367793	1006
10	rs11191614	C	T	0.128231	1006
10	rs113361908	T	C	0.110338	1006
10	rs77664249	C	G	0.0328032	1006
10	rs143583045	C	T	0.0328032	1006
10	rs113987398	A	G	0.0337972	1006
10	rs73353870	G	T	0.0337972	1006
10	rs77521106	G	T	0.109344	1006
10	rs10786747	C	G	0.477137	1006
10	rs11191615	T	A	0.323062	1006
10	rs138417829	C	A	0.0328032	1006
10	rs144826113	C	T	0.0328032	1006
10	rs75680955	C	T	0.0328032	1006
10	rs11599577	G	C	0.0248509	1006
10	rs7923655	G	A	0.0159046	1006
10	rs11817165	A	C	0.0397614	1006
10	rs139527316	C	T	0.0109344	1006
10	rs117162325	G	A	0.0328032	1006
10	rs74780752	C	T	0.0328032	1006
10	rs146962034	G	A	0.0328032	1006
10	rs147575835	T	A	0.0328032	1006
10	rs55939028	T	C	0.0944334	1006
10	rs7922955	A	G	0.0347913	1006
10	rs7922982	A	G	0.0337972	1006
10	rs10883849	T	A	0.15507	1006
10	rs79850157	C	T	0.0328032	1006
10	rs112359712	C	T	0.0397614	1006
10	rs76448877	A	C	0.0328032	1006
10	rs7073965	T	C	0.0328032	1006
10	rs117361944	A	G	0.0328032	1006
10	rs117717985	T	C	0.026839	1006
10	rs7082288	T	C	0.55169	1006
10	rs4917384	T	C	0.66004	1006
10	rs12253370	G	C	0.116302	1006
10	rs12761878	G	C	0.154076	1006
10	rs6584543	G	A	0.533797	1006
10	rs6584544	C	T	0.980119	1006
10	rs190707177	C	A	0.0328032	1006
10	rs7916056	T	C	0.540755	1006
10	rs6584545	A	T	0.747515	1006
10	rs7894240	T	C	0.539761	1006
10	rs6584546	C	G	0.533797	1006
10	rs7913461	G	A	0.540755	1006
10	rs1891292	A	G	0.533797	1006
10	rs1891293	G	A	0.533797	1006
10	rs72846144	C	T	0.026839	1006
10	rs78384860	G	T	0.10835	1006
10	rs4917385	T	G	0.650099	1006
10	rs7903004	G	A	0.538767	1006
10	rs11591398	T	C	0.026839	1006
10	rs71471272	G	A	0.0586481	1006
10	rs61746133	G	A	0.0208748	1006
10	rs61869770	A	G	0.101392	1006
10	rs4917386	C	T	0.345924	1006
10	rs2506961	G	T	0.534791	1006
10	rs1712510	A	G	0.534791	1006
10	rs61869771	T	C	0.106362	1006
10	rs3121271	C	T	0.0248509	1006
10	rs149318573	C	A	0.0198807	1006
10	rs184995389	G	C	0.00994036	1006
10	rs61869780	T	A	0.107356	1006
10	rs12359807	C	A	0.0308151	1006
10	rs1628768	T	C	0.255467	1006
10	rs4918001	A	C	0.10835	1006
10	rs1712509	G	T	0.348907	1006
10	rs11522503	G	A	0.0149105	1006
10	rs76215422	G	C	0.0328032	1006
10	rs1163082	T	C	0.464215	1006
10	rs113174040	G	A	0.0168986	1006
10	rs1163076	A	C	0.45825	1006
10	rs1163075	G	A	0.459245	1006
10	rs7903472	C	T	0.10835	1006
10	rs1163074	C	T	0.45825	1006
10	rs1163073	T	C	0.348907	1006
10	rs1163072	T	C	0.654076	1006
10	rs1163070	C	T	0.654076	1006
10	rs75708209	G	A	0.026839	1006
10	rs1163077	T	C	0.464215	1006
10	rs1163080	C	T	0.0248509	1006
10	rs78352334	T	C	0.0328032	1006
10	rs1163081	G	C	0.45825	1006
10	rs76957677	C	T	0.0188867	1006
10	rs11191628	T	G	0.0149105	1006
10	rs149076773	C	T	0.0328032	1006
10	rs77344735	G	A	0.0318091	1006
10	rs148386244	A	G	0.0695825	1006
10	rs1712517	C	T	0.498012	1006
10	rs1712516	G	A	0.456262	1006
10	rs3123794	A	G	0.497018	1006
10	rs3123795	T	C	0.463221	1006
10	rs189353863	C	T	0.0248509	1006
10	rs2153771	A	T	0.158052	1006
10	rs142707907	C	A	0.0129225	1006
10	rs80020194	A	G	0.106362	1006
10	rs1163083	T	A	0.463221	1006
10	rs12360346	C	A	0.0159046	1006
10	rs1163084	T	C	0.497018	1006
10	rs1163085	G	A	0.65507	1006
10	rs1163086	A	G	0.457256	1006
10	rs12355126	C	T	0.00795229	1006
10	rs72846169	T	G	0.0755467	1006
10	rs1163087	G	A	0.455268	1006
10	rs1163089	G	A	0.455268	1006
10	rs4918003	C	T	0.461233	1006
10	rs4918004	G	A	0.00795229	1006
10	rs145147493	C	T	0.0208748	1006
10	rs2487862	C	T	0.253479	1006
10	rs7076274	G	A	0.346918	1006
10	rs3740381	G	C	0.346918	1006
10	rs41287484	G	A	0.026839	1006
10	rs72846177	G	A	0.0238569	1006
10	rs34440112	A	C	0.0318091	1006
10	rs1063461	C	G	0.484095	1006
10	rs55996880	T	C	0.0318091	1006
10	rs116887225	G	C	0.00994036	1006
10	rs138203183	G	A	0.0318091	1006
10	rs4293062	G	A	0.484095	1006
10	rs11191641	C	T	0.484095	1006
10	rs4293063	G	T	0.484095	1006
10	rs78100656	G	A	0.0298211	1006
10	rs7917388	C	T	0.346918	1006
10	rs114225092	T	C	0.0318091	1006
10	rs11191642	A	G	0.347913	1006
10	rs2030205	G	C	0.254473	1006
10	rs117476620	C	T	0.0318091	1006
10	rs11191643	C	G	0.486083	1006
10	rs75182663	A	G	0.131213	1006
10	rs72846183	A	G	0.0626243	1006
10	rs2008530	G	A	0.480119	1006
10	rs11191645	G	T	0.487078	1006
10	rs185629471	A	G	0.0328032	1006
10	rs10883853	C	T	0.486083	1006
10	rs41287490	T	C	0.166004	1006
10	rs112940311	T	C	0.486083	1006
10	rs6584547	C	T	0.517893	1006
10	rs77328741	T	C	0.132207	1006
10	rs117870499	A	G	0.0258449	1006
10	rs11191649	T	C	0.520875	1006
10	rs118129511	C	T	0.0159046	1006
10	rs147124747	G	A	0.0178926	1006
10	rs138538313	G	A	0.0367793	1006
10	rs61350103	A	C	0.486083	1006
10	rs11191650	G	C	0.150099	1006
10	rs56060736	T	C	0.232604	1006
10	rs76695159	C	T	0.132207	1006
10	rs61869825	C	T	0.346918	1006
10	rs117848719	T	C	0.0437376	1006
10	rs12220267	C	T	0.346918	1006
10	rs11191652	T	G	0.121272	1006
10	rs78742461	T	C	0.0337972	1006
10	rs112186664	T	C	0.0129225	1006
10	rs75890466	C	T	0.131213	1006
10	rs11191654	C	A	0.486083	1006
10	rs74693936	C	T	0.0745527	1006
10	rs11191655	T	C	0.150099	1006
10	rs150787616	G	A	0.00894632	1006
10	rs113555008	G	A	0.131213	1006
10	rs12268583	C	T	0.486083	1006
10	rs72846190	T	C	0.232604	1006
10	rs61869827	T	C	0.486083	1006
10	rs7093667	T	C	0.670974	1006
10	rs116935979	A	G	0.0318091	1006
10	rs34158009	T	C	0.0188867	1006
10	rs72846191	G	A	0.026839	1006
10	rs145263159	G	A	0.0735586	1006
10	rs61869829	C	T	0.485089	1006
10	rs4420190	T	C	0.255467	1006
10	rs138123250	C	G	0.0318091	1006
10	rs75383465	T	G	0.0159046	1006
10	rs72846192	A	C	0.254473	1006
10	rs10883855	T	C	0.671968	1006
10	rs150766911	T	C	0.0149105	1006
10	rs139834723	G	A	0.0347913	1006
10	rs61869832	T	C	0.486083	1006
10	rs61869833	G	A	0.0198807	1006
10	rs11191657	T	C	0.486083	1006
10	rs61869834	C	T	0.0805169	1006
10	rs11191658	A	G	0.347913	1006
10	rs72846198	G	A	0.346918	1006
10	rs11191659	C	T	0.150099	1006
10	rs116120213	T	C	0.0149105	1006
10	rs11191660	G	A	0.345924	1006
10	rs117502120	C	G	0.0129225	1006
10	rs12258092	C	T	0.486083	1006
10	rs60388741	G	T	0.517893	1006
10	rs116889583	G	A	0.0318091	1006
10	rs117294680	T	C	0.0218688	1006
10	rs4918007	G	A	0.479125	1006
10	rs4917387	T	C	0.485089	1006
10	rs184129855	A	T	0.0178926	1006
10	rs117927731	C	A	0.134195	1006
10	rs113210389	G	T	0.026839	1006
10	rs7921655	C	T	0.485089	1006
10	rs61869836	T	A	0.485089	1006
10	rs7074749	C	T	0.485089	1006
10	rs12770682	T	C	0.150099	1006
10	rs57963697	C	A	0.131213	1006
10	rs11191663	C	T	0.485089	1006
10	rs11191664	C	T	0.485089	1006
10	rs111968809	G	A	0.131213	1006
10	rs117974136	G	A	0.0994036	1006
10	rs4311992	G	A	0.250497	1006
10	rs4319443	G	A	0.150099	1006
10	rs80112764	G	A	0.0318091	1006
10	rs7900966	T	C	0.485089	1006
10	rs141158484	C	G	0.0218688	1006
10	rs113528138	C	A	0.347913	1006
10	rs72847518	A	C	0.0536779	1006
10	rs11191666	A	G	0.485089	1006
10	rs10883857	G	T	0.485089	1006
10	rs117715127	C	T	0.00795229	1006
10	rs10883858	G	A	0.485089	1006
10	rs11191667	G	A	0.347913	1006
10	rs10883861	T	C	0.104374	1006
10	rs4918012	A	G	0.485089	1006
10	rs117008171	C	T	0.0198807	1006
10	rs185088034	C	T	0.0258449	1006
10	rs61869857	A	G	0.485089	1006
10	rs149562273	C	T	0.0159046	1006
10	rs7905968	C	T	0.516899	1006
10	rs117582193	G	A	0.0129225	1006
10	rs7894768	T	C	0.516899	1006
10	rs11191672	C	T	0.485089	1006
10	rs2176448	T	A	0.356859	1006
10	rs11191673	G	A	0.12326	1006
10	rs61869858	C	T	0.026839	1006
10	rs7099480	G	A	0.107356	1006
10	rs61871160	C	T	0.485089	1006
10	rs61871162	A	G	0.485089	1006
10	rs12414443	A	G	0.484095	1006
10	rs59744322	G	T	0.484095	1006
10	rs7093039	A	G	0.516899	1006
10	rs12770529	C	T	0.122266	1006
10	rs117222357	T	G	0.0218688	1006
10	rs7911488	A	G	0.347913	1006
10	rs11191676	C	A	0.486083	1006
10	rs2292807	T	C	0.486083	1006
10	rs17735597	G	A	0.0417495	1006
10	rs112278220	T	G	0.0168986	1006
10	rs10786751	A	C	0.106362	1006
10	rs74966383	A	T	0.0318091	1006
10	rs7076463	C	T	0.347913	1006
10	rs10883863	G	A	0.478131	1006
10	rs12413386	T	C	0.518887	1006
10	rs146715278	C	T	0.0258449	1006
10	rs76903131	A	C	0.0318091	1006
10	rs3740383	T	C	0.0218688	1006
10	rs11191679	G	A	0.124254	1006
10	rs144027269	A	G	0.0139165	1006
10	rs17735658	A	G	0.0129225	1006
10	rs35499499	A	G	0.0815109	1006
10	rs12219609	G	C	0.486083	1006
10	rs10883865	G	C	0.354871	1006
10	rs41287492	A	G	0.05666	1006
10	rs4918013	G	A	0.139165	1006
10	rs11191683	G	T	0.346918	1006
10	rs183347551	G	A	0.0149105	1006
10	rs115545027	G	A	0.0318091	1006
10	rs144259029	C	T	0.0318091	1006
10	rs117968908	G	A	0.0318091	1006
10	rs11591265	A	G	0.026839	1006
10	rs117532580	A	G	0.026839	1006
10	rs2271750	G	A	0.139165	1006
10	rs2271751	T	C	0.348907	1006
10	rs116616626	T	C	0.0318091	1006
10	rs7894407	T	C	0.328032	1006
10	rs75371893	C	T	0.0318091	1006
10	rs7089271	A	G	0.545726	1006
10	rs77206432	A	C	0.0318091	1006
10	rs11598673	G	T	0.055666	1006
10	rs74646973	G	A	0.0318091	1006
10	rs3740382	C	T	0.389662	1006
10	rs138873813	A	G	0.0258449	1006
10	rs35435808	C	T	0.389662	1006
10	rs61751511	T	C	0.00994036	1006
10	rs35615718	T	C	0.422465	1006
10	rs146848476	G	A	0.0765408	1006
10	rs61871170	T	C	0.415507	1006
10	rs10883867	G	C	0.389662	1006
10	rs11191686	G	A	0.389662	1006
10	rs72847561	G	A	0.05666	1006
10	rs61871171	C	T	0.0129225	1006
10	rs11191687	C	T	0.0516899	1006
10	rs6584550	C	T	0.38668	1006
10	rs2863731	A	G	0.420477	1006
10	rs139044094	C	A	0.0139165	1006
10	rs11191688	A	G	0.399602	1006
10	rs2986014	C	T	0.423459	1006
10	rs4917389	C	T	0.16501	1006
10	rs61871172	A	G	0.400596	1006
10	rs10883868	G	A	0.400596	1006
10	rs148760303	A	G	0.0129225	1006
10	rs2986015	A	G	0.975149	1006
10	rs2281861	G	A	0.402584	1006
10	rs2281860	C	T	0.416501	1006
10	rs1536225	T	G	0.399602	1006
10	rs137929159	A	G	0.0347913	1006
10	rs79478408	C	A	0.0139165	1006
10	rs41302735	C	T	0.0139165	1006
10	rs34354196	C	G	0.0675944	1006
10	rs942900	T	C	0.412525	1006
10	rs7831	A	C	0.400596	1006
10	rs3740478	C	T	0.0497018	1006
10	rs78629205	A	G	0.0308151	1006
10	rs6580	T	C	0.413519	1006
10	rs2296513	C	T	0.0626243	1006
10	rs17115660	T	C	0.0139165	1006
10	rs114681462	C	T	0.0139165	1006
10	rs148371916	T	A	0.0129225	1006
10	rs2232659	C	T	0.0198807	1006
10	rs11591832	C	G	0.0586481	1006
10	rs10883869	G	T	0.472167	1006
10	rs11191692	G	A	0.389662	1006
10	rs729211	T	C	0.293241	1006
10	rs2986016	A	G	0.754473	1006
10	rs41287500	C	T	0.0218688	1006
10	rs41287502	C	A	0.0218688	1006
10	rs10883870	A	G	0.422465	1006
10	rs112298840	C	T	0.0149105	1006
10	rs79433117	G	C	0.0198807	1006
10	rs2986017	A	G	0.740557	1006
10	rs4918016	C	T	0.299205	1006
10	rs2986018	T	C	0.771372	1006
10	rs74465643	C	T	0.0198807	1006
10	rs7096861	C	A	0.313121	1006
10	rs12252456	C	G	0.434394	1006
10	rs77171315	C	A	0.0427435	1006
10	rs145687148	C	T	0.0258449	1006
10	rs112639942	C	T	0.0805169	1006
10	rs7920710	A	G	0.815109	1006
10	rs7921066	G	A	0.766402	1006
10	rs7900899	A	G	0.547714	1006
10	rs2986020	G	C	0.484095	1006
10	rs117457051	T	C	0.0149105	1006
10	rs2986022	G	A	0.482107	1006
10	rs872818	C	T	0.0129225	1006
10	rs2863732	G	A	0.27336	1006
10	rs2094120	T	G	0.758449	1006
10	rs2094119	A	G	0.759443	1006
10	rs149219533	G	T	0.0129225	1006
10	rs755577	G	A	0.274354	1006
10	rs76666514	T	G	0.0198807	1006
10	rs2986025	A	C	0.757455	1006
10	rs11191695	G	T	0.027833	1006
10	rs3014192	C	T	0.482107	1006
10	rs12768244	C	T	0.0536779	1006
10	rs11191696	C	T	0.416501	1006
10	rs2986026	T	A	0.758449	1006
10	rs3014193	G	T	0.758449	1006
10	rs75797839	C	G	0.0337972	1006
10	rs17736358	T	C	0.180915	1006
10	rs2986027	A	G	0.758449	1006
10	rs11191697	C	T	0.751491	1006
10	rs11191698	G	A	0.758449	1006
10	rs2986028	G	A	0.758449	1006
10	rs2986029	G	A	0.758449	1006
10	rs1409045	G	A	0.758449	1006
10	rs117507917	A	G	0.0188867	1006
10	rs11191699	C	T	0.414513	1006
10	rs3014194	A	G	0.757455	1006
10	rs2986030	A	G	0.758449	1006
10	rs12259802	C	T	0.027833	1006
10	rs3014195	T	C	0.758449	1006
10	rs3014196	C	G	0.758449	1006
10	rs2986031	G	T	0.758449	1006
10	rs3014197	C	T	0.758449	1006
10	rs55925730	G	C	0.0377734	1006
10	rs2986032	T	C	0.758449	1006
10	rs116874474	T	A	0.0427435	1006
10	rs12784972	G	A	0.414513	1006
10	rs2986033	G	A	0.0377734	1006
10	rs12761280	G	A	0.416501	1006
10	rs2986034	G	A	0.755467	1006
10	rs2986035	C	T	0.755467	1006
10	rs3014198	C	G	0.755467	1006
10	rs3014199	T	C	0.0377734	1006
10	rs2860194	A	C	0.815109	1006
10	rs113627876	C	T	0.00596421	1006
10	rs35394073	C	T	0.0685885	1006
10	rs142395368	G	A	0.0129225	1006
10	rs3014200	C	T	0.749503	1006
10	rs1555823	T	C	0.751491	1006
10	rs3014191	G	C	0.751491	1006
10	rs1980796	T	C	0.816103	1006
10	rs6584551	G	C	0.0318091	1006
10	rs3014190	G	A	0.0377734	1006
10	rs7092160	C	A	0.714712	1006
10	rs10786753	G	A	0.706759	1006
10	rs11191709	G	A	0.259443	1006
10	rs182632073	G	T	0.0129225	1006
10	rs4918017	C	G	0.682903	1006
10	rs75970668	C	T	0.0208748	1006
10	rs2863733	G	A	0.705765	1006
10	rs10786754	C	A	0.750497	1006
10	rs11191711	G	A	0.385686	1006
10	rs10883872	C	T	0.282306	1006
10	rs3014188	T	C	0.474155	1006
10	rs117930755	T	G	0.0208748	1006
10	rs3014187	A	G	0.816103	1006
10	rs3014186	G	C	0.144135	1006
10	rs11191712	A	G	0.0994036	1006
10	rs138286588	C	T	0.0109344	1006
10	rs59578393	C	T	0.0417495	1006
10	rs60933615	C	T	0.294235	1006
10	rs2986036	T	C	0.439364	1006
10	rs76043535	T	C	0.0417495	1006
10	rs2986037	T	C	0.440358	1006
10	rs2986038	C	T	0.112326	1006
10	rs77935393	C	T	0.0417495	1006
10	rs3014185	C	A	0.748509	1006
10	rs55853687	G	A	0.289264	1006
10	rs151004762	A	G	0.0417495	1006
10	rs186759238	C	T	0.0347913	1006
10	rs10883873	A	G	0.128231	1006
10	rs2986039	T	C	0.749503	1006
10	rs79937355	A	C	0.0417495	1006
10	rs113993698	G	A	0.0417495	1006
10	rs75320458	G	A	0.0417495	1006
10	rs187979592	C	T	0.0417495	1006
10	rs3014203	C	T	0.793241	1006
10	rs2986041	G	T	0.749503	1006
10	rs11191713	T	C	0.0775348	1006
10	rs77871758	G	A	0.0417495	1006
10	rs2986042	G	C	0.947316	1006
10	rs61871185	G	A	0.148111	1006
10	rs118177631	T	C	0.0417495	1006
10	rs12764317	T	C	0.00894632	1006
10	rs12263371	T	C	0.315109	1006
10	rs77508972	A	G	0.0427435	1006
10	rs75044652	G	A	0.0417495	1006
10	rs2986044	C	T	0.749503	1006
10	rs7071247	G	T	0.129225	1006
10	rs112020429	G	A	0.230616	1006
10	rs184524656	C	T	0.0407555	1006
10	rs2986047	G	T	0.749503	1006
10	rs4918018	T	A	0.0685885	1006
10	rs75844976	G	C	0.0467197	1006
10	rs2986048	G	A	0.749503	1006
10	rs75713837	T	G	0.0417495	1006
10	rs2986050	C	A	0.749503	1006
10	rs74395445	T	G	0.0427435	1006
10	rs72848934	G	C	0.0258449	1006
10	rs10883875	T	C	0.129225	1006
10	rs146912493	C	T	0.0149105	1006
10	rs75106623	G	T	0.0427435	1006
10	rs3014204	C	A	0.132207	1006
10	rs79268645	T	C	0.0417495	1006
10	rs10748843	A	G	0.314115	1006
10	rs1536223	A	G	0.749503	1006
10	rs3736916	C	T	0.575547	1006
10	rs3014205	G	A	0.132207	1006
10	rs1536222	G	A	0.707753	1006
10	rs2986052	T	C	0.707753	1006
10	rs10883876	C	T	0.311133	1006
10	rs76312244	G	A	0.0417495	1006
10	rs3014206	T	C	0.750497	1006
10	rs3014207	C	G	0.707753	1006
10	rs79593320	C	T	0.0417495	1006
10	rs3014208	C	G	0.749503	1006
10	rs117368190	T	C	0.0437376	1006
10	rs76384183	A	G	0.0417495	1006
10	rs11191714	T	C	0.0139165	1006
10	rs3014209	C	G	0.708748	1006
10	rs114011803	C	G	0.0417495	1006
10	rs116998366	C	G	0.0427435	1006
10	rs56212516	C	G	0.163022	1006
10	rs59551302	G	T	0.264414	1006
10	rs10883877	A	G	0.397614	1006
10	rs10883878	G	A	0.130219	1006
10	rs2986053	T	C	0.397614	1006
10	rs75010064	G	A	0.0467197	1006
10	rs10786755	G	T	0.394632	1006
10	rs2986054	G	C	0.397614	1006
10	rs2986055	A	G	0.397614	1006
10	rs55817828	A	G	0.264414	1006
10	rs56336659	A	G	0.264414	1006
10	rs17737062	A	G	0.228628	1006
10	rs2281859	A	G	0.397614	1006
10	rs2281858	T	C	0.399602	1006
10	rs2986059	A	G	0.397614	1006
10	rs41287504	C	T	0.265408	1006
10	rs58843488	T	C	0.262425	1006
10	rs72848945	T	C	0.026839	1006
10	rs3014183	T	C	0.134195	1006
10	rs3014182	A	G	0.39662	1006
10	rs3014181	T	C	0.974155	1006
10	rs180934412	G	A	0.0159046	1006
10	rs3740474	C	T	0.134195	1006
10	rs2860495	T	C	0.706759	1006
10	rs2148021	T	A	0.309145	1006
10	rs2986060	C	G	0.39662	1006
10	rs11813481	C	T	0.262425	1006
10	rs60012792	G	A	0.262425	1006
10	rs11191716	G	A	0.132207	1006
10	rs72848950	C	G	0.263419	1006
10	rs72848951	C	G	0.22664	1006
10	rs72848953	C	G	0.22664	1006
10	rs55693294	C	T	0.0656064	1006
10	rs60217999	G	A	0.261431	1006
10	rs12252305	G	A	0.133201	1006
10	rs55771356	G	A	0.261431	1006
10	rs12781250	C	T	0.309145	1006
10	rs12268523	A	G	0.400596	1006
10	rs12268628	A	G	0.397614	1006
10	rs117290795	G	C	0.0258449	1006
10	rs10786756	C	G	0.394632	1006
10	rs117567373	C	T	0.0328032	1006
10	rs4917391	G	A	0.225646	1006
10	rs181384457	T	C	0.00894632	1006
10	rs3014201	T	C	0.38171	1006
10	rs9419955	T	C	0.38171	1006
10	rs9419956	C	T	0.38171	1006
10	rs7080969	A	T	0.38171	1006
10	rs2902633	C	T	0.38171	1006
10	rs4918020	A	G	0.38171	1006
10	rs117162952	G	A	0.0337972	1006
10	rs79039404	G	A	0.0506958	1006
10	rs151323183	C	T	0.106362	1006
10	rs4918021	C	T	0.313121	1006
10	rs113411616	C	T	0.215706	1006
10	rs118069865	C	T	0.105368	1006
10	rs2863992	A	G	0.260437	1006
10	rs150827980	C	T	0.0487078	1006
10	rs12268602	T	G	0.0675944	1006
10	rs138301912	C	T	0.213718	1006
10	rs11492754	T	C	0.280318	1006
10	rs117458422	G	A	0.0258449	1006
10	rs72848965	T	C	0.203777	1006
10	rs72848966	G	T	0.202783	1006
10	rs2208322	A	G	0.356859	1006
10	rs112373232	C	T	0.027833	1006
10	rs7069733	C	G	0.152087	1006
10	rs7088041	T	C	0.809145	1006
10	rs7088055	T	C	0.352883	1006
10	rs6584554	G	A	0.151093	1006
10	rs6584555	T	C	0.151093	1006
10	rs6584556	C	G	0.351889	1006
10	rs6584557	A	G	0.151093	1006
10	rs7904046	C	A	0.151093	1006
10	rs55833902	T	A	0.199801	1006
10	rs1884930	C	A	0.151093	1006
10	rs147758611	C	T	0.0139165	1006
10	rs2002859	C	T	0.151093	1006
10	rs1884931	A	G	0.151093	1006
10	rs59576512	C	T	0.200795	1006
10	rs56758262	C	T	0.0258449	1006
10	rs7894798	G	A	0.152087	1006
10	rs61871220	G	A	0.0159046	1006
10	rs76996467	A	G	0.0208748	1006
10	rs56397630	T	C	0.0129225	1006
10	rs72848971	G	T	0.200795	1006
10	rs116907051	T	C	0.0208748	1006
10	rs74154531	G	C	0.0318091	1006
10	rs10883880	T	G	0.78827	1006
10	rs74154533	G	A	0.150099	1006
10	rs55928628	T	C	0.319085	1006
10	rs10883881	T	C	0.435388	1006
10	rs56077057	C	T	0.0318091	1006
10	rs11191720	C	G	0.319085	1006
10	rs11191721	T	A	0.151093	1006
10	rs7920798	A	G	0.971173	1006
10	rs7893473	G	C	0.151093	1006
10	rs11817727	T	C	0.352883	1006
10	rs55911544	G	T	0.150099	1006
10	rs12414184	G	C	0.318091	1006
10	rs11191723	T	C	0.150099	1006
10	rs74154536	G	T	0.0318091	1006
10	rs11593191	G	A	0.150099	1006
10	rs61871224	G	A	0.348907	1006
10	rs74154538	C	T	0.0318091	1006
10	rs55706621	C	T	0.349901	1006
10	rs72848976	G	A	0.167992	1006
10	rs188727373	T	G	0.0119284	1006
10	rs912889	A	G	0.787276	1006
10	rs7914871	A	G	0.0785288	1006
10	rs912888	C	T	0.318091	1006
10	rs10786757	G	C	0.435388	1006
10	rs112250284	G	A	0.0178926	1006
10	rs116999811	G	A	0.0367793	1006
10	rs74154539	G	A	0.181909	1006
10	rs113378881	G	A	0.0775348	1006
10	rs11191724	G	A	0.182903	1006
10	rs11599861	T	C	0.182903	1006
10	rs11597473	G	C	0.182903	1006
10	rs72848980	G	A	0.150099	1006
10	rs902992	C	T	0.4334	1006
10	rs6584559	T	C	0.354871	1006
10	rs56965730	G	A	0.180915	1006
10	rs61326925	A	G	0.182903	1006
10	rs12572965	C	T	0.182903	1006
10	rs72848984	T	C	0.168986	1006
10	rs60848348	C	T	0.181909	1006
10	rs2029672	T	A	0.7833	1006
10	rs112773164	A	T	0.0149105	1006
10	rs11191727	C	T	0.130219	1006
10	rs10883882	G	A	0.185885	1006
10	rs149471933	C	T	0.0208748	1006
10	rs12261058	G	A	0.17992	1006
10	rs7084783	A	G	0.450298	1006
10	rs61871257	T	C	0.181909	1006
10	rs56967738	C	T	0.0298211	1006
10	rs12415501	C	T	0.135189	1006
10	rs10748844	T	C	0.457256	1006
10	rs10786758	T	A	0.454274	1006
10	rs7094488	A	G	0.455268	1006
10	rs10883883	C	T	0.233598	1006
10	rs17799455	A	G	0.0516899	1006
10	rs11191729	T	C	0.10338	1006
10	rs11191730	G	A	0.233598	1006
10	rs11191731	C	A	0.0536779	1006
10	rs12253987	T	A	0.166004	1006
10	rs11191732	G	A	0.180915	1006
10	rs60469668	A	G	0.16501	1006
10	rs117080365	A	C	0.0626243	1006
10	rs1994837	T	C	0.454274	1006
10	rs7067666	C	T	0.450298	1006
10	rs74154544	C	T	0.0198807	1006
10	rs7068081	G	A	0.451292	1006
10	rs12360357	C	T	0.233598	1006
10	rs10883884	T	C	0.10338	1006
10	rs12411463	C	T	0.16501	1006
10	rs10883885	T	C	0.284294	1006
10	rs74154547	C	T	0.0198807	1006
10	rs74154548	C	T	0.0198807	1006
10	rs3781370	T	C	0.236581	1006
10	rs151014021	C	T	0.0129225	1006
10	rs11191733	G	C	0.235586	1006
10	rs1536224	G	C	0.690855	1006
10	rs3781367	C	G	0.291252	1006
10	rs10883886	T	C	0.22664	1006
10	rs11191734	G	A	0.2833	1006
10	rs77260060	G	A	0.0407555	1006
10	rs12774610	G	T	0.235586	1006
10	rs11815048	G	A	0.141153	1006
10	rs11815073	G	T	0.539761	1006
10	rs1018014	A	G	0.236581	1006
10	rs7067892	G	A	0.276342	1006
10	rs1018013	C	T	0.235586	1006
10	rs7068070	A	G	0.235586	1006
10	rs4917392	A	C	0.234592	1006
10	rs4918024	G	C	0.291252	1006
10	rs11191736	C	T	0.0109344	1006
10	rs11598047	A	G	0.149105	1006
10	rs4918025	T	C	0.282306	1006
10	rs902991	C	T	0.684891	1006
10	rs4918026	T	C	0.687873	1006
10	rs3781366	A	C	0.687873	1006
10	rs11191737	G	A	0.234592	1006
10	rs2236209	T	C	0.537773	1006
10	rs1047425	C	A	0.2833	1006
10	rs7100958	C	T	0.249503	1006
10	rs61872561	C	T	0.0188867	1006
10	rs11191738	A	T	0.302187	1006
10	rs2047035	G	A	0.398608	1006
10	rs4917393	A	G	0.702783	1006
10	rs2840221	T	C	0.700795	1006
10	rs4918027	A	C	0.397614	1006
10	rs4917394	G	A	0.397614	1006
10	rs74154553	C	T	0.0198807	1006
10	rs1853842	G	A	0.397614	1006
10	rs61606504	A	G	0.302187	1006
10	rs2236210	G	A	0.0656064	1006
10	rs2236211	G	A	0.398608	1006
10	rs7918186	C	T	0.39662	1006
10	rs80351305	G	C	0.0228628	1006
10	rs79220716	G	T	0.0656064	1006
10	rs4918028	C	T	0.699801	1006
10	rs4917395	G	A	0.282306	1006
10	rs75053469	C	T	0.0407555	1006
10	rs12217979	G	A	0.0506958	1006
10	rs7079576	C	T	0.0208748	1006
10	rs729952	G	T	0.395626	1006
10	rs902998	A	G	0.808151	1006
10	rs55758651	A	G	0.0198807	1006
10	rs10879	G	A	0.282306	1006
10	rs41287510	A	G	0.0407555	1006
10	rs4918029	T	C	0.804175	1006
10	rs17738042	G	A	0.0467197	1006
10	rs72852215	A	G	0.0874751	1006
10	rs10883887	G	A	0.4334	1006
10	rs11191740	G	A	0.45328	1006
10	rs7911638	T	C	0.740557	1006
10	rs9521	C	G	0.26839	1006
10	rs2281584	A	G	0.285288	1006
10	rs3824782	C	G	0.116302	1006
10	rs4918031	T	G	0.754473	1006
10	rs11191741	G	A	0.351889	1006
10	rs3740473	G	A	0.101392	1006
10	rs4917396	T	C	0.762425	1006
10	rs3740472	C	G	0.101392	1006
10	rs3740471	T	C	0.199801	1006
10	rs3781363	C	G	0.0636183	1006
10	rs7088714	A	G	0.753479	1006
10	rs117387787	A	G	0.0208748	1006
10	rs78609824	A	G	0.0198807	1006
10	rs77662912	C	T	0.0198807	1006
10	rs12255953	A	C	0.115308	1006
10	rs74154556	T	A	0.0198807	1006
10	rs112238879	G	A	0.0129225	1006
10	rs1565707	G	A	0.560636	1006
10	rs61151381	C	G	0.198807	1006
10	rs2281585	T	C	0.565606	1006
10	rs7907682	G	A	0.562624	1006
10	rs191017274	G	A	0.0178926	1006
10	rs1884932	A	G	0.833996	1006
10	rs7901223	C	T	0.104374	1006
10	rs12243196	G	A	0.100398	1006
10	rs3781362	T	C	0.196819	1006
10	rs3781361	T	C	0.466203	1006
10	rs145978079	A	G	0.0198807	1006
10	rs3824781	C	T	0.100398	1006
10	rs2281586	C	T	0.354871	1006
10	rs2281587	C	T	0.354871	1006
10	rs3781360	G	A	0.568588	1006
10	rs6584562	T	C	0.763419	1006
10	rs3781359	T	C	0.567594	1006
10	rs10883889	T	C	0.568588	1006
10	rs11191748	C	T	0.102386	1006
10	rs11191749	A	G	0.196819	1006
10	rs7095740	A	G	0.578529	1006
10	rs75577686	T	G	0.0397614	1006
10	rs3781358	G	A	0.369781	1006
10	rs4918033	T	C	0.812127	1006
10	rs7913695	C	T	0.543738	1006
10	rs56033495	G	A	0.195825	1006
10	rs138997422	C	T	0.0178926	1006
10	rs2131471	A	G	0.831014	1006
10	rs902997	G	A	0.634195	1006
10	rs902996	C	T	0.631213	1006
10	rs3824780	C	T	0.361829	1006
10	rs4918034	T	C	0.982107	1006
10	rs3781354	A	G	0.472167	1006
10	rs12415413	T	C	0.832008	1006
10	rs12416648	A	G	0.647117	1006
10	rs56984020	C	A	0.195825	1006
10	rs6584564	A	G	0.635189	1006
10	rs11191750	C	T	0.161034	1006
10	rs12415095	C	G	0.16004	1006
10	rs12415143	G	A	0.524851	1006
10	rs7084642	C	G	0.175944	1006
10	rs3781353	C	G	0.176938	1006
10	rs3781352	C	T	0.175944	1006
10	rs10883890	G	C	0.454274	1006
10	rs10883891	T	C	0.176938	1006
10	rs3781351	T	A	0.455268	1006
10	rs12359556	C	T	0.196819	1006
10	rs12220738	C	T	0.0904573	1006
10	rs7917478	C	A	0.176938	1006
10	rs7902790	T	G	0.176938	1006
10	rs7918134	C	T	0.176938	1006
10	rs12256085	G	C	0.176938	1006
10	rs11191751	A	G	0.176938	1006
10	rs12258364	C	T	0.175944	1006
10	rs76664225	G	A	0.0357853	1006
10	rs76084192	G	T	0.0457256	1006
10	rs3824778	C	T	0.0894632	1006
10	rs74154560	G	T	0.0198807	1006
10	rs7900994	T	C	0.0795229	1006
10	rs11598294	C	T	0.0129225	1006
10	rs6584565	G	A	0.0795229	1006
10	rs4918035	A	G	0.837972	1006
10	rs4917398	A	G	0.837972	1006
10	rs11191753	G	C	0.0795229	1006
10	rs10883892	C	T	0.267396	1006
10	rs7910092	T	C	0.520875	1006
10	rs117813054	C	T	0.0357853	1006
10	rs60203807	A	T	0.0795229	1006
10	rs3781349	G	C	0.265408	1006
10	rs60145709	T	G	0.0218688	1006
10	rs4918036	G	A	0.826044	1006
10	rs7898267	G	A	0.0984095	1006
10	rs34241369	A	G	0.175944	1006
10	rs10748845	A	C	0.83996	1006
10	rs3824777	G	A	0.390656	1006
10	rs3781347	A	G	0.390656	1006
10	rs9665523	G	T	0.307157	1006
10	rs9665531	C	T	0.083499	1006
10	rs10748846	T	C	0.83996	1006
10	rs141881003	C	T	0.0149105	1006
10	rs7100298	C	T	0.0815109	1006
10	rs61870170	A	G	0.429423	1006
10	rs67220558	T	C	0.437376	1006
10	rs2902634	T	A	0.426441	1006
10	rs7475602	A	C	0.426441	1006
10	rs880868	C	G	0.00894632	1006
10	rs880869	G	A	0.00894632	1006
10	rs140138650	C	A	0.0159046	1006
10	rs880549	C	T	0.305169	1006
```
