## Supplementary material for "Characterization of shared and ancestry-specific signals driving complex traits using multi-ancestry fine-mapping": s1_ref.bim

```
10	rs10786658	0	103737193	A	T
10	rs184937050	0	103738437	C	A
10	rs12569597	0	103738634	T	C
10	rs140096730	0	103739835	C	T
10	rs7077949	0	103740099	T	A
10	rs150216483	0	103741188	C	T
10	rs34642364	0	103741725	G	A
10	rs35205878	0	103743133	G	A
10	rs4919606	0	103743852	C	G
10	rs117032925	0	103744374	C	A
10	rs145562410	0	103744992	T	C
10	rs118059379	0	103745015	A	G
10	rs115614611	0	103745041	G	A
10	rs142365643	0	103745136	C	T
10	rs17777931	0	103746426	A	G
10	rs17777943	0	103746504	G	A
10	rs10883701	0	103747138	G	A
10	rs60082283	0	103747505	C	T
10	rs10883702	0	103747872	C	T
10	rs6584467	0	103748333	G	A
10	rs138616846	0	103748636	T	C
10	rs11191170	0	103749743	A	G
10	rs138649138	0	103751240	C	T
10	rs17778015	0	103751836	C	T
10	rs184511792	0	103753525	T	G
10	rs5003331	0	103754150	G	A
10	rs7901209	0	103754185	A	C
10	rs59543819	0	103754188	T	C
10	rs72844686	0	103755374	A	G
10	rs79048848	0	103755495	G	A
10	rs4291608	0	103756750	A	G
10	rs188470892	0	103757135	G	A
10	rs7094764	0	103757556	C	A
10	rs11191173	0	103758248	C	T
10	rs11191174	0	103759521	A	G
10	rs118165209	0	103759645	G	A
10	rs61873629	0	103759829	T	C
10	rs11191175	0	103759988	T	A
10	rs9664207	0	103760552	T	C
10	rs140043141	0	103760702	T	C
10	rs10883703	0	103761498	T	C
10	rs76777914	0	103762327	G	A
10	rs61873630	0	103763214	T	C
10	rs7079478	0	103764687	C	T
10	rs142145589	0	103764720	G	A
10	rs6584469	0	103765213	T	C
10	rs2902541	0	103765778	T	A
10	rs7350429	0	103765790	A	G
10	rs41314499	0	103769267	A	T
10	rs186208663	0	103771092	G	A
10	rs79678253	0	103771582	A	C
10	rs11191183	0	103772270	A	G
10	rs150492750	0	103772767	A	G
10	rs41291494	0	103772807	T	C
10	rs56407876	0	103774431	G	C
10	rs117692115	0	103775942	T	A
10	rs61873633	0	103776864	T	A
10	rs78771842	0	103776939	G	T
10	rs12415071	0	103777625	C	T
10	rs6584470	0	103778362	C	G
10	rs61873634	0	103778431	A	G
10	rs11191184	0	103779610	A	C
10	rs61873635	0	103780146	G	C
10	rs146637621	0	103780175	T	C
10	rs142944618	0	103784120	T	C
10	rs61873636	0	103786212	G	T
10	rs74632883	0	103786304	A	G
10	rs7905021	0	103786392	T	C
10	rs7923764	0	103786951	G	A
10	rs61873637	0	103788820	C	T
10	rs142984697	0	103790820	C	T
10	rs61873638	0	103790870	A	G
10	rs7907237	0	103791738	T	G
10	rs61873639	0	103792437	G	A
10	rs10883705	0	103792481	A	C
10	rs61873640	0	103793427	A	G
10	rs4635021	0	103794493	C	T
10	rs148063779	0	103795073	G	A
10	rs112337625	0	103795586	G	A
10	rs11191189	0	103798260	A	G
10	rs61873641	0	103798357	G	A
10	rs61873642	0	103798393	C	T
10	rs35433055	0	103798486	A	G
10	rs1364	0	103799475	T	C
10	rs12413996	0	103799542	C	T
10	rs11191190	0	103799758	C	T
10	rs78338467	0	103800281	T	C
10	rs11191191	0	103800979	G	A
10	rs11191192	0	103801078	T	G
10	rs117368605	0	103801698	C	G
10	rs11191193	0	103802408	A	G
10	rs80200333	0	103803234	C	G
10	rs34516258	0	103804114	G	A
10	rs7086516	0	103805076	T	C
10	rs61873643	0	103805398	C	A
10	rs146761139	0	103805658	C	T
10	rs139965762	0	103805805	T	A
10	rs9730825	0	103806320	A	G
10	rs61873644	0	103806391	G	A
10	rs6584475	0	103806793	C	G
10	rs11191195	0	103807217	C	A
10	rs11191196	0	103807295	G	A
10	rs17700149	0	103807817	A	G
10	rs72844697	0	103808405	G	T
10	rs117217505	0	103809476	C	T
10	rs12572110	0	103811999	G	A
10	rs11191199	0	103812102	T	A
10	rs7905680	0	103813012	A	G
10	rs117883100	0	103813134	G	C
10	rs77707352	0	103813308	C	T
10	rs67497633	0	103815495	G	A
10	rs61873647	0	103816142	A	G
10	rs72844701	0	103816158	A	G
10	rs73344830	0	103816828	A	G
10	rs61873648	0	103817938	C	T
10	rs61873649	0	103818451	C	T
10	rs61873650	0	103820269	C	T
10	rs34761644	0	103820553	T	C
10	rs180873833	0	103821832	A	G
10	rs61873653	0	103821850	G	A
10	rs149647905	0	103822134	C	T
10	rs2786847	0	103823135	A	G
10	rs11191203	0	103824920	C	T
10	rs115845612	0	103825069	G	A
10	rs3737243	0	103825747	G	A
10	rs3816	0	103827737	T	G
10	rs41291496	0	103827954	T	C
10	rs61873654	0	103829223	A	G
10	rs34915952	0	103829583	C	T
10	rs57685140	0	103829672	C	T
10	rs111783873	0	103830715	T	C
10	rs11191205	0	103831598	G	A
10	rs118091174	0	103831601	G	A
10	rs10883708	0	103831677	C	A
10	rs11191206	0	103832689	G	C
10	rs12783374	0	103834770	G	A
10	rs72845603	0	103835807	T	C
10	rs11191208	0	103838497	G	A
10	rs12572842	0	103838968	C	T
10	rs61873655	0	103839654	C	T
10	rs11598489	0	103840146	C	T
10	rs72845605	0	103840728	G	A
10	rs12776071	0	103840791	G	A
10	rs12776515	0	103840987	G	A
10	rs117364866	0	103841343	A	G
10	rs191216969	0	103842130	C	T
10	rs6584479	0	103842135	A	G
10	rs7076838	0	103842293	C	T
10	rs138338332	0	103842294	G	A
10	rs2485630	0	103842365	A	G
10	rs67771234	0	103842430	T	G
10	rs34848795	0	103842723	C	T
10	rs77361397	0	103843830	G	A
10	rs3122367	0	103844571	C	G
10	rs7090600	0	103844935	A	G
10	rs58642005	0	103845328	A	G
10	rs61873658	0	103845632	C	A
10	rs72845610	0	103845943	C	G
10	rs188740252	0	103846437	C	T
10	rs561909604	0	103846752	G	T
10	rs12781020	0	103846869	G	A
10	rs61873659	0	103850905	C	T
10	rs61874760	0	103851282	C	T
10	rs61874761	0	103852052	C	T
10	rs138055405	0	103852180	G	T
10	rs192264025	0	103852217	G	C
10	rs3930291	0	103852254	G	A
10	rs145970014	0	103852698	G	A
10	rs11191211	0	103853055	A	G
10	rs12782139	0	103853547	C	T
10	rs7074287	0	103853620	G	A
10	rs9420867	0	103853780	G	A
10	rs12415256	0	103853853	C	A
10	rs4919609	0	103854354	G	A
10	rs28810078	0	103854559	G	A
10	rs146191686	0	103854623	C	T
10	rs7079575	0	103854871	G	A
10	rs117289106	0	103855079	C	T
10	rs76480121	0	103855340	C	T
10	rs117034449	0	103855348	G	A
10	rs6584482	0	103855936	T	C
10	rs76912826	0	103856740	C	A
10	rs6584483	0	103857881	T	C
10	rs12411387	0	103858304	C	T
10	rs10883709	0	103858638	A	C
10	rs11191215	0	103859873	G	A
10	rs12267336	0	103861820	G	C
10	rs61874764	0	103862294	G	C
10	rs2152903	0	103862419	T	C
10	rs61874765	0	103863636	T	G
10	rs12413069	0	103863696	T	C
10	rs74153093	0	103865963	A	C
10	rs77850387	0	103865999	G	A
10	rs144145554	0	103866441	G	A
10	rs1046399	0	103867391	G	A
10	rs117131154	0	103869282	G	A
10	rs78325172	0	103869633	C	T
10	rs56892378	0	103870247	C	A
10	rs140353411	0	103870951	C	T
10	rs113322228	0	103871543	C	T
10	rs59485115	0	103873660	A	T
10	rs2786843	0	103873976	T	C
10	rs872568	0	103874074	C	A
10	rs149599986	0	103874770	G	A
10	rs144266522	0	103874822	A	C
10	rs12414659	0	103877383	G	A
10	rs72845615	0	103877547	C	T
10	rs35366855	0	103877774	C	G
10	rs76998820	0	103877902	T	C
10	rs61874767	0	103878818	G	A
10	rs76904484	0	103878931	G	A
10	rs2786846	0	103879052	T	C
10	rs137885916	0	103879971	G	T
10	rs61874768	0	103880118	G	T
10	rs12768433	0	103880309	G	A
10	rs78982260	0	103881397	G	A
10	rs61874770	0	103882045	G	A
10	rs11818657	0	103882394	T	G
10	rs11817639	0	103883909	G	A
10	rs7909249	0	103884206	C	T
10	rs147573604	0	103885205	C	T
10	rs188013740	0	103885546	A	G
10	rs10883710	0	103885557	T	C
10	rs58318047	0	103885909	G	A
10	rs61874811	0	103885918	T	C
10	rs58956334	0	103886038	G	A
10	rs58720649	0	103886468	G	A
10	rs138946258	0	103887212	G	A
10	rs61874814	0	103887288	C	G
10	rs148089364	0	103887353	C	T
10	rs78624786	0	103887862	C	G
10	rs58404147	0	103887901	G	T
10	rs139602993	0	103888069	G	C
10	rs116902323	0	103889022	G	A
10	rs60486974	0	103889414	G	A
10	rs60422394	0	103889577	G	A
10	rs12781848	0	103890751	C	T
10	rs11819083	0	103891965	C	G
10	rs2815401	0	103891974	C	T
10	rs2815402	0	103892027	C	G
10	rs148292798	0	103892207	G	T
10	rs77705593	0	103892253	A	T
10	rs34756593	0	103892888	G	T
10	rs2815403	0	103893336	T	G
10	rs75709864	0	103894609	G	T
10	rs4917960	0	103894705	G	C
10	rs4919611	0	103894939	C	A
10	rs143908692	0	103895427	C	T
10	rs17114381	0	103895979	C	T
10	rs58346762	0	103896322	C	A
10	rs7092737	0	103898071	C	G
10	rs61731871	0	103900729	G	A
10	rs73344859	0	103902584	C	T
10	rs117812420	0	103902677	G	C
10	rs61874821	0	103903185	G	A
10	rs4919613	0	103905779	A	G
10	rs118161359	0	103906612	G	A
10	rs34169738	0	103907055	C	T
10	rs10509755	0	103907680	C	T
10	rs3740405	0	103908080	G	A
10	rs140075121	0	103910688	T	C
10	rs56412442	0	103911970	A	T
10	rs17114397	0	103912003	C	G
10	rs17114401	0	103912015	C	T
10	rs61874823	0	103912914	C	T
10	rs17114406	0	103913375	G	A
10	rs11818183	0	103915028	C	T
10	rs61874824	0	103918171	A	G
10	rs35340483	0	103918321	G	A
10	rs17114409	0	103920172	T	G
10	rs1049455	0	103920475	T	C
10	rs1049466	0	103922063	G	C
10	rs7897	0	103922896	G	T
10	rs117963079	0	103924065	A	G
10	rs7898913	0	103924251	G	A
10	rs145566315	0	103924568	G	A
10	rs7902393	0	103924763	A	G
10	rs12768561	0	103927558	C	T
10	rs146075765	0	103927890	C	A
10	rs17779355	0	103928374	G	A
10	rs1887636	0	103928838	A	G
10	rs17114416	0	103929366	G	C
10	rs7068663	0	103930410	C	T
10	rs7072336	0	103930606	C	T
10	rs11191226	0	103930933	G	T
10	rs142092325	0	103931044	C	T
10	rs4917962	0	103931931	G	T
10	rs4919614	0	103931947	C	A
10	rs61874825	0	103932720	G	C
10	rs7900590	0	103933363	T	C
10	rs7915239	0	103933425	A	G
10	rs12769793	0	103933432	T	C
10	rs12763521	0	103935657	G	C
10	rs60829629	0	103935778	G	T
10	rs12256081	0	103936326	C	T
10	rs12771291	0	103936624	T	C
10	rs6584485	0	103937244	C	T
10	rs61874827	0	103937596	C	G
10	rs74501892	0	103938339	C	T
10	rs149372424	0	103938439	C	T
10	rs11191236	0	103938941	G	C
10	rs10883712	0	103939305	G	T
10	rs11598856	0	103940629	G	A
10	rs142978166	0	103942599	C	G
10	rs7903729	0	103942696	A	G
10	rs75398587	0	103946480	C	G
10	rs146302280	0	103949557	T	C
10	rs116902041	0	103950714	C	T
10	rs71496537	0	103952323	G	T
10	rs79700290	0	103952812	A	G
10	rs74885355	0	103952877	T	C
10	rs11191238	0	103952938	C	T
10	rs117049458	0	103954291	C	T
10	rs35523291	0	103957407	G	A
10	rs78953942	0	103957722	G	C
10	rs117219521	0	103957883	G	A
10	rs11593898	0	103958651	T	C
10	rs10883714	0	103960099	C	A
10	rs11594623	0	103960351	T	C
10	rs10883715	0	103960817	C	T
10	rs149992817	0	103961013	A	T
10	rs1887637	0	103961219	A	G
10	rs11527908	0	103963395	A	G
10	rs11599734	0	103963397	C	G
10	rs76637321	0	103963982	A	G
10	rs10450406	0	103964163	C	G
10	rs142440091	0	103964938	C	T
10	rs144366339	0	103966145	A	C
10	rs147506742	0	103966916	G	A
10	rs75358084	0	103967173	A	G
10	rs10883717	0	103967590	T	C
10	rs12773990	0	103968547	G	A
10	rs72845627	0	103971209	G	A
10	rs139387233	0	103973261	A	G
10	rs35213151	0	103973716	G	A
10	rs10883718	0	103973851	G	A
10	rs111960942	0	103975056	C	T
10	rs72845629	0	103975793	G	A
10	rs112725446	0	103976788	C	T
10	rs6584487	0	103977824	A	C
10	rs10883719	0	103977898	T	C
10	rs11599295	0	103978333	T	A
10	rs11191240	0	103978925	T	A
10	rs61874833	0	103979113	G	A
10	rs186552424	0	103979541	C	T
10	rs73344887	0	103980241	T	C
10	rs188294992	0	103981683	C	T
10	rs75079151	0	103982278	A	G
10	rs11191242	0	103983087	T	C
10	rs7083450	0	103984060	C	T
10	rs116093870	0	103984390	T	C
10	rs188189333	0	103984607	A	G
10	rs61874851	0	103985887	G	T
10	rs1410416	0	103987875	C	T
10	rs10748816	0	103987986	G	A
10	rs10748817	0	103988053	C	G
10	rs36103207	0	103988265	G	A
10	rs10786662	0	103989812	G	C
10	rs2281983	0	103991381	G	A
10	rs1854291	0	103992122	T	C
10	rs140312320	0	103992418	G	A
10	rs7923183	0	103992569	A	G
10	rs3758553	0	103992599	C	T
10	rs3758552	0	103992964	T	C
10	rs11191243	0	103993035	G	A
10	rs3808938	0	103993689	C	G
10	rs733283	0	103996576	A	T
10	rs7910399	0	103997077	C	T
10	rs7913991	0	103997523	A	T
10	rs1541047	0	103997645	C	T
10	rs4919620	0	103998258	A	G
10	rs4919621	0	103998671	A	T
10	rs77886504	0	103999779	G	A
10	rs117589665	0	104000008	A	G
10	rs9664049	0	104000307	C	T
10	rs112009583	0	104001402	C	T
10	rs3758551	0	104002409	A	G
10	rs140708847	0	104002493	G	C
10	rs138724629	0	104004012	C	G
10	rs3758549	0	104004195	G	A
10	rs78221767	0	104004653	T	G
10	rs138223683	0	104005122	C	G
10	rs1541046	0	104005386	G	A
10	rs2296887	0	104005410	T	C
10	rs72845640	0	104006347	T	C
10	rs7080055	0	104008280	A	C
10	rs4244350	0	104008751	G	A
10	rs4244351	0	104008870	G	C
10	rs11597939	0	104009503	C	A
10	rs7913281	0	104010142	A	G
10	rs113189494	0	104010637	C	G
10	rs7093928	0	104010702	G	A
10	rs10883720	0	104010971	G	C
10	rs78909007	0	104011317	A	G
10	rs11594344	0	104011330	A	G
10	rs7898499	0	104011953	C	T
10	rs61874852	0	104012285	G	A
10	rs11191245	0	104012677	T	C
10	rs4919622	0	104012941	T	C
10	rs4919623	0	104013092	G	C
10	rs75059264	0	104013595	C	G
10	rs74501283	0	104013955	T	C
10	rs10748818	0	104015279	A	G
10	rs61874853	0	104015737	C	T
10	rs7916262	0	104015818	G	T
10	rs187432878	0	104017603	C	T
10	rs10736156	0	104019447	C	A
10	rs75857566	0	104019489	A	G
10	rs4919624	0	104021085	A	G
10	rs17094517	0	104021109	G	C
10	rs772031	0	104021541	A	G
10	rs17114427	0	104022300	G	A
10	rs117487334	0	104022606	C	T
10	rs772030	0	104023871	C	T
10	rs2479555	0	104025383	A	G
10	rs12569901	0	104025410	C	G
10	rs111596223	0	104025716	C	T
10	rs2479552	0	104028507	C	A
10	rs1628530	0	104029307	A	C
10	rs772018	0	104029803	T	C
10	rs139997466	0	104030118	G	C
10	rs2479551	0	104030201	G	A
10	rs772016	0	104031289	T	C
10	rs2485371	0	104034087	T	C
10	rs34309160	0	104034550	C	T
10	rs2479550	0	104034634	A	G
10	rs772022	0	104036008	G	A
10	rs812799	0	104036355	G	A
10	rs772021	0	104036449	T	A
10	rs61874855	0	104037333	G	A
10	rs111409433	0	104037425	C	T
10	rs78644554	0	104037744	T	C
10	rs11191251	0	104038543	G	A
10	rs75845365	0	104038763	T	G
10	rs61874856	0	104038766	A	G
10	rs72845653	0	104038974	G	A
10	rs7902537	0	104042609	G	A
10	rs17114433	0	104043015	A	G
10	rs12779689	0	104043516	G	T
10	rs72845655	0	104044034	A	G
10	rs12782556	0	104047552	C	G
10	rs80221737	0	104047619	C	T
10	rs17707508	0	104047836	G	T
10	rs2485374	0	104049150	G	A
10	rs117016725	0	104049281	A	T
10	rs2485375	0	104049966	C	T
10	rs2485376	0	104050006	G	A
10	rs112286091	0	104050392	A	G
10	rs61874857	0	104051165	G	T
10	rs1081655	0	104053595	C	T
10	rs139540800	0	104053712	T	G
10	rs147560808	0	104054378	C	T
10	rs77616533	0	104055983	A	G
10	rs772033	0	104056268	A	G
10	rs11598473	0	104056428	G	A
10	rs772032	0	104056466	C	T
10	rs71471241	0	104056952	T	C
10	rs2246775	0	104057251	A	C
10	rs2479548	0	104057688	G	T
10	rs78060343	0	104058521	G	A
10	rs2485378	0	104059139	A	G
10	rs11191252	0	104060060	G	C
10	rs78385669	0	104060435	G	T
10	rs1796765	0	104060529	C	T
10	rs12355584	0	104061219	G	A
10	rs772014	0	104062494	A	G
10	rs772012	0	104063367	A	G
10	rs11591372	0	104064102	C	T
10	rs10786663	0	104064548	A	G
10	rs772010	0	104064885	C	G
10	rs796427	0	104066117	C	A
10	rs11592582	0	104066239	G	A
10	rs146848699	0	104066372	G	C
10	rs11191253	0	104066507	A	T
10	rs772008	0	104067023	A	G
10	rs17707795	0	104067233	G	A
10	rs79468648	0	104068047	A	T
10	rs78059814	0	104070016	A	G
10	rs72845660	0	104071973	C	G
10	rs772029	0	104072327	T	C
10	rs72845661	0	104072456	C	T
10	rs34673678	0	104074065	C	G
10	rs772027	0	104074322	T	A
10	rs12771352	0	104074340	G	T
10	rs60154233	0	104075217	A	G
10	rs772026	0	104075541	T	G
10	rs772025	0	104075721	T	C
10	rs772024	0	104075936	T	C
10	rs772023	0	104076025	G	A
10	rs113932897	0	104076039	T	C
10	rs17780667	0	104076231	G	A
10	rs144625846	0	104078044	A	G
10	rs77041839	0	104078587	G	A
10	rs138505789	0	104078716	T	C
10	rs2993089	0	104078760	G	C
10	rs111763328	0	104078908	A	C
10	rs56115161	0	104079091	C	A
10	rs4919626	0	104079818	T	C
10	rs12763439	0	104080228	A	G
10	rs117779480	0	104080583	C	T
10	rs72845663	0	104081349	C	T
10	rs11191257	0	104081357	C	A
10	rs113676575	0	104081381	T	C
10	rs4919627	0	104081389	C	T
10	rs12772375	0	104082688	T	G
10	rs78531123	0	104082953	G	A
10	rs12779853	0	104083908	T	C
10	rs10444022	0	104084889	A	G
10	rs112753219	0	104085483	T	C
10	rs945781	0	104085921	C	T
10	rs75805294	0	104087214	G	A
10	rs12781714	0	104087864	G	A
10	rs117929568	0	104088097	A	T
10	rs72845666	0	104088300	A	G
10	rs10128212	0	104089415	T	G
10	rs10128114	0	104089421	C	T
10	rs114927933	0	104090311	C	T
10	rs17780834	0	104091096	A	T
10	rs149374039	0	104092953	A	G
10	rs113398790	0	104094498	C	T
10	rs112901907	0	104095811	C	G
10	rs147752262	0	104095956	G	A
10	rs11191264	0	104096732	A	T
10	rs56223674	0	104098164	A	T
10	rs11814894	0	104098949	G	A
10	rs141844044	0	104099858	G	A
10	rs144553084	0	104100109	A	C
10	rs35000717	0	104100733	G	A
10	rs56164723	0	104100813	T	C
10	rs11191265	0	104102118	G	A
10	rs4331020	0	104102331	G	A
10	rs181476741	0	104104429	G	T
10	rs112560636	0	104104822	C	T
10	rs11597024	0	104104869	T	C
10	rs78958848	0	104105725	G	C
10	rs72845670	0	104106200	T	C
10	rs79356410	0	104107191	C	T
10	rs141298180	0	104107740	T	C
10	rs11191266	0	104108414	G	A
10	rs1977720	0	104109106	A	G
10	rs11191267	0	104112737	T	C
10	rs945779	0	104112816	A	G
10	rs3802681	0	104114328	T	C
10	rs3802680	0	104114886	C	T
10	rs11191268	0	104115262	G	A
10	rs3802678	0	104115395	A	T
10	rs10786665	0	104117009	T	C
10	rs11592574	0	104117404	T	C
10	rs139083944	0	104117678	T	A
10	rs41293034	0	104118273	C	T
10	rs76633616	0	104118634	T	C
10	rs41293036	0	104118983	G	C
10	rs75796566	0	104119704	G	A
10	rs11191269	0	104120522	C	G
10	rs117104675	0	104121131	C	A
10	rs142823189	0	104122106	C	T
10	rs1890060	0	104122842	A	G
10	rs61875777	0	104123615	G	T
10	rs12354486	0	104124055	C	G
10	rs113786772	0	104124371	C	T
10	rs11191270	0	104124605	C	T
10	rs80282642	0	104124737	C	T
10	rs147857323	0	104126188	C	T
10	rs2273555	0	104127171	G	A
10	rs3977758	0	104131751	G	C
10	rs12572826	0	104132535	A	G
10	rs77733074	0	104135450	C	T
10	rs147874624	0	104135583	C	T
10	rs150990327	0	104136212	A	G
10	rs150136542	0	104136571	T	G
10	rs61873660	0	104138996	C	T
10	rs11191274	0	104140350	G	A
10	rs112809254	0	104140355	C	T
10	rs3781295	0	104140602	G	A
10	rs1057050	0	104142294	G	A
10	rs41293040	0	104142712	G	A
10	rs76151100	0	104142783	C	T
10	rs11191275	0	104142800	C	T
10	rs59791256	0	104143581	T	C
10	rs72845675	0	104146022	T	C
10	rs149637602	0	104147365	G	A
10	rs12360253	0	104147498	G	C
10	rs115039829	0	104147705	A	C
10	rs72845686	0	104147866	C	T
10	rs12360330	0	104148355	C	T
10	rs56238324	0	104149814	C	G
10	rs7076748	0	104150142	G	C
10	rs111415964	0	104150454	A	G
10	rs1538081	0	104150743	C	A
10	rs2145308	0	104150999	T	C
10	rs1005044	0	104152143	C	A
10	rs12765135	0	104152433	T	C
10	rs117715797	0	104152566	C	T
10	rs12769316	0	104152751	G	A
10	rs12772374	0	104156911	A	G
10	rs7897947	0	104157711	T	G
10	rs4919632	0	104157727	C	T
10	rs45487496	0	104157947	C	A
10	rs3740418	0	104158933	C	G
10	rs11574849	0	104159696	G	A
10	rs11574851	0	104160959	C	T
10	rs72845693	0	104161168	G	A
10	rs11191279	0	104161221	C	T
10	rs11574852	0	104161475	A	C
10	rs41287457	0	104161724	A	G
10	rs11574853	0	104161796	T	A
10	rs7077329	0	104161967	T	C
10	rs41371753	0	104162365	A	C
10	rs1056890	0	104162770	G	A
10	rs41287458	0	104163370	T	A
10	rs11191283	0	104163569	G	A
10	rs10786666	0	104163834	G	A
10	rs11191284	0	104164210	G	C
10	rs41287460	0	104164488	G	A
10	rs113136188	0	104164852	C	T
10	rs3781292	0	104166464	G	A
10	rs3781291	0	104166466	T	G
10	rs148337160	0	104166504	T	C
10	rs75779120	0	104167034	G	A
10	rs77389536	0	104168125	T	C
10	rs148440547	0	104168611	G	T
10	rs72845694	0	104169733	C	T
10	rs12260430	0	104170204	T	C
10	rs55970842	0	104171094	C	A
10	rs78145470	0	104172112	C	T
10	rs2282295	0	104174895	G	A
10	rs79931565	0	104175649	A	G
10	rs117436403	0	104176471	C	T
10	rs140374940	0	104177610	C	T
10	rs56384670	0	104179219	C	A
10	rs111522958	0	104181006	G	C
10	rs76302201	0	104181366	G	C
10	rs1044476	0	104184081	G	A
10	rs12778231	0	104184189	T	C
10	rs41287462	0	104184213	G	A
10	rs11597439	0	104184953	C	G
10	rs11593146	0	104184981	A	G
10	rs11594302	0	104186829	A	G
10	rs72845696	0	104187404	C	T
10	rs6584499	0	104188259	G	T
10	rs61873665	0	104189852	G	A
10	rs78678650	0	104190524	G	A
10	rs1409313	0	104191601	T	C
10	rs12415921	0	104191769	G	T
10	rs1409312	0	104191800	C	T
10	rs9665587	0	104192567	C	A
10	rs11592718	0	104192691	T	C
10	rs7921010	0	104192826	G	T
10	rs1572531	0	104193733	T	C
10	rs1572530	0	104193834	G	A
10	rs148855837	0	104194080	C	T
10	rs7894593	0	104194081	G	A
10	rs1536309	0	104195202	A	G
10	rs78170991	0	104196050	A	G
10	rs12780386	0	104196866	C	T
10	rs72845701	0	104197327	A	G
10	rs7896542	0	104197450	T	C
10	rs74606364	0	104198111	G	A
10	rs117793008	0	104198528	A	G
10	rs9731547	0	104199090	G	C
10	rs112291536	0	104199214	C	T
10	rs11191286	0	104199573	C	T
10	rs12776002	0	104199624	A	T
10	rs144487702	0	104200175	G	A
10	rs140335393	0	104200912	C	T
10	rs150344656	0	104201323	C	T
10	rs11599868	0	104201381	A	G
10	rs11191288	0	104201598	C	T
10	rs11597058	0	104201995	A	G
10	rs7086205	0	104202729	C	T
10	rs2863707	0	104204140	T	C
10	rs2863708	0	104204290	C	A
10	rs6584500	0	104205504	A	G
10	rs56940532	0	104206808	T	C
10	rs61873698	0	104207431	C	T
10	rs927821	0	104207799	C	A
10	rs117305908	0	104208458	C	T
10	rs4919637	0	104208761	C	G
10	rs2281878	0	104210735	C	A
10	rs3740417	0	104211058	G	C
10	rs74979525	0	104212629	G	T
10	rs11191291	0	104213502	C	T
10	rs1571003	0	104214048	A	T
10	rs3929747	0	104214267	C	T
10	rs150098322	0	104214364	T	C
10	rs4919638	0	104214878	T	G
10	rs79247559	0	104215003	T	G
10	rs1064072	0	104215617	C	G
10	rs1133932	0	104215975	A	G
10	rs74153155	0	104216592	C	T
10	rs77516398	0	104216605	G	T
10	rs4919639	0	104216859	C	G
10	rs112968127	0	104217280	C	A
10	rs59474492	0	104217411	C	T
10	rs4919640	0	104217415	C	T
10	rs7094906	0	104217441	A	G
10	rs4919641	0	104217503	T	G
10	rs35332469	0	104217592	T	C
10	rs77060053	0	104217753	A	G
10	rs113345097	0	104217998	G	A
10	rs12240453	0	104218850	C	A
10	rs10786667	0	104219132	T	C
10	rs190697053	0	104219157	T	C
10	rs56254970	0	104219293	A	G
10	rs76085620	0	104219908	T	C
10	rs7075281	0	104220301	C	A
10	rs4917968	0	104220576	C	T
10	rs17114534	0	104221529	T	C
10	rs11191293	0	104221539	A	G
10	rs35637354	0	104221854	A	C
10	rs4919643	0	104222377	G	C
10	rs116912499	0	104222558	C	G
10	rs12570201	0	104222963	T	C
10	rs12573502	0	104223031	G	A
10	rs7342070	0	104223628	T	C
10	rs7341995	0	104223831	G	A
10	rs55932369	0	104225223	C	T
10	rs11591780	0	104225316	C	G
10	rs148990403	0	104225814	A	G
10	rs10883723	0	104225832	T	C
10	rs11191294	0	104225837	T	G
10	rs11592299	0	104225941	G	A
10	rs1984795	0	104226830	C	T
10	rs118028082	0	104226834	G	A
10	rs2015583	0	104226983	A	G
10	rs12781718	0	104227433	G	A
10	rs12781742	0	104227469	G	A
10	rs12762305	0	104227623	C	T
10	rs12763794	0	104227661	T	C
10	rs75483685	0	104227833	G	A
10	rs11593526	0	104228017	C	A
10	rs11593583	0	104228149	G	A
10	rs11593589	0	104228299	C	A
10	rs4919644	0	104229588	G	A
10	rs41306870	0	104229785	C	T
10	rs3808937	0	104230012	C	T
10	rs2025712	0	104230064	T	C
10	rs2025713	0	104230156	A	G
10	rs3740416	0	104230437	C	G
10	rs11191295	0	104231054	A	G
10	rs117732217	0	104231203	A	G
10	rs7081110	0	104231651	A	G
10	rs7081467	0	104231662	G	C
10	rs139410113	0	104232209	C	T
10	rs74550252	0	104232524	G	C
10	rs3740415	0	104232716	G	A
10	rs3740414	0	104232809	T	G
10	rs74908306	0	104233229	C	G
10	rs11593971	0	104234090	C	G
10	rs61873703	0	104234282	A	G
10	rs11598884	0	104234588	A	G
10	rs150141424	0	104234622	C	T
10	rs10883725	0	104235956	G	C
10	rs45597333	0	104235972	G	A
10	rs11595149	0	104235978	C	T
10	rs10883726	0	104236276	C	T
10	rs1056738	0	104236481	G	A
10	rs1056739	0	104236542	T	C
10	rs1056740	0	104236552	C	T
10	rs1056741	0	104236640	A	C
10	rs3740409	0	104236645	G	A
10	rs1056744	0	104236687	A	G
10	rs61873704	0	104236929	T	C
10	rs12569526	0	104237007	A	G
10	rs146983609	0	104237837	T	G
10	rs59426691	0	104238461	G	C
10	rs11191296	0	104238558	G	C
10	rs5870	0	104239100	T	C
10	rs1056857	0	104240003	C	T
10	rs13287	0	104240438	A	G
10	rs12162	0	104240498	A	G
10	rs2296578	0	104240974	C	G
10	rs2296579	0	104241375	A	G
10	rs2296580	0	104241683	G	T
10	rs12763720	0	104241983	T	C
10	rs2296581	0	104242886	G	A
10	rs7079810	0	104243883	C	T
10	rs2296582	0	104244139	G	T
10	rs2296583	0	104244322	T	G
10	rs2296584	0	104244323	T	A
10	rs72847727	0	104244799	G	A
10	rs3781290	0	104244948	G	C
10	rs3781289	0	104244991	G	T
10	rs2296585	0	104245549	C	T
10	rs2296586	0	104245575	G	A
10	rs2296587	0	104245588	G	A
10	rs7898410	0	104245858	T	C
10	rs11598128	0	104246221	C	T
10	rs11598184	0	104246303	G	A
10	rs11598186	0	104246318	G	A
10	rs7917158	0	104246471	C	A
10	rs7917402	0	104246690	C	T
10	rs12771867	0	104246691	G	A
10	rs7917525	0	104246755	C	G
10	rs11598715	0	104246927	C	T
10	rs11598806	0	104247236	G	A
10	rs12265877	0	104247247	C	G
10	rs7358268	0	104247589	C	T
10	rs11191301	0	104247681	C	T
10	rs2296588	0	104248087	T	C
10	rs2296589	0	104248106	T	A
10	rs1977382	0	104249839	A	T
10	rs7092622	0	104249919	T	G
10	rs7074444	0	104249922	A	G
10	rs17709610	0	104250278	A	G
10	rs4919647	0	104250754	A	C
10	rs55920875	0	104251242	T	C
10	rs61873733	0	104251458	G	A
10	rs117098522	0	104252577	A	C
10	rs117773210	0	104253310	C	T
10	rs6584504	0	104253507	T	C
10	rs7069356	0	104254359	G	C
10	rs6584506	0	104254428	T	C
10	rs6584507	0	104254623	G	A
10	rs7898716	0	104255098	G	A
10	rs7898507	0	104255106	C	G
10	rs11191303	0	104255158	T	C
10	rs11191304	0	104255284	C	T
10	rs11191305	0	104255434	C	T
10	rs7475806	0	104255813	C	T
10	rs10786669	0	104256094	C	G
10	rs72847735	0	104256208	C	T
10	rs12570859	0	104257226	C	T
10	rs715439	0	104257809	A	C
10	rs715438	0	104258303	C	T
10	rs6584508	0	104258567	A	G
10	rs77666293	0	104259101	C	T
10	rs7093028	0	104259417	A	G
10	rs12766112	0	104260388	C	T
10	rs2902544	0	104261359	C	T
10	rs3758547	0	104261963	C	T
10	rs184466210	0	104262056	A	G
10	rs2296590	0	104262628	G	A
10	rs117169851	0	104263513	G	A
10	rs3818470	0	104263675	T	C
10	rs2274351	0	104264107	C	T
10	rs3808934	0	104264280	C	T
10	rs141406333	0	104265041	C	T
10	rs7072351	0	104265047	C	T
10	rs7902317	0	104266230	G	C
10	rs113451617	0	104266239	G	A
10	rs111604275	0	104266259	C	T
10	rs12767131	0	104268626	T	C
10	rs2281879	0	104268877	G	C
10	rs2281880	0	104269217	G	A
10	rs10883728	0	104269301	G	A
10	rs12774693	0	104270005	T	G
10	rs10786670	0	104270781	G	A
10	rs10786671	0	104271303	G	A
10	rs1326193	0	104271674	G	T
10	rs4919649	0	104272336	T	C
10	rs116239977	0	104272710	A	T
10	rs3740406	0	104272789	C	T
10	rs4919650	0	104273863	C	T
10	rs10883729	0	104273943	A	G
10	rs4919652	0	104274157	C	A
10	rs11598092	0	104274329	G	C
10	rs144523793	0	104274460	G	C
10	rs10748824	0	104274466	T	C
10	rs7094366	0	104274730	C	G
10	rs7094751	0	104274818	G	A
10	rs1884929	0	104275418	C	T
10	rs150515675	0	104275743	C	T
10	rs191373988	0	104275993	G	A
10	rs913025	0	104276043	C	T
10	rs61869601	0	104276802	T	C
10	rs7070591	0	104277123	A	C
10	rs7912901	0	104277440	T	C
10	rs76963132	0	104278055	A	C
10	rs11191312	0	104278601	T	C
10	rs11191313	0	104278618	C	T
10	rs11592334	0	104278693	G	A
10	rs75808770	0	104279346	A	T
10	rs17782574	0	104279394	G	A
10	rs11191317	0	104280124	G	A
10	rs10219057	0	104280238	A	C
10	rs10786673	0	104280537	G	A
10	rs2145307	0	104280664	G	A
10	rs7090034	0	104281155	C	G
10	rs7090276	0	104281239	G	T
10	rs71471245	0	104281423	C	G
10	rs75679796	0	104281962	C	T
10	rs1409311	0	104282160	G	A
10	rs1409310	0	104282265	T	C
10	rs7087665	0	104282418	T	C
10	rs4919656	0	104282861	G	A
10	rs7074343	0	104283165	G	A
10	rs7078511	0	104283874	C	A
10	rs7078679	0	104284017	C	G
10	rs74984643	0	104284660	C	T
10	rs10786674	0	104285086	C	T
10	rs12572775	0	104285594	A	T
10	rs74496492	0	104285824	G	A
10	rs1967815	0	104287051	G	A
10	rs17114641	0	104287359	T	G
10	rs11191318	0	104288252	A	C
10	rs1536308	0	104288777	T	G
10	rs11191319	0	104289503	A	C
10	rs7902306	0	104290462	C	T
10	rs147843954	0	104293076	C	T
10	rs10883731	0	104293127	G	A
10	rs11191320	0	104293394	T	C
10	rs11191321	0	104293412	C	T
10	rs10883732	0	104293461	G	A
10	rs10748825	0	104293609	A	G
10	rs7893155	0	104294228	C	A
10	rs7896841	0	104294665	C	T
10	rs7897368	0	104295155	A	G
10	rs61871067	0	104295382	C	T
10	rs7914389	0	104295402	T	C
10	rs72847755	0	104295443	T	C
10	rs111352561	0	104296046	G	C
10	rs9988738	0	104296213	C	T
10	rs79159857	0	104296418	C	G
10	rs78657278	0	104296419	T	G
10	rs191944003	0	104296537	G	A
10	rs2031604	0	104297791	T	C
10	rs7915589	0	104299264	G	A
10	rs6584510	0	104299868	T	G
10	rs7096072	0	104299976	C	T
10	rs9665626	0	104300638	C	G
10	rs9665632	0	104300640	G	A
10	rs7100753	0	104300979	C	T
10	rs80157931	0	104301732	C	G
10	rs11191323	0	104301926	G	A
10	rs61871069	0	104302127	A	G
10	rs56219824	0	104302337	C	T
10	rs56397707	0	104302693	T	C
10	rs11191325	0	104302933	G	A
10	rs11191326	0	104302959	C	T
10	rs67646802	0	104303748	C	T
10	rs11191327	0	104303883	T	C
10	rs12770498	0	104304667	G	A
10	rs7078435	0	104304766	T	C
10	rs12220810	0	104305119	C	T
10	rs11191328	0	104305185	C	T
10	rs114870238	0	104305501	C	T
10	rs11191330	0	104306160	G	T
10	rs138324406	0	104306683	C	T
10	rs7899576	0	104307504	G	A
10	rs2031602	0	104307955	G	C
10	rs117926251	0	104307959	C	T
10	rs2031601	0	104308064	T	G
10	rs11594073	0	104308193	T	C
10	rs10883735	0	104308446	C	T
10	rs117516904	0	104309482	T	C
10	rs117971933	0	104312216	G	A
10	rs10786677	0	104313365	C	T
10	rs11591681	0	104313377	C	T
10	rs10786678	0	104313395	C	T
10	rs112466860	0	104313434	A	C
10	rs35035059	0	104314881	C	T
10	rs10786679	0	104315667	G	A
10	rs74626918	0	104315668	T	G
10	rs4526717	0	104316327	G	A
10	rs12767683	0	104316581	C	A
10	rs10786680	0	104317192	T	C
10	rs11191335	0	104317236	G	C
10	rs10786681	0	104317357	G	T
10	rs11191337	0	104317785	T	G
10	rs10786682	0	104318322	G	T
10	rs7893954	0	104318966	A	G
10	rs10883736	0	104320029	G	T
10	rs10786683	0	104320476	G	A
10	rs151269910	0	104320788	C	T
10	rs10883737	0	104320898	C	G
10	rs10883738	0	104321721	T	C
10	rs10786684	0	104323028	G	T
10	rs10786685	0	104323103	G	A
10	rs78069802	0	104324906	T	G
10	rs117283737	0	104325942	G	A
10	rs17782856	0	104325984	C	G
10	rs7906115	0	104327164	A	G
10	rs3862030	0	104327584	A	G
10	rs76897907	0	104328115	G	A
10	rs11593710	0	104328719	A	C
10	rs7091252	0	104328859	G	T
10	rs76140648	0	104328895	A	G
10	rs61871133	0	104329162	C	T
10	rs72847767	0	104329670	C	T
10	rs6584512	0	104329685	A	G
10	rs11598815	0	104330077	C	T
10	rs117899099	0	104330187	A	G
10	rs72845082	0	104330878	T	A
10	rs61871134	0	104330990	A	G
10	rs4917973	0	104333700	C	T
10	rs7094188	0	104334589	G	A
10	rs6584513	0	104334645	G	A
10	rs7094614	0	104334874	G	C
10	rs34377578	0	104336426	A	C
10	rs12784963	0	104336986	G	A
10	rs10786687	0	104336994	A	C
10	rs12767100	0	104338014	A	C
10	rs77630251	0	104338370	C	G
10	rs10883743	0	104338389	T	C
10	rs117318434	0	104338489	A	G
10	rs111838584	0	104338996	T	C
10	rs11595170	0	104339851	T	C
10	rs9783158	0	104340704	C	T
10	rs183859328	0	104341315	C	T
10	rs7899004	0	104341435	T	C
10	rs729023	0	104341887	C	T
10	rs729024	0	104341975	T	C
10	rs729025	0	104342206	C	T
10	rs746552	0	104342501	A	G
10	rs746551	0	104342583	T	C
10	rs11591571	0	104342804	G	A
10	rs7475335	0	104343428	C	A
10	rs11191342	0	104344450	G	A
10	rs117523800	0	104344522	G	C
10	rs7907760	0	104345197	C	T
10	rs11191343	0	104345225	G	A
10	rs10444069	0	104346166	T	C
10	rs186492821	0	104346360	G	T
10	rs10883744	0	104347247	A	G
10	rs187172604	0	104347341	C	T
10	rs35879747	0	104348694	T	A
10	rs7068535	0	104349127	C	T
10	rs7072723	0	104349483	G	A
10	rs12411442	0	104349531	A	G
10	rs61871136	0	104349697	G	A
10	rs77091257	0	104349723	T	G
10	rs7898166	0	104349962	A	G
10	rs74557492	0	104350225	A	G
10	rs143738393	0	104351367	C	T
10	rs11191347	0	104351617	G	A
10	rs78837000	0	104352912	C	T
10	rs3936017	0	104354424	T	C
10	rs3936016	0	104354509	C	T
10	rs10748826	0	104354804	T	C
10	rs3934960	0	104355275	A	G
10	rs77799815	0	104356185	C	G
10	rs10786689	0	104356359	T	C
10	rs112972631	0	104358178	G	T
10	rs4919661	0	104358403	T	C
10	rs4917975	0	104358407	C	G
10	rs12779854	0	104358474	G	A
10	rs3824756	0	104359350	T	C
10	rs12762934	0	104359884	C	T
10	rs4917976	0	104360518	C	T
10	rs61871137	0	104361451	C	T
10	rs3934495	0	104361711	C	T
10	rs4917977	0	104363119	C	T
10	rs4919663	0	104363293	T	C
10	rs141667426	0	104363392	T	G
10	rs4919664	0	104363408	A	C
10	rs74854733	0	104364223	A	G
10	rs11191349	0	104364542	A	G
10	rs10786691	0	104364652	G	A
10	rs7075269	0	104365724	G	A
10	rs4919665	0	104366042	T	C
10	rs4917978	0	104366353	T	C
10	rs7904955	0	104367092	C	T
10	rs72845100	0	104367377	A	G
10	rs138763710	0	104367450	C	T
10	rs57066328	0	104367582	C	T
10	rs12782153	0	104368294	A	G
10	rs10748827	0	104368336	G	T
10	rs10786695	0	104368756	A	C
10	rs34058856	0	104369323	C	T
10	rs10736158	0	104370023	A	G
10	rs139379671	0	104370027	A	G
10	rs7907417	0	104370662	T	C
10	rs35485301	0	104370827	C	T
10	rs77114650	0	104372022	C	T
10	rs11191352	0	104372244	A	G
10	rs10883753	0	104372441	C	T
10	rs7908249	0	104373300	A	G
10	rs7912339	0	104373758	G	C
10	rs4604806	0	104373904	G	A
10	rs140854610	0	104374122	T	G
10	rs12572855	0	104374246	C	T
10	rs7093285	0	104374815	G	C
10	rs117407459	0	104375002	C	G
10	rs2001389	0	104375258	G	A
10	rs2298281	0	104375405	T	G
10	rs78549129	0	104376946	C	T
10	rs35095897	0	104377759	T	C
10	rs10786696	0	104378134	A	G
10	rs45516493	0	104378363	G	A
10	rs10786697	0	104378563	G	T
10	rs10786698	0	104378750	G	A
10	rs149768712	0	104378978	C	T
10	rs74861159	0	104379588	G	A
10	rs7087984	0	104380686	G	A
10	rs554001558	0	104382467	T	C
10	rs11191353	0	104382673	A	G
10	rs4919666	0	104384029	G	A
10	rs74558061	0	104384337	A	G
10	rs72845807	0	104385132	G	A
10	rs7907090	0	104385398	G	A
10	rs7910191	0	104385622	C	T
10	rs149754618	0	104386094	T	C
10	rs7086898	0	104386152	A	G
10	rs4285804	0	104386309	T	A
10	rs17114803	0	104386934	T	C
10	rs12414407	0	104387019	T	C
10	rs41297161	0	104387103	G	T
10	rs10786700	0	104387735	C	T
10	rs150280914	0	104388117	G	A
10	rs4917979	0	104388710	T	C
10	rs2298278	0	104390303	A	G
10	rs11596235	0	104391034	C	T
10	rs17114808	0	104391285	C	T
10	rs17114810	0	104391545	C	T
10	rs117196884	0	104391584	A	G
10	rs41287466	0	104391587	G	A
10	rs11818043	0	104391627	A	G
10	rs11191355	0	104392497	T	C
10	rs11594179	0	104392580	C	T
10	rs11191356	0	104393489	A	G
10	rs12573474	0	104393506	A	G
10	rs188457393	0	104393645	T	G
10	rs192268053	0	104393646	C	T
10	rs2001595	0	104395085	C	T
10	rs58114614	0	104395409	T	C
10	rs118104390	0	104395982	G	A
10	rs11593061	0	104398288	A	G
10	rs146634750	0	104398377	C	G
10	rs3977756	0	104398582	G	A
10	rs12764219	0	104398895	G	T
10	rs11191358	0	104399250	C	T
10	rs12765060	0	104399349	G	A
10	rs10883756	0	104400112	T	C
10	rs10883757	0	104400133	C	T
10	rs7922780	0	104401203	G	A
10	rs5011218	0	104401218	A	C
10	rs11191359	0	104401486	A	T
10	rs4146429	0	104401632	T	C
10	rs4146428	0	104401721	G	A
10	rs28408682	0	104403310	A	G
10	rs4146426	0	104404335	A	T
10	rs80146619	0	104405850	G	A
10	rs80339617	0	104407463	C	T
10	rs12241531	0	104407792	G	A
10	rs12241712	0	104408272	C	A
10	rs79299693	0	104408847	C	T
10	rs116913838	0	104409735	C	T
10	rs34269636	0	104410599	T	C
10	rs17783771	0	104410736	C	T
10	rs11191361	0	104411958	C	T
10	rs10883759	0	104412049	G	A
10	rs10786701	0	104412308	C	T
10	rs3862031	0	104412742	G	T
10	rs12764388	0	104413385	G	A
10	rs3977743	0	104414183	G	A
10	rs3977744	0	104414184	A	T
10	rs3850699	0	104414221	A	G
10	rs2286748	0	104414709	C	A
10	rs75950986	0	104415690	G	T
10	rs78418271	0	104415777	G	C
10	rs145033011	0	104415818	T	C
10	rs12773600	0	104418228	C	G
10	rs12773833	0	104418350	C	T
10	rs7923415	0	104418656	C	T
10	rs11191362	0	104419235	G	A
10	rs10883760	0	104419465	G	T
10	rs3977746	0	104419492	T	C
10	rs10883761	0	104420018	A	G
10	rs7072014	0	104420078	C	T
10	rs3977755	0	104420210	C	T
10	rs10883762	0	104420516	T	C
10	rs61691222	0	104420754	C	T
10	rs12414479	0	104420902	C	T
10	rs3961455	0	104421471	G	A
10	rs3977747	0	104421568	T	G
10	rs12570611	0	104421679	G	C
10	rs4323806	0	104422012	A	G
10	rs4522108	0	104422046	C	T
10	rs7914158	0	104422321	C	T
10	rs3977748	0	104422348	C	T
10	rs3977749	0	104424234	G	A
10	rs74625455	0	104424619	G	A
10	rs3961456	0	104425304	A	T
10	rs7916092	0	104425471	T	C
10	rs72845815	0	104425626	G	T
10	rs61869164	0	104425772	G	A
10	rs4919667	0	104426011	T	C
10	rs4244354	0	104426177	G	A
10	rs884825	0	104427616	T	G
10	rs76019731	0	104428104	G	A
10	rs12261409	0	104428314	G	A
10	rs12262998	0	104428716	C	T
10	rs116963179	0	104429143	T	C
10	rs3961457	0	104429639	G	A
10	rs7094325	0	104429746	G	C
10	rs11191365	0	104430251	G	A
10	rs75630054	0	104430386	A	C
10	rs112942339	0	104431204	G	A
10	rs2002917	0	104431271	T	C
10	rs117356225	0	104431918	G	A
10	rs7096601	0	104432024	T	C
10	rs2002916	0	104432053	A	G
10	rs145903238	0	104432459	C	T
10	rs142703099	0	104433000	G	A
10	rs7088470	0	104434194	A	G
10	rs1043450	0	104434209	A	G
10	rs61869169	0	104434250	C	T
10	rs12573077	0	104434630	C	A
10	rs181722822	0	104435188	C	T
10	rs41308675	0	104436519	G	A
10	rs8354	0	104436641	C	T
10	rs117132407	0	104436772	G	A
10	rs61869210	0	104437175	A	C
10	rs7077678	0	104438565	C	T
10	rs146952142	0	104438825	G	A
10	rs7907503	0	104440050	C	T
10	rs117714998	0	104440062	G	A
10	rs3781571	0	104442457	C	T
10	rs79305676	0	104443875	C	A
10	rs112004166	0	104444556	C	T
10	rs34349481	0	104444615	G	C
10	rs3740606	0	104445368	G	A
10	rs141933852	0	104445963	G	C
10	rs112731942	0	104446927	C	T
10	rs117345621	0	104447013	C	T
10	rs3977736	0	104447629	T	C
10	rs56771365	0	104448939	G	A
10	rs112766449	0	104449013	T	C
10	rs11191368	0	104449444	C	T
10	rs61869211	0	104449836	A	G
10	rs148658224	0	104451328	A	G
10	rs140702899	0	104452818	G	A
10	rs10437480	0	104453024	C	G
10	rs78020516	0	104453905	C	T
10	rs4264100	0	104454113	C	G
10	rs4556473	0	104454700	T	C
10	rs146213793	0	104456153	C	A
10	rs7900450	0	104456310	C	T
10	rs10883765	0	104456686	T	C
10	rs7904252	0	104456725	G	T
10	rs10748828	0	104456794	C	T
10	rs7904396	0	104456838	G	A
10	rs139805226	0	104457076	C	A
10	rs11191369	0	104457456	G	A
10	rs7893687	0	104457603	T	A
10	rs117027139	0	104458243	C	T
10	rs11191371	0	104459897	G	C
10	rs12414033	0	104460035	G	A
10	rs11191372	0	104462187	T	C
10	rs12769291	0	104462981	C	G
10	rs11191373	0	104463676	G	A
10	rs12776238	0	104463840	G	A
10	rs116928769	0	104464436	A	G
10	rs11191375	0	104464657	T	C
10	rs10883766	0	104464763	G	A
10	rs12784517	0	104464970	T	C
10	rs12761195	0	104465374	T	C
10	rs12765459	0	104465687	G	C
10	rs12415043	0	104467609	G	C
10	rs2252147	0	104467774	G	A
10	rs12780827	0	104467954	T	C
10	rs2489743	0	104468434	C	T
10	rs10883767	0	104468583	A	G
10	rs7076749	0	104469728	T	A
10	rs2251772	0	104470918	T	C
10	rs80171687	0	104471012	A	G
10	rs4919669	0	104471975	T	A
10	rs11191377	0	104472777	T	C
10	rs10786704	0	104475010	G	T
10	rs7905481	0	104476292	T	C
10	rs144125267	0	104477165	G	A
10	rs10786705	0	104477705	G	A
10	rs1475645	0	104478203	T	G
10	rs12771656	0	104479165	T	A
10	rs17784294	0	104479385	C	A
10	rs2489741	0	104479875	G	A
10	rs12783444	0	104480659	G	A
10	rs11191379	0	104482330	C	T
10	rs2902547	0	104482331	G	A
10	rs12259058	0	104484799	A	G
10	rs12775883	0	104485301	G	A
10	rs2778036	0	104485725	G	A
10	rs2244647	0	104486304	G	C
10	rs2244524	0	104486974	C	T
10	rs2902548	0	104487382	C	T
10	rs7917772	0	104487443	G	A
10	rs2265309	0	104487871	T	C
10	rs10883768	0	104487973	T	C
10	rs2244258	0	104488900	A	T
10	rs2244257	0	104488914	A	G
10	rs2244254	0	104489011	G	C
10	rs2265308	0	104491114	T	C
10	rs111823312	0	104491148	G	A
10	rs1475644	0	104491164	G	A
10	rs3802676	0	104491702	G	A
10	rs2778037	0	104492707	G	C
10	rs78400164	0	104493432	C	T
10	rs11191381	0	104493444	C	T
10	rs2863719	0	104493676	G	A
10	rs148331040	0	104493739	G	C
10	rs188411559	0	104493919	G	A
10	rs111930640	0	104494569	C	T
10	rs10883769	0	104494947	C	G
10	rs79981445	0	104494977	C	T
10	rs9645569	0	104496598	G	A
10	rs61869252	0	104496658	C	T
10	rs9419938	0	104496859	C	T
10	rs17711717	0	104498846	T	C
10	rs2254198	0	104499220	T	C
10	rs12762176	0	104499232	A	T
10	rs7912571	0	104499388	A	G
10	rs2265307	0	104499594	T	C
10	rs7092723	0	104499764	C	T
10	rs10786706	0	104500659	C	T
10	rs60459635	0	104500988	T	G
10	rs7918739	0	104502114	T	G
10	rs61869255	0	104503130	A	G
10	rs2297450	0	104503174	T	C
10	rs2297451	0	104503459	T	A
10	rs3818708	0	104503584	C	T
10	rs7074894	0	104504534	T	G
10	rs999867	0	104504564	C	T
10	rs2250580	0	104505687	G	C
10	rs11598797	0	104505765	C	T
10	rs11191383	0	104505884	G	A
10	rs11191384	0	104506111	A	G
10	rs7923711	0	104506543	G	C
10	rs17784610	0	104506750	T	G
10	rs10883770	0	104506852	G	A
10	rs2489744	0	104507156	T	C
10	rs7071523	0	104507575	C	G
10	rs12763284	0	104508202	A	G
10	rs7342026	0	104508906	A	G
10	rs67506723	0	104509064	G	T
10	rs2801050	0	104509393	T	A
10	rs117847542	0	104509673	T	G
10	rs58706228	0	104509818	C	T
10	rs10883771	0	104510158	A	G
10	rs10883772	0	104510240	A	T
10	rs2250064	0	104510305	C	T
10	rs145506479	0	104510443	A	G
10	rs2250052	0	104510505	G	A
10	rs35055249	0	104511028	A	C
10	rs2249850	0	104512006	A	G
10	rs2249845	0	104512095	G	A
10	rs76192150	0	104512215	T	A
10	rs79090078	0	104512797	A	T
10	rs11191385	0	104513049	G	T
10	rs188908928	0	104514770	G	A
10	rs2778038	0	104515069	C	A
10	rs11191386	0	104515170	A	G
10	rs11191387	0	104515440	G	A
10	rs2482501	0	104515725	C	A
10	rs4919670	0	104515799	C	A
10	rs7068910	0	104515850	T	C
10	rs2482500	0	104516131	T	C
10	rs2482499	0	104516246	G	A
10	rs61869257	0	104516272	C	T
10	rs7090307	0	104517119	G	A
10	rs7918080	0	104517826	G	C
10	rs2902549	0	104519469	A	G
10	rs2863718	0	104519631	G	C
10	rs2863717	0	104519829	A	G
10	rs7070903	0	104520197	G	C
10	rs12571643	0	104520277	G	A
10	rs7088981	0	104520423	T	C
10	rs4919671	0	104521022	A	G
10	rs4919672	0	104521104	T	C
10	rs4919673	0	104521319	G	A
10	rs7912147	0	104521661	G	A
10	rs4919674	0	104522226	T	C
10	rs75531112	0	104522410	C	T
10	rs113312087	0	104522526	T	C
10	rs1475646	0	104522564	G	T
10	rs10883773	0	104522885	T	C
10	rs114127273	0	104522934	A	G
10	rs11191389	0	104523018	C	T
10	rs12775376	0	104523634	G	A
10	rs138305438	0	104523731	C	T
10	rs4919676	0	104524352	C	T
10	rs876003	0	104524422	A	G
10	rs7894154	0	104524647	G	A
10	rs4418737	0	104525123	A	G
10	rs7069489	0	104525371	C	T
10	rs10786707	0	104526155	A	G
10	rs10786708	0	104526245	A	G
10	rs145583731	0	104526521	G	A
10	rs139657470	0	104526567	C	T
10	rs11191392	0	104526951	C	A
10	rs10748829	0	104527244	G	A
10	rs7079231	0	104527341	G	A
10	rs11191393	0	104527430	C	G
10	rs61870775	0	104527975	G	A
10	rs151137139	0	104527980	T	G
10	rs10786709	0	104528128	G	T
10	rs11191394	0	104528509	A	C
10	rs7911747	0	104528890	A	G
10	rs7897384	0	104529042	T	G
10	rs142093276	0	104529610	T	C
10	rs7092340	0	104529668	A	G
10	rs12266856	0	104531050	G	A
10	rs61870777	0	104531148	T	G
10	rs72845847	0	104531606	A	G
10	rs141742516	0	104532485	C	T
10	rs145480637	0	104532573	C	T
10	rs12776506	0	104532828	A	G
10	rs593410	0	104532832	T	C
10	rs549466	0	104532913	T	C
10	rs553258	0	104533322	C	T
10	rs74702335	0	104534027	G	A
10	rs1339919	0	104534448	A	G
10	rs499770	0	104534907	C	G
10	rs17114969	0	104534961	G	A
10	rs2486757	0	104535145	C	T
10	rs2482498	0	104535450	G	C
10	rs4147157	0	104536360	G	A
10	rs2254563	0	104536365	C	G
10	rs4147155	0	104536771	G	A
10	rs630185	0	104537149	A	G
10	rs2482496	0	104537943	C	G
10	rs2486756	0	104538581	T	C
10	rs541393	0	104538611	T	C
10	rs61870778	0	104539028	A	G
10	rs2254111	0	104539520	A	T
10	rs61870779	0	104539560	G	A
10	rs2254093	0	104539917	T	G
10	rs193264497	0	104539932	T	C
10	rs2253983	0	104540461	C	T
10	rs674816	0	104540565	G	C
10	rs191454360	0	104540822	C	A
10	rs10883776	0	104541019	T	C
10	rs10883777	0	104541020	G	C
10	rs2253950	0	104541120	G	A
10	rs2253942	0	104541236	A	G
10	rs524430	0	104541500	C	A
10	rs117325917	0	104542593	G	A
10	rs2253709	0	104542745	T	A
10	rs2253703	0	104542974	C	T
10	rs631839	0	104543274	G	A
10	rs631381	0	104543388	T	A
10	rs478126	0	104543883	G	A
10	rs34416174	0	104543888	G	C
10	rs150356848	0	104543933	C	G
10	rs187851820	0	104544231	G	A
10	rs7904248	0	104544753	A	C
10	rs7904281	0	104544836	A	G
10	rs7080587	0	104545274	C	T
10	rs1475642	0	104546183	A	G
10	rs486955	0	104546284	C	T
10	rs1475643	0	104546467	C	T
10	rs151309499	0	104546718	C	G
10	rs9419939	0	104547610	G	A
10	rs9663711	0	104547628	C	A
10	rs10748830	0	104548382	A	C
10	rs2250301	0	104548393	G	A
10	rs10786710	0	104548739	C	T
10	rs1018696	0	104549066	A	G
10	rs1018697	0	104549224	C	A
10	rs1953930	0	104549461	G	A
10	rs1953928	0	104549649	G	A
10	rs284841	0	104550079	G	A
10	rs7392913	0	104550538	A	G
10	rs79281446	0	104550589	A	G
10	rs2150929	0	104550937	T	A
10	rs2150928	0	104550985	G	A
10	rs117090262	0	104551545	A	G
10	rs7911528	0	104551567	A	G
10	rs6584525	0	104551981	G	A
10	rs11191395	0	104552594	T	C
10	rs11191396	0	104552865	A	G
10	rs117385011	0	104552955	T	C
10	rs284843	0	104553566	C	T
10	rs147981855	0	104554117	T	A
10	rs4919677	0	104554304	G	A
10	rs284844	0	104554529	A	G
10	rs17785185	0	104554560	G	T
10	rs17115006	0	104555380	C	T
10	rs7073114	0	104555651	C	T
10	rs74371703	0	104555688	A	G
10	rs176185	0	104556054	G	C
10	rs284846	0	104557290	T	C
10	rs11191397	0	104558274	C	A
10	rs10748831	0	104558743	T	C
10	rs2482508	0	104558961	C	T
10	rs7088711	0	104559266	G	A
10	rs7092051	0	104559477	C	T
10	rs7092346	0	104559764	A	G
10	rs2778039	0	104560283	T	C
10	rs17115036	0	104560294	G	A
10	rs117085871	0	104561028	C	A
10	rs2482507	0	104561356	T	C
10	rs7909612	0	104561456	G	A
10	rs7086400	0	104562097	G	A
10	rs2432580	0	104562212	C	T
10	rs11191399	0	104563504	T	C
10	rs7918308	0	104563517	C	T
10	rs2482506	0	104563743	C	G
10	rs12356821	0	104563808	G	C
10	rs6584526	0	104566241	G	C
10	rs7896903	0	104566417	A	G
10	rs111496314	0	104566740	G	A
10	rs117370482	0	104566805	A	C
10	rs72845859	0	104566807	A	G
10	rs2790914	0	104568018	C	T
10	rs10748832	0	104568480	G	A
10	rs187733704	0	104569044	A	G
10	rs2778034	0	104569239	G	A
10	rs687541	0	104569567	C	A
10	rs76272587	0	104570096	C	T
10	rs4919680	0	104570118	T	C
10	rs3758544	0	104570905	G	A
10	rs284863	0	104571436	G	T
10	rs284862	0	104572081	C	T
10	rs284861	0	104572276	A	G
10	rs17115061	0	104572881	T	C
10	rs284860	0	104572963	T	C
10	rs284859	0	104573017	G	T
10	rs11191401	0	104573403	A	G
10	rs79771646	0	104573520	C	T
10	rs17115073	0	104573856	C	T
10	rs284858	0	104573936	T	C
10	rs34102073	0	104574015	G	A
10	rs284857	0	104574063	G	A
10	rs284856	0	104574329	A	T
10	rs284855	0	104574422	A	G
10	rs284854	0	104574562	T	G
10	rs284853	0	104574642	T	A
10	rs14849	0	104575852	C	T
10	rs6892	0	104575870	A	G
10	rs192569	0	104577915	T	C
10	rs284851	0	104578531	G	C
10	rs56119742	0	104579256	A	G
10	rs10883780	0	104579328	C	T
10	rs150428218	0	104579584	G	A
10	rs144160547	0	104580279	C	T
10	rs188232360	0	104580493	A	G
10	rs148265803	0	104580517	C	T
10	rs12780720	0	104580643	A	G
10	rs10883781	0	104581130	A	G
10	rs17723910	0	104581242	G	A
10	rs619824	0	104581288	A	C
10	rs139468884	0	104581908	G	A
10	rs78362087	0	104582155	G	A
10	rs79285531	0	104582462	C	T
10	rs7910601	0	104583395	T	G
10	rs10883782	0	104583932	A	G
10	rs4919681	0	104584096	C	T
10	rs4919682	0	104584330	C	T
10	rs4919683	0	104585125	C	A
10	rs7902804	0	104585405	A	T
10	rs35756290	0	104585572	G	A
10	rs111302066	0	104586136	C	T
10	rs147013102	0	104586994	G	A
10	rs4919684	0	104587024	A	G
10	rs4919685	0	104587362	G	T
10	rs72841265	0	104587617	C	T
10	rs3740398	0	104587904	T	A
10	rs3890077	0	104588391	C	T
10	rs12254149	0	104589747	C	T
10	rs10883783	0	104591152	T	A
10	rs284849	0	104591182	G	T
10	rs17115100	0	104591393	G	T
10	rs45609333	0	104591639	G	A
10	rs284848	0	104592125	G	A
10	rs4919686	0	104592249	A	C
10	rs3740397	0	104592675	G	C
10	rs1004467	0	104594507	A	G
10	rs743575	0	104594906	T	G
10	rs4919687	0	104595248	G	A
10	rs3781287	0	104595420	T	G
10	rs3781286	0	104595719	C	T
10	rs284847	0	104595828	G	A
10	rs3824755	0	104595849	G	C
10	rs45463800	0	104596356	C	T
10	rs10786712	0	104596396	C	T
10	rs6163	0	104596924	C	A
10	rs6162	0	104596981	G	A
10	rs743572	0	104597152	A	G
10	rs2486758	0	104597480	T	C
10	rs10883784	0	104597922	C	T
10	rs10786713	0	104598322	A	G
10	rs10786714	0	104598606	G	C
10	rs138009835	0	104598995	G	A
10	rs117574307	0	104599051	G	A
10	rs2150927	0	104599323	G	A
10	rs117856379	0	104599959	G	A
10	rs284865	0	104600751	A	C
10	rs147520323	0	104600791	G	A
10	rs11191414	0	104601565	A	T
10	rs79932911	0	104601618	C	T
10	rs12265066	0	104602215	T	C
10	rs11191415	0	104602575	G	T
10	rs58109969	0	104602607	G	C
10	rs117289471	0	104603151	C	T
10	rs10883785	0	104603588	A	G
10	rs7912206	0	104604563	C	T
10	rs11191416	0	104604916	T	G
10	rs7089422	0	104605328	C	T
10	rs79424856	0	104605329	G	A
10	rs17724534	0	104605521	C	T
10	rs146504787	0	104605760	A	T
10	rs139928717	0	104605829	C	T
10	rs4919689	0	104605892	G	A
10	rs140232918	0	104606166	G	A
10	rs61870808	0	104606258	C	T
10	rs10509762	0	104606472	T	G
10	rs72547489	0	104606615	T	C
10	rs7097872	0	104606636	C	T
10	rs139527180	0	104607817	G	T
10	rs117188027	0	104608462	T	C
10	rs7092690	0	104609365	T	C
10	rs7096183	0	104609466	T	C
10	rs72841269	0	104609654	C	T
10	rs7096475	0	104609676	T	C
10	rs146419716	0	104610776	G	C
10	rs4290163	0	104610926	G	T
10	rs12775431	0	104611764	A	C
10	rs11191419	0	104612335	T	A
10	rs150786824	0	104612941	G	A
10	rs112468006	0	104613020	G	A
10	rs55994728	0	104613089	A	T
10	rs117981547	0	104613105	A	T
10	rs12219246	0	104613355	A	G
10	rs12219247	0	104613361	A	G
10	rs142463040	0	104613736	C	T
10	rs3824754	0	104614350	C	T
10	rs9420881	0	104614613	C	T
10	rs144631296	0	104615043	G	A
10	rs190942123	0	104615643	T	C
10	rs182622705	0	104615644	G	A
10	rs141778169	0	104615647	T	C
10	rs4919690	0	104616500	T	C
10	rs4409766	0	104616663	T	C
10	rs76429823	0	104617647	C	T
10	rs7096249	0	104618524	G	A
10	rs7096169	0	104618695	A	G
10	rs7100530	0	104619448	A	G
10	rs143779162	0	104619731	A	G
10	rs10786715	0	104620735	G	C
10	rs12241517	0	104621068	A	G
10	rs41287472	0	104621829	A	G
10	rs10883788	0	104622953	G	A
10	rs11191421	0	104623053	C	G
10	rs9527	0	104623578	C	T
10	rs118074019	0	104623804	C	T
10	rs4917985	0	104624072	G	A
10	rs4919691	0	104624475	T	G
10	rs17115171	0	104624672	T	C
10	rs10786716	0	104625178	T	C
10	rs10786717	0	104625237	A	G
10	rs11191424	0	104625886	G	A
10	rs11191425	0	104625970	C	T
10	rs11191426	0	104627230	G	T
10	rs7098825	0	104628234	T	C
10	rs17115179	0	104628624	A	G
10	rs17882328	0	104628674	T	C
10	rs7085104	0	104628873	A	G
10	rs12416687	0	104629011	T	C
10	rs17881215	0	104629236	G	C
10	rs3740400	0	104629465	T	G
10	rs4917986	0	104630181	T	C
10	rs17878846	0	104630412	A	T
10	rs61870810	0	104631127	C	T
10	rs10786718	0	104631189	G	A
10	rs12767543	0	104631663	G	A
10	rs7904113	0	104633114	G	T
10	rs7920657	0	104633244	T	A
10	rs12259506	0	104633290	G	A
10	rs11191430	0	104633291	C	T
10	rs7920697	0	104633337	T	C
10	rs600266	0	104633524	A	G
10	rs10509760	0	104634107	A	G
10	rs3740394	0	104634474	A	G
10	rs12764049	0	104634956	A	G
10	rs12764899	0	104635103	G	A
10	rs12765337	0	104635344	G	C
10	rs12765002	0	104635348	C	T
10	rs12770034	0	104635595	A	G
10	rs12771681	0	104635620	T	C
10	rs191177668	0	104635687	A	T
10	rs77335224	0	104636276	C	T
10	rs3740393	0	104636655	G	C
10	rs3740392	0	104636855	T	C
10	rs11191435	0	104637548	C	T
10	rs11191436	0	104637602	C	T
10	rs11191437	0	104637759	C	T
10	rs11191438	0	104637864	G	C
10	rs10786719	0	104637992	A	G
10	rs3740391	0	104638421	A	C
10	rs3740390	0	104638480	C	T
10	rs11191439	0	104638723	T	C
10	rs187598077	0	104639387	G	A
10	rs12774047	0	104639738	G	A
10	rs17115203	0	104639969	T	C
10	rs12244388	0	104640052	G	A
10	rs149053625	0	104640757	A	T
10	rs10883790	0	104640955	A	C
10	rs11191440	0	104641511	G	A
10	rs7096222	0	104641579	A	G
10	rs12776863	0	104641679	T	C
10	rs72841270	0	104642237	T	G
10	rs183807670	0	104642520	A	C
10	rs12783782	0	104643241	G	A
10	rs113548449	0	104643464	T	C
10	rs11191442	0	104643596	T	A
10	rs12249194	0	104643698	T	C
10	rs12245779	0	104645944	C	A
10	rs12253834	0	104646297	T	C
10	rs12780134	0	104646443	C	A
10	rs1591915	0	104646849	C	T
10	rs72841273	0	104647200	A	G
10	rs145463656	0	104647414	T	G
10	rs182040503	0	104647536	T	G
10	rs77505796	0	104647774	A	T
10	rs12768205	0	104647849	C	T
10	rs112507051	0	104648466	C	T
10	rs7100709	0	104649729	A	C
10	rs7101086	0	104649880	C	G
10	rs7085598	0	104650128	T	C
10	rs7085854	0	104650251	T	C
10	rs17882560	0	104650630	G	A
10	rs11191445	0	104651055	C	T
10	rs11191446	0	104651480	A	G
10	rs76255497	0	104651955	T	C
10	rs75691516	0	104652045	C	T
10	rs11191447	0	104652323	C	T
10	rs10883793	0	104652495	G	A
10	rs12782585	0	104653473	G	T
10	rs56946876	0	104653545	T	C
10	rs12763665	0	104653717	G	A
10	rs78561456	0	104653872	G	A
10	rs66759943	0	104654211	A	G
10	rs146314946	0	104654220	A	G
10	rs72841276	0	104654356	G	C
10	rs10786721	0	104654383	C	A
10	rs10883795	0	104654577	T	C
10	rs12184363	0	104655124	T	C
10	rs10883796	0	104655315	G	A
10	rs74233296	0	104655350	T	C
10	rs12771834	0	104655419	G	A
10	rs4363528	0	104655515	A	G
10	rs7896290	0	104656015	G	A
10	rs35125602	0	104656039	G	A
10	rs113320965	0	104656315	C	T
10	rs80327774	0	104656671	T	C
10	rs113282265	0	104657248	A	G
10	rs12219346	0	104657300	T	C
10	rs12218148	0	104657469	C	A
10	rs111638521	0	104658172	G	A
10	rs7909286	0	104658992	A	G
10	rs7909591	0	104659018	G	T
10	rs10883797	0	104659682	T	C
10	rs11191453	0	104659852	T	C
10	rs11191454	0	104660004	A	G
10	rs10786722	0	104660068	C	T
10	rs10748835	0	104660256	G	A
10	rs10883798	0	104660688	A	G
10	rs17881031	0	104660721	A	G
10	rs41310292	0	104660942	T	C
10	rs1046778	0	104661484	T	C
10	rs11191457	0	104661708	C	T
10	rs4568943	0	104661881	C	A
10	rs7084472	0	104661997	C	T
10	rs11191458	0	104662070	A	T
10	rs11191459	0	104662118	G	A
10	rs17879819	0	104662215	C	T
10	rs7897654	0	104662458	T	C
10	rs7912578	0	104662673	A	G
10	rs10883799	0	104663310	G	A
10	rs140973522	0	104663414	T	C
10	rs56358609	0	104664289	G	C
10	rs12253284	0	104665145	G	C
10	rs12221193	0	104665267	A	C
10	rs12261040	0	104665397	T	C
10	rs77180047	0	104666757	G	A
10	rs4532960	0	104667406	C	T
10	rs139032605	0	104668216	C	T
10	rs10786724	0	104668942	A	G
10	rs72841283	0	104669442	A	T
10	rs112809537	0	104670346	C	T
10	rs28848563	0	104670449	G	A
10	rs28606370	0	104670832	C	A
10	rs7093470	0	104670868	A	C
10	rs10883800	0	104671212	A	C
10	rs12251035	0	104671459	A	C
10	rs112269947	0	104671769	T	C
10	rs75899148	0	104671966	T	C
10	rs7073295	0	104672233	A	G
10	rs7475853	0	104673097	G	A
10	rs12780220	0	104674104	C	T
10	rs7924072	0	104674358	T	A
10	rs6584532	0	104674516	G	C
10	rs117107046	0	104676968	C	T
10	rs12221064	0	104677126	C	T
10	rs75650764	0	104677629	G	A
10	rs74376228	0	104677662	G	C
10	rs77760630	0	104677690	C	A
10	rs10883801	0	104677887	A	C
10	rs76057237	0	104678350	G	A
10	rs2297786	0	104679978	C	T
10	rs2297787	0	104680137	T	A
10	rs10883802	0	104680362	A	G
10	rs17115213	0	104681143	A	G
10	rs10509758	0	104681710	T	C
10	rs11191464	0	104682148	T	C
10	rs10786725	0	104682357	T	C
10	rs77602510	0	104682602	G	A
10	rs7913682	0	104684392	T	A
10	rs78821730	0	104684544	G	A
10	rs11191465	0	104685103	A	G
10	rs111426607	0	104685108	A	C
10	rs12411886	0	104685299	C	A
10	rs17725614	0	104685493	G	C
10	rs34572965	0	104685537	A	C
10	rs12355897	0	104686657	G	T
10	rs143934882	0	104687266	C	T
10	rs139203564	0	104688038	G	A
10	rs149944362	0	104688115	G	A
10	rs7918582	0	104688892	C	T
10	rs7922349	0	104689458	C	T
10	rs10509759	0	104689665	A	T
10	rs12416441	0	104689990	A	G
10	rs79254677	0	104691567	A	G
10	rs2152915	0	104691732	A	T
10	rs72841292	0	104691837	C	T
10	rs61870817	0	104691917	A	C
10	rs143968693	0	104692505	T	C
10	rs6584533	0	104692542	T	C
10	rs112699822	0	104692633	C	A
10	rs149365813	0	104692829	C	G
10	rs7073716	0	104693361	T	A
10	rs7093461	0	104693479	G	C
10	rs10786726	0	104693658	C	A
10	rs10748836	0	104693917	G	A
10	rs67760877	0	104694286	C	T
10	rs112314091	0	104694654	G	A
10	rs11191466	0	104695195	G	A
10	rs17787717	0	104695699	T	G
10	rs3897401	0	104696379	T	C
10	rs5011520	0	104697516	G	A
10	rs12774555	0	104697707	G	A
10	rs12414777	0	104697781	C	T
10	rs36045108	0	104697929	G	A
10	rs11191467	0	104698209	G	A
10	rs10786727	0	104698523	G	A
10	rs17787824	0	104698571	G	A
10	rs4919694	0	104698978	T	C
10	rs139976905	0	104699706	C	G
10	rs7093087	0	104700444	G	A
10	rs4917987	0	104701122	A	C
10	rs7917295	0	104701187	A	G
10	rs77059182	0	104701251	T	C
10	rs112222210	0	104701597	G	T
10	rs72841298	0	104701872	A	G
10	rs11191471	0	104702050	T	A
10	rs12242000	0	104702413	A	C
10	rs72841300	0	104702654	T	C
10	rs12772775	0	104702999	C	A
10	rs4919695	0	104704017	A	G
10	rs77273695	0	104704530	C	T
10	rs61870830	0	104704762	A	G
10	rs3897402	0	104705412	C	T
10	rs10786728	0	104705706	C	G
10	rs10883804	0	104706520	G	A
10	rs11191472	0	104707016	A	T
10	rs151332490	0	104707465	G	A
10	rs7101143	0	104707537	G	A
10	rs56192823	0	104707727	G	A
10	rs149177817	0	104707734	C	T
10	rs10883805	0	104708251	T	C
10	rs12783467	0	104708312	A	G
10	rs12241656	0	104709001	C	T
10	rs12765531	0	104709018	C	T
10	rs142772276	0	104709063	G	A
10	rs71496552	0	104709160	G	A
10	rs3096383	0	104709267	A	G
10	rs11191473	0	104710710	C	G
10	rs9733635	0	104711940	G	A
10	rs10883806	0	104713076	C	T
10	rs11191474	0	104713113	A	C
10	rs11191475	0	104713162	C	T
10	rs113050307	0	104714146	G	A
10	rs10883807	0	104715993	T	C
10	rs116050393	0	104716759	A	T
10	rs138112129	0	104716767	T	A
10	rs113541728	0	104716771	A	T
10	rs72847279	0	104717669	G	A
10	rs12413409	0	104719096	G	A
10	rs76892505	0	104719290	G	A
10	rs10786729	0	104719378	A	G
10	rs10883808	0	104721126	A	T
10	rs78260931	0	104721962	G	C
10	rs7089061	0	104723015	C	A
10	rs7089065	0	104723022	C	T
10	rs7073179	0	104723091	T	C
10	rs11191479	0	104723620	T	C
10	rs10786730	0	104724200	G	A
10	rs10883809	0	104724264	T	A
10	rs75014273	0	104724573	A	G
10	rs12778673	0	104725170	C	T
10	rs72847281	0	104725471	T	A
10	rs145444967	0	104726178	G	A
10	rs1556960	0	104726673	A	G
10	rs147647366	0	104726870	C	T
10	rs10883810	0	104727224	A	C
10	rs10883811	0	104727279	A	G
10	rs7899608	0	104727304	C	T
10	rs7899622	0	104727333	C	T
10	rs12258949	0	104727524	G	T
10	rs7903190	0	104727541	G	A
10	rs12414798	0	104728164	C	T
10	rs10450373	0	104728616	T	C
10	rs7907792	0	104728629	G	A
10	rs11191484	0	104729249	G	A
10	rs147477817	0	104729312	C	T
10	rs2065977	0	104729415	C	T
10	rs11191485	0	104729816	G	C
10	rs12569617	0	104729996	T	C
10	rs117978529	0	104730687	C	A
10	rs72847285	0	104730737	C	G
10	rs61870837	0	104730852	A	G
10	rs74749600	0	104732996	T	C
10	rs77318450	0	104733098	A	G
10	rs1538204	0	104733893	T	A
10	rs6584535	0	104734612	T	C
10	rs11191487	0	104734623	A	G
10	rs12248123	0	104735366	A	G
10	rs7092815	0	104736345	G	T
10	rs7096452	0	104736563	G	A
10	rs7080462	0	104736699	T	C
10	rs7096269	0	104736721	A	G
10	rs72847291	0	104736855	A	G
10	rs148381004	0	104737168	G	A
10	rs10883814	0	104737404	T	C
10	rs12268849	0	104737682	G	A
10	rs34778766	0	104737729	T	C
10	rs74808043	0	104738011	C	T
10	rs10883815	0	104739179	T	C
10	rs139912319	0	104739633	A	C
10	rs7902218	0	104740210	A	G
10	rs11191489	0	104740568	C	A
10	rs112390216	0	104741031	C	T
10	rs12260436	0	104741114	A	C
10	rs55833108	0	104741583	G	T
10	rs11191490	0	104745174	T	A
10	rs12777726	0	104746398	A	G
10	rs113375453	0	104746468	C	T
10	rs3902934	0	104746649	A	G
10	rs11191491	0	104747373	C	T
10	rs11191492	0	104747534	A	G
10	rs75219158	0	104747594	C	T
10	rs5016309	0	104747994	G	A
10	rs5016308	0	104748007	C	G
10	rs77860422	0	104748009	G	A
10	rs1890184	0	104748459	A	C
10	rs1890185	0	104748718	A	G
10	rs10883816	0	104749725	A	G
10	rs10786731	0	104751781	A	T
10	rs4917988	0	104752830	T	G
10	rs4917379	0	104752831	A	T
10	rs10509757	0	104752960	G	A
10	rs12569364	0	104753507	G	A
10	rs111603791	0	104753518	G	A
10	rs11191494	0	104753675	C	A
10	rs112240253	0	104753726	C	T
10	rs61870841	0	104754813	C	T
10	rs10883817	0	104755431	G	A
10	rs118120753	0	104755570	G	A
10	rs7894588	0	104756030	A	T
10	rs7894959	0	104756182	C	T
10	rs7911789	0	104756374	T	C
10	rs7898770	0	104756636	G	A
10	rs12764154	0	104757709	A	C
10	rs35791366	0	104757753	T	C
10	rs71471263	0	104758730	G	A
10	rs7908450	0	104759191	G	C
10	rs10883818	0	104759586	A	G
10	rs12262503	0	104760485	T	C
10	rs12255047	0	104760752	G	A
10	rs112961699	0	104761333	C	T
10	rs12779991	0	104761930	A	G
10	rs10786732	0	104762535	T	C
10	rs72847301	0	104762622	A	G
10	rs151023956	0	104762924	C	T
10	rs10883819	0	104763308	C	T
10	rs34060850	0	104764065	C	T
10	rs77426338	0	104764148	A	G
10	rs11191499	0	104764271	T	C
10	rs10883820	0	104764661	C	A
10	rs67908413	0	104764989	T	C
10	rs11191502	0	104765494	T	G
10	rs12254254	0	104765605	C	T
10	rs113554404	0	104766120	C	T
10	rs12766187	0	104766874	G	A
10	rs11191505	0	104766891	C	T
10	rs12264415	0	104767185	T	G
10	rs12258551	0	104767892	C	G
10	rs11191506	0	104768634	C	T
10	rs7082375	0	104768922	A	G
10	rs7100592	0	104769098	T	G
10	rs7083328	0	104769268	G	A
10	rs74444347	0	104769275	A	C
10	rs12780843	0	104769335	G	C
10	rs12221335	0	104769392	T	A
10	rs11191511	0	104769709	T	C
10	rs56116679	0	104770424	C	T
10	rs6584536	0	104770702	T	C
10	rs4917990	0	104771029	A	G
10	rs7071373	0	104771922	A	G
10	rs11191512	0	104772699	A	G
10	rs11191513	0	104772984	T	G
10	rs11191514	0	104773364	C	T
10	rs12245343	0	104774050	A	G
10	rs4917380	0	104775335	C	G
10	rs7090337	0	104775483	G	A
10	rs7914558	0	104775908	G	A
10	rs77787671	0	104776205	C	T
10	rs10509763	0	104776391	G	A
10	rs10509764	0	104776475	G	A
10	rs11191515	0	104776527	G	A
10	rs11191516	0	104777872	C	A
10	rs6584537	0	104778267	C	G
10	rs112425217	0	104778756	G	A
10	rs113970872	0	104778812	C	T
10	rs117636977	0	104779200	C	G
10	rs11191517	0	104780038	G	A
10	rs78193706	0	104780564	T	C
10	rs75552379	0	104780788	A	G
10	rs72850111	0	104780879	C	T
10	rs72850112	0	104781301	G	A
10	rs7906754	0	104782557	T	C
10	rs11191518	0	104782853	C	G
10	rs78064113	0	104783605	C	A
10	rs116955283	0	104783692	A	G
10	rs72850116	0	104783829	T	C
10	rs4917991	0	104783833	T	C
10	rs1538205	0	104784794	A	G
10	rs11191519	0	104784918	C	T
10	rs79227132	0	104785737	T	C
10	rs4917992	0	104786313	G	A
10	rs148650436	0	104786531	G	A
10	rs12246739	0	104787019	C	A
10	rs113430310	0	104788826	G	A
10	rs11191521	0	104789475	T	G
10	rs142661594	0	104789483	C	T
10	rs150573418	0	104789494	G	A
10	rs138581435	0	104789528	C	T
10	rs11191522	0	104789580	G	A
10	rs78392571	0	104789637	T	A
10	rs7087459	0	104790999	T	C
10	rs4917993	0	104791595	C	G
10	rs12779535	0	104791760	C	T
10	rs72850120	0	104791837	G	A
10	rs12780440	0	104792248	A	G
10	rs11191523	0	104792400	A	G
10	rs117521106	0	104792461	T	C
10	rs148266331	0	104792910	T	C
10	rs11191524	0	104793040	G	A
10	rs7088200	0	104793235	G	A
10	rs11191525	0	104793435	G	C
10	rs75970938	0	104793648	T	C
10	rs7091889	0	104793723	A	G
10	rs79668541	0	104793904	C	T
10	rs72850123	0	104793992	G	T
10	rs10786733	0	104794947	G	A
10	rs12252500	0	104794984	G	C
10	rs11191527	0	104795134	C	T
10	rs7920868	0	104795409	C	T
10	rs4633383	0	104795723	T	G
10	rs72850126	0	104795834	T	C
10	rs2184996	0	104795835	A	G
10	rs78893207	0	104796138	T	C
10	rs78312046	0	104796244	G	A
10	rs12415388	0	104796345	T	C
10	rs10883822	0	104796652	T	G
10	rs10218853	0	104796787	A	C
10	rs76099321	0	104797283	G	A
10	rs7073323	0	104797423	A	C
10	rs143557932	0	104799019	G	A
10	rs58317752	0	104799267	T	A
10	rs7087040	0	104799668	G	A
10	rs11191530	0	104800044	T	C
10	rs56376544	0	104800099	G	T
10	rs58700372	0	104800205	T	C
10	rs74386455	0	104800954	C	T
10	rs7092097	0	104801087	A	G
10	rs12255761	0	104801866	C	T
10	rs7089680	0	104802071	T	C
10	rs12257935	0	104803062	C	A
10	rs17115381	0	104803314	T	C
10	rs79359900	0	104803955	C	T
10	rs143467426	0	104804941	C	T
10	rs35159404	0	104805610	C	A
10	rs7094843	0	104806654	A	C
10	rs116954400	0	104806770	A	G
10	rs12266291	0	104806884	G	A
10	rs11191531	0	104806898	G	C
10	rs7099987	0	104807926	C	T
10	rs12416483	0	104808059	G	T
10	rs148501722	0	104808238	G	A
10	rs12241091	0	104808997	G	A
10	rs116986821	0	104810100	C	G
10	rs141482908	0	104811085	G	C
10	rs12219027	0	104811203	T	C
10	rs4917994	0	104811699	C	T
10	rs140652467	0	104811800	G	A
10	rs7917547	0	104812052	A	C
10	rs10883823	0	104812331	T	C
10	rs118031532	0	104812799	T	C
10	rs72850132	0	104812861	A	G
10	rs10883824	0	104812897	A	G
10	rs6584538	0	104813268	G	A
10	rs2275271	0	104814162	T	C
10	rs7916476	0	104815268	T	A
10	rs12769080	0	104815345	G	A
10	rs11191534	0	104815827	A	G
10	rs41287478	0	104816469	T	C
10	rs7908280	0	104816947	C	G
10	rs12246689	0	104817031	C	T
10	rs79205575	0	104817383	T	C
10	rs11191537	0	104817709	A	G
10	rs11191538	0	104819556	A	G
10	rs11191539	0	104819770	A	G
10	rs12415468	0	104821191	T	C
10	rs17727044	0	104821256	A	T
10	rs117460856	0	104821768	C	T
10	rs12780116	0	104821946	G	A
10	rs77827514	0	104822009	C	T
10	rs80200167	0	104822262	T	C
10	rs1572578	0	104822431	C	G
10	rs78214351	0	104822688	A	G
10	rs11191540	0	104822809	G	C
10	rs143928707	0	104822954	T	C
10	rs72843968	0	104823674	C	T
10	rs7092029	0	104823909	A	T
10	rs11191541	0	104824199	A	G
10	rs11191542	0	104824324	T	A
10	rs11191543	0	104824387	G	A
10	rs943039	0	104825132	C	T
10	rs17115414	0	104825152	T	G
10	rs12358887	0	104825578	T	C
10	rs3781285	0	104825665	C	G
10	rs74468868	0	104825846	C	T
10	rs943038	0	104826261	T	C
10	rs11191544	0	104827198	C	G
10	rs1926034	0	104829102	G	A
10	rs1926032	0	104829469	C	T
10	rs11191545	0	104829793	G	A
10	rs7910900	0	104829898	C	T
10	rs12570528	0	104830210	A	G
10	rs12768266	0	104830588	G	A
10	rs12264456	0	104830634	C	T
10	rs10883826	0	104830819	A	G
10	rs72843974	0	104832857	C	T
10	rs3781283	0	104833048	G	A
10	rs12770390	0	104833074	A	G
10	rs12257941	0	104833161	C	T
10	rs61870850	0	104833664	C	T
10	rs118003084	0	104833686	T	C
10	rs61120766	0	104833922	A	G
10	rs72843977	0	104834237	A	G
10	rs17115419	0	104834876	C	T
10	rs943037	0	104835919	C	T
10	rs943036	0	104836047	T	C
10	rs17727391	0	104836101	C	A
10	rs2296569	0	104836511	A	G
10	rs35647154	0	104836853	C	T
10	rs2296568	0	104836940	C	T
10	rs41287480	0	104837731	G	A
10	rs1046411	0	104837816	G	A
10	rs17115427	0	104838415	T	C
10	rs4917382	0	104838510	G	A
10	rs943035	0	104839152	T	C
10	rs72843983	0	104839230	T	C
10	rs7901197	0	104840433	C	T
10	rs10883829	0	104840635	T	C
10	rs12219901	0	104840967	A	G
10	rs7921574	0	104840970	T	C
10	rs10458729	0	104841479	C	T
10	rs763914	0	104841587	T	C
10	rs726010	0	104841977	C	T
10	rs78414630	0	104842172	C	T
10	rs11191547	0	104843148	C	T
10	rs12785223	0	104844011	A	G
10	rs117639302	0	104844149	C	T
10	rs76325870	0	104844314	T	G
10	rs7092200	0	104844872	T	C
10	rs58279999	0	104844876	C	T
10	rs7074395	0	104844928	G	T
10	rs17727686	0	104845226	G	A
10	rs4917995	0	104845443	T	A
10	rs11191548	0	104846178	T	C
10	rs72843990	0	104846312	C	T
10	rs11191549	0	104846797	C	T
10	rs74233806	0	104846891	C	T
10	rs142058693	0	104847713	T	C
10	rs8139	0	104848123	G	A
10	rs10430665	0	104848430	C	T
10	rs12573199	0	104848844	A	T
10	rs12573200	0	104848855	A	T
10	rs10786736	0	104849116	G	C
10	rs12573221	0	104849144	A	C
10	rs3740387	0	104849468	G	A
10	rs17795366	0	104850155	T	C
10	rs34758128	0	104850620	A	C
10	rs3736922	0	104850632	G	A
10	rs11191551	0	104850835	A	G
10	rs11191552	0	104850895	G	A
10	rs10883830	0	104851285	G	A
10	rs17094683	0	104851301	G	T
10	rs11191553	0	104851396	G	T
10	rs79438485	0	104851400	G	A
10	rs12217501	0	104851889	T	C
10	rs12220743	0	104851912	C	T
10	rs56036640	0	104852002	T	C
10	rs12355120	0	104852166	T	G
10	rs3781282	0	104852419	A	G
10	rs3781281	0	104852648	G	A
10	rs72843997	0	104853290	A	G
10	rs140795780	0	104853407	C	T
10	rs2274341	0	104853503	A	T
10	rs2274340	0	104853577	T	C
10	rs148828123	0	104854262	G	A
10	rs7080242	0	104854444	T	G
10	rs72843998	0	104855261	T	C
10	rs72843999	0	104855267	C	T
10	rs11191554	0	104855278	C	T
10	rs1926030	0	104855656	T	C
10	rs1926029	0	104855670	G	A
10	rs77593808	0	104856100	A	C
10	rs12412038	0	104856162	G	A
10	rs10786737	0	104857218	A	C
10	rs10883831	0	104857234	C	A
10	rs11191555	0	104857523	A	C
10	rs11191556	0	104858144	G	T
10	rs2274339	0	104860053	T	A
10	rs41287482	0	104860933	A	G
10	rs140193005	0	104861423	T	C
10	rs72844002	0	104861736	T	G
10	rs3781280	0	104863843	T	G
10	rs11191557	0	104864614	C	G
10	rs11191558	0	104864678	G	A
10	rs2281877	0	104866062	C	T
10	rs80122405	0	104866815	G	A
10	rs7896519	0	104866863	C	T
10	rs7896547	0	104866958	A	G
10	rs12255989	0	104867206	C	T
10	rs117814456	0	104867639	C	T
10	rs11191559	0	104867686	C	T
10	rs140814859	0	104867695	T	G
10	rs11191560	0	104869038	T	C
10	rs10786738	0	104869451	C	T
10	rs11191561	0	104869531	C	G
10	rs1807298	0	104870218	G	A
10	rs12413046	0	104871204	A	G
10	rs10883832	0	104871279	T	G
10	rs2066323	0	104871361	A	G
10	rs7899084	0	104872547	A	T
10	rs2182348	0	104872684	A	G
10	rs116993824	0	104873431	G	C
10	rs9633712	0	104873761	G	C
10	rs61870853	0	104874609	A	C
10	rs7909022	0	104875084	G	A
10	rs150201993	0	104875136	G	A
10	rs7908960	0	104875304	A	C
10	rs1935323	0	104877035	T	C
10	rs79082900	0	104877302	T	C
10	rs1926037	0	104878010	A	C
10	rs72846714	0	104878454	G	A
10	rs11191564	0	104878543	C	T
10	rs7895154	0	104879049	C	T
10	rs6584539	0	104879402	G	C
10	rs145870899	0	104879798	G	A
10	rs2148200	0	104879847	C	A
10	rs2148199	0	104879856	A	G
10	rs10748837	0	104880236	T	C
10	rs75221325	0	104880773	A	G
10	rs2153774	0	104881035	T	C
10	rs10883834	0	104881402	T	C
10	rs7915816	0	104881750	A	G
10	rs79331374	0	104882913	G	A
10	rs1060240	0	104883337	A	G
10	rs7067663	0	104883650	A	G
10	rs1926036	0	104883812	C	T
10	rs10883835	0	104884208	T	C
10	rs1541213	0	104885330	A	G
10	rs10786739	0	104886188	C	G
10	rs11191568	0	104886374	G	A
10	rs12779263	0	104886533	G	T
10	rs76003516	0	104886612	A	G
10	rs117208459	0	104886621	T	A
10	rs10883836	0	104891198	T	C
10	rs12571568	0	104891396	C	G
10	rs149040511	0	104891928	C	T
10	rs2148197	0	104891975	T	C
10	rs75287094	0	104892216	T	C
10	rs146569383	0	104892483	T	A
10	rs11191572	0	104893137	A	G
10	rs1163246	0	104893271	A	G
10	rs12766205	0	104893568	A	G
10	rs111278264	0	104895297	C	T
10	rs147351091	0	104895493	T	A
10	rs12415199	0	104895536	T	C
10	rs12780509	0	104895568	G	T
10	rs34104646	0	104896078	T	A
10	rs72844301	0	104896100	G	A
10	rs10883837	0	104896486	G	A
10	rs1163248	0	104896563	A	G
10	rs72846103	0	104896751	A	T
10	rs11191573	0	104896816	T	C
10	rs746293	0	104897254	G	T
10	rs732998	0	104897901	T	C
10	rs11598702	0	104897985	T	C
10	rs11191574	0	104898126	C	T
10	rs11191575	0	104898337	C	T
10	rs116976910	0	104898422	G	A
10	rs35348020	0	104899869	C	T
10	rs12262258	0	104900272	G	A
10	rs78436955	0	104900841	C	T
10	rs79993475	0	104901031	A	G
10	rs12220375	0	104901491	T	C
10	rs11191577	0	104902165	A	G
10	rs11191578	0	104902337	A	T
10	rs34130454	0	104903638	A	G
10	rs12774513	0	104903666	C	T
10	rs7912517	0	104905529	G	A
10	rs7897663	0	104905604	T	C
10	rs11191580	0	104906211	T	C
10	rs12243903	0	104906992	T	C
10	rs182512562	0	104908344	G	C
10	rs2066322	0	104909339	T	G
10	rs1163249	0	104909890	A	G
10	rs79680647	0	104910959	G	A
10	rs12775302	0	104911356	A	G
10	rs11191582	0	104913653	G	A
10	rs7067970	0	104913870	C	T
10	rs74233809	0	104913940	T	C
10	rs12414232	0	104914491	A	T
10	rs115915120	0	104915018	T	A
10	rs2148198	0	104915310	G	A
10	rs76558380	0	104915471	T	C
10	rs3861983	0	104916857	T	C
10	rs3861984	0	104916980	T	C
10	rs74827204	0	104917227	A	T
10	rs11191583	0	104917342	C	A
10	rs3977751	0	104920232	A	G
10	rs10883839	0	104920341	A	G
10	rs11191584	0	104920509	C	T
10	rs10883840	0	104922039	A	G
10	rs141637838	0	104922746	G	C
10	rs35745742	0	104922870	T	C
10	rs66652022	0	104923595	G	A
10	rs149555487	0	104924039	G	A
10	rs10509765	0	104924820	G	A
10	rs12773916	0	104924838	G	A
10	rs146240286	0	104925543	C	G
10	rs4917996	0	104925829	A	C
10	rs10509766	0	104926334	T	C
10	rs12763944	0	104926485	T	C
10	rs112224955	0	104926876	G	A
10	rs11191586	0	104926933	T	C
10	rs6584540	0	104927634	A	G
10	rs75839032	0	104928164	G	C
10	rs35195396	0	104928770	T	A
10	rs12416331	0	104928914	T	A
10	rs7080935	0	104929113	C	A
10	rs6584541	0	104929124	A	G
10	rs7081075	0	104929191	C	T
10	rs11191587	0	104929716	T	C
10	rs11191589	0	104930382	T	C
10	rs116925486	0	104930391	C	T
10	rs1163240	0	104930486	C	T
10	rs118141064	0	104930682	C	T
10	rs3740386	0	104931051	C	T
10	rs12219304	0	104931584	G	C
10	rs11191590	0	104931818	T	C
10	rs113973959	0	104932062	G	A
10	rs143956083	0	104932361	G	A
10	rs117715523	0	104933023	C	A
10	rs12257472	0	104933449	C	T
10	rs12774412	0	104933511	G	T
10	rs12244207	0	104933654	A	G
10	rs190000397	0	104933679	C	T
10	rs11191591	0	104933921	C	T
10	rs10883841	0	104934709	T	C
10	rs12261294	0	104934952	C	T
10	rs10786740	0	104935593	G	C
10	rs7917650	0	104937100	G	C
10	rs114373406	0	104939052	C	T
10	rs10786741	0	104939182	G	A
10	rs11191593	0	104939215	T	C
10	rs12240508	0	104939232	G	A
10	rs10786742	0	104939283	A	G
10	rs77602755	0	104939538	T	C
10	rs56168342	0	104940867	A	G
10	rs79237883	0	104940946	T	C
10	rs10883842	0	104941589	C	T
10	rs184211672	0	104942243	G	A
10	rs34747231	0	104942244	T	G
10	rs10786743	0	104943342	A	G
10	rs116821290	0	104943390	T	C
10	rs10748838	0	104943986	T	A
10	rs1163238	0	104943993	G	A
10	rs11191596	0	104944001	C	T
10	rs11191598	0	104944720	A	G
10	rs3758543	0	104944744	C	G
10	rs10786744	0	104945028	C	A
10	rs4917997	0	104945213	A	G
10	rs7077097	0	104945463	G	A
10	rs7077291	0	104945751	C	T
10	rs77420391	0	104945823	G	A
10	rs80084683	0	104946325	T	A
10	rs10883843	0	104947493	C	G
10	rs7091462	0	104948615	C	T
10	rs7075552	0	104948712	T	C
10	rs75580295	0	104948720	G	C
10	rs7092407	0	104949116	G	A
10	rs11191600	0	104949709	G	A
10	rs116979997	0	104949734	C	T
10	rs7920251	0	104950197	C	T
10	rs79780963	0	104952499	C	T
10	rs115952365	0	104952587	C	G
10	rs3087681	0	104952625	G	T
10	rs12774207	0	104952632	G	A
10	rs1141095	0	104953007	C	G
10	rs111622998	0	104953021	C	A
10	rs149363415	0	104953044	A	G
10	rs10748839	0	104953547	T	C
10	rs79179549	0	104953734	T	G
10	rs117569499	0	104953892	A	C
10	rs11191602	0	104954219	C	T
10	rs7095304	0	104954795	G	A
10	rs11191606	0	104956035	T	C
10	rs7100369	0	104956218	C	A
10	rs10786745	0	104956827	A	G
10	rs12571345	0	104957152	T	C
10	rs12784384	0	104957594	G	C
10	rs12414028	0	104957629	T	A
10	rs10883846	0	104958244	C	T
10	rs10883847	0	104958284	C	T
10	rs112913898	0	104958900	G	A
10	rs11191607	0	104959188	G	T
10	rs117375427	0	104959477	A	T
10	rs12774577	0	104959487	T	C
10	rs4307650	0	104959852	C	A
10	rs184796073	0	104960248	G	A
10	rs144453732	0	104960300	G	A
10	rs113816956	0	104960549	G	A
10	rs189401006	0	104960710	G	T
10	rs113642369	0	104960752	A	G
10	rs75075426	0	104960856	C	G
10	rs11191608	0	104961119	A	G
10	rs74757396	0	104961316	C	T
10	rs12259163	0	104961477	A	G
10	rs183908547	0	104961941	G	A
10	rs4917999	0	104963051	G	C
10	rs12256506	0	104963618	T	A
10	rs11191609	0	104963721	T	G
10	rs116931390	0	104963737	T	A
10	rs11191610	0	104963893	C	T
10	rs1163234	0	104963994	G	T
10	rs150790859	0	104964157	G	A
10	rs114803773	0	104964233	A	T
10	rs139155670	0	104964318	G	A
10	rs185522044	0	104964407	G	A
10	rs11818627	0	104964536	A	G
10	rs73353848	0	104964620	C	A
10	rs1750480	0	104965551	T	G
10	rs1773924	0	104965552	T	C
10	rs61870857	0	104965919	C	T
10	rs1163233	0	104966171	C	T
10	rs140552605	0	104966287	C	T
10	rs116990256	0	104966498	A	G
10	rs111703483	0	104966523	G	C
10	rs142416119	0	104966698	C	T
10	rs117469725	0	104967326	T	C
10	rs1773926	0	104967679	C	G
10	rs111817773	0	104967813	A	G
10	rs59807730	0	104967834	A	G
10	rs61509417	0	104967999	G	A
10	rs1630303	0	104968050	T	G
10	rs60068878	0	104968083	A	T
10	rs148583280	0	104968330	G	A
10	rs117418452	0	104968531	C	A
10	rs59963492	0	104968686	A	G
10	rs61256595	0	104968998	G	A
10	rs144810391	0	104969553	C	G
10	rs11191612	0	104969578	A	G
10	rs11522502	0	104969906	C	G
10	rs111668583	0	104970156	C	A
10	rs139424795	0	104970410	T	G
10	rs1807951	0	104971035	A	G
10	rs112574306	0	104971159	C	T
10	rs111750727	0	104971203	C	T
10	rs183293459	0	104972770	G	T
10	rs10883848	0	104973061	A	G
10	rs10748840	0	104973172	A	G
10	rs190474885	0	104973317	C	T
10	rs148198148	0	104975024	T	A
10	rs111230627	0	104975113	G	C
10	rs7916091	0	104976822	G	C
10	rs72846141	0	104976963	A	G
10	rs11191614	0	104977603	C	T
10	rs113361908	0	104978126	T	C
10	rs77664249	0	104978553	C	G
10	rs143583045	0	104978885	C	T
10	rs113987398	0	104979168	A	G
10	rs73353870	0	104979954	G	T
10	rs77521106	0	104980726	G	T
10	rs10786747	0	104981167	C	G
10	rs11191615	0	104981385	T	A
10	rs138417829	0	104981795	C	A
10	rs144826113	0	104983200	C	T
10	rs75680955	0	104983705	C	T
10	rs11599577	0	104983736	G	C
10	rs7923655	0	104983902	G	A
10	rs11817165	0	104986916	A	C
10	rs139527316	0	104987693	C	T
10	rs117162325	0	104988715	G	A
10	rs74780752	0	104989168	C	T
10	rs146962034	0	104989360	G	A
10	rs147575835	0	104989523	T	A
10	rs55939028	0	104990305	T	C
10	rs7922955	0	104990877	A	G
10	rs7922982	0	104990933	A	G
10	rs10883849	0	104991552	T	A
10	rs79850157	0	104993304	C	T
10	rs112359712	0	104993635	C	T
10	rs76448877	0	104993869	A	C
10	rs7073965	0	104994436	T	C
10	rs117361944	0	104994896	A	G
10	rs117717985	0	104994944	T	C
10	rs7082288	0	104995486	T	C
10	rs4917384	0	104995788	T	C
10	rs12253370	0	104996259	G	C
10	rs12761878	0	104997012	G	C
10	rs6584543	0	104997014	G	A
10	rs6584544	0	104997409	C	T
10	rs190707177	0	104997485	C	A
10	rs7916056	0	104997914	T	C
10	rs6584545	0	104999266	A	T
10	rs7894240	0	105000369	T	C
10	rs6584546	0	105000633	C	G
10	rs7913461	0	105001325	G	A
10	rs1891292	0	105001510	A	G
10	rs1891293	0	105001797	G	A
10	rs72846144	0	105002317	C	T
10	rs78384860	0	105003019	G	T
10	rs4917385	0	105003721	T	G
10	rs7903004	0	105004101	G	A
10	rs11591398	0	105005500	T	C
10	rs71471272	0	105005501	G	A
10	rs61746133	0	105005926	G	A
10	rs61869770	0	105006771	A	G
10	rs4917386	0	105007528	C	T
10	rs2506961	0	105007926	G	T
10	rs1712510	0	105009086	A	G
10	rs61869771	0	105010418	T	C
10	rs3121271	0	105011895	C	T
10	rs149318573	0	105012081	C	A
10	rs184995389	0	105012214	G	C
10	rs61869780	0	105012269	T	A
10	rs12359807	0	105012869	C	A
10	rs1628768	0	105012994	T	C
10	rs4918001	0	105013147	A	C
10	rs1712509	0	105013870	G	T
10	rs11522503	0	105014157	G	A
10	rs76215422	0	105014781	G	C
10	rs1163082	0	105016107	T	C
10	rs113174040	0	105017093	G	A
10	rs1163076	0	105018817	A	C
10	rs1163075	0	105021263	G	A
10	rs7903472	0	105021474	C	T
10	rs1163074	0	105021762	C	T
10	rs1163073	0	105022934	T	C
10	rs1163072	0	105024378	T	C
10	rs1163070	0	105026201	C	T
10	rs75708209	0	105027662	G	A
10	rs1163077	0	105028040	T	C
10	rs1163080	0	105029450	C	T
10	rs78352334	0	105029828	T	C
10	rs1163081	0	105029840	G	C
10	rs76957677	0	105030157	C	T
10	rs11191628	0	105030522	T	G
10	rs149076773	0	105030574	C	T
10	rs77344735	0	105031611	G	A
10	rs148386244	0	105032812	A	G
10	rs1712517	0	105033015	C	T
10	rs1712516	0	105033628	G	A
10	rs3123794	0	105033742	A	G
10	rs3123795	0	105033903	T	C
10	rs189353863	0	105034268	C	T
10	rs2153771	0	105035338	A	T
10	rs142707907	0	105035724	C	A
10	rs80020194	0	105035954	A	G
10	rs1163083	0	105038455	T	A
10	rs12360346	0	105038605	C	A
10	rs1163084	0	105039048	T	C
10	rs1163085	0	105039241	G	A
10	rs1163086	0	105039579	A	G
10	rs12355126	0	105040690	C	T
10	rs72846169	0	105041253	T	G
10	rs1163087	0	105043289	G	A
10	rs1163089	0	105043964	G	A
10	rs4918003	0	105044157	C	T
10	rs4918004	0	105044284	G	A
10	rs145147493	0	105045007	C	T
10	rs2487862	0	105045477	C	T
10	rs7076274	0	105046007	G	A
10	rs3740381	0	105046689	G	C
10	rs41287484	0	105046732	G	A
10	rs72846177	0	105046981	G	A
10	rs34440112	0	105048217	A	C
10	rs1063461	0	105049105	C	G
10	rs55996880	0	105049751	T	C
10	rs116887225	0	105050792	G	C
10	rs138203183	0	105051142	G	A
10	rs4293062	0	105052624	G	A
10	rs11191641	0	105052940	C	T
10	rs4293063	0	105052976	G	T
10	rs78100656	0	105054913	G	A
10	rs7917388	0	105054963	C	T
10	rs114225092	0	105055483	T	C
10	rs11191642	0	105055912	A	G
10	rs2030205	0	105056473	G	C
10	rs117476620	0	105056936	C	T
10	rs11191643	0	105057561	C	G
10	rs75182663	0	105058104	A	G
10	rs72846183	0	105058832	A	G
10	rs2008530	0	105058839	G	A
10	rs11191645	0	105059308	G	T
10	rs185629471	0	105059905	A	G
10	rs10883853	0	105061143	C	T
10	rs41287490	0	105063279	T	C
10	rs112940311	0	105064294	T	C
10	rs6584547	0	105065409	C	T
10	rs77328741	0	105066314	T	C
10	rs117870499	0	105066738	A	G
10	rs11191649	0	105067037	T	C
10	rs118129511	0	105067274	C	T
10	rs147124747	0	105068219	G	A
10	rs138538313	0	105068233	G	A
10	rs61350103	0	105069120	A	C
10	rs11191650	0	105069239	G	C
10	rs56060736	0	105070253	T	C
10	rs76695159	0	105070837	C	T
10	rs61869825	0	105073070	C	T
10	rs117848719	0	105075071	T	C
10	rs12220267	0	105075712	C	T
10	rs11191652	0	105075736	T	G
10	rs78742461	0	105075994	T	C
10	rs112186664	0	105076338	T	C
10	rs75890466	0	105076383	C	T
10	rs11191654	0	105077124	C	A
10	rs74693936	0	105078625	C	T
10	rs11191655	0	105078793	T	C
10	rs150787616	0	105078946	G	A
10	rs113555008	0	105079130	G	A
10	rs12268583	0	105079162	C	T
10	rs72846190	0	105079417	T	C
10	rs61869827	0	105079439	T	C
10	rs7093667	0	105080575	T	C
10	rs116935979	0	105081105	A	G
10	rs34158009	0	105081277	T	C
10	rs72846191	0	105081931	G	A
10	rs145263159	0	105084449	G	A
10	rs61869829	0	105084840	C	T
10	rs4420190	0	105085191	T	C
10	rs138123250	0	105087582	C	G
10	rs75383465	0	105089845	T	G
10	rs72846192	0	105091459	A	C
10	rs10883855	0	105092447	T	C
10	rs150766911	0	105092789	T	C
10	rs139834723	0	105095180	G	A
10	rs61869832	0	105095204	T	C
10	rs61869833	0	105095395	G	A
10	rs11191657	0	105095584	T	C
10	rs61869834	0	105095698	C	T
10	rs11191658	0	105096021	A	G
10	rs72846198	0	105098024	G	A
10	rs11191659	0	105101701	C	T
10	rs116120213	0	105101980	T	C
10	rs11191660	0	105102965	G	A
10	rs117502120	0	105103698	C	G
10	rs12258092	0	105104083	C	T
10	rs60388741	0	105104425	G	T
10	rs116889583	0	105105304	G	A
10	rs117294680	0	105107438	T	C
10	rs4918007	0	105107470	G	A
10	rs4917387	0	105108455	T	C
10	rs184129855	0	105112486	A	T
10	rs117927731	0	105112852	C	A
10	rs113210389	0	105113534	G	T
10	rs7921655	0	105113701	C	T
10	rs61869836	0	105114747	T	A
10	rs7074749	0	105116056	C	T
10	rs12770682	0	105116465	T	C
10	rs57963697	0	105116748	C	A
10	rs11191663	0	105118462	C	T
10	rs11191664	0	105118476	C	T
10	rs111968809	0	105118960	G	A
10	rs117974136	0	105120086	G	A
10	rs4311992	0	105120649	G	A
10	rs4319443	0	105122052	G	A
10	rs80112764	0	105123324	G	A
10	rs7900966	0	105124741	T	C
10	rs141158484	0	105124906	C	G
10	rs113528138	0	105125451	C	A
10	rs72847518	0	105127191	A	C
10	rs11191666	0	105127278	A	G
10	rs10883857	0	105127587	G	T
10	rs117715127	0	105127634	C	T
10	rs10883858	0	105127708	G	A
10	rs11191667	0	105128898	G	A
10	rs10883861	0	105129665	T	C
10	rs4918012	0	105130812	A	G
10	rs117008171	0	105131834	C	T
10	rs185088034	0	105132154	C	T
10	rs61869857	0	105132466	A	G
10	rs149562273	0	105134547	C	T
10	rs7905968	0	105135319	C	T
10	rs117582193	0	105135352	G	A
10	rs7894768	0	105135612	T	C
10	rs11191672	0	105138961	C	T
10	rs2176448	0	105141034	T	A
10	rs11191673	0	105142179	G	A
10	rs61869858	0	105143438	C	T
10	rs7099480	0	105144257	G	A
10	rs61871160	0	105144288	C	T
10	rs61871162	0	105145657	A	G
10	rs12414443	0	105146342	A	G
10	rs59744322	0	105146692	G	T
10	rs7093039	0	105149547	A	G
10	rs12770529	0	105149645	C	T
10	rs117222357	0	105150260	T	G
10	rs7911488	0	105154089	A	G
10	rs11191676	0	105155066	C	A
10	rs2292807	0	105155645	T	C
10	rs17735597	0	105155780	G	A
10	rs112278220	0	105156736	T	G
10	rs10786751	0	105157128	A	C
10	rs74966383	0	105159770	A	T
10	rs7076463	0	105161778	C	T
10	rs10883863	0	105161879	G	A
10	rs12413386	0	105162320	T	C
10	rs146715278	0	105163997	C	T
10	rs76903131	0	105164513	A	C
10	rs3740383	0	105164774	T	C
10	rs11191679	0	105165256	G	A
10	rs144027269	0	105165414	A	G
10	rs17735658	0	105166276	A	G
10	rs35499499	0	105167135	A	G
10	rs12219609	0	105168532	G	C
10	rs10883865	0	105168562	G	C
10	rs41287492	0	105169582	A	G
10	rs4918013	0	105169859	G	A
10	rs11191683	0	105170649	G	T
10	rs183347551	0	105170776	G	A
10	rs115545027	0	105171865	G	A
10	rs144259029	0	105172132	C	T
10	rs117968908	0	105172436	G	A
10	rs11591265	0	105172744	A	G
10	rs117532580	0	105173490	A	G
10	rs2271750	0	105174869	G	A
10	rs2271751	0	105175131	T	C
10	rs116616626	0	105175355	T	C
10	rs7894407	0	105176179	T	C
10	rs75371893	0	105176717	C	T
10	rs7089271	0	105176914	A	G
10	rs77206432	0	105177217	A	C
10	rs11598673	0	105177645	G	T
10	rs74646973	0	105178031	G	A
10	rs3740382	0	105179214	C	T
10	rs138873813	0	105179885	A	G
10	rs35435808	0	105180910	C	T
10	rs61751511	0	105183348	T	C
10	rs35615718	0	105183736	T	C
10	rs146848476	0	105185476	G	A
10	rs61871170	0	105185522	T	C
10	rs10883867	0	105186817	G	C
10	rs11191686	0	105187746	G	A
10	rs72847561	0	105188180	G	A
10	rs61871171	0	105188868	C	T
10	rs11191687	0	105189562	C	T
10	rs6584550	0	105189770	C	T
10	rs2863731	0	105190575	A	G
10	rs139044094	0	105191154	C	A
10	rs11191688	0	105192570	A	G
10	rs2986014	0	105194086	C	T
10	rs4917389	0	105194476	C	T
10	rs61871172	0	105195897	A	G
10	rs10883868	0	105196814	G	A
10	rs148760303	0	105199024	A	G
10	rs2986015	0	105199139	A	G
10	rs2281861	0	105201565	G	A
10	rs2281860	0	105201577	C	T
10	rs1536225	0	105202318	T	G
10	rs137929159	0	105202501	A	G
10	rs79478408	0	105203193	C	A
10	rs41302735	0	105203785	C	T
10	rs34354196	0	105204453	C	G
10	rs942900	0	105204454	T	C
10	rs7831	0	105205302	A	C
10	rs3740478	0	105205356	C	T
10	rs78629205	0	105206365	A	G
10	rs6580	0	105206874	T	C
10	rs2296513	0	105207505	C	T
10	rs17115660	0	105207662	T	C
10	rs114681462	0	105208653	C	T
10	rs148371916	0	105208740	T	A
10	rs2232659	0	105209413	C	T
10	rs11591832	0	105210888	C	G
10	rs10883869	0	105211432	G	T
10	rs11191692	0	105213765	G	A
10	rs729211	0	105214932	T	C
10	rs2986016	0	105215016	A	G
10	rs41287500	0	105215091	C	T
10	rs41287502	0	105215216	C	A
10	rs10883870	0	105215651	A	G
10	rs112298840	0	105216004	C	T
10	rs79433117	0	105217373	G	C
10	rs2986017	0	105218252	A	G
10	rs4918016	0	105218254	C	T
10	rs2986018	0	105218359	T	C
10	rs74465643	0	105219172	C	T
10	rs7096861	0	105220837	C	A
10	rs12252456	0	105221154	C	G
10	rs77171315	0	105221194	C	A
10	rs145687148	0	105221349	C	T
10	rs112639942	0	105221357	C	T
10	rs7920710	0	105221383	A	G
10	rs7921066	0	105221433	G	A
10	rs7900899	0	105221736	A	G
10	rs2986020	0	105222076	G	C
10	rs117457051	0	105222448	T	C
10	rs2986022	0	105223118	G	A
10	rs872818	0	105223418	C	T
10	rs2863732	0	105223710	G	A
10	rs2094120	0	105223759	T	G
10	rs2094119	0	105223999	A	G
10	rs149219533	0	105224032	G	T
10	rs755577	0	105224066	G	A
10	rs76666514	0	105224210	T	G
10	rs2986025	0	105224712	A	C
10	rs11191695	0	105225102	G	T
10	rs3014192	0	105225201	C	T
10	rs12768244	0	105225443	C	T
10	rs11191696	0	105226056	C	T
10	rs2986026	0	105226071	T	A
10	rs3014193	0	105226115	G	T
10	rs75797839	0	105226398	C	G
10	rs17736358	0	105226538	T	C
10	rs2986027	0	105226894	A	G
10	rs11191697	0	105227119	C	T
10	rs11191698	0	105227149	G	A
10	rs2986028	0	105227381	G	A
10	rs2986029	0	105227494	G	A
10	rs1409045	0	105227738	G	A
10	rs117507917	0	105228290	A	G
10	rs11191699	0	105229396	C	T
10	rs3014194	0	105229397	A	G
10	rs2986030	0	105229526	A	G
10	rs12259802	0	105229702	C	T
10	rs3014195	0	105229720	T	C
10	rs3014196	0	105230029	C	G
10	rs2986031	0	105230054	G	T
10	rs3014197	0	105230103	C	T
10	rs55925730	0	105230143	G	C
10	rs2986032	0	105230332	T	C
10	rs116874474	0	105230740	T	A
10	rs12784972	0	105231144	G	A
10	rs2986033	0	105231314	G	A
10	rs12761280	0	105231387	G	A
10	rs2986034	0	105232580	G	A
10	rs2986035	0	105233110	C	T
10	rs3014198	0	105233768	C	G
10	rs3014199	0	105235925	T	C
10	rs2860194	0	105236787	A	C
10	rs113627876	0	105236963	C	T
10	rs35394073	0	105237365	C	T
10	rs142395368	0	105237875	G	A
10	rs3014200	0	105238115	C	T
10	rs1555823	0	105239263	T	C
10	rs3014191	0	105239509	G	C
10	rs1980796	0	105240184	T	C
10	rs6584551	0	105240435	G	C
10	rs3014190	0	105240686	G	A
10	rs7092160	0	105242694	C	A
10	rs10786753	0	105243251	G	A
10	rs11191709	0	105243614	G	A
10	rs182632073	0	105243742	G	T
10	rs4918017	0	105244231	C	G
10	rs75970668	0	105244271	C	T
10	rs2863733	0	105244565	G	A
10	rs10786754	0	105244858	C	A
10	rs11191711	0	105245352	G	A
10	rs10883872	0	105245420	C	T
10	rs3014188	0	105245981	T	C
10	rs117930755	0	105245986	T	G
10	rs3014187	0	105246283	A	G
10	rs3014186	0	105246940	G	C
10	rs11191712	0	105246959	A	G
10	rs138286588	0	105247076	C	T
10	rs59578393	0	105247311	C	T
10	rs60933615	0	105247809	C	T
10	rs2986036	0	105247817	T	C
10	rs76043535	0	105247845	T	C
10	rs2986037	0	105248261	T	C
10	rs2986038	0	105248507	C	T
10	rs77935393	0	105248686	C	T
10	rs3014185	0	105248734	C	A
10	rs55853687	0	105248782	G	A
10	rs151004762	0	105249029	A	G
10	rs186759238	0	105250122	C	T
10	rs10883873	0	105250359	A	G
10	rs2986039	0	105250435	T	C
10	rs79937355	0	105250788	A	C
10	rs113993698	0	105252796	G	A
10	rs75320458	0	105253108	G	A
10	rs187979592	0	105253888	C	T
10	rs3014203	0	105253930	C	T
10	rs2986041	0	105254090	G	T
10	rs11191713	0	105254437	T	C
10	rs77871758	0	105254936	G	A
10	rs2986042	0	105255123	G	C
10	rs61871185	0	105255614	G	A
10	rs118177631	0	105255841	T	C
10	rs12764317	0	105256073	T	C
10	rs12263371	0	105256152	T	C
10	rs77508972	0	105256263	A	G
10	rs75044652	0	105256430	G	A
10	rs2986044	0	105256773	C	T
10	rs7071247	0	105257786	G	T
10	rs112020429	0	105258191	G	A
10	rs184524656	0	105258234	C	T
10	rs2986047	0	105258287	G	T
10	rs4918018	0	105258329	T	A
10	rs75844976	0	105258485	G	C
10	rs2986048	0	105258525	G	A
10	rs75713837	0	105258695	T	G
10	rs2986050	0	105259367	C	A
10	rs74395445	0	105259913	T	G
10	rs72848934	0	105259914	G	C
10	rs10883875	0	105259917	T	C
10	rs146912493	0	105259937	C	T
10	rs75106623	0	105260115	G	T
10	rs3014204	0	105260229	C	A
10	rs79268645	0	105260526	T	C
10	rs10748843	0	105260534	A	G
10	rs1536223	0	105260822	A	G
10	rs3736916	0	105261118	C	T
10	rs3014205	0	105262185	G	A
10	rs1536222	0	105262224	G	A
10	rs2986052	0	105262437	T	C
10	rs10883876	0	105262570	C	T
10	rs76312244	0	105262664	G	A
10	rs3014206	0	105262845	T	C
10	rs3014207	0	105262877	C	G
10	rs79593320	0	105263041	C	T
10	rs3014208	0	105263293	C	G
10	rs117368190	0	105263983	T	C
10	rs76384183	0	105264087	A	G
10	rs11191714	0	105264137	T	C
10	rs3014209	0	105264913	C	G
10	rs114011803	0	105265089	C	G
10	rs116998366	0	105265384	C	G
10	rs56212516	0	105265610	C	G
10	rs59551302	0	105266269	G	T
10	rs10883877	0	105266370	A	G
10	rs10883878	0	105266412	G	A
10	rs2986053	0	105268056	T	C
10	rs75010064	0	105268296	G	A
10	rs10786755	0	105268455	G	T
10	rs2986054	0	105268678	G	C
10	rs2986055	0	105268938	A	G
10	rs55817828	0	105269103	A	G
10	rs56336659	0	105269370	A	G
10	rs17737062	0	105269873	A	G
10	rs2281859	0	105271758	A	G
10	rs2281858	0	105271890	T	C
10	rs2986059	0	105272025	A	G
10	rs41287504	0	105272239	C	T
10	rs58843488	0	105273152	T	C
10	rs72848945	0	105273860	T	C
10	rs3014183	0	105274270	T	C
10	rs3014182	0	105274383	A	G
10	rs3014181	0	105274722	T	C
10	rs180934412	0	105274900	G	A
10	rs3740474	0	105274941	C	T
10	rs2860495	0	105275242	T	C
10	rs2148021	0	105275425	T	A
10	rs2986060	0	105275448	C	G
10	rs11813481	0	105275750	C	T
10	rs60012792	0	105275921	G	A
10	rs11191716	0	105275961	G	A
10	rs72848950	0	105276545	C	G
10	rs72848951	0	105277167	C	G
10	rs72848953	0	105277168	C	G
10	rs55693294	0	105277474	C	T
10	rs60217999	0	105279140	G	A
10	rs12252305	0	105279335	G	A
10	rs55771356	0	105279356	G	A
10	rs12781250	0	105279633	C	T
10	rs12268523	0	105279769	A	G
10	rs12268628	0	105279972	A	G
10	rs117290795	0	105280929	G	C
10	rs10786756	0	105281260	C	G
10	rs117567373	0	105281413	C	T
10	rs4917391	0	105282664	G	A
10	rs181384457	0	105283463	T	C
10	rs3014201	0	105284588	T	C
10	rs9419955	0	105286413	T	C
10	rs9419956	0	105286429	C	T
10	rs7080969	0	105287809	A	T
10	rs2902633	0	105288582	C	T
10	rs4918020	0	105289093	A	G
10	rs117162952	0	105289694	G	A
10	rs79039404	0	105290489	G	A
10	rs151323183	0	105292821	C	T
10	rs4918021	0	105292943	C	T
10	rs113411616	0	105293214	C	T
10	rs118069865	0	105293280	C	T
10	rs2863992	0	105293325	A	G
10	rs150827980	0	105293514	C	T
10	rs12268602	0	105293517	T	G
10	rs138301912	0	105293588	C	T
10	rs11492754	0	105293723	T	C
10	rs117458422	0	105294641	G	A
10	rs72848965	0	105294897	T	C
10	rs72848966	0	105295012	G	T
10	rs2208322	0	105296388	A	G
10	rs112373232	0	105297388	C	T
10	rs7069733	0	105297770	C	G
10	rs7088041	0	105297976	T	C
10	rs7088055	0	105298003	T	C
10	rs6584554	0	105299476	G	A
10	rs6584555	0	105299611	T	C
10	rs6584556	0	105299745	C	G
10	rs6584557	0	105299886	A	G
10	rs7904046	0	105299906	C	A
10	rs55833902	0	105300055	T	A
10	rs1884930	0	105300137	C	A
10	rs147758611	0	105300191	C	T
10	rs2002859	0	105300328	C	T
10	rs1884931	0	105300343	A	G
10	rs59576512	0	105300546	C	T
10	rs56758262	0	105303126	C	T
10	rs7894798	0	105303398	G	A
10	rs61871220	0	105303557	G	A
10	rs76996467	0	105303592	A	G
10	rs56397630	0	105304351	T	C
10	rs72848971	0	105305001	G	T
10	rs116907051	0	105305876	T	C
10	rs74154531	0	105307163	G	C
10	rs10883880	0	105307584	T	G
10	rs74154533	0	105307724	G	A
10	rs55928628	0	105307889	T	C
10	rs10883881	0	105308090	T	C
10	rs56077057	0	105308495	C	T
10	rs11191720	0	105308863	C	G
10	rs11191721	0	105308994	T	A
10	rs7920798	0	105309319	A	G
10	rs7893473	0	105309602	G	C
10	rs11817727	0	105310388	T	C
10	rs55911544	0	105310498	G	T
10	rs12414184	0	105310770	G	C
10	rs11191723	0	105311224	T	C
10	rs74154536	0	105311809	G	T
10	rs11593191	0	105311814	G	A
10	rs61871224	0	105312113	G	A
10	rs74154538	0	105312304	C	T
10	rs55706621	0	105312412	C	T
10	rs72848976	0	105312536	G	A
10	rs188727373	0	105312885	T	G
10	rs912889	0	105313039	A	G
10	rs7914871	0	105313076	A	G
10	rs912888	0	105313230	C	T
10	rs10786757	0	105313407	G	C
10	rs112250284	0	105315431	G	A
10	rs116999811	0	105315821	G	A
10	rs74154539	0	105316296	G	A
10	rs113378881	0	105317541	G	A
10	rs11191724	0	105318600	G	A
10	rs11599861	0	105319040	T	C
10	rs11597473	0	105319041	G	C
10	rs72848980	0	105319409	G	A
10	rs902992	0	105319602	C	T
10	rs6584559	0	105319685	T	C
10	rs56965730	0	105319707	G	A
10	rs61326925	0	105319782	A	G
10	rs12572965	0	105319819	C	T
10	rs72848984	0	105321685	T	C
10	rs60848348	0	105321881	C	T
10	rs2029672	0	105322105	T	A
10	rs112773164	0	105322199	A	T
10	rs11191727	0	105322373	C	T
10	rs10883882	0	105322617	G	A
10	rs149471933	0	105322719	C	T
10	rs12261058	0	105323948	G	A
10	rs7084783	0	105324170	A	G
10	rs61871257	0	105324242	T	C
10	rs56967738	0	105324344	C	T
10	rs12415501	0	105324774	C	T
10	rs10748844	0	105325170	T	C
10	rs10786758	0	105326081	T	A
10	rs7094488	0	105326249	A	G
10	rs10883883	0	105326300	C	T
10	rs17799455	0	105327140	A	G
10	rs11191729	0	105327445	T	C
10	rs11191730	0	105328241	G	A
10	rs11191731	0	105330397	C	A
10	rs12253987	0	105330947	T	A
10	rs11191732	0	105331761	G	A
10	rs60469668	0	105331866	A	G
10	rs117080365	0	105331934	A	C
10	rs1994837	0	105332302	T	C
10	rs7067666	0	105332452	C	T
10	rs74154544	0	105332568	C	T
10	rs7068081	0	105332617	G	A
10	rs12360357	0	105333127	C	T
10	rs10883884	0	105333220	T	C
10	rs12411463	0	105333613	C	T
10	rs10883885	0	105333852	T	C
10	rs74154547	0	105334081	C	T
10	rs74154548	0	105334427	C	T
10	rs3781370	0	105335156	T	C
10	rs151014021	0	105335179	C	T
10	rs11191733	0	105336075	G	C
10	rs1536224	0	105336956	G	C
10	rs3781367	0	105337294	C	G
10	rs10883886	0	105337994	T	C
10	rs11191734	0	105338128	G	A
10	rs77260060	0	105338726	G	A
10	rs12774610	0	105338800	G	T
10	rs11815048	0	105338822	G	A
10	rs11815073	0	105339048	G	T
10	rs1018014	0	105339421	A	G
10	rs7067892	0	105339698	G	A
10	rs1018013	0	105339790	C	T
10	rs7068070	0	105340059	A	G
10	rs4917392	0	105341214	A	C
10	rs4918024	0	105341860	G	C
10	rs11191736	0	105341946	C	T
10	rs11598047	0	105342672	A	G
10	rs4918025	0	105342866	T	C
10	rs902991	0	105342900	C	T
10	rs4918026	0	105343280	T	C
10	rs3781366	0	105343999	A	C
10	rs11191737	0	105344451	G	A
10	rs2236209	0	105344756	T	C
10	rs1047425	0	105345201	C	A
10	rs7100958	0	105345327	C	T
10	rs61872561	0	105345362	C	T
10	rs11191738	0	105345984	A	T
10	rs2047035	0	105346412	G	A
10	rs4917393	0	105346762	A	G
10	rs2840221	0	105346764	T	C
10	rs4918027	0	105346902	A	C
10	rs4917394	0	105347152	G	A
10	rs74154553	0	105347423	C	T
10	rs1853842	0	105348493	G	A
10	rs61606504	0	105348767	A	G
10	rs2236210	0	105349161	G	A
10	rs2236211	0	105349816	G	A
10	rs7918186	0	105350447	C	T
10	rs80351305	0	105351014	G	C
10	rs79220716	0	105351035	G	T
10	rs4918028	0	105351349	C	T
10	rs4917395	0	105351382	G	A
10	rs75053469	0	105351996	C	T
10	rs12217979	0	105351997	G	A
10	rs7079576	0	105352914	C	T
10	rs729952	0	105352990	G	T
10	rs902998	0	105353046	A	G
10	rs55758651	0	105353273	A	G
10	rs10879	0	105354556	G	A
10	rs41287510	0	105354833	A	G
10	rs4918029	0	105354982	T	C
10	rs17738042	0	105356031	G	A
10	rs72852215	0	105356544	A	G
10	rs10883887	0	105357181	G	A
10	rs11191740	0	105357976	G	A
10	rs7911638	0	105357987	T	C
10	rs9521	0	105358458	C	G
10	rs2281584	0	105358980	A	G
10	rs3824782	0	105360773	C	G
10	rs4918031	0	105361816	T	G
10	rs11191741	0	105362104	G	A
10	rs3740473	0	105362179	G	A
10	rs4917396	0	105362209	T	C
10	rs3740472	0	105362287	C	G
10	rs3740471	0	105363289	T	C
10	rs3781363	0	105365289	C	G
10	rs7088714	0	105365386	A	G
10	rs117387787	0	105365517	A	G
10	rs78609824	0	105368297	A	G
10	rs77662912	0	105368645	C	T
10	rs12255953	0	105368760	A	C
10	rs74154556	0	105369103	T	A
10	rs112238879	0	105369912	G	A
10	rs1565707	0	105369989	G	A
10	rs61151381	0	105370496	C	G
10	rs2281585	0	105371021	T	C
10	rs7907682	0	105371052	G	A
10	rs191017274	0	105371129	G	A
10	rs1884932	0	105373110	A	G
10	rs7901223	0	105374695	C	T
10	rs12243196	0	105375357	G	A
10	rs3781362	0	105375601	T	C
10	rs3781361	0	105375817	T	C
10	rs145978079	0	105376021	A	G
10	rs3824781	0	105376388	C	T
10	rs2281586	0	105376737	C	T
10	rs2281587	0	105377349	C	T
10	rs3781360	0	105377864	G	A
10	rs6584562	0	105378003	T	C
10	rs3781359	0	105378102	T	C
10	rs10883889	0	105378308	T	C
10	rs11191748	0	105378567	C	T
10	rs11191749	0	105378840	A	G
10	rs7095740	0	105378932	A	G
10	rs75577686	0	105379129	T	G
10	rs3781358	0	105379431	G	A
10	rs4918033	0	105381189	T	C
10	rs7913695	0	105383070	C	T
10	rs56033495	0	105383611	G	A
10	rs138997422	0	105383889	C	T
10	rs2131471	0	105383972	A	G
10	rs902997	0	105384262	G	A
10	rs902996	0	105384491	C	T
10	rs3824780	0	105384826	C	T
10	rs4918034	0	105384962	T	C
10	rs3781354	0	105385350	A	G
10	rs12415413	0	105385885	T	C
10	rs12416648	0	105386006	A	G
10	rs56984020	0	105386275	C	A
10	rs6584564	0	105386568	A	G
10	rs11191750	0	105388286	C	T
10	rs12415095	0	105388556	C	G
10	rs12415143	0	105388691	G	A
10	rs7084642	0	105389017	C	G
10	rs3781353	0	105389403	C	G
10	rs3781352	0	105389486	C	T
10	rs10883890	0	105390021	G	C
10	rs10883891	0	105390122	T	C
10	rs3781351	0	105390200	T	A
10	rs12359556	0	105390677	C	T
10	rs12220738	0	105390685	C	T
10	rs7917478	0	105390802	C	A
10	rs7902790	0	105390881	T	G
10	rs7918134	0	105391300	C	T
10	rs12256085	0	105391561	G	C
10	rs11191751	0	105391725	A	G
10	rs12258364	0	105392991	C	T
10	rs76664225	0	105394262	G	A
10	rs76084192	0	105394304	G	T
10	rs3824778	0	105394452	C	T
10	rs74154560	0	105395116	G	T
10	rs7900994	0	105395453	T	C
10	rs11598294	0	105395501	C	T
10	rs6584565	0	105395893	G	A
10	rs4918035	0	105396318	A	G
10	rs4917398	0	105396485	A	G
10	rs11191753	0	105396564	G	C
10	rs10883892	0	105397102	C	T
10	rs7910092	0	105397741	T	C
10	rs117813054	0	105398223	C	T
10	rs60203807	0	105398249	A	T
10	rs3781349	0	105398439	G	C
10	rs60145709	0	105398484	T	G
10	rs4918036	0	105398624	G	A
10	rs7898267	0	105398748	G	A
10	rs34241369	0	105399229	A	G
10	rs10748845	0	105399909	A	C
10	rs3824777	0	105400725	G	A
10	rs3781347	0	105401191	A	G
10	rs9665523	0	105401556	G	T
10	rs9665531	0	105401861	C	T
10	rs10748846	0	105401959	T	C
10	rs141881003	0	105402526	C	T
10	rs7100298	0	105402565	C	T
10	rs61870170	0	105403300	A	G
10	rs67220558	0	105403967	T	C
10	rs2902634	0	105404504	T	A
10	rs7475602	0	105404862	A	C
10	rs880868	0	105405382	C	G
10	rs880869	0	105405390	G	A
10	rs140138650	0	105405707	C	A
10	rs880549	0	105406129	C	T
```
