## Supplementary material for "Characterization of shared and ancestry-specific signals driving complex traits using multi-ancestry fine-mapping": s2.afreq

```
#CHROM	ID	REF	ALT	ALT_FREQS	OBS_CT
10	rs10786658	A	T	0.746032	1008
10	rs12569597	T	C	0.513889	1008
10	rs7077949	T	A	0.513889	1008
10	rs34642364	G	A	0.219246	1008
10	rs35205878	G	A	0.219246	1008
10	rs4919606	C	G	0.868056	1008
10	rs17114323	T	A	0.119048	1008
10	rs10883701	G	A	0.220238	1008
10	rs10883702	C	T	0.513889	1008
10	rs6584467	G	A	0.868056	1008
10	rs80015579	G	C	0.0238095	1008
10	rs11191170	A	G	0.219246	1008
10	rs190856950	A	T	0.0198413	1008
10	rs5003331	G	A	0.219246	1008
10	rs7901209	A	C	0.746032	1008
10	rs59543819	T	C	0.527778	1008
10	rs17114333	A	G	0.121032	1008
10	rs4291608	A	G	0.868056	1008
10	rs7094764	C	A	0.513889	1008
10	rs11191174	A	G	0.746032	1008
10	rs9664207	T	C	0.513889	1008
10	rs10883703	T	C	0.516865	1008
10	rs142145589	G	A	0.105159	1008
10	rs6584469	T	C	0.74504	1008
10	rs2902541	T	A	0.746032	1008
10	rs7350429	A	G	0.219246	1008
10	rs75259607	T	C	0.0208333	1008
10	rs147798807	G	T	0.0446429	1008
10	rs56407876	G	C	0.106151	1008
10	rs12415071	C	T	0.146825	1008
10	rs6584470	C	G	0.746032	1008
10	rs368385891	G	A	0.0119048	1008
10	rs74632883	A	G	0.0446429	1008
10	rs7905021	T	C	0.513889	1008
10	rs140222076	G	A	0.0128968	1008
10	rs7923764	G	A	0.513889	1008
10	rs75350402	A	G	0.0803571	1008
10	rs7907237	T	G	0.513889	1008
10	rs76674163	A	G	0.0238095	1008
10	rs10883705	A	C	0.513889	1008
10	rs61873640	A	G	0.0138889	1008
10	rs117795846	G	A	0.0684524	1008
10	rs11191189	A	G	0.219246	1008
10	rs12413996	C	T	0.146825	1008
10	rs11191190	C	T	0.512897	1008
10	rs78338467	T	C	0.0446429	1008
10	rs143191357	A	G	0.0178571	1008
10	rs11191191	G	A	0.0724206	1008
10	rs11191192	T	G	0.512897	1008
10	rs11191193	A	G	0.233135	1008
10	rs183596564	C	T	0.0128968	1008
10	rs34516258	G	A	0.145833	1008
10	rs7086516	T	C	0.544643	1008
10	rs9730825	A	G	0.513889	1008
10	rs6584475	C	G	0.746032	1008
10	rs11191195	C	A	0.513889	1008
10	rs11191196	G	A	0.218254	1008
10	rs117065002	C	T	0.0228175	1008
10	rs118023604	G	A	0.0882937	1008
10	rs12572110	G	A	0.513889	1008
10	rs7905680	A	G	0.513889	1008
10	rs67497633	G	A	0.159722	1008
10	rs73344830	A	G	0.746032	1008
10	rs190054014	C	T	0.0456349	1008
10	rs34761644	T	C	0.159722	1008
10	rs2786847	A	G	0.746032	1008
10	rs75539830	G	A	0.0565476	1008
10	rs79741889	C	T	0.122024	1008
10	rs11191203	C	T	0.0724206	1008
10	rs3737243	G	A	0.142857	1008
10	rs200584437	G	C	0.00297619	1008
10	rs3816	T	G	0.514881	1008
10	rs57685140	C	T	0.513889	1008
10	rs140675306	T	C	0.015873	1008
10	rs145760113	G	A	0.124008	1008
10	rs145289270	G	A	0.110119	1008
10	rs11191205	G	A	0.0644841	1008
10	rs10883708	C	A	0.513889	1008
10	rs11191206	G	C	0.676587	1008
10	rs12783374	G	A	0.15377	1008
10	rs79191539	G	A	0.208333	1008
10	rs11191208	G	A	0.0565476	1008
10	rs12572842	C	T	0.427579	1008
10	rs12776071	G	A	0.162698	1008
10	rs12776515	G	A	0.16369	1008
10	rs6584479	A	G	0.651786	1008
10	rs138338332	G	A	0.0565476	1008
10	rs2485630	A	G	0.865079	1008
10	rs67771234	T	G	0.427579	1008
10	rs3122367	C	G	0.864087	1008
10	rs7090600	A	G	0.644841	1008
10	rs17114351	A	G	0.220238	1008
10	rs58642005	A	G	0.0565476	1008
10	rs61873658	C	A	0.0565476	1008
10	rs12781020	G	A	0.0109127	1008
10	rs3930291	G	A	0.342262	1008
10	rs11191211	A	G	0.520833	1008
10	rs12782139	C	T	0.171627	1008
10	rs9420867	G	A	0.171627	1008
10	rs12415256	C	A	0.171627	1008
10	rs4919609	G	A	0.90873	1008
10	rs7079575	G	A	0.503968	1008
10	rs6584482	T	C	0.50496	1008
10	rs76912826	C	A	0.015873	1008
10	rs12569380	C	T	0.0763889	1008
10	rs6584483	T	C	0.507937	1008
10	rs12411387	C	T	0.172619	1008
10	rs10883709	A	C	0.505952	1008
10	rs12267336	G	C	0.50496	1008
10	rs12413069	T	C	0.173611	1008
10	rs117960089	C	T	0.0168651	1008
10	rs117578835	T	C	0.031746	1008
10	rs3781296	G	C	0.181548	1008
10	rs1109464	T	C	0.0625	1008
10	rs3758554	C	G	0.0565476	1008
10	rs149599986	G	A	0.0218254	1008
10	rs76495526	G	A	0.0625	1008
10	rs12414659	G	A	0.0704365	1008
10	rs2786846	T	C	0.497024	1008
10	rs61874768	G	T	0.0496032	1008
10	rs12768433	G	A	0.178571	1008
10	rs76766596	G	A	0.0297619	1008
10	rs117043675	G	A	0.0238095	1008
10	rs148664625	G	A	0.0505952	1008
10	rs10883710	T	C	0.140873	1008
10	rs59026767	C	T	0.175595	1008
10	rs151139301	C	T	0.0615079	1008
10	rs12781848	C	T	0.178571	1008
10	rs74233249	A	G	0.174603	1008
10	rs77633925	A	C	0.174603	1008
10	rs2815401	C	T	0.857143	1008
10	rs2815402	C	G	0.717262	1008
10	rs117958855	T	C	0.0525794	1008
10	rs2815403	T	G	0.858135	1008
10	rs4917960	G	C	0.717262	1008
10	rs4919611	C	A	0.858135	1008
10	rs17114388	A	G	0.172619	1008
10	rs150164897	C	T	0.0357143	1008
10	rs4919613	A	G	0.493056	1008
10	rs17847388	C	T	0.0138889	1008
10	rs3740405	G	A	0.140873	1008
10	rs117474434	C	T	0.0505952	1008
10	rs17114393	G	A	0.015873	1008
10	rs12414841	C	A	0.160714	1008
10	rs12412176	A	G	0.078373	1008
10	rs78434269	C	G	0.172619	1008
10	rs148910219	G	A	0.031746	1008
10	rs35340483	G	A	0.0168651	1008
10	rs150673591	C	G	0.0248016	1008
10	rs7897	G	T	0.65873	1008
10	rs78089466	G	T	0.0565476	1008
10	rs117963079	A	G	0.00595238	1008
10	rs149906099	A	T	0.0565476	1008
10	rs7902393	A	G	0.169643	1008
10	rs12768561	C	T	0.168651	1008
10	rs1887636	A	G	0.16369	1008
10	rs7072336	C	T	0.714286	1008
10	rs75812598	A	C	0.173611	1008
10	rs11191226	G	T	0.162698	1008
10	rs12571876	C	G	0.0357143	1008
10	rs4917962	G	T	0.376984	1008
10	rs4919614	C	A	0.736111	1008
10	rs60442736	C	T	0.194444	1008
10	rs61874825	G	C	0.164683	1008
10	rs7900590	T	C	0.875992	1008
10	rs7915239	A	G	0.37996	1008
10	rs12769793	T	C	0.173611	1008
10	rs12763521	G	C	0.16369	1008
10	rs139477630	C	T	0.00992063	1008
10	rs12771291	T	C	0.16369	1008
10	rs6584485	C	T	0.681548	1008
10	rs11191236	G	C	0.376984	1008
10	rs10883712	G	T	0.493056	1008
10	rs147208097	G	A	0.0188492	1008
10	rs186084118	C	T	0.0188492	1008
10	rs11598856	G	A	0.156746	1008
10	rs149904107	G	A	0.138889	1008
10	rs144914948	C	T	0.00694444	1008
10	rs148601830	A	G	0.0178571	1008
10	rs7903729	A	G	0.732143	1008
10	rs78705584	A	C	0.198413	1008
10	rs146840021	C	T	0.0109127	1008
10	rs4917963	T	C	0.197421	1008
10	rs150426054	G	A	0.077381	1008
10	rs147417563	G	T	0.0565476	1008
10	rs117361064	C	T	0.0446429	1008
10	rs79633229	C	T	0.014881	1008
10	rs116927996	G	A	0.0218254	1008
10	rs71496537	G	T	0.156746	1008
10	rs75888787	G	T	0.0277778	1008
10	rs35523291	G	A	0.149802	1008
10	rs77200772	C	T	0.12004	1008
10	rs11593898	T	C	0.150794	1008
10	rs10883714	C	A	0.144841	1008
10	rs11594623	T	C	0.149802	1008
10	rs10883715	C	T	0.378968	1008
10	rs4919619	G	A	0.201389	1008
10	rs1887637	A	G	0.731151	1008
10	rs74789277	A	G	0.0367063	1008
10	rs11527908	A	G	0.100198	1008
10	rs11599734	C	G	0.530754	1008
10	rs140315431	G	A	0.0396825	1008
10	rs76637321	A	G	0.0287698	1008
10	rs142440091	C	T	0.0267857	1008
10	rs149642917	C	A	0.0208333	1008
10	rs191234853	G	A	0.0257937	1008
10	rs10883717	T	C	0.377976	1008
10	rs57630487	T	C	0.197421	1008
10	rs35213151	G	A	0.147817	1008
10	rs10883718	G	A	0.373016	1008
10	rs72845629	G	A	0.132937	1008
10	rs201849708	G	C	0.202381	1008
10	rs117089791	G	A	0.0228175	1008
10	rs6584487	A	C	0.873016	1008
10	rs10883719	T	C	0.355159	1008
10	rs11599295	T	A	0.149802	1008
10	rs11191240	T	A	0.149802	1008
10	rs4523633	G	A	0.201389	1008
10	rs4917965	G	A	0.201389	1008
10	rs149371040	C	G	0.015873	1008
10	rs41470552	T	G	0.0228175	1008
10	rs11191242	T	C	0.724206	1008
10	rs7083450	C	T	0.872024	1008
10	rs140247130	C	T	0.205357	1008
10	rs116929001	T	C	0.0416667	1008
10	rs1410416	C	T	0.708333	1008
10	rs10748816	G	A	0.649802	1008
10	rs10748817	C	G	0.725198	1008
10	rs10786662	G	C	0.798611	1008
10	rs2281983	G	A	0.771825	1008
10	rs1854291	T	C	0.77381	1008
10	rs180910474	A	C	0.015873	1008
10	rs7923183	A	G	0.77381	1008
10	rs3758553	C	T	0.772817	1008
10	rs3758552	T	C	0.77381	1008
10	rs11191243	G	A	0.374008	1008
10	rs3808938	C	G	0.77381	1008
10	rs733283	A	T	0.77381	1008
10	rs1541047	C	T	0.772817	1008
10	rs78072126	G	A	0.031746	1008
10	rs4919620	A	G	0.77381	1008
10	rs4919621	A	T	0.77381	1008
10	rs77886504	G	A	0.0248016	1008
10	rs9664049	C	T	0.772817	1008
10	rs3758551	A	G	0.77381	1008
10	rs3758549	G	A	0.146825	1008
10	rs1541046	G	A	0.772817	1008
10	rs2296887	T	C	0.373016	1008
10	rs184485714	C	T	0.0119048	1008
10	rs7080055	A	C	0.772817	1008
10	rs4244350	G	A	0.772817	1008
10	rs4244351	G	C	0.772817	1008
10	rs11597939	C	A	0.10119	1008
10	rs138832046	C	T	0.047619	1008
10	rs7913281	A	G	0.37004	1008
10	rs7093928	G	A	0.517857	1008
10	rs10883720	G	C	0.37004	1008
10	rs11191245	T	C	0.772817	1008
10	rs4919622	T	C	0.77381	1008
10	rs4919623	G	C	0.77381	1008
10	rs117133898	G	C	0.0575397	1008
10	rs10748818	A	G	0.373016	1008
10	rs7916262	G	T	0.772817	1008
10	rs10736156	C	A	0.873016	1008
10	rs4919624	A	G	0.255952	1008
10	rs772031	A	G	0.873016	1008
10	rs137894869	C	G	0.031746	1008
10	rs11191248	C	T	0.0297619	1008
10	rs772030	C	T	0.227183	1008
10	rs2479555	A	G	0.227183	1008
10	rs12569901	C	G	0.250992	1008
10	rs143477344	T	C	0.0168651	1008
10	rs2479552	C	A	0.227183	1008
10	rs1628530	A	C	0.123016	1008
10	rs772018	T	C	0.227183	1008
10	rs2479551	G	A	0.227183	1008
10	rs772016	T	C	0.227183	1008
10	rs2485371	T	C	0.227183	1008
10	rs34309160	C	T	0.0267857	1008
10	rs78391997	G	C	0.0128968	1008
10	rs772022	G	A	0.227183	1008
10	rs812799	G	A	0.227183	1008
10	rs772021	T	A	0.227183	1008
10	rs117127938	T	C	0.094246	1008
10	rs12779689	G	T	0.14881	1008
10	rs75450616	C	T	0.123016	1008
10	rs12782556	C	G	0.147817	1008
10	rs17707508	G	T	0.100198	1008
10	rs117669653	C	T	0.0297619	1008
10	rs2485374	G	A	0.227183	1008
10	rs2485375	C	T	0.225198	1008
10	rs2485376	G	A	0.225198	1008
10	rs1081655	C	T	0.225198	1008
10	rs139540800	T	G	0.0228175	1008
10	rs77616533	A	G	0.250992	1008
10	rs772033	A	G	0.227183	1008
10	rs11598473	G	A	0.14881	1008
10	rs772032	C	T	0.227183	1008
10	rs2246775	A	C	0.225198	1008
10	rs2479548	G	T	0.225198	1008
10	rs2485378	A	G	0.227183	1008
10	rs11191252	G	C	0.373016	1008
10	rs1796765	C	T	0.225198	1008
10	rs12355584	G	A	0.373016	1008
10	rs772014	A	G	0.227183	1008
10	rs772012	A	G	0.227183	1008
10	rs188325244	T	C	0.0208333	1008
10	rs11591372	C	T	0.14881	1008
10	rs10786663	A	G	0.371032	1008
10	rs772010	C	G	0.227183	1008
10	rs796427	C	A	0.227183	1008
10	rs11592582	G	A	0.14881	1008
10	rs11191253	A	T	0.251984	1008
10	rs772008	A	G	0.227183	1008
10	rs191434845	T	C	0.0198413	1008
10	rs72845660	C	G	0.10119	1008
10	rs772029	T	C	0.225198	1008
10	rs151249559	C	T	0.015873	1008
10	rs34673678	C	G	0.123016	1008
10	rs772027	T	A	0.227183	1008
10	rs12771352	G	T	0.123016	1008
10	rs60154233	A	G	0.372024	1008
10	rs772026	T	G	0.227183	1008
10	rs772025	T	C	0.227183	1008
10	rs772024	T	C	0.227183	1008
10	rs772023	G	A	0.227183	1008
10	rs17780667	G	A	0.100198	1008
10	rs527522693	A	T	0.00198413	1008
10	rs144625846	A	G	0.00297619	1008
10	rs2993089	G	C	0.225198	1008
10	rs192386391	G	A	0.0138889	1008
10	rs56115161	C	A	0.22619	1008
10	rs4919626	T	C	0.252976	1008
10	rs12763439	A	G	0.149802	1008
10	rs117000969	G	A	0.0376984	1008
10	rs72845663	C	T	0.224206	1008
10	rs4919627	C	T	0.373016	1008
10	rs12772375	T	G	0.381944	1008
10	rs12779853	T	C	0.149802	1008
10	rs117844070	A	G	0.0297619	1008
10	rs10444022	A	G	0.251984	1008
10	rs74627133	G	A	0.0178571	1008
10	rs112753219	T	C	0.126984	1008
10	rs945781	C	T	0.372024	1008
10	rs12781714	G	A	0.149802	1008
10	rs17114488	C	T	0.0218254	1008
10	rs10128212	T	G	0.373016	1008
10	rs10128114	C	T	0.373016	1008
10	rs117335400	C	T	0.0138889	1008
10	rs148495371	T	G	0.0198413	1008
10	rs77632614	C	G	0.0218254	1008
10	rs112901907	C	G	0.126984	1008
10	rs11191264	A	T	0.251984	1008
10	rs11814894	G	A	0.224206	1008
10	rs186010931	C	T	0.0248016	1008
10	rs11191265	G	A	0.257937	1008
10	rs4331020	G	A	0.224206	1008
10	rs117685148	G	C	0.047619	1008
10	rs11597024	T	C	0.124008	1008
10	rs79386852	T	C	0.078373	1008
10	rs72845670	T	C	0.22619	1008
10	rs1977720	A	G	0.366071	1008
10	rs2297759	A	G	0.0853175	1008
10	rs11191267	T	C	0.225198	1008
10	rs141304445	C	T	0.0198413	1008
10	rs3802681	T	C	0.224206	1008
10	rs3802680	C	T	0.373016	1008
10	rs3802678	A	T	0.0992063	1008
10	rs4917967	C	T	0.0218254	1008
10	rs10786665	T	C	0.224206	1008
10	rs11592574	T	C	0.14881	1008
10	rs143872476	T	C	0.0347222	1008
10	rs117330938	T	C	0.0297619	1008
10	rs79122517	C	G	0.0138889	1008
10	rs11191269	C	G	0.253968	1008
10	rs1890060	A	G	0.100198	1008
10	rs12354486	C	G	0.214286	1008
10	rs11191270	C	T	0.255952	1008
10	rs2273555	G	A	0.771825	1008
10	rs3977758	G	C	0.365079	1008
10	rs12572826	A	G	0.373016	1008
10	rs117377864	A	C	0.00793651	1008
10	rs2295586	C	T	0.0337302	1008
10	rs183541247	G	A	0.00992063	1008
10	rs11191274	G	A	0.0456349	1008
10	rs3781295	G	A	0.224206	1008
10	rs117839567	C	A	0.0257937	1008
10	rs11191275	C	T	0.250992	1008
10	rs149961487	G	C	0.00992063	1008
10	rs116922992	G	A	0.124008	1008
10	rs149637602	G	A	0.252976	1008
10	rs12360253	G	C	0.367063	1008
10	rs72845686	C	T	0.125	1008
10	rs12360330	C	T	0.222222	1008
10	rs187418946	C	T	0.0248016	1008
10	rs56238324	C	G	0.200397	1008
10	rs7076748	G	C	0.368056	1008
10	rs1538081	C	A	0.368056	1008
10	rs2145308	T	C	0.200397	1008
10	rs1005044	C	A	0.200397	1008
10	rs12769316	G	A	0.178571	1008
10	rs147082768	C	T	0.0267857	1008
10	rs12772374	A	G	0.178571	1008
10	rs7897947	T	G	0.368056	1008
10	rs3740418	C	G	0.199405	1008
10	rs55847683	G	T	0.0238095	1008
10	rs11574851	C	T	0.0555556	1008
10	rs7077329	T	C	0.801587	1008
10	rs2281583	G	A	0.0267857	1008
10	rs142122592	G	A	0.0218254	1008
10	rs1056890	G	A	0.198413	1008
10	rs11191283	G	A	0.19246	1008
10	rs10786666	G	A	0.552579	1008
10	rs11191284	G	C	0.37004	1008
10	rs3781292	G	A	0.181548	1008
10	rs3781291	T	G	0.181548	1008
10	rs77389536	T	C	0.275794	1008
10	rs148440547	G	T	0.00198413	1008
10	rs72845694	C	T	0.183532	1008
10	rs117396188	A	G	0.0376984	1008
10	rs12260430	T	C	0.37004	1008
10	rs55970842	C	A	0.266865	1008
10	rs2282295	G	A	0.365079	1008
10	rs117666402	C	T	0.0198413	1008
10	rs56384670	C	A	0.0922619	1008
10	rs190522808	C	T	0.0188492	1008
10	rs117768118	G	A	0.0178571	1008
10	rs143589722	G	A	0.0257937	1008
10	rs1044476	G	A	0.0922619	1008
10	rs12778231	T	C	0.179563	1008
10	rs41287462	G	A	0.0922619	1008
10	rs11597439	C	G	0.184524	1008
10	rs11593146	A	G	0.184524	1008
10	rs11594302	A	G	0.180556	1008
10	rs72845696	C	T	0.093254	1008
10	rs6584499	G	T	0.814484	1008
10	rs80152299	G	A	0.0664683	1008
10	rs1409313	T	C	0.819444	1008
10	rs12415921	G	T	0.180556	1008
10	rs1409312	C	T	0.819444	1008
10	rs9665587	C	A	0.371032	1008
10	rs11592718	T	C	0.0902778	1008
10	rs7921010	G	T	0.266865	1008
10	rs1572531	T	C	0.819444	1008
10	rs1572530	G	A	0.368056	1008
10	rs1536309	A	G	0.18254	1008
10	rs78170991	A	G	0.0238095	1008
10	rs12780386	C	T	0.181548	1008
10	rs72845701	A	G	0.0902778	1008
10	rs181661493	A	G	0.00793651	1008
10	rs139853799	C	T	0.0505952	1008
10	rs149803153	A	T	0.125992	1008
10	rs118184771	C	A	0.0505952	1008
10	rs11191286	C	T	0.368056	1008
10	rs12776002	A	T	0.181548	1008
10	rs11599868	A	G	0.181548	1008
10	rs11191288	C	T	0.180556	1008
10	rs116921078	T	C	0.0168651	1008
10	rs11597058	A	G	0.181548	1008
10	rs7086205	C	T	0.818452	1008
10	rs191921716	G	A	0.0188492	1008
10	rs2863707	T	C	0.269841	1008
10	rs2863708	C	A	0.818452	1008
10	rs147251268	G	C	0.0168651	1008
10	rs6584500	A	G	0.818452	1008
10	rs140779851	C	T	0.0128968	1008
10	rs183801481	G	A	0.0168651	1008
10	rs927821	C	A	0.818452	1008
10	rs4919637	C	G	0.816468	1008
10	rs2281878	C	A	0.366071	1008
10	rs3740417	G	C	0.0565476	1008
10	rs11191291	C	T	0.0922619	1008
10	rs1571003	A	T	0.404762	1008
10	rs3929747	C	T	0.404762	1008
10	rs150098322	T	C	0.00595238	1008
10	rs4919638	T	G	0.204365	1008
10	rs1064072	C	G	0.115079	1008
10	rs74153155	C	T	0.12004	1008
10	rs77516398	G	T	0.12004	1008
10	rs4919639	C	G	0.203373	1008
10	rs112968127	C	A	0.00595238	1008
10	rs59474492	C	T	0.0228175	1008
10	rs4919640	C	T	0.411706	1008
10	rs7094906	A	G	0.102183	1008
10	rs4919641	T	G	0.796627	1008
10	rs35332469	T	C	0.258929	1008
10	rs77060053	A	G	0.00496032	1008
10	rs113345097	G	A	0.00496032	1008
10	rs12240453	C	A	0.171627	1008
10	rs10786667	T	C	0.759921	1008
10	rs56254970	A	G	0.760913	1008
10	rs7075281	C	A	0.296627	1008
10	rs4917968	C	T	0.411706	1008
10	rs17114534	T	C	0.447421	1008
10	rs11191293	A	G	0.258929	1008
10	rs35637354	A	C	0.156746	1008
10	rs4919643	G	C	0.443452	1008
10	rs12570201	T	C	0.308532	1008
10	rs12573502	G	A	0.015873	1008
10	rs7342070	T	C	0.30754	1008
10	rs7341995	G	A	0.30754	1008
10	rs11591780	C	G	0.30754	1008
10	rs10883723	T	C	0.262897	1008
10	rs11191294	T	G	0.262897	1008
10	rs11592299	G	A	0.0486111	1008
10	rs1984795	C	T	0.30754	1008
10	rs118028082	G	A	0.0833333	1008
10	rs116907822	G	A	0.0347222	1008
10	rs2015583	A	G	0.30754	1008
10	rs12781718	G	A	0.30754	1008
10	rs12781742	G	A	0.30754	1008
10	rs12762305	C	T	0.30754	1008
10	rs12763794	T	C	0.3125	1008
10	rs11593526	C	A	0.30754	1008
10	rs11593583	G	A	0.30754	1008
10	rs11593589	C	A	0.30754	1008
10	rs4919644	G	A	0.429563	1008
10	rs41306870	C	T	0.30754	1008
10	rs3808937	C	T	0.0486111	1008
10	rs2025712	T	C	0.30754	1008
10	rs2025713	A	G	0.30754	1008
10	rs3740416	C	G	0.43254	1008
10	rs11191295	A	G	0.30754	1008
10	rs7081110	A	G	0.306548	1008
10	rs7081467	G	C	0.306548	1008
10	rs3740415	G	A	0.30754	1008
10	rs3740414	T	G	0.30754	1008
10	rs11593971	C	G	0.30754	1008
10	rs11598884	A	G	0.132937	1008
10	rs7923674	G	T	0.4375	1008
10	rs10883725	G	C	0.262897	1008
10	rs45597333	G	A	0.429563	1008
10	rs11595149	C	T	0.30754	1008
10	rs10883726	C	T	0.262897	1008
10	rs1056738	G	A	0.262897	1008
10	rs1056739	T	C	0.262897	1008
10	rs1056740	C	T	0.262897	1008
10	rs1056741	A	C	0.262897	1008
10	rs3740409	G	A	0.429563	1008
10	rs1056744	A	G	0.309524	1008
10	rs61873704	T	C	0.262897	1008
10	rs12569526	A	G	0.30754	1008
10	rs184056489	G	C	0.00496032	1008
10	rs59426691	G	C	0.25496	1008
10	rs150514667	C	T	0.0496032	1008
10	rs11191296	G	C	0.436508	1008
10	rs138361722	C	T	0.0218254	1008
10	rs5870	T	C	0.310516	1008
10	rs1056857	C	T	0.255952	1008
10	rs13287	A	G	0.257937	1008
10	rs12162	A	G	0.255952	1008
10	rs2296578	C	G	0.255952	1008
10	rs117869402	C	A	0.0436508	1008
10	rs2296579	A	G	0.255952	1008
10	rs2296580	G	T	0.133929	1008
10	rs12763720	T	C	0.15873	1008
10	rs76909855	C	T	0.0277778	1008
10	rs2296581	G	A	0.255952	1008
10	rs17114540	G	A	0.118056	1008
10	rs7079810	C	T	0.255952	1008
10	rs2296582	G	T	0.255952	1008
10	rs2296583	T	G	0.255952	1008
10	rs2296584	T	A	0.255952	1008
10	rs3781290	G	C	0.255952	1008
10	rs3781289	G	T	0.255952	1008
10	rs2296585	C	T	0.255952	1008
10	rs2296586	G	A	0.255952	1008
10	rs2296587	G	A	0.0763889	1008
10	rs7898410	T	C	0.255952	1008
10	rs11598128	C	T	0.306548	1008
10	rs11598184	G	A	0.306548	1008
10	rs11598186	G	A	0.133929	1008
10	rs7917158	C	A	0.255952	1008
10	rs7917402	C	T	0.255952	1008
10	rs12771867	G	A	0.306548	1008
10	rs7917525	C	G	0.255952	1008
10	rs12265877	C	G	0.255952	1008
10	rs7358268	C	T	0.255952	1008
10	rs11191301	C	T	0.255952	1008
10	rs2296588	T	C	0.255952	1008
10	rs2296589	T	A	0.255952	1008
10	rs1977382	A	T	0.172619	1008
10	rs7092622	T	G	0.255952	1008
10	rs7074444	A	G	0.255952	1008
10	rs17709610	A	G	0.133929	1008
10	rs4919647	A	C	0.4375	1008
10	rs55920875	T	C	0.133929	1008
10	rs61873733	G	A	0.255952	1008
10	rs6584504	T	C	0.255952	1008
10	rs4917970	C	T	0.212302	1008
10	rs7069356	G	C	0.255952	1008
10	rs6584506	T	C	0.255952	1008
10	rs6584507	G	A	0.255952	1008
10	rs7898716	G	A	0.255952	1008
10	rs7898507	C	G	0.255952	1008
10	rs11191303	T	C	0.255952	1008
10	rs11191304	C	T	0.255952	1008
10	rs11191305	C	T	0.255952	1008
10	rs7475806	C	T	0.255952	1008
10	rs10786669	C	G	0.255952	1008
10	rs12570859	C	T	0.306548	1008
10	rs715439	A	C	0.255952	1008
10	rs715438	C	T	0.255952	1008
10	rs6584508	A	G	0.255952	1008
10	rs77666293	C	T	0.0813492	1008
10	rs7093028	A	G	0.255952	1008
10	rs12766112	C	T	0.306548	1008
10	rs2902544	C	T	0.4375	1008
10	rs3758547	C	T	0.015873	1008
10	rs2296590	G	A	0.255952	1008
10	rs3818470	T	C	0.255952	1008
10	rs2274351	C	T	0.306548	1008
10	rs3808934	C	T	0.255952	1008
10	rs180762713	G	A	0.00396825	1008
10	rs7072351	C	T	0.255952	1008
10	rs7902317	G	C	0.306548	1008
10	rs113451617	G	A	0.156746	1008
10	rs148830761	A	G	0.0238095	1008
10	rs4919648	C	T	0.0238095	1008
10	rs12767131	T	C	0.133929	1008
10	rs2281879	G	C	0.255952	1008
10	rs2281880	G	A	0.306548	1008
10	rs10883728	G	A	0.255952	1008
10	rs12774693	T	G	0.4375	1008
10	rs10786670	G	A	0.436508	1008
10	rs10786671	G	A	0.255952	1008
10	rs1326193	G	T	0.255952	1008
10	rs4919649	T	C	0.4375	1008
10	rs116239977	A	T	0.015873	1008
10	rs3740406	C	T	0.255952	1008
10	rs4919650	C	T	0.4375	1008
10	rs10883729	A	G	0.255952	1008
10	rs4919652	C	A	0.4375	1008
10	rs11598092	G	C	0.133929	1008
10	rs10748824	T	C	0.255952	1008
10	rs7094366	C	G	0.255952	1008
10	rs7094751	G	A	0.255952	1008
10	rs1884929	C	T	0.255952	1008
10	rs150515675	C	T	0.015873	1008
10	rs913025	C	T	0.255952	1008
10	rs141018044	A	G	0.0109127	1008
10	rs185547122	C	T	0.0277778	1008
10	rs61869601	T	C	0.255952	1008
10	rs75174967	G	A	0.179563	1008
10	rs7070591	A	C	0.133929	1008
10	rs7912901	T	C	0.255952	1008
10	rs11191312	T	C	0.0753968	1008
10	rs11191313	C	T	0.0753968	1008
10	rs11592334	G	A	0.306548	1008
10	rs75808770	A	T	0.0823413	1008
10	rs17782574	G	A	0.255952	1008
10	rs10219057	A	C	0.255952	1008
10	rs10786673	G	A	0.255952	1008
10	rs2145307	G	A	0.4375	1008
10	rs7090034	C	G	0.256944	1008
10	rs7090276	G	T	0.255952	1008
10	rs1409311	G	A	0.255952	1008
10	rs1409310	T	C	0.255952	1008
10	rs7087665	T	C	0.256944	1008
10	rs4919656	G	A	0.4375	1008
10	rs7074343	G	A	0.255952	1008
10	rs118107597	G	A	0.00892857	1008
10	rs7078511	C	A	0.306548	1008
10	rs7078679	C	G	0.306548	1008
10	rs10786674	C	T	0.4375	1008
10	rs12572775	A	T	0.306548	1008
10	rs12218224	G	T	0.0267857	1008
10	rs1967815	G	A	0.0714286	1008
10	rs17114641	T	G	0.436508	1008
10	rs79363026	A	C	0.0178571	1008
10	rs1536308	T	G	0.256944	1008
10	rs7902306	C	T	0.251984	1008
10	rs10883731	G	A	0.436508	1008
10	rs116872705	C	T	0.0218254	1008
10	rs11191320	T	C	0.256944	1008
10	rs11191321	C	T	0.256944	1008
10	rs10883732	G	A	0.256944	1008
10	rs10748825	A	G	0.256944	1008
10	rs146980382	T	C	0.0208333	1008
10	rs7893155	C	A	0.256944	1008
10	rs7896841	C	T	0.256944	1008
10	rs7897368	A	G	0.256944	1008
10	rs61871067	C	T	0.0753968	1008
10	rs7914389	T	C	0.256944	1008
10	rs111352561	G	C	0.00694444	1008
10	rs9988738	C	T	0.256944	1008
10	rs79159857	C	G	0.149802	1008
10	rs78657278	T	G	0.149802	1008
10	rs2031604	T	C	0.563492	1008
10	rs7915589	G	A	0.256944	1008
10	rs6584510	T	G	0.256944	1008
10	rs7096072	C	T	0.256944	1008
10	rs9665626	C	G	0.563492	1008
10	rs9665632	G	A	0.256944	1008
10	rs7100753	C	T	0.256944	1008
10	rs1810761	C	T	0.0188492	1008
10	rs80157931	C	G	0.256944	1008
10	rs11191323	G	A	0.436508	1008
10	rs61871069	A	G	0.256944	1008
10	rs56219824	C	T	0.256944	1008
10	rs56397707	T	C	0.256944	1008
10	rs11191325	G	A	0.256944	1008
10	rs11191326	C	T	0.256944	1008
10	rs67646802	C	T	0.172619	1008
10	rs11191327	T	C	0.256944	1008
10	rs12770498	G	A	0.133929	1008
10	rs7078435	T	C	0.256944	1008
10	rs12220810	C	T	0.436508	1008
10	rs11191328	C	T	0.257937	1008
10	rs11191330	G	T	0.256944	1008
10	rs7899576	G	A	0.256944	1008
10	rs2031602	G	C	0.256944	1008
10	rs2031601	T	G	0.256944	1008
10	rs11594073	T	C	0.306548	1008
10	rs10883735	C	T	0.436508	1008
10	rs10786677	C	T	0.25496	1008
10	rs11591681	C	T	0.12996	1008
10	rs10786678	C	T	0.691468	1008
10	rs145980953	G	A	0.0228175	1008
10	rs139513018	C	T	0.0248016	1008
10	rs35035059	C	T	0.172619	1008
10	rs78802230	G	A	0.00793651	1008
10	rs10786679	G	A	0.214286	1008
10	rs4526717	G	A	0.258929	1008
10	rs12767683	C	A	0.130952	1008
10	rs10786680	T	C	0.694444	1008
10	rs11191335	G	C	0.257937	1008
10	rs10786681	G	T	0.694444	1008
10	rs11191337	T	G	0.435516	1008
10	rs10786682	G	T	0.694444	1008
10	rs7893954	A	G	0.680556	1008
10	rs10883736	G	T	0.694444	1008
10	rs79914695	C	T	0.0128968	1008
10	rs10786683	G	A	0.694444	1008
10	rs151269910	C	T	0.0833333	1008
10	rs10883737	C	G	0.435516	1008
10	rs10883738	T	C	0.694444	1008
10	rs10786684	G	T	0.693452	1008
10	rs10786685	G	A	0.694444	1008
10	rs78069802	T	G	0.0843254	1008
10	rs79999977	G	A	0.18254	1008
10	rs7906115	A	G	0.694444	1008
10	rs3862030	A	G	0.694444	1008
10	rs11593710	A	C	0.305556	1008
10	rs7091252	G	T	0.694444	1008
10	rs6584512	A	G	0.694444	1008
10	rs11598815	C	T	0.305556	1008
10	rs61871134	A	G	0.0585317	1008
10	rs138716897	G	A	0.0119048	1008
10	rs4917973	C	T	0.694444	1008
10	rs7094188	G	A	0.435516	1008
10	rs6584513	G	A	0.694444	1008
10	rs7094614	G	C	0.435516	1008
10	rs34377578	A	C	0.047619	1008
10	rs12784963	G	A	0.305556	1008
10	rs10786687	A	C	0.694444	1008
10	rs12767100	A	C	0.305556	1008
10	rs77630251	C	G	0.435516	1008
10	rs10883743	T	C	0.694444	1008
10	rs76021959	C	G	0.239087	1008
10	rs11595170	T	C	0.305556	1008
10	rs9783158	C	T	0.306548	1008
10	rs7899004	T	C	0.511905	1008
10	rs729023	C	T	0.694444	1008
10	rs729024	T	C	0.694444	1008
10	rs729025	C	T	0.435516	1008
10	rs746552	A	G	0.258929	1008
10	rs11591571	G	A	0.131944	1008
10	rs7475335	C	A	0.131944	1008
10	rs11191342	G	A	0.258929	1008
10	rs148358490	C	T	0.015873	1008
10	rs7907760	C	T	0.694444	1008
10	rs11191343	G	A	0.435516	1008
10	rs10444069	T	C	0.694444	1008
10	rs10883744	A	G	0.694444	1008
10	rs183607908	C	T	0.0188492	1008
10	rs35879747	T	A	0.157738	1008
10	rs7068535	C	T	0.258929	1008
10	rs7072723	G	A	0.694444	1008
10	rs12411442	A	G	0.694444	1008
10	rs7898166	A	G	0.694444	1008
10	rs74557492	A	G	0.157738	1008
10	rs11191347	G	A	0.258929	1008
10	rs3936017	T	C	0.694444	1008
10	rs189789791	A	G	0.0238095	1008
10	rs10748826	T	C	0.694444	1008
10	rs77773918	C	T	0.0327381	1008
10	rs3934960	A	G	0.305556	1008
10	rs10786689	T	C	0.694444	1008
10	rs112972631	G	T	0.047619	1008
10	rs4919661	T	C	0.694444	1008
10	rs4917975	C	G	0.694444	1008
10	rs12779854	G	A	0.305556	1008
10	rs3824756	T	C	0.435516	1008
10	rs139147183	T	C	0.0178571	1008
10	rs12762934	C	T	0.130952	1008
10	rs117680947	C	T	0.0188492	1008
10	rs4917976	C	T	0.693452	1008
10	rs3934495	C	T	0.435516	1008
10	rs4917977	C	T	0.694444	1008
10	rs4919663	T	C	0.694444	1008
10	rs4919664	A	C	0.694444	1008
10	rs74854733	A	G	0.0843254	1008
10	rs10786691	G	A	0.694444	1008
10	rs149663608	C	T	0.046627	1008
10	rs7075269	G	A	0.694444	1008
10	rs140983085	A	T	0.00595238	1008
10	rs4919665	T	C	0.694444	1008
10	rs4917978	T	C	0.694444	1008
10	rs7904955	C	T	0.258929	1008
10	rs57066328	C	T	0.0287698	1008
10	rs118108415	G	A	0.117063	1008
10	rs12782153	A	G	0.305556	1008
10	rs10748827	G	T	0.258929	1008
10	rs10786695	A	C	0.694444	1008
10	rs34058856	C	T	0.157738	1008
10	rs10736158	A	G	0.694444	1008
10	rs7907417	T	C	0.305556	1008
10	rs35485301	C	T	0.157738	1008
10	rs11191352	A	G	0.694444	1008
10	rs10883753	C	T	0.677579	1008
10	rs7908249	A	G	0.691468	1008
10	rs7912339	G	C	0.694444	1008
10	rs4604806	G	A	0.691468	1008
10	rs12572855	C	T	0.015873	1008
10	rs76982248	C	T	0.0793651	1008
10	rs7093285	G	C	0.258929	1008
10	rs117407459	C	G	0.015873	1008
10	rs2001389	G	A	0.691468	1008
10	rs2298281	T	G	0.0277778	1008
10	rs78549129	C	T	0.015873	1008
10	rs35095897	T	C	0.321429	1008
10	rs10786696	A	G	0.691468	1008
10	rs10786697	G	T	0.691468	1008
10	rs10786698	G	A	0.691468	1008
10	rs7087984	G	A	0.678571	1008
10	rs11191353	A	G	0.508929	1008
10	rs4919666	G	A	0.435516	1008
10	rs74558061	A	G	0.435516	1008
10	rs72845807	G	A	0.130952	1008
10	rs7907090	G	A	0.014881	1008
10	rs7910191	C	T	0.014881	1008
10	rs7086898	A	G	0.434524	1008
10	rs4285804	T	A	0.316468	1008
10	rs17114803	T	C	0.433532	1008
10	rs12414407	T	C	0.75	1008
10	rs117997888	C	T	0.00992063	1008
10	rs183470967	C	T	0.0178571	1008
10	rs10786700	C	T	0.433532	1008
10	rs4917979	T	C	0.433532	1008
10	rs2298277	C	T	0.180556	1008
10	rs2298278	A	G	0.433532	1008
10	rs11596235	C	T	0.131944	1008
10	rs17114808	C	T	0.433532	1008
10	rs17114810	C	T	0.436508	1008
10	rs11818043	A	G	0.433532	1008
10	rs11191355	T	C	0.515873	1008
10	rs11594179	C	T	0.0496032	1008
10	rs11191356	A	G	0.451389	1008
10	rs12573474	A	G	0.451389	1008
10	rs375551839	C	A	0.0228175	1008
10	rs2001595	C	T	0.077381	1008
10	rs11593061	A	G	0.133929	1008
10	rs3977756	G	A	0.492063	1008
10	rs149193201	C	A	0.0178571	1008
10	rs12764219	G	T	0.156746	1008
10	rs11191358	C	T	0.490079	1008
10	rs79281792	G	C	0.178571	1008
10	rs10883756	T	C	0.491071	1008
10	rs10883757	C	T	0.431548	1008
10	rs7922780	G	A	0.491071	1008
10	rs5011218	A	C	0.431548	1008
10	rs11191359	A	T	0.431548	1008
10	rs4146429	T	C	0.43254	1008
10	rs4146428	G	A	0.431548	1008
10	rs28408682	A	G	0.491071	1008
10	rs4146426	A	T	0.206349	1008
10	rs78634014	C	G	0.0634921	1008
10	rs80146619	G	A	0.0198413	1008
10	rs12241531	G	A	0.185516	1008
10	rs12241712	C	A	0.172619	1008
10	rs34269636	T	C	0.157738	1008
10	rs17783771	C	T	0.077381	1008
10	rs116875339	G	A	0.015873	1008
10	rs11191361	C	T	0.077381	1008
10	rs10883759	G	A	0.31746	1008
10	rs10786701	C	T	0.431548	1008
10	rs3862031	G	T	0.922619	1008
10	rs12764388	G	A	0.151786	1008
10	rs3977743	G	A	0.31746	1008
10	rs3977744	A	T	0.31746	1008
10	rs3850699	A	G	0.172619	1008
10	rs2286748	C	A	0.31746	1008
10	rs79218728	C	T	0.031746	1008
10	rs3862032	A	G	0.0198413	1008
10	rs142372863	C	T	0.015873	1008
10	rs12773600	C	G	0.157738	1008
10	rs12773833	C	T	0.172619	1008
10	rs76485585	G	C	0.0297619	1008
10	rs7923415	C	T	0.749008	1008
10	rs11191362	G	A	0.320437	1008
10	rs10883760	G	T	0.429563	1008
10	rs3977746	T	C	0.320437	1008
10	rs10883761	A	G	0.429563	1008
10	rs7072014	C	T	0.176587	1008
10	rs3977755	C	T	0.320437	1008
10	rs10883762	T	C	0.320437	1008
10	rs61691222	C	T	0.118056	1008
10	rs12414479	C	T	0.077381	1008
10	rs181667846	G	C	0.0138889	1008
10	rs3961455	G	A	0.131944	1008
10	rs3977747	T	G	0.320437	1008
10	rs12570611	G	C	0.172619	1008
10	rs4323806	A	G	0.922619	1008
10	rs4522108	C	T	0.172619	1008
10	rs7914158	C	T	0.75	1008
10	rs3977748	C	T	0.320437	1008
10	rs376164714	C	G	0.0218254	1008
10	rs74625455	G	A	0.014881	1008
10	rs3961456	A	T	0.922619	1008
10	rs7916092	T	C	0.172619	1008
10	rs4919667	T	C	0.922619	1008
10	rs4244354	G	A	0.433532	1008
10	rs884825	T	G	0.356151	1008
10	rs12261409	G	A	0.210317	1008
10	rs12262998	C	T	0.171627	1008
10	rs3961457	G	A	0.357143	1008
10	rs7094325	G	C	0.171627	1008
10	rs11191365	G	A	0.43254	1008
10	rs75630054	A	C	0.0595238	1008
10	rs2002917	T	C	0.357143	1008
10	rs7096601	T	C	0.210317	1008
10	rs2002916	A	G	0.171627	1008
10	rs7088470	A	G	0.212302	1008
10	rs1043450	A	G	0.0753968	1008
10	rs12573077	C	A	0.164683	1008
10	rs77129294	C	T	0.0228175	1008
10	rs8354	C	T	0.449405	1008
10	rs117132407	G	A	0.00396825	1008
10	rs61869210	A	C	0.0744048	1008
10	rs7077678	C	T	0.522817	1008
10	rs146952142	G	A	0.0257937	1008
10	rs7907503	C	T	0.149802	1008
10	rs117714998	G	A	0.014881	1008
10	rs77323043	T	C	0.031746	1008
10	rs3781571	C	T	0.326389	1008
10	rs185297361	C	T	0.0109127	1008
10	rs34349481	G	C	0.149802	1008
10	rs3740606	G	A	0.326389	1008
10	rs3977736	T	C	0.0753968	1008
10	rs146877354	T	A	0.0357143	1008
10	rs56771365	G	A	0.151786	1008
10	rs112766449	T	C	0.00496032	1008
10	rs186149837	T	C	0.015873	1008
10	rs11191368	C	T	0.449405	1008
10	rs61869211	A	G	0.0734127	1008
10	rs149513633	T	C	0.0486111	1008
10	rs12255007	A	G	0.0119048	1008
10	rs10437480	C	G	0.150794	1008
10	rs143315287	T	C	0.0595238	1008
10	rs4264100	C	G	0.150794	1008
10	rs4556473	T	C	0.522817	1008
10	rs7900450	C	T	0.150794	1008
10	rs10883765	T	C	0.449405	1008
10	rs7904252	G	T	0.150794	1008
10	rs10748828	C	T	0.849206	1008
10	rs7904396	G	A	0.150794	1008
10	rs11191369	G	A	0.522817	1008
10	rs7893687	T	A	0.326389	1008
10	rs11191371	G	C	0.150794	1008
10	rs12414033	G	A	0.0724206	1008
10	rs74454895	T	C	0.014881	1008
10	rs11191372	T	C	0.150794	1008
10	rs12769291	C	G	0.150794	1008
10	rs11191373	G	A	0.52381	1008
10	rs12776238	G	A	0.150794	1008
10	rs11191375	T	C	0.450397	1008
10	rs10883766	G	A	0.450397	1008
10	rs12784517	T	C	0.150794	1008
10	rs12761195	T	C	0.150794	1008
10	rs12765459	G	C	0.135913	1008
10	rs12415043	G	C	0.450397	1008
10	rs2252147	G	A	0.0734127	1008
10	rs12780827	T	C	0.150794	1008
10	rs2489743	C	T	0.0734127	1008
10	rs10883767	A	G	0.450397	1008
10	rs11191376	A	G	0.178571	1008
10	rs7076749	T	A	0.325397	1008
10	rs2251772	T	C	0.0734127	1008
10	rs80171687	A	G	0.0644841	1008
10	rs4919669	T	A	0.450397	1008
10	rs11191377	T	C	0.324405	1008
10	rs28365881	G	A	0.030754	1008
10	rs10786704	G	T	0.325397	1008
10	rs7905481	T	C	0.150794	1008
10	rs10786705	G	A	0.325397	1008
10	rs139582950	G	A	0.176587	1008
10	rs12771656	T	A	0.150794	1008
10	rs17784294	C	A	0.147817	1008
10	rs2489741	G	A	0.522817	1008
10	rs12783444	G	A	0.147817	1008
10	rs11191379	C	T	0.446429	1008
10	rs2902547	G	A	0.330357	1008
10	rs142249281	G	A	0.0505952	1008
10	rs12259058	A	G	0.14881	1008
10	rs12775883	G	A	0.14881	1008
10	rs2778036	G	A	0.0744048	1008
10	rs117788025	G	C	0.0228175	1008
10	rs2244647	G	C	0.735119	1008
10	rs12570640	G	A	0.0416667	1008
10	rs2244524	C	T	0.582341	1008
10	rs2902548	C	T	0.613095	1008
10	rs77225337	C	T	0.0486111	1008
10	rs7917772	G	A	0.468254	1008
10	rs2265309	T	C	0.347222	1008
10	rs10883768	T	C	0.522817	1008
10	rs2244258	A	T	0.733135	1008
10	rs2244254	G	C	0.733135	1008
10	rs2265308	T	C	0.733135	1008
10	rs1475644	G	A	0.0813492	1008
10	rs3802676	G	A	0.265873	1008
10	rs149029896	G	A	0.0168651	1008
10	rs2778037	G	C	0.734127	1008
10	rs11191381	C	T	0.128968	1008
10	rs2863719	G	A	0.265873	1008
10	rs10883769	C	G	0.265873	1008
10	rs9645569	G	A	0.124008	1008
10	rs61869252	C	T	0.733135	1008
10	rs9419938	C	T	0.0813492	1008
10	rs76909165	G	A	0.0327381	1008
10	rs11191382	G	T	0.0257937	1008
10	rs12762176	A	T	0.128968	1008
10	rs7912571	A	G	0.265873	1008
10	rs7092723	C	T	0.265873	1008
10	rs10786706	C	T	0.651786	1008
10	rs60459635	T	G	0.522817	1008
10	rs2297450	T	C	0.522817	1008
10	rs2297451	T	A	0.265873	1008
10	rs3818708	C	T	0.651786	1008
10	rs7074894	T	G	0.265873	1008
10	rs999867	C	T	0.457341	1008
10	rs74557102	G	C	0.150794	1008
10	rs2250580	G	C	0.0813492	1008
10	rs11598797	C	T	0.106151	1008
10	rs11191383	G	A	0.265873	1008
10	rs11191384	A	G	0.266865	1008
10	rs7923711	G	C	0.266865	1008
10	rs10883770	G	A	0.266865	1008
10	rs183256320	G	C	0.0367063	1008
10	rs371540262	C	A	0.0327381	1008
10	rs12763284	A	G	0.652778	1008
10	rs7342026	A	G	0.266865	1008
10	rs67506723	G	T	0.652778	1008
10	rs2801050	T	A	0.0724206	1008
10	rs58706228	C	T	0.732143	1008
10	rs10883771	A	G	0.266865	1008
10	rs10883772	A	T	0.268849	1008
10	rs2250064	C	T	0.732143	1008
10	rs141743152	C	A	0.0238095	1008
10	rs2250052	G	A	0.732143	1008
10	rs74233282	C	T	0.152778	1008
10	rs2249850	A	G	0.0724206	1008
10	rs2249845	G	A	0.0793651	1008
10	rs11191385	G	T	0.12996	1008
10	rs371707555	T	A	0.0367063	1008
10	rs2778038	C	A	0.731151	1008
10	rs11191386	A	G	0.266865	1008
10	rs11191387	G	A	0.918651	1008
10	rs2482501	C	A	0.0793651	1008
10	rs4919670	C	A	0.918651	1008
10	rs7068910	T	C	0.918651	1008
10	rs2482499	G	A	0.0793651	1008
10	rs61869257	C	T	0.266865	1008
10	rs117594149	G	T	0.0257937	1008
10	rs7090307	G	A	0.266865	1008
10	rs7918080	G	C	0.266865	1008
10	rs12413640	G	T	0.015873	1008
10	rs2902549	A	G	0.266865	1008
10	rs2863718	G	C	0.920635	1008
10	rs2863717	A	G	0.920635	1008
10	rs7070903	G	C	0.920635	1008
10	rs12571643	G	A	0.456349	1008
10	rs7088981	T	C	0.920635	1008
10	rs4919671	A	G	0.920635	1008
10	rs4919672	T	C	0.920635	1008
10	rs4919673	G	A	0.920635	1008
10	rs7912147	G	A	0.255952	1008
10	rs77096179	G	T	0.128968	1008
10	rs4919674	T	C	0.920635	1008
10	rs1475646	G	T	0.920635	1008
10	rs10883773	T	C	0.920635	1008
10	rs11191389	C	T	0.521825	1008
10	rs12775376	G	A	0.133929	1008
10	rs4919676	C	T	0.920635	1008
10	rs7894154	G	A	0.920635	1008
10	rs4418737	A	G	0.920635	1008
10	rs7069489	C	T	0.920635	1008
10	rs74633057	T	G	0.0287698	1008
10	rs10786707	A	G	0.920635	1008
10	rs10786708	A	G	0.920635	1008
10	rs145583731	G	A	0.0644841	1008
10	rs11191392	C	A	0.655754	1008
10	rs10748829	G	A	0.920635	1008
10	rs7079231	G	A	0.920635	1008
10	rs11191393	C	G	0.521825	1008
10	rs10786709	G	T	0.931548	1008
10	rs11191394	A	C	0.133929	1008
10	rs138987200	T	C	0.0119048	1008
10	rs7911747	A	G	0.920635	1008
10	rs7897384	T	G	0.920635	1008
10	rs7092340	A	G	0.264881	1008
10	rs116962140	G	C	0.0257937	1008
10	rs12266856	G	A	0.264881	1008
10	rs78661260	G	A	0.0168651	1008
10	rs189327131	C	T	0.00892857	1008
10	rs72845847	A	G	0.521825	1008
10	rs188648153	C	T	0.00694444	1008
10	rs12572094	C	G	0.0496032	1008
10	rs149688294	A	G	0.015873	1008
10	rs12776506	A	G	0.12996	1008
10	rs593410	T	C	0.790675	1008
10	rs549466	T	C	0.790675	1008
10	rs553258	C	T	0.790675	1008
10	rs1339919	A	G	0.521825	1008
10	rs499770	C	G	0.209325	1008
10	rs2486757	C	T	0.0793651	1008
10	rs2482498	G	C	0.208333	1008
10	rs146884162	C	T	0.0188492	1008
10	rs4147157	G	A	0.457341	1008
10	rs2254563	C	G	0.208333	1008
10	rs4147155	G	A	0.522817	1008
10	rs79502488	C	T	0.124008	1008
10	rs630185	A	G	0.208333	1008
10	rs2482496	C	G	0.208333	1008
10	rs2486756	T	C	0.208333	1008
10	rs541393	T	C	0.208333	1008
10	rs61870778	A	G	0.209325	1008
10	rs2254111	A	T	0.208333	1008
10	rs2254093	T	G	0.212302	1008
10	rs2253983	C	T	0.208333	1008
10	rs117314927	C	G	0.0267857	1008
10	rs674816	G	C	0.209325	1008
10	rs10883776	T	C	0.266865	1008
10	rs10883777	G	C	0.266865	1008
10	rs2253950	G	A	0.0793651	1008
10	rs524430	C	A	0.209325	1008
10	rs2253709	T	A	0.0793651	1008
10	rs2253703	C	T	0.209325	1008
10	rs631839	G	A	0.209325	1008
10	rs631381	T	A	0.21131	1008
10	rs478126	G	A	0.0724206	1008
10	rs34416174	G	C	0.135913	1008
10	rs59155312	C	T	0.0287698	1008
10	rs7904248	A	C	0.431548	1008
10	rs7904281	A	G	0.431548	1008
10	rs145969448	C	T	0.0228175	1008
10	rs7080587	C	T	0.43254	1008
10	rs1475642	A	G	0.157738	1008
10	rs486955	C	T	0.52381	1008
10	rs1475643	C	T	0.43254	1008
10	rs9419939	G	A	0.0813492	1008
10	rs9663711	C	A	0.43254	1008
10	rs75731980	C	T	0.0525794	1008
10	rs143597181	C	T	0.00396825	1008
10	rs10748830	A	C	0.43254	1008
10	rs2250301	G	A	0.0892857	1008
10	rs10786710	C	T	0.431548	1008
10	rs1018696	A	G	0.431548	1008
10	rs1018697	C	A	0.431548	1008
10	rs1953930	G	A	0.431548	1008
10	rs1953928	G	A	0.431548	1008
10	rs284841	G	A	0.522817	1008
10	rs189420890	C	T	0.00297619	1008
10	rs7392913	A	G	0.430556	1008
10	rs79281446	A	G	0.0634921	1008
10	rs2150929	T	A	0.430556	1008
10	rs2150928	G	A	0.430556	1008
10	rs7911528	A	G	0.430556	1008
10	rs12416219	G	T	0.0168651	1008
10	rs6584525	G	A	0.430556	1008
10	rs11191395	T	C	0.430556	1008
10	rs11191396	A	G	0.430556	1008
10	rs17114998	C	G	0.111111	1008
10	rs284843	C	T	0.0892857	1008
10	rs4919677	G	A	0.430556	1008
10	rs284844	A	G	0.522817	1008
10	rs7073114	C	T	0.431548	1008
10	rs176185	G	C	0.52877	1008
10	rs284846	T	C	0.0892857	1008
10	rs11191397	C	A	0.43254	1008
10	rs10748831	T	C	0.433532	1008
10	rs2482508	C	T	0.526786	1008
10	rs7088711	G	A	0.43254	1008
10	rs7092051	C	T	0.43254	1008
10	rs7092346	A	G	0.43254	1008
10	rs2778039	T	C	0.0892857	1008
10	rs2482507	T	C	0.521825	1008
10	rs7909612	G	A	0.43254	1008
10	rs7086400	G	A	0.43254	1008
10	rs2432580	C	T	0.0813492	1008
10	rs7918308	C	T	0.43254	1008
10	rs2482506	C	G	0.0892857	1008
10	rs12356821	G	C	0.167659	1008
10	rs6584526	G	C	0.431548	1008
10	rs7896903	A	G	0.431548	1008
10	rs117393042	C	T	0.113095	1008
10	rs2790914	C	T	0.0892857	1008
10	rs10748832	G	A	0.431548	1008
10	rs2778034	G	A	0.0902778	1008
10	rs76631236	C	T	0.014881	1008
10	rs4919680	T	C	0.558532	1008
10	rs3758544	G	A	0.0615079	1008
10	rs284863	G	T	0.39881	1008
10	rs284862	C	T	0.393849	1008
10	rs284861	A	G	0.579365	1008
10	rs284860	T	C	0.39881	1008
10	rs284859	G	T	0.130952	1008
10	rs11191401	A	G	0.180556	1008
10	rs284858	T	C	0.399802	1008
10	rs34102073	G	A	0.0168651	1008
10	rs284857	G	A	0.39881	1008
10	rs284856	A	T	0.400794	1008
10	rs284855	A	G	0.397817	1008
10	rs284854	T	G	0.393849	1008
10	rs284853	T	A	0.579365	1008
10	rs6892	A	G	0.131944	1008
10	rs192569	T	C	0.392857	1008
10	rs284851	G	C	0.581349	1008
10	rs10883780	C	T	0.18254	1008
10	rs144160547	C	T	0.135913	1008
10	rs12780720	A	G	0.18254	1008
10	rs10883781	A	G	0.18254	1008
10	rs619824	A	C	0.393849	1008
10	rs78362087	G	A	0.137897	1008
10	rs59336509	T	G	0.014881	1008
10	rs140638781	T	C	0.0267857	1008
10	rs7910601	T	G	0.581349	1008
10	rs10883782	A	G	0.143849	1008
10	rs4919682	C	T	0.197421	1008
10	rs4919683	C	A	0.606151	1008
10	rs116960870	C	A	0.0605159	1008
10	rs7902804	A	T	0.540675	1008
10	rs35756290	G	A	0.162698	1008
10	rs116932720	G	A	0.0605159	1008
10	rs115631876	G	A	0.0605159	1008
10	rs150028830	G	A	0.0605159	1008
10	rs4919684	A	G	0.253968	1008
10	rs4919685	G	T	0.178571	1008
10	rs3740398	T	A	0.10119	1008
10	rs150149007	C	T	0.015873	1008
10	rs184583003	C	T	0.0138889	1008
10	rs12254149	C	T	0.177579	1008
10	rs142967659	G	A	0.0634921	1008
10	rs56755516	G	A	0.015873	1008
10	rs11191413	A	G	0.015873	1008
10	rs10883783	T	A	0.253968	1008
10	rs284849	G	T	0.131944	1008
10	rs45603339	G	A	0.00595238	1008
10	rs17115100	G	T	0.347222	1008
10	rs284848	G	A	0.145833	1008
10	rs4919686	A	C	0.161706	1008
10	rs3740397	G	C	0.510913	1008
10	rs1004467	A	G	0.347222	1008
10	rs755443	G	A	0.015873	1008
10	rs743575	T	G	0.267857	1008
10	rs4919687	G	A	0.252976	1008
10	rs3781287	T	G	0.59127	1008
10	rs3781286	C	T	0.587302	1008
10	rs3824755	G	C	0.332341	1008
10	rs10786712	C	T	0.587302	1008
10	rs6163	C	A	0.587302	1008
10	rs6162	G	A	0.59127	1008
10	rs743572	A	G	0.587302	1008
10	rs2486758	T	C	0.186508	1008
10	rs17115149	G	T	0.0763889	1008
10	rs10883784	C	T	0.253968	1008
10	rs185962099	A	G	0.00595238	1008
10	rs10786713	A	G	0.59127	1008
10	rs10786714	G	C	0.253968	1008
10	rs138009835	G	A	0.333333	1008
10	rs117574307	G	A	0.0744048	1008
10	rs2150927	G	A	0.587302	1008
10	rs148194621	C	T	0.046627	1008
10	rs138930035	C	T	0.0605159	1008
10	rs11191414	A	T	0.59127	1008
10	rs12242445	A	C	0.015873	1008
10	rs12265066	T	C	0.587302	1008
10	rs140959644	C	T	0.0605159	1008
10	rs11191415	G	T	0.178571	1008
10	rs58109969	G	C	0.0744048	1008
10	rs10883785	A	G	0.587302	1008
10	rs150646776	G	A	0.0168651	1008
10	rs7912206	C	T	0.333333	1008
10	rs11191416	T	G	0.348214	1008
10	rs7089422	C	T	0.0793651	1008
10	rs4919689	G	A	0.587302	1008
10	rs10509762	T	G	0.0753968	1008
10	rs7097872	C	T	0.59127	1008
10	rs143359614	G	T	0.00992063	1008
10	rs76254589	A	T	0.0138889	1008
10	rs116931694	C	T	0.0128968	1008
10	rs7092690	T	C	0.587302	1008
10	rs7096183	T	C	0.587302	1008
10	rs7096475	T	C	0.59127	1008
10	rs4290163	G	T	0.588294	1008
10	rs12775431	A	C	0.18254	1008
10	rs11191419	T	A	0.588294	1008
10	rs117279443	T	G	0.0128968	1008
10	rs150786824	G	A	0.334325	1008
10	rs112468006	G	A	0.334325	1008
10	rs55994728	A	T	0.0813492	1008
10	rs191654762	T	A	0.0515873	1008
10	rs117981547	A	T	0.0267857	1008
10	rs12219246	A	G	0.592262	1008
10	rs12219247	A	G	0.588294	1008
10	rs181624411	T	A	0.0168651	1008
10	rs17523050	T	C	0.0585317	1008
10	rs3824754	C	T	0.335317	1008
10	rs9420881	C	T	0.183532	1008
10	rs4919690	T	C	0.25496	1008
10	rs4409766	T	C	0.303571	1008
10	rs76429823	C	T	0.0505952	1008
10	rs7096249	G	A	0.594246	1008
10	rs7096169	A	G	0.543651	1008
10	rs7100530	A	G	0.594246	1008
10	rs10786715	G	C	0.594246	1008
10	rs141675337	C	T	0.0873016	1008
10	rs12241517	A	G	0.543651	1008
10	rs139462707	C	T	0.0337302	1008
10	rs17115170	A	G	0.0724206	1008
10	rs11191421	C	G	0.179563	1008
10	rs9527	C	T	0.179563	1008
10	rs4917985	G	A	0.594246	1008
10	rs4919691	T	G	0.594246	1008
10	rs17115171	T	C	0.0734127	1008
10	rs149497075	A	C	0.0257937	1008
10	rs10786716	T	C	0.594246	1008
10	rs10786717	A	G	0.543651	1008
10	rs11191424	G	A	0.543651	1008
10	rs11191425	C	T	0.28869	1008
10	rs74541879	T	C	0.126984	1008
10	rs17115175	C	T	0.0605159	1008
10	rs11191426	G	T	0.28869	1008
10	rs7098825	T	C	0.306548	1008
10	rs17115179	A	G	0.0505952	1008
10	rs7085104	A	G	0.546627	1008
10	rs12416687	T	C	0.178571	1008
10	rs17881215	G	C	0.0952381	1008
10	rs3740400	T	G	0.594246	1008
10	rs4917986	T	C	0.0952381	1008
10	rs17878846	A	T	0.28869	1008
10	rs10786718	G	A	0.448413	1008
10	rs12767543	G	A	0.448413	1008
10	rs7904113	G	T	0.594246	1008
10	rs7920657	T	A	0.448413	1008
10	rs12259506	G	A	0.144841	1008
10	rs7920697	T	C	0.448413	1008
10	rs140313196	C	T	0.0198413	1008
10	rs10509760	A	G	0.0198413	1008
10	rs3740394	A	G	0.0198413	1008
10	rs12764049	A	G	0.448413	1008
10	rs12764899	G	A	0.448413	1008
10	rs12765337	G	C	0.595238	1008
10	rs12765002	C	T	0.448413	1008
10	rs12770034	A	G	0.594246	1008
10	rs12771681	T	C	0.449405	1008
10	rs77335224	C	T	0.253968	1008
10	rs3740393	G	C	0.286706	1008
10	rs3740392	T	C	0.302579	1008
10	rs11191435	C	T	0.208333	1008
10	rs11191436	C	T	0.301587	1008
10	rs11191437	C	T	0.093254	1008
10	rs11191438	G	C	0.590278	1008
10	rs10786719	A	G	0.589286	1008
10	rs3740391	A	C	0.145833	1008
10	rs3740390	C	T	0.286706	1008
10	rs11191439	T	C	0.0218254	1008
10	rs187598077	G	A	0.0486111	1008
10	rs12774047	G	A	0.208333	1008
10	rs17115203	T	C	0.0763889	1008
10	rs12244388	G	A	0.588294	1008
10	rs10883790	A	C	0.302579	1008
10	rs11191440	G	A	0.301587	1008
10	rs12776863	T	C	0.159722	1008
10	rs72841270	T	G	0.287698	1008
10	rs12783782	G	A	0.301587	1008
10	rs113548449	T	C	0.301587	1008
10	rs11191442	T	A	0.301587	1008
10	rs12249194	T	C	0.301587	1008
10	rs183790186	G	A	0.0198413	1008
10	rs12245779	C	A	0.0218254	1008
10	rs12253834	T	C	0.0218254	1008
10	rs12780134	C	A	0.209325	1008
10	rs1591915	C	T	0.589286	1008
10	rs117959428	C	G	0.0714286	1008
10	rs12768205	C	T	0.496032	1008
10	rs7100709	A	C	0.497024	1008
10	rs7101086	C	G	0.209325	1008
10	rs192512955	G	A	0.0238095	1008
10	rs7085598	T	C	0.589286	1008
10	rs7085854	T	C	0.209325	1008
10	rs17882560	G	A	0.093254	1008
10	rs11191445	C	T	0.0218254	1008
10	rs75387286	C	A	0.00892857	1008
10	rs11191446	A	G	0.093254	1008
10	rs76255497	T	C	0.093254	1008
10	rs75691516	C	T	0.093254	1008
10	rs11191447	C	T	0.286706	1008
10	rs10883793	G	A	0.496032	1008
10	rs12782585	G	T	0.49504	1008
10	rs56946876	T	C	0.589286	1008
10	rs12763665	G	A	0.589286	1008
10	rs78561456	G	A	0.0486111	1008
10	rs148332228	C	T	0.0714286	1008
10	rs66759943	A	G	0.209325	1008
10	rs115048163	C	T	0.0714286	1008
10	rs10786721	C	A	0.589286	1008
10	rs10883795	T	C	0.496032	1008
10	rs10883796	G	A	0.496032	1008
10	rs74233296	T	C	0.286706	1008
10	rs12771834	G	A	0.160714	1008
10	rs4363528	A	G	0.496032	1008
10	rs7896290	G	A	0.496032	1008
10	rs35125602	G	A	0.286706	1008
10	rs113320965	C	T	0.0218254	1008
10	rs80327774	T	C	0.0228175	1008
10	rs113282265	A	G	0.286706	1008
10	rs12219346	T	C	0.496032	1008
10	rs12218148	C	A	0.286706	1008
10	rs193249061	G	C	0.0178571	1008
10	rs111638521	G	A	0.093254	1008
10	rs7909286	A	G	0.491071	1008
10	rs7909591	G	T	0.491071	1008
10	rs10883797	T	C	0.491071	1008
10	rs11191453	T	C	0.286706	1008
10	rs11191454	A	G	0.286706	1008
10	rs10786722	C	T	0.491071	1008
10	rs10748835	G	A	0.584325	1008
10	rs10883798	A	G	0.286706	1008
10	rs17881031	A	G	0.047619	1008
10	rs11191456	A	G	0.077381	1008
10	rs1046778	T	C	0.490079	1008
10	rs11191457	C	T	0.204365	1008
10	rs4568943	C	A	0.286706	1008
10	rs7084472	C	T	0.093254	1008
10	rs11191458	A	T	0.154762	1008
10	rs11191459	G	A	0.491071	1008
10	rs17879819	C	T	0.286706	1008
10	rs7897654	T	C	0.491071	1008
10	rs7912578	A	G	0.491071	1008
10	rs10883799	G	A	0.491071	1008
10	rs140973522	T	C	0.0486111	1008
10	rs12253284	G	C	0.093254	1008
10	rs12221193	A	C	0.286706	1008
10	rs12261040	T	C	0.093254	1008
10	rs117943026	T	C	0.00992063	1008
10	rs75870974	A	T	0.0178571	1008
10	rs77180047	G	A	0.286706	1008
10	rs188437164	A	G	0.0198413	1008
10	rs4532960	C	T	0.584325	1008
10	rs150719591	C	G	0.0714286	1008
10	rs10786724	A	G	0.584325	1008
10	rs112809537	C	T	0.0218254	1008
10	rs28848563	G	A	0.203373	1008
10	rs28606370	C	A	0.583333	1008
10	rs7093470	A	C	0.205357	1008
10	rs140438833	A	C	0.0714286	1008
10	rs10883800	A	C	0.297619	1008
10	rs12251035	A	C	0.0218254	1008
10	rs76249577	C	T	0.0208333	1008
10	rs75899148	T	C	0.0486111	1008
10	rs7073295	A	G	0.297619	1008
10	rs7475853	G	A	0.286706	1008
10	rs117724490	G	A	0.0714286	1008
10	rs7924072	T	A	0.204365	1008
10	rs6584532	G	C	0.204365	1008
10	rs149808095	C	A	0.0138889	1008
10	rs191166266	C	T	0.014881	1008
10	rs12221064	C	T	0.286706	1008
10	rs75650764	G	A	0.0486111	1008
10	rs10883801	A	C	0.297619	1008
10	rs375416482	G	T	0.0257937	1008
10	rs2297785	C	T	0.0714286	1008
10	rs2297786	C	T	0.584325	1008
10	rs2297787	T	A	0.259921	1008
10	rs117492283	T	A	0.0138889	1008
10	rs10883802	A	G	0.154762	1008
10	rs17115213	A	G	0.286706	1008
10	rs10509758	T	C	0.094246	1008
10	rs11191464	T	C	0.154762	1008
10	rs10786725	T	C	0.584325	1008
10	rs77602510	G	A	0.285714	1008
10	rs7913682	T	A	0.584325	1008
10	rs78821730	G	A	0.285714	1008
10	rs140955512	C	T	0.0724206	1008
10	rs11191465	A	G	0.204365	1008
10	rs12411886	C	A	0.285714	1008
10	rs17725614	G	C	0.298611	1008
10	rs34572965	A	C	0.204365	1008
10	rs118121614	C	T	0.0724206	1008
10	rs12355897	G	T	0.204365	1008
10	rs78429658	C	T	0.0724206	1008
10	rs7918582	C	T	0.094246	1008
10	rs7918903	G	T	0.0178571	1008
10	rs7922349	C	T	0.204365	1008
10	rs10509759	A	T	0.285714	1008
10	rs12416441	A	G	0.204365	1008
10	rs75549521	A	G	0.0724206	1008
10	rs12254271	T	G	0.0178571	1008
10	rs79254677	A	G	0.0218254	1008
10	rs2152915	A	T	0.298611	1008
10	rs6584533	T	C	0.584325	1008
10	rs112699822	C	A	0.285714	1008
10	rs7073716	T	A	0.204365	1008
10	rs7093461	G	C	0.204365	1008
10	rs10786726	C	A	0.154762	1008
10	rs10748836	G	A	0.584325	1008
10	rs67760877	C	T	0.298611	1008
10	rs112314091	G	A	0.285714	1008
10	rs11191466	G	A	0.154762	1008
10	rs3897401	T	C	0.298611	1008
10	rs149904239	A	G	0.014881	1008
10	rs17115244	A	G	0.0724206	1008
10	rs5011520	G	A	0.285714	1008
10	rs12774555	G	A	0.203373	1008
10	rs12414777	C	T	0.37996	1008
10	rs36045108	G	A	0.298611	1008
10	rs11191467	G	A	0.289683	1008
10	rs10786727	G	A	0.584325	1008
10	rs4919694	T	C	0.094246	1008
10	rs7093087	G	A	0.139881	1008
10	rs148453101	T	C	0.0724206	1008
10	rs4917987	A	C	0.580357	1008
10	rs7917295	A	G	0.294643	1008
10	rs77059182	T	C	0.0168651	1008
10	rs11191471	T	A	0.579365	1008
10	rs12242000	A	C	0.0218254	1008
10	rs12772775	C	A	0.294643	1008
10	rs80257117	A	T	0.0724206	1008
10	rs4919695	A	G	0.579365	1008
10	rs77273695	C	T	0.0753968	1008
10	rs3897402	C	T	0.200397	1008
10	rs10786728	C	G	0.151786	1008
10	rs116990944	G	A	0.0228175	1008
10	rs10883804	G	A	0.298611	1008
10	rs11191472	A	T	0.285714	1008
10	rs7101143	G	A	0.582341	1008
10	rs149177817	C	T	0.0486111	1008
10	rs78602818	G	A	0.0555556	1008
10	rs76789777	C	T	0.0724206	1008
10	rs10883805	T	C	0.585317	1008
10	rs12783467	A	G	0.27877	1008
10	rs12241656	C	T	0.094246	1008
10	rs12765531	C	T	0.204365	1008
10	rs71496552	G	A	0.154762	1008
10	rs3096383	A	G	0.891865	1008
10	rs116939935	C	T	0.0734127	1008
10	rs11191473	C	G	0.0218254	1008
10	rs9733635	G	A	0.299603	1008
10	rs10883806	C	T	0.285714	1008
10	rs11191474	A	C	0.286706	1008
10	rs11191475	C	T	0.285714	1008
10	rs151046522	G	A	0.0724206	1008
10	rs10883807	T	C	0.298611	1008
10	rs116050393	A	T	0.0486111	1008
10	rs113541728	A	T	0.0218254	1008
10	rs186347788	T	A	0.0218254	1008
10	rs12413409	G	A	0.285714	1008
10	rs10786729	A	G	0.585317	1008
10	rs10883808	A	T	0.285714	1008
10	rs11191478	T	C	0.0892857	1008
10	rs78260931	G	C	0.284722	1008
10	rs7089061	C	A	0.298611	1008
10	rs7089065	C	T	0.298611	1008
10	rs7073179	T	C	0.204365	1008
10	rs11191479	T	C	0.286706	1008
10	rs142286140	T	G	0.0178571	1008
10	rs10786730	G	A	0.298611	1008
10	rs10883809	T	A	0.154762	1008
10	rs12778673	C	T	0.204365	1008
10	rs117148035	A	T	0.0138889	1008
10	rs1556960	A	G	0.300595	1008
10	rs10883810	A	C	0.299603	1008
10	rs10883811	A	G	0.299603	1008
10	rs7899608	C	T	0.154762	1008
10	rs7899622	C	T	0.299603	1008
10	rs12258949	G	T	0.0952381	1008
10	rs7903190	G	A	0.299603	1008
10	rs186158419	C	T	0.0228175	1008
10	rs12414798	C	T	0.299603	1008
10	rs10450373	T	C	0.587302	1008
10	rs11191484	G	A	0.286706	1008
10	rs2065977	C	T	0.58631	1008
10	rs35700442	T	C	0.046627	1008
10	rs11191485	G	C	0.299603	1008
10	rs12569617	T	C	0.58631	1008
10	rs117978529	C	A	0.0486111	1008
10	rs182004115	G	A	0.015873	1008
10	rs186997238	A	T	0.015873	1008
10	rs1538204	T	A	0.587302	1008
10	rs6584535	T	C	0.81746	1008
10	rs11191487	A	G	0.154762	1008
10	rs12248123	A	G	0.300595	1008
10	rs7092815	G	T	0.300595	1008
10	rs7096452	G	A	0.300595	1008
10	rs7080462	T	C	0.300595	1008
10	rs7096269	A	G	0.587302	1008
10	rs10883814	T	C	0.58631	1008
10	rs12268849	G	A	0.0962302	1008
10	rs34778766	T	C	0.300595	1008
10	rs12268928	G	A	0.0178571	1008
10	rs10883815	T	C	0.285714	1008
10	rs75845313	G	T	0.0376984	1008
10	rs7902218	A	G	0.381944	1008
10	rs11191489	C	A	0.300595	1008
10	rs12570199	G	A	0.046627	1008
10	rs112390216	C	T	0.285714	1008
10	rs12260436	A	C	0.431548	1008
10	rs55833108	G	T	0.0823413	1008
10	rs17115317	G	A	0.0357143	1008
10	rs144526780	C	T	0.0287698	1008
10	rs117770134	C	T	0.046627	1008
10	rs11191490	T	A	0.0218254	1008
10	rs12777726	A	G	0.584325	1008
10	rs113375453	C	T	0.0208333	1008
10	rs3902934	A	G	0.511905	1008
10	rs11191491	C	T	0.154762	1008
10	rs11191492	A	G	0.203373	1008
10	rs5016309	G	A	0.22619	1008
10	rs5016308	C	G	0.22619	1008
10	rs77860422	G	A	0.286706	1008
10	rs1890184	A	C	0.510913	1008
10	rs1890185	A	G	0.585317	1008
10	rs10883816	A	G	0.511905	1008
10	rs78430080	C	T	0.0406746	1008
10	rs75810873	A	G	0.0505952	1008
10	rs10786731	A	T	0.204365	1008
10	rs17115325	A	G	0.0734127	1008
10	rs4917988	T	G	0.0218254	1008
10	rs4917379	A	T	0.0218254	1008
10	rs10509757	G	A	0.510913	1008
10	rs12569364	G	A	0.204365	1008
10	rs11191494	C	A	0.203373	1008
10	rs17115327	A	G	0.0734127	1008
10	rs11191496	T	G	0.0327381	1008
10	rs10883817	G	A	0.510913	1008
10	rs75777185	T	C	0.0734127	1008
10	rs7894588	A	T	0.22619	1008
10	rs7894959	C	T	0.22619	1008
10	rs7911789	T	C	0.511905	1008
10	rs7898770	G	A	0.22619	1008
10	rs12764154	A	C	0.205357	1008
10	rs35791366	T	C	0.155754	1008
10	rs7908450	G	C	0.891865	1008
10	rs10883818	A	G	0.22619	1008
10	rs117557116	A	T	0.0734127	1008
10	rs12262503	T	C	0.227183	1008
10	rs12255047	G	A	0.585317	1008
10	rs147373093	T	C	0.014881	1008
10	rs12779991	A	G	0.204365	1008
10	rs10786732	T	C	0.227183	1008
10	rs78459588	C	T	0.0734127	1008
10	rs117339828	C	T	0.0734127	1008
10	rs10883819	C	T	0.205357	1008
10	rs147831813	A	G	0.0228175	1008
10	rs34060850	C	T	0.205357	1008
10	rs77426338	A	G	0.0486111	1008
10	rs11191499	T	C	0.284722	1008
10	rs10883820	C	A	0.228175	1008
10	rs67908413	T	C	0.511905	1008
10	rs11191502	T	G	0.285714	1008
10	rs12254254	C	T	0.0218254	1008
10	rs113554404	C	T	0.284722	1008
10	rs150008559	C	T	0.00892857	1008
10	rs12766187	G	A	0.205357	1008
10	rs11191505	C	T	0.284722	1008
10	rs12264415	T	G	0.585317	1008
10	rs12258551	C	G	0.0218254	1008
10	rs11191506	C	T	0.205357	1008
10	rs7082375	A	G	0.227183	1008
10	rs7100592	T	G	0.0218254	1008
10	rs7083328	G	A	0.0218254	1008
10	rs74444347	A	C	0.284722	1008
10	rs12780843	G	C	0.585317	1008
10	rs12221335	T	A	0.284722	1008
10	rs74832961	T	G	0.0188492	1008
10	rs11191511	T	C	0.284722	1008
10	rs145203181	A	G	0.0128968	1008
10	rs56116679	C	T	0.0813492	1008
10	rs144810889	G	A	0.0138889	1008
10	rs4917990	A	G	0.585317	1008
10	rs192165073	T	G	0.0168651	1008
10	rs144627358	A	G	0.0734127	1008
10	rs79701627	A	G	0.0734127	1008
10	rs7071373	A	G	0.585317	1008
10	rs78846012	A	G	0.155754	1008
10	rs11191512	A	G	0.205357	1008
10	rs11191513	T	G	0.227183	1008
10	rs11191514	C	T	0.284722	1008
10	rs12245343	A	G	0.0218254	1008
10	rs117004564	G	T	0.0248016	1008
10	rs4917380	C	G	0.585317	1008
10	rs7090337	G	A	0.282738	1008
10	rs7914558	G	A	0.585317	1008
10	rs77787671	C	T	0.285714	1008
10	rs10509763	G	A	0.0218254	1008
10	rs10509764	G	A	0.22619	1008
10	rs11191515	G	A	0.284722	1008
10	rs117473424	A	G	0.0734127	1008
10	rs11191516	C	A	0.205357	1008
10	rs6584537	C	G	0.227183	1008
10	rs112425217	G	A	0.0218254	1008
10	rs113970872	C	T	0.284722	1008
10	rs77677489	A	G	0.0833333	1008
10	rs11191517	G	A	0.284722	1008
10	rs118011337	T	C	0.0168651	1008
10	rs78193706	T	C	0.227183	1008
10	rs76352030	T	A	0.0734127	1008
10	rs146458754	G	A	0.0218254	1008
10	rs7906754	T	C	0.227183	1008
10	rs117021645	G	A	0.0386905	1008
10	rs11191518	C	G	0.585317	1008
10	rs4917991	T	C	0.227183	1008
10	rs77134372	A	G	0.0734127	1008
10	rs11191519	C	T	0.284722	1008
10	rs79227132	T	C	0.0486111	1008
10	rs4917992	G	A	0.22619	1008
10	rs12246739	C	A	0.126984	1008
10	rs113430310	G	A	0.0218254	1008
10	rs188034280	T	C	0.0714286	1008
10	rs11191521	T	G	0.285714	1008
10	rs142661594	C	T	0.0753968	1008
10	rs11191522	G	A	0.284722	1008
10	rs78392571	T	A	0.290675	1008
10	rs79460652	A	T	0.0734127	1008
10	rs7087459	T	C	0.227183	1008
10	rs12779535	C	T	0.204365	1008
10	rs12780440	A	G	0.205357	1008
10	rs11191523	A	G	0.0218254	1008
10	rs11191524	G	A	0.0218254	1008
10	rs7088200	G	A	0.227183	1008
10	rs11191525	G	C	0.0218254	1008
10	rs150761529	C	T	0.0734127	1008
10	rs138013164	A	G	0.0128968	1008
10	rs75970938	T	C	0.285714	1008
10	rs7091889	A	G	0.205357	1008
10	rs79668541	C	T	0.285714	1008
10	rs12266815	A	G	0.0178571	1008
10	rs10786733	G	A	0.512897	1008
10	rs12252500	G	C	0.0218254	1008
10	rs11191527	C	T	0.203373	1008
10	rs7920868	C	T	0.22619	1008
10	rs4633383	T	G	0.15377	1008
10	rs2184996	A	G	0.895833	1008
10	rs117803433	T	A	0.094246	1008
10	rs78893207	T	C	0.0228175	1008
10	rs78312046	G	A	0.0486111	1008
10	rs12415388	T	C	0.227183	1008
10	rs10883822	T	G	0.205357	1008
10	rs10218853	A	C	0.227183	1008
10	rs144278197	T	A	0.0734127	1008
10	rs76099321	G	A	0.0734127	1008
10	rs7073323	A	C	0.227183	1008
10	rs58317752	T	A	0.0218254	1008
10	rs7087040	G	A	0.227183	1008
10	rs11191530	T	C	0.155754	1008
10	rs116896090	G	A	0.0724206	1008
10	rs58700372	T	C	0.0218254	1008
10	rs74386455	C	T	0.0168651	1008
10	rs12255761	C	T	0.0228175	1008
10	rs7089680	T	C	0.227183	1008
10	rs77821021	A	T	0.0724206	1008
10	rs12257935	C	A	0.0218254	1008
10	rs79418969	G	A	0.00793651	1008
10	rs17115381	T	C	0.0486111	1008
10	rs35159404	C	A	0.0218254	1008
10	rs7094843	A	C	0.58631	1008
10	rs12266291	G	A	0.0218254	1008
10	rs11191531	G	C	0.287698	1008
10	rs76230169	C	T	0.0734127	1008
10	rs7099987	C	T	0.0218254	1008
10	rs12416483	G	T	0.203373	1008
10	rs145726160	C	G	0.0724206	1008
10	rs79778281	C	G	0.0724206	1008
10	rs144412290	G	T	0.00892857	1008
10	rs12241091	G	A	0.0218254	1008
10	rs116986821	C	G	0.0793651	1008
10	rs141482908	G	C	0.0486111	1008
10	rs12219027	T	C	0.287698	1008
10	rs4917994	C	T	0.58631	1008
10	rs7917547	A	C	0.204365	1008
10	rs10883823	T	C	0.510913	1008
10	rs10883824	A	G	0.512897	1008
10	rs2275271	T	C	0.58631	1008
10	rs7916476	T	A	0.205357	1008
10	rs11191534	A	G	0.289683	1008
10	rs7908280	C	G	0.58631	1008
10	rs12246689	C	T	0.0218254	1008
10	rs79205575	T	C	0.0486111	1008
10	rs11191537	A	G	0.150794	1008
10	rs11191538	A	G	0.15377	1008
10	rs11191539	A	G	0.585317	1008
10	rs149932371	A	T	0.0228175	1008
10	rs77596033	C	A	0.0724206	1008
10	rs12415468	T	C	0.15377	1008
10	rs12780116	G	A	0.15377	1008
10	rs77827514	C	T	0.0218254	1008
10	rs1572578	C	G	0.225198	1008
10	rs78214351	A	G	0.0218254	1008
10	rs11191540	G	C	0.225198	1008
10	rs7092029	A	T	0.22619	1008
10	rs11191541	A	G	0.58631	1008
10	rs11191542	T	A	0.513889	1008
10	rs11191543	G	A	0.287698	1008
10	rs943039	C	T	0.225198	1008
10	rs17115414	T	G	0.0753968	1008
10	rs3781285	C	G	0.287698	1008
10	rs74468868	C	T	0.030754	1008
10	rs117016818	C	G	0.0238095	1008
10	rs943038	T	C	0.58631	1008
10	rs11191544	C	G	0.225198	1008
10	rs1926034	G	A	0.574405	1008
10	rs1926032	C	T	0.28373	1008
10	rs7910900	C	T	0.225198	1008
10	rs12570528	A	G	0.204365	1008
10	rs12768266	G	A	0.202381	1008
10	rs12264456	C	T	0.0218254	1008
10	rs76969075	G	C	0.0724206	1008
10	rs10883826	A	G	0.515873	1008
10	rs78512028	T	A	0.030754	1008
10	rs3781283	G	A	0.0486111	1008
10	rs12770390	A	G	0.15377	1008
10	rs12257941	C	T	0.0218254	1008
10	rs188263795	C	T	0.0724206	1008
10	rs61120766	A	G	0.0218254	1008
10	rs17115419	C	T	0.147817	1008
10	rs943037	C	T	0.287698	1008
10	rs943036	T	C	0.512897	1008
10	rs17727391	C	A	0.0218254	1008
10	rs2296568	C	T	0.152778	1008
10	rs3740388	G	A	0.0724206	1008
10	rs1046411	G	A	0.224206	1008
10	rs17115427	T	C	0.0803571	1008
10	rs4917382	G	A	0.0218254	1008
10	rs943035	T	C	0.512897	1008
10	rs7901197	C	T	0.225198	1008
10	rs10883829	T	C	0.225198	1008
10	rs143678818	G	T	0.015873	1008
10	rs12219901	A	G	0.287698	1008
10	rs7921574	T	C	0.512897	1008
10	rs10458729	C	T	0.286706	1008
10	rs140526812	G	A	0.0178571	1008
10	rs763914	T	C	0.225198	1008
10	rs726010	C	T	0.295635	1008
10	rs78414630	C	T	0.0486111	1008
10	rs11191547	C	T	0.224206	1008
10	rs12785223	A	G	0.225198	1008
10	rs76325870	T	G	0.0486111	1008
10	rs7092200	T	C	0.512897	1008
10	rs58279999	C	T	0.0793651	1008
10	rs7074395	G	T	0.224206	1008
10	rs4917995	T	A	0.0228175	1008
10	rs11191548	T	C	0.28869	1008
10	rs11191549	C	T	0.224206	1008
10	rs74233806	C	T	0.0763889	1008
10	rs141345933	G	A	0.0228175	1008
10	rs8139	G	A	0.511905	1008
10	rs142023235	A	G	0.0386905	1008
10	rs10430665	C	T	0.289683	1008
10	rs138994297	T	C	0.00595238	1008
10	rs12573199	A	T	0.0486111	1008
10	rs12573200	A	T	0.0486111	1008
10	rs10786736	G	C	0.287698	1008
10	rs12573221	A	C	0.0486111	1008
10	rs3740387	G	A	0.499008	1008
10	rs3736924	T	G	0.0724206	1008
10	rs3736923	C	T	0.0724206	1008
10	rs3736922	G	A	0.585317	1008
10	rs11191551	A	G	0.28869	1008
10	rs10883830	G	A	0.224206	1008
10	rs17094683	G	T	0.28869	1008
10	rs11191553	G	T	0.224206	1008
10	rs79438485	G	A	0.0486111	1008
10	rs118043850	T	A	0.015873	1008
10	rs12217501	T	C	0.287698	1008
10	rs12220743	C	T	0.287698	1008
10	rs56036640	T	C	0.107143	1008
10	rs12355120	T	G	0.298611	1008
10	rs3781282	A	G	0.298611	1008
10	rs117541709	G	C	0.0208333	1008
10	rs3781281	G	A	0.297619	1008
10	rs2274341	A	T	0.0803571	1008
10	rs2274340	T	C	0.078373	1008
10	rs17115452	T	C	0.077381	1008
10	rs11191554	C	T	0.202381	1008
10	rs79927334	T	C	0.0734127	1008
10	rs1926030	T	C	0.585317	1008
10	rs1926029	G	A	0.225198	1008
10	rs12412038	G	A	0.287698	1008
10	rs10786737	A	C	0.202381	1008
10	rs10883831	C	A	0.15377	1008
10	rs11191555	A	C	0.28869	1008
10	rs117396605	T	C	0.0734127	1008
10	rs76039638	A	G	0.0178571	1008
10	rs11191556	G	T	0.152778	1008
10	rs2274339	T	A	0.225198	1008
10	rs140731643	G	A	0.0188492	1008
10	rs3781280	T	G	0.297619	1008
10	rs11191557	C	G	0.287698	1008
10	rs11191558	G	A	0.287698	1008
10	rs76047346	T	C	0.094246	1008
10	rs117875640	G	C	0.0178571	1008
10	rs2281877	C	T	0.297619	1008
10	rs76986834	C	T	0.0724206	1008
10	rs80122405	G	A	0.0724206	1008
10	rs7896519	C	T	0.585317	1008
10	rs7896547	A	G	0.58631	1008
10	rs12255989	C	T	0.0228175	1008
10	rs11191559	C	T	0.28869	1008
10	rs140814859	T	G	0.0486111	1008
10	rs117667048	C	T	0.0724206	1008
10	rs141097837	A	G	0.014881	1008
10	rs117934336	G	A	0.0724206	1008
10	rs11191560	T	C	0.28869	1008
10	rs10786738	C	T	0.297619	1008
10	rs11191561	C	G	0.149802	1008
10	rs1807298	G	A	0.297619	1008
10	rs12413046	A	G	0.287698	1008
10	rs10883832	T	G	0.287698	1008
10	rs2066323	A	G	0.585317	1008
10	rs139157669	C	A	0.0228175	1008
10	rs7899084	A	T	0.585317	1008
10	rs2182348	A	G	0.297619	1008
10	rs139839663	C	A	0.014881	1008
10	rs116993824	G	C	0.031746	1008
10	rs9633712	G	C	0.286706	1008
10	rs184481396	G	A	0.00992063	1008
10	rs7909022	G	A	0.15377	1008
10	rs7908960	A	C	0.0486111	1008
10	rs117522675	A	G	0.031746	1008
10	rs1935323	T	C	0.225198	1008
10	rs79082900	T	C	0.287698	1008
10	rs76907037	T	C	0.0248016	1008
10	rs1926037	A	C	0.297619	1008
10	rs72846714	G	A	0.0228175	1008
10	rs11191564	C	T	0.287698	1008
10	rs11191565	T	C	0.0694444	1008
10	rs79269886	A	C	0.0724206	1008
10	rs7895154	C	T	0.225198	1008
10	rs6584539	G	C	0.297619	1008
10	rs2148200	C	A	0.297619	1008
10	rs2148199	A	G	0.0486111	1008
10	rs10748837	T	C	0.585317	1008
10	rs2153774	T	C	0.297619	1008
10	rs10883834	T	C	0.297619	1008
10	rs7915816	A	G	0.297619	1008
10	rs79331374	G	A	0.0218254	1008
10	rs1060240	A	G	0.287698	1008
10	rs7067663	A	G	0.298611	1008
10	rs1926036	C	T	0.297619	1008
10	rs10883835	T	C	0.287698	1008
10	rs1541213	A	G	0.297619	1008
10	rs10786739	C	G	0.584325	1008
10	rs182258264	C	G	0.0178571	1008
10	rs140227748	C	A	0.0724206	1008
10	rs11191568	G	A	0.287698	1008
10	rs12779263	G	T	0.176587	1008
10	rs76003516	A	G	0.015873	1008
10	rs80027171	C	T	0.0724206	1008
10	rs76963528	T	C	0.0168651	1008
10	rs10883836	T	C	0.297619	1008
10	rs12571568	C	G	0.585317	1008
10	rs2148197	T	C	0.585317	1008
10	rs75287094	T	C	0.0486111	1008
10	rs11191572	A	G	0.297619	1008
10	rs1163246	A	G	0.895833	1008
10	rs12766205	A	G	0.585317	1008
10	rs111278264	C	T	0.0218254	1008
10	rs138700206	T	C	0.0734127	1008
10	rs12415199	T	C	0.297619	1008
10	rs12780509	G	T	0.154762	1008
10	rs188471271	G	T	0.0734127	1008
10	rs34104646	T	A	0.297619	1008
10	rs10883837	G	A	0.585317	1008
10	rs1163248	A	G	0.820437	1008
10	rs11191573	T	C	0.297619	1008
10	rs117194930	G	A	0.00793651	1008
10	rs746293	G	T	0.585317	1008
10	rs732998	T	C	0.287698	1008
10	rs11598702	T	C	0.234127	1008
10	rs11191574	C	T	0.287698	1008
10	rs11191575	C	T	0.287698	1008
10	rs35348020	C	T	0.152778	1008
10	rs12262258	G	A	0.0228175	1008
10	rs78436955	C	T	0.0486111	1008
10	rs79993475	A	G	0.28869	1008
10	rs12220375	T	C	0.28869	1008
10	rs11191576	A	G	0.0297619	1008
10	rs11191577	A	G	0.585317	1008
10	rs11191578	A	T	0.296627	1008
10	rs34130454	A	G	0.297619	1008
10	rs117026055	G	A	0.0734127	1008
10	rs12774513	C	T	0.152778	1008
10	rs7912517	G	A	0.224206	1008
10	rs7897663	T	C	0.297619	1008
10	rs11191580	T	C	0.287698	1008
10	rs12243903	T	C	0.0228175	1008
10	rs149574185	C	T	0.0109127	1008
10	rs140644073	C	T	0.0734127	1008
10	rs2066322	T	G	0.224206	1008
10	rs1163249	A	G	0.888889	1008
10	rs79680647	G	A	0.282738	1008
10	rs12775302	A	G	0.298611	1008
10	rs11191582	G	A	0.264881	1008
10	rs7067970	C	T	0.580357	1008
10	rs74233809	T	C	0.274802	1008
10	rs12414232	A	T	0.296627	1008
10	rs2148198	G	A	0.296627	1008
10	rs3861983	T	C	0.201389	1008
10	rs3861984	T	C	0.297619	1008
10	rs11191583	C	A	0.152778	1008
10	rs79224738	A	G	0.0734127	1008
10	rs118041803	C	T	0.0734127	1008
10	rs117747767	C	T	0.0734127	1008
10	rs75883527	G	A	0.0734127	1008
10	rs3977751	A	G	0.58631	1008
10	rs10883839	A	G	0.298611	1008
10	rs11191584	C	T	0.152778	1008
10	rs75212332	G	A	0.0734127	1008
10	rs142985874	G	A	0.0734127	1008
10	rs10883840	A	G	0.581349	1008
10	rs146670034	C	T	0.0168651	1008
10	rs139193814	A	G	0.0208333	1008
10	rs78604609	T	C	0.0734127	1008
10	rs66652022	G	A	0.298611	1008
10	rs149555487	G	A	0.0496032	1008
10	rs10509765	G	A	0.150794	1008
10	rs12773916	G	A	0.152778	1008
10	rs146240286	C	G	0.0496032	1008
10	rs4917996	A	C	0.58631	1008
10	rs10509766	T	C	0.298611	1008
10	rs11191586	T	C	0.297619	1008
10	rs6584540	A	G	0.58631	1008
10	rs149218337	G	T	0.00992063	1008
10	rs75839032	G	C	0.0496032	1008
10	rs35195396	T	A	0.297619	1008
10	rs12416331	T	A	0.28373	1008
10	rs7080935	C	A	0.0228175	1008
10	rs6584541	A	G	0.225198	1008
10	rs7081075	C	T	0.58631	1008
10	rs117374691	T	C	0.0287698	1008
10	rs11191587	T	C	0.28869	1008
10	rs117062978	G	A	0.0724206	1008
10	rs11191589	T	C	0.297619	1008
10	rs3740386	C	T	0.297619	1008
10	rs3740385	G	A	0.0724206	1008
10	rs12219304	G	C	0.269841	1008
10	rs191211835	C	T	0.0277778	1008
10	rs117633209	C	T	0.0724206	1008
10	rs140025915	G	A	0.152778	1008
10	rs12257472	C	T	0.175595	1008
10	rs12774412	G	T	0.152778	1008
10	rs12244207	A	G	0.0228175	1008
10	rs11191591	C	T	0.297619	1008
10	rs187116727	G	A	0.00892857	1008
10	rs149162306	A	G	0.0734127	1008
10	rs181988640	C	A	0.0287698	1008
10	rs10883841	T	C	0.152778	1008
10	rs12261294	C	T	0.0228175	1008
10	rs117213332	G	A	0.0724206	1008
10	rs10786740	G	C	0.581349	1008
10	rs7917650	G	C	0.225198	1008
10	rs114373406	C	T	0.0496032	1008
10	rs10786741	G	A	0.297619	1008
10	rs11191593	T	C	0.28869	1008
10	rs12240508	G	A	0.0228175	1008
10	rs10786742	A	G	0.298611	1008
10	rs78325666	C	T	0.0128968	1008
10	rs143466731	G	A	0.0178571	1008
10	rs370749877	T	C	0.0257937	1008
10	rs79237883	T	C	0.287698	1008
10	rs10883842	C	T	0.58631	1008
10	rs184211672	G	A	0.0496032	1008
10	rs34747231	T	G	0.28869	1008
10	rs10786743	A	G	0.581349	1008
10	rs116821290	T	C	0.0833333	1008
10	rs78533530	C	T	0.0744048	1008
10	rs141146900	T	C	0.0744048	1008
10	rs10748838	T	A	0.564484	1008
10	rs1163238	G	A	0.234127	1008
10	rs11191596	C	T	0.15377	1008
10	rs11191598	A	G	0.15377	1008
10	rs3758543	C	G	0.563492	1008
10	rs10786744	C	A	0.227183	1008
10	rs4917997	A	G	0.563492	1008
10	rs7077097	G	A	0.563492	1008
10	rs76036912	T	C	0.0734127	1008
10	rs7077291	C	T	0.5625	1008
10	rs77420391	G	A	0.263889	1008
10	rs150694714	G	T	0.0208333	1008
10	rs10883843	C	G	0.225198	1008
10	rs189216611	C	T	0.014881	1008
10	rs7091462	C	T	0.0228175	1008
10	rs7075552	T	C	0.225198	1008
10	rs7092407	G	A	0.5625	1008
10	rs188171137	G	A	0.0287698	1008
10	rs11191600	G	A	0.225198	1008
10	rs145884725	G	C	0.0357143	1008
10	rs7920251	C	T	0.5625	1008
10	rs79780963	C	T	0.979167	1008
10	rs3087681	G	T	0.15377	1008
10	rs12774207	G	A	0.15377	1008
10	rs1141095	C	G	0.822421	1008
10	rs111622998	C	A	0.0208333	1008
10	rs149363415	A	G	0.0823413	1008
10	rs10748839	T	C	0.58631	1008
10	rs79179549	T	G	0.030754	1008
10	rs11191602	C	T	0.224206	1008
10	rs7095304	G	A	0.224206	1008
10	rs11191606	T	C	0.154762	1008
10	rs7100369	C	A	0.225198	1008
10	rs10786745	A	G	0.58631	1008
10	rs12571345	T	C	0.0486111	1008
10	rs12784384	G	C	0.224206	1008
10	rs12414028	T	A	0.297619	1008
10	rs10883846	C	T	0.234127	1008
10	rs10883847	C	T	0.224206	1008
10	rs117320158	C	T	0.00892857	1008
10	rs112913898	G	A	0.294643	1008
10	rs11191607	G	T	0.299603	1008
10	rs12774577	T	C	0.154762	1008
10	rs4307650	C	A	0.560516	1008
10	rs144453732	G	A	0.047619	1008
10	rs113816956	G	A	0.224206	1008
10	rs189401006	G	T	0.0744048	1008
10	rs113642369	A	G	0.0218254	1008
10	rs75075426	C	G	0.047619	1008
10	rs11191608	A	G	0.224206	1008
10	rs74757396	C	T	0.0793651	1008
10	rs12259163	A	G	0.224206	1008
10	rs4917999	G	C	0.138889	1008
10	rs12256506	T	A	0.0248016	1008
10	rs11191609	T	G	0.145833	1008
10	rs11191610	C	T	0.227183	1008
10	rs150790859	G	A	0.0297619	1008
10	rs80197337	C	G	0.0287698	1008
10	rs11818627	A	G	0.0446429	1008
10	rs73353848	C	A	0.0446429	1008
10	rs113265609	G	A	0.0436508	1008
10	rs1750480	T	G	0.502976	1008
10	rs1773924	T	C	0.501984	1008
10	rs1163233	C	T	0.276786	1008
10	rs140552605	C	T	0.0456349	1008
10	rs150455041	C	T	0.0119048	1008
10	rs111703483	G	C	0.0456349	1008
10	rs142416119	C	T	0.107143	1008
10	rs1773926	C	G	0.27877	1008
10	rs111817773	A	G	0.0446429	1008
10	rs59807730	A	G	0.0446429	1008
10	rs61509417	G	A	0.0456349	1008
10	rs1630303	T	G	0.275794	1008
10	rs60068878	A	T	0.0446429	1008
10	rs59539043	C	T	0.0436508	1008
10	rs60218667	G	A	0.0436508	1008
10	rs59963492	A	G	0.0446429	1008
10	rs61256595	G	A	0.0446429	1008
10	rs11191612	A	G	0.277778	1008
10	rs111668583	C	A	0.0228175	1008
10	rs139424795	T	G	0.0446429	1008
10	rs1807951	A	G	0.0446429	1008
10	rs111750727	C	T	0.0228175	1008
10	rs73353864	C	T	0.0436508	1008
10	rs183293459	G	T	0.00198413	1008
10	rs10883848	A	G	0.603175	1008
10	rs190474885	C	T	0.00198413	1008
10	rs79779224	C	A	0.0228175	1008
10	rs7916091	G	C	0.0456349	1008
10	rs190204510	C	T	0.0327381	1008
10	rs145225253	A	T	0.0436508	1008
10	rs11191614	C	T	0.152778	1008
10	rs113361908	T	C	0.0228175	1008
10	rs113987398	A	G	0.046627	1008
10	rs73353870	G	T	0.046627	1008
10	rs145482607	G	C	0.0168651	1008
10	rs10786747	C	G	0.433532	1008
10	rs11191615	T	A	0.280754	1008
10	rs111306545	G	A	0.0456349	1008
10	rs148231033	T	C	0.0188492	1008
10	rs11817165	A	C	0.0486111	1008
10	rs200210086	G	A	0.0228175	1008
10	rs367640224	T	C	0.0456349	1008
10	rs7922955	A	G	0.046627	1008
10	rs7922982	A	G	0.0585317	1008
10	rs117795571	C	T	0.0456349	1008
10	rs10883849	T	A	0.144841	1008
10	rs142101509	C	T	0.0109127	1008
10	rs117602516	A	C	0.0228175	1008
10	rs112359712	C	T	0.0486111	1008
10	rs7082288	T	C	0.566468	1008
10	rs4917384	T	C	0.589286	1008
10	rs12253370	G	C	0.0257937	1008
10	rs11191619	C	T	0.0327381	1008
10	rs12761878	G	C	0.142857	1008
10	rs6584543	G	A	0.518849	1008
10	rs7916056	T	C	0.56746	1008
10	rs6584545	A	T	0.875992	1008
10	rs7894240	T	C	0.521825	1008
10	rs6584546	C	G	0.520833	1008
10	rs117450263	G	A	0.0218254	1008
10	rs7913461	G	A	0.569444	1008
10	rs1891292	A	G	0.520833	1008
10	rs1891293	G	A	0.520833	1008
10	rs4917385	T	G	0.590278	1008
10	rs147209610	G	A	0.0456349	1008
10	rs7903004	G	A	0.522817	1008
10	rs61869770	A	G	0.100198	1008
10	rs4917386	C	T	0.373016	1008
10	rs2506961	G	T	0.519841	1008
10	rs1712510	A	G	0.519841	1008
10	rs61869771	T	C	0.189484	1008
10	rs61869780	T	A	0.188492	1008
10	rs1628768	T	C	0.117063	1008
10	rs4918001	A	C	0.0218254	1008
10	rs1712509	G	T	0.404762	1008
10	rs75787981	A	T	0.0337302	1008
10	rs138083841	C	A	0.0168651	1008
10	rs1163082	T	C	0.474206	1008
10	rs11191625	C	T	0.0456349	1008
10	rs112185508	G	A	0.0456349	1008
10	rs1163076	A	C	0.472222	1008
10	rs12251523	C	T	0.0456349	1008
10	rs1163075	G	A	0.472222	1008
10	rs7903472	C	T	0.0218254	1008
10	rs1163074	C	T	0.472222	1008
10	rs1163073	T	C	0.404762	1008
10	rs78326838	G	T	0.0188492	1008
10	rs1163072	T	C	0.621032	1008
10	rs74984861	A	C	0.00992063	1008
10	rs1342031	A	G	0.0456349	1008
10	rs1163070	C	T	0.621032	1008
10	rs111840579	T	C	0.046627	1008
10	rs1163077	T	C	0.474206	1008
10	rs1163081	G	C	0.47123	1008
10	rs189594843	G	C	0.00793651	1008
10	rs77344735	G	A	0.107143	1008
10	rs1712517	C	T	0.47619	1008
10	rs1712516	G	A	0.425595	1008
10	rs3123794	A	G	0.47619	1008
10	rs3123795	T	C	0.474206	1008
10	rs7906977	C	T	0.046627	1008
10	rs2153771	A	T	0.143849	1008
10	rs140511633	G	A	0.0367063	1008
10	rs375983731	C	T	0.0188492	1008
10	rs1163083	T	A	0.474206	1008
10	rs1163084	T	C	0.47619	1008
10	rs1163085	G	A	0.62004	1008
10	rs1163086	A	G	0.425595	1008
10	rs117615987	G	A	0.0575397	1008
10	rs11191631	A	T	0.107143	1008
10	rs1163087	G	A	0.475198	1008
10	rs1163089	G	A	0.474206	1008
10	rs4918003	C	T	0.477183	1008
10	rs145147493	C	T	0.00992063	1008
10	rs2487862	C	T	0.108135	1008
10	rs7076274	G	A	0.357143	1008
10	rs3740381	G	C	0.357143	1008
10	rs1063461	C	G	0.439484	1008
10	rs147021419	C	T	0.031746	1008
10	rs4293062	G	A	0.438492	1008
10	rs11191641	C	T	0.438492	1008
10	rs4293063	G	T	0.439484	1008
10	rs7917388	C	T	0.344246	1008
10	rs11191642	A	G	0.344246	1008
10	rs2030205	G	C	0.108135	1008
10	rs11191643	C	G	0.438492	1008
10	rs75182663	A	G	0.0922619	1008
10	rs2008530	G	A	0.434524	1008
10	rs181304167	C	T	0.0218254	1008
10	rs11191645	G	T	0.436508	1008
10	rs538102861	T	C	0.0109127	1008
10	rs10883853	C	T	0.436508	1008
10	rs41287490	T	C	0.014881	1008
10	rs59709249	C	T	0.0664683	1008
10	rs112940311	T	C	0.436508	1008
10	rs6584547	C	T	0.438492	1008
10	rs77328741	T	C	0.0912698	1008
10	rs11191649	T	C	0.438492	1008
10	rs61350103	A	C	0.436508	1008
10	rs56060736	T	C	0.193452	1008
10	rs76695159	C	T	0.0912698	1008
10	rs369513496	A	G	0.0119048	1008
10	rs61869825	C	T	0.343254	1008
10	rs142568730	G	T	0.140873	1008
10	rs116877190	T	C	0.0337302	1008
10	rs12220267	C	T	0.343254	1008
10	rs11191652	T	G	0.0744048	1008
10	rs11191654	C	A	0.436508	1008
10	rs142222668	G	A	0.00992063	1008
10	rs117576475	T	C	0.0119048	1008
10	rs11191655	T	C	0.141865	1008
10	rs12268583	C	T	0.436508	1008
10	rs72846190	T	C	0.194444	1008
10	rs61869827	T	C	0.436508	1008
10	rs142048246	A	G	0.0119048	1008
10	rs7093667	T	C	0.580357	1008
10	rs142876938	T	C	0.0357143	1008
10	rs148476176	G	A	0.139881	1008
10	rs113968420	G	A	0.0218254	1008
10	rs140474107	G	A	0.0198413	1008
10	rs61869829	C	T	0.436508	1008
10	rs4420190	T	C	0.113095	1008
10	rs145885038	C	T	0.00892857	1008
10	rs141329235	A	G	0.0277778	1008
10	rs142546763	C	T	0.0267857	1008
10	rs139788971	C	T	0.0119048	1008
10	rs146633399	C	T	0.0119048	1008
10	rs117807544	C	T	0.0198413	1008
10	rs143694918	A	T	0.0585317	1008
10	rs72846192	A	C	0.108135	1008
10	rs74233813	T	C	0.0337302	1008
10	rs10883855	T	C	0.580357	1008
10	rs143921941	G	T	0.00892857	1008
10	rs61869832	T	C	0.436508	1008
10	rs11191657	T	C	0.436508	1008
10	rs61869834	C	T	0.225198	1008
10	rs11191658	A	G	0.343254	1008
10	rs142438546	C	T	0.0664683	1008
10	rs72846198	G	A	0.343254	1008
10	rs11191659	C	T	0.140873	1008
10	rs11191660	G	A	0.343254	1008
10	rs12258092	C	T	0.436508	1008
10	rs60388741	G	T	0.438492	1008
10	rs191187823	C	T	0.0228175	1008
10	rs4918007	G	A	0.563492	1008
10	rs4917387	T	C	0.436508	1008
10	rs192263924	C	T	0.0119048	1008
10	rs7921655	C	T	0.436508	1008
10	rs61869836	T	A	0.436508	1008
10	rs7074749	C	T	0.436508	1008
10	rs12770682	T	C	0.140873	1008
10	rs57963697	C	A	0.0912698	1008
10	rs11191663	C	T	0.434524	1008
10	rs11191664	C	T	0.434524	1008
10	rs374495661	G	A	0.0178571	1008
10	rs111968809	G	A	0.0912698	1008
10	rs144794610	G	A	0.0287698	1008
10	rs191300325	G	A	0.139881	1008
10	rs4311992	G	A	0.108135	1008
10	rs188100743	G	T	0.0287698	1008
10	rs4319443	G	A	0.140873	1008
10	rs146281173	C	T	0.0119048	1008
10	rs376074843	T	C	0.0178571	1008
10	rs534785978	C	A	0.0198413	1008
10	rs7900966	T	C	0.436508	1008
10	rs146927025	G	T	0.0634921	1008
10	rs113528138	C	A	0.343254	1008
10	rs11191666	A	G	0.436508	1008
10	rs10883857	G	T	0.4375	1008
10	rs10883858	G	A	0.436508	1008
10	rs11191667	G	A	0.343254	1008
10	rs10883861	T	C	0.22619	1008
10	rs4918012	A	G	0.436508	1008
10	rs376376951	C	G	0.0178571	1008
10	rs61869857	A	G	0.436508	1008
10	rs11191670	A	T	0.0912698	1008
10	rs76118965	A	G	0.0674603	1008
10	rs144175333	G	A	0.0267857	1008
10	rs7905968	C	T	0.436508	1008
10	rs7894768	T	C	0.438492	1008
10	rs117039336	A	T	0.0327381	1008
10	rs11191672	C	T	0.434524	1008
10	rs2176448	T	A	0.420635	1008
10	rs11191673	G	A	0.142857	1008
10	rs7099480	G	A	0.22619	1008
10	rs61871160	C	T	0.435516	1008
10	rs61871162	A	G	0.436508	1008
10	rs12414443	A	G	0.436508	1008
10	rs59744322	G	T	0.436508	1008
10	rs57707166	A	C	0.0664683	1008
10	rs117644036	C	G	0.0416667	1008
10	rs7093039	A	G	0.439484	1008
10	rs12770529	C	T	0.140873	1008
10	rs117222357	T	G	0.0396825	1008
10	rs7911488	A	G	0.343254	1008
10	rs11191676	C	A	0.434524	1008
10	rs2292807	T	C	0.434524	1008
10	rs11191677	C	T	0.0962302	1008
10	rs10786751	A	C	0.22619	1008
10	rs186833856	C	T	0.0119048	1008
10	rs7076463	C	T	0.343254	1008
10	rs10883863	G	A	0.561508	1008
10	rs12413386	T	C	0.438492	1008
10	rs3740383	T	C	0.0119048	1008
10	rs11191679	G	A	0.141865	1008
10	rs2292806	G	A	0.0178571	1008
10	rs117206710	A	G	0.0208333	1008
10	rs12219609	G	C	0.435516	1008
10	rs10883865	G	C	0.420635	1008
10	rs142642350	G	C	0.0168651	1008
10	rs146893319	A	G	0.0208333	1008
10	rs4918013	G	A	0.093254	1008
10	rs149403866	C	T	0.0426587	1008
10	rs11191683	G	T	0.342262	1008
10	rs144964763	G	T	0.0119048	1008
10	rs148641861	C	A	0.0119048	1008
10	rs2271750	G	A	0.093254	1008
10	rs76771154	C	T	0.00793651	1008
10	rs2271751	T	C	0.344246	1008
10	rs190587300	G	A	0.0208333	1008
10	rs7894407	T	C	0.420635	1008
10	rs7089271	A	G	0.4375	1008
10	rs3740382	C	T	0.353175	1008
10	rs112304628	G	A	0.0218254	1008
10	rs35435808	C	T	0.331349	1008
10	rs35615718	T	C	0.423611	1008
10	rs2296512	G	A	0.0664683	1008
10	rs117992169	G	A	0.0128968	1008
10	rs61871170	T	C	0.355159	1008
10	rs10883867	G	C	0.352183	1008
10	rs11191686	G	A	0.330357	1008
10	rs6584550	C	T	0.352183	1008
10	rs2863731	A	G	0.424603	1008
10	rs59961207	G	T	0.0337302	1008
10	rs11191688	A	G	0.353175	1008
10	rs151081342	G	A	0.00198413	1008
10	rs2986014	C	T	0.423611	1008
10	rs117123209	C	A	0.0337302	1008
10	rs61871172	A	G	0.354167	1008
10	rs143139516	A	G	0.0664683	1008
10	rs10883868	G	A	0.316468	1008
10	rs187381053	C	T	0.0664683	1008
10	rs2296514	A	C	0.0218254	1008
10	rs2281861	G	A	0.353175	1008
10	rs2281860	C	T	0.355159	1008
10	rs1536225	T	G	0.31746	1008
10	rs140870353	A	G	0.0119048	1008
10	rs148181718	C	T	0.0119048	1008
10	rs77011508	C	T	0.0367063	1008
10	rs942900	T	C	0.358135	1008
10	rs7831	A	C	0.318452	1008
10	rs3740478	C	T	0.141865	1008
10	rs6580	T	C	0.359127	1008
10	rs2296513	C	T	0.217262	1008
10	rs17115660	T	C	0.0386905	1008
10	rs113661630	T	C	0.0367063	1008
10	rs2232660	A	C	0.0138889	1008
10	rs10883869	G	T	0.59127	1008
10	rs11191692	G	A	0.30754	1008
10	rs729211	T	C	0.41369	1008
10	rs2986016	A	G	0.884921	1008
10	rs76591097	T	G	0.0178571	1008
10	rs10883870	A	G	0.310516	1008
10	rs77219233	C	T	0.0545635	1008
10	rs116977079	T	C	0.0337302	1008
10	rs80101637	A	G	0.105159	1008
10	rs145546138	C	T	0.0386905	1008
10	rs2986017	A	G	0.884921	1008
10	rs4918016	C	T	0.41369	1008
10	rs2986018	T	C	0.884921	1008
10	rs79476748	C	T	0.123016	1008
10	rs7096861	C	A	0.590278	1008
10	rs12252456	C	G	0.415675	1008
10	rs7920710	A	G	0.894841	1008
10	rs7921066	G	A	0.888889	1008
10	rs7900899	A	G	0.554563	1008
10	rs12411854	C	T	0.0724206	1008
10	rs2986020	G	C	0.539683	1008
10	rs2986022	G	A	0.540675	1008
10	rs2863732	G	A	0.231151	1008
10	rs2094120	T	G	0.906746	1008
10	rs2094119	A	G	0.906746	1008
10	rs755577	G	A	0.367063	1008
10	rs2986025	A	C	0.906746	1008
10	rs11191695	G	T	0.188492	1008
10	rs3014192	C	T	0.540675	1008
10	rs12768244	C	T	0.0912698	1008
10	rs11191696	C	T	0.35119	1008
10	rs2986026	T	A	0.906746	1008
10	rs3014193	G	T	0.906746	1008
10	rs2986027	A	G	0.906746	1008
10	rs11191697	C	T	0.906746	1008
10	rs11191698	G	A	0.906746	1008
10	rs2986028	G	A	0.906746	1008
10	rs2986029	G	A	0.906746	1008
10	rs1409045	G	A	0.906746	1008
10	rs11191699	C	T	0.35119	1008
10	rs3014194	A	G	0.906746	1008
10	rs2986030	A	G	0.907738	1008
10	rs12259802	C	T	0.181548	1008
10	rs3014195	T	C	0.906746	1008
10	rs3014196	C	G	0.906746	1008
10	rs2986031	G	T	0.906746	1008
10	rs3014197	C	T	0.906746	1008
10	rs2986032	T	C	0.906746	1008
10	rs12784972	G	A	0.352183	1008
10	rs111827358	A	G	0.132937	1008
10	rs12761280	G	A	0.353175	1008
10	rs2986034	G	A	0.771825	1008
10	rs59349259	G	C	0.131944	1008
10	rs2986035	C	T	0.772817	1008
10	rs79220939	G	A	0.0674603	1008
10	rs3014198	C	G	0.820437	1008
10	rs118112898	C	T	0.0625	1008
10	rs146151856	G	A	0.0337302	1008
10	rs79500517	A	G	0.131944	1008
10	rs3014200	C	T	0.772817	1008
10	rs1555823	T	C	0.906746	1008
10	rs3014191	G	C	0.906746	1008
10	rs6584551	G	C	0.322421	1008
10	rs7092160	C	A	0.90377	1008
10	rs10786753	G	A	0.90377	1008
10	rs12416201	C	T	0.178571	1008
10	rs11191709	G	A	0.228175	1008
10	rs4918017	C	G	0.647817	1008
10	rs75970668	C	T	0.100198	1008
10	rs2863733	G	A	0.90377	1008
10	rs10786754	C	A	0.905754	1008
10	rs11191711	G	A	0.425595	1008
10	rs10883872	C	T	0.224206	1008
10	rs79972943	C	T	0.0228175	1008
10	rs79265841	G	C	0.0634921	1008
10	rs3014188	T	C	0.746032	1008
10	rs3014187	A	G	0.71131	1008
10	rs3014186	G	C	0.339286	1008
10	rs11191712	A	G	0.339286	1008
10	rs117856686	T	C	0.0119048	1008
10	rs60933615	C	T	0.246032	1008
10	rs2986036	T	C	0.594246	1008
10	rs2986037	T	C	0.594246	1008
10	rs77791399	C	G	0.0198413	1008
10	rs2986038	C	T	0.339286	1008
10	rs55853687	G	A	0.248016	1008
10	rs146717415	C	T	0.0119048	1008
10	rs137955114	G	A	0.0416667	1008
10	rs10883873	A	G	0.340278	1008
10	rs77956555	C	T	0.0277778	1008
10	rs11191713	T	C	0.264881	1008
10	rs12263371	T	C	0.392857	1008
10	rs7071247	G	T	0.338294	1008
10	rs112020429	G	A	0.244048	1008
10	rs4918018	T	A	0.304563	1008
10	rs182540553	A	G	0.0654762	1008
10	rs117273348	A	G	0.0277778	1008
10	rs10883875	T	C	0.325397	1008
10	rs3014204	C	A	0.324405	1008
10	rs187577128	A	G	0.0287698	1008
10	rs10748843	A	G	0.416667	1008
10	rs3736916	C	T	0.674603	1008
10	rs3014205	G	A	0.324405	1008
10	rs10883876	C	T	0.411706	1008
10	rs59551302	G	T	0.261905	1008
10	rs10883877	A	G	0.585317	1008
10	rs10883878	G	A	0.318452	1008
10	rs2986053	T	C	0.585317	1008
10	rs10786755	G	T	0.584325	1008
10	rs2986054	G	C	0.584325	1008
10	rs2986055	A	G	0.584325	1008
10	rs55817828	A	G	0.267857	1008
10	rs56336659	A	G	0.267857	1008
10	rs17737062	A	G	0.165675	1008
10	rs117883235	A	G	0.0228175	1008
10	rs2281859	A	G	0.578373	1008
10	rs2281858	T	C	0.578373	1008
10	rs2986059	A	G	0.578373	1008
10	rs41287504	C	T	0.105159	1008
10	rs58843488	T	C	0.262897	1008
10	rs3014183	T	C	0.315476	1008
10	rs3014182	A	G	0.577381	1008
10	rs3740474	C	T	0.315476	1008
10	rs2148021	T	A	0.421627	1008
10	rs2986060	C	G	0.577381	1008
10	rs11813481	C	T	0.261905	1008
10	rs60012792	G	A	0.261905	1008
10	rs11191716	G	A	0.314484	1008
10	rs72848950	C	G	0.262897	1008
10	rs149258751	G	A	0.00992063	1008
10	rs72848951	C	G	0.166667	1008
10	rs72848953	C	G	0.166667	1008
10	rs60217999	G	A	0.260913	1008
10	rs117286909	C	T	0.0138889	1008
10	rs12252305	G	A	0.310516	1008
10	rs55771356	G	A	0.260913	1008
10	rs12781250	C	T	0.427579	1008
10	rs12268523	A	G	0.571429	1008
10	rs12268628	A	G	0.572421	1008
10	rs10786756	C	G	0.570437	1008
10	rs4917391	G	A	0.257937	1008
10	rs3014201	T	C	0.569444	1008
10	rs12220427	T	A	0.0902778	1008
10	rs117962599	A	G	0.0357143	1008
10	rs9419955	T	C	0.574405	1008
10	rs9419956	C	T	0.574405	1008
10	rs7080969	A	T	0.572421	1008
10	rs2902633	C	T	0.564484	1008
10	rs4918020	A	G	0.572421	1008
10	rs116928340	C	T	0.0138889	1008
10	rs146691046	T	G	0.0505952	1008
10	rs79039404	G	A	0.094246	1008
10	rs117274118	G	C	0.0406746	1008
10	rs4918021	C	T	0.433532	1008
10	rs113411616	C	T	0.256944	1008
10	rs2863992	A	G	0.259921	1008
10	rs12268602	T	G	0.193452	1008
10	rs138301912	C	T	0.0128968	1008
10	rs11492754	T	C	0.247024	1008
10	rs148431368	T	C	0.0119048	1008
10	rs142558241	T	C	0.0297619	1008
10	rs72848965	T	C	0.170635	1008
10	rs72848966	G	T	0.169643	1008
10	rs2208322	A	G	0.333333	1008
10	rs80065416	C	T	0.0654762	1008
10	rs7069733	C	G	0.16369	1008
10	rs7088055	T	C	0.334325	1008
10	rs75846612	G	A	0.0654762	1008
10	rs6584554	G	A	0.161706	1008
10	rs6584555	T	C	0.161706	1008
10	rs6584556	C	G	0.333333	1008
10	rs6584557	A	G	0.161706	1008
10	rs7904046	C	A	0.161706	1008
10	rs55833902	T	A	0.172619	1008
10	rs1884930	C	A	0.161706	1008
10	rs2002859	C	T	0.161706	1008
10	rs1884931	A	G	0.161706	1008
10	rs59576512	C	T	0.172619	1008
10	rs376442286	T	C	0.0287698	1008
10	rs7894798	G	A	0.162698	1008
10	rs141902653	T	C	0.0198413	1008
10	rs72848971	G	T	0.170635	1008
10	rs74154533	G	A	0.155754	1008
10	rs55928628	T	C	0.323413	1008
10	rs10883881	T	C	0.671627	1008
10	rs11191720	C	G	0.323413	1008
10	rs11191721	T	A	0.155754	1008
10	rs7893473	G	C	0.154762	1008
10	rs11817727	T	C	0.326389	1008
10	rs55911544	G	T	0.154762	1008
10	rs117577689	C	T	0.0545635	1008
10	rs12414184	G	C	0.323413	1008
10	rs11191723	T	C	0.154762	1008
10	rs11593191	G	A	0.154762	1008
10	rs61871224	G	A	0.325397	1008
10	rs55706621	C	T	0.325397	1008
10	rs72848976	G	A	0.167659	1008
10	rs912888	C	T	0.322421	1008
10	rs10786757	G	C	0.672619	1008
10	rs180924020	G	C	0.0297619	1008
10	rs74154539	G	A	0.157738	1008
10	rs372378524	C	T	0.0277778	1008
10	rs11191724	G	A	0.157738	1008
10	rs11599861	T	C	0.15873	1008
10	rs11597473	G	C	0.15873	1008
10	rs72848980	G	A	0.00396825	1008
10	rs902992	C	T	0.670635	1008
10	rs6584559	T	C	0.325397	1008
10	rs56965730	G	A	0.15873	1008
10	rs117945788	G	A	0.0277778	1008
10	rs61326925	A	G	0.15873	1008
10	rs12572965	C	T	0.15873	1008
10	rs117583209	G	A	0.015873	1008
10	rs72848984	T	C	0.174603	1008
10	rs60848348	C	T	0.154762	1008
10	rs11191727	C	T	0.164683	1008
10	rs142798585	C	T	0.0119048	1008
10	rs10883882	G	A	0.188492	1008
10	rs11191728	A	G	0.116071	1008
10	rs12261058	G	A	0.175595	1008
10	rs7084783	A	G	0.606151	1008
10	rs61871257	T	C	0.184524	1008
10	rs12415501	C	T	0.135913	1008
10	rs118149970	C	G	0.157738	1008
10	rs10748844	T	C	0.611111	1008
10	rs117854764	C	G	0.0287698	1008
10	rs10786758	T	A	0.611111	1008
10	rs7094488	A	G	0.611111	1008
10	rs10883883	C	T	0.202381	1008
10	rs11191729	T	C	0.185516	1008
10	rs11191730	G	A	0.203373	1008
10	rs11191731	C	A	0.185516	1008
10	rs12253987	T	A	0.164683	1008
10	rs11191732	G	A	0.178571	1008
10	rs60469668	A	G	0.164683	1008
10	rs1994837	T	C	0.610119	1008
10	rs7067666	C	T	0.608135	1008
10	rs7068081	G	A	0.609127	1008
10	rs12360357	C	T	0.203373	1008
10	rs10883884	T	C	0.184524	1008
10	rs12411463	C	T	0.164683	1008
10	rs10883885	T	C	0.445437	1008
10	rs3781370	T	C	0.205357	1008
10	rs11191733	G	C	0.204365	1008
10	rs1536224	G	C	0.813492	1008
10	rs3781367	C	G	0.444444	1008
10	rs75091248	G	A	0.00892857	1008
10	rs10883886	T	C	0.203373	1008
10	rs11191734	G	A	0.445437	1008
10	rs12774610	G	T	0.203373	1008
10	rs11815048	G	A	0.164683	1008
10	rs11815073	G	T	0.64881	1008
10	rs1018014	A	G	0.203373	1008
10	rs7067892	G	A	0.445437	1008
10	rs1018013	C	T	0.189484	1008
10	rs7068070	A	G	0.213294	1008
10	rs4917392	A	C	0.197421	1008
10	rs4918024	G	C	0.451389	1008
10	rs11598047	A	G	0.16369	1008
10	rs4918025	T	C	0.450397	1008
10	rs902991	C	T	0.811508	1008
10	rs4918026	T	C	0.811508	1008
10	rs3781366	A	C	0.811508	1008
10	rs11191737	G	A	0.197421	1008
10	rs2236209	T	C	0.647817	1008
10	rs1047425	C	A	0.449405	1008
10	rs7100958	C	T	0.197421	1008
10	rs11191738	A	T	0.450397	1008
10	rs2047035	G	A	0.362103	1008
10	rs4917393	A	G	0.8125	1008
10	rs2840221	T	C	0.8125	1008
10	rs80130740	G	A	0.0297619	1008
10	rs4918027	A	C	0.361111	1008
10	rs80099007	G	T	0.00892857	1008
10	rs4917394	G	A	0.361111	1008
10	rs1853842	G	A	0.361111	1008
10	rs61606504	A	G	0.445437	1008
10	rs2236210	G	A	0.27381	1008
10	rs141805584	T	A	0.0138889	1008
10	rs2236211	G	A	0.362103	1008
10	rs2273556	C	T	0.0912698	1008
10	rs7918186	C	T	0.361111	1008
10	rs79220716	G	T	0.27381	1008
10	rs4918028	C	T	0.811508	1008
10	rs4917395	G	A	0.450397	1008
10	rs79432554	C	G	0.0367063	1008
10	rs12217979	G	A	0.27381	1008
10	rs729952	G	T	0.360119	1008
10	rs2295588	G	A	0.0565476	1008
10	rs10879	G	A	0.450397	1008
10	rs186908784	C	A	0.0128968	1008
10	rs190540263	C	G	0.0128968	1008
10	rs80325437	C	T	0.0436508	1008
10	rs72852215	A	G	0.00297619	1008
10	rs10883887	G	A	0.545635	1008
10	rs11191740	G	A	0.547619	1008
10	rs9521	C	G	0.451389	1008
10	rs2281584	A	G	0.451389	1008
10	rs3824782	C	G	0.200397	1008
10	rs3781365	C	T	0.102183	1008
10	rs11191741	G	A	0.350198	1008
10	rs3740473	G	A	0.196429	1008
10	rs3740472	C	G	0.199405	1008
10	rs3740471	T	C	0.154762	1008
10	rs3781363	C	G	0.294643	1008
10	rs117387787	A	G	0.0674603	1008
10	rs12255953	A	C	0.198413	1008
10	rs1565707	G	A	0.844246	1008
10	rs61151381	C	G	0.154762	1008
10	rs76788789	G	A	0.0416667	1008
10	rs2281585	T	C	0.844246	1008
10	rs7907682	G	A	0.844246	1008
10	rs117568095	G	A	0.14881	1008
10	rs7901223	C	T	0.295635	1008
10	rs12243196	G	A	0.197421	1008
10	rs3781362	T	C	0.143849	1008
10	rs3781361	T	C	0.656746	1008
10	rs3824781	C	T	0.198413	1008
10	rs553553173	G	A	0.0228175	1008
10	rs2281586	C	T	0.360119	1008
10	rs2281587	C	T	0.359127	1008
10	rs3781360	G	A	0.855159	1008
10	rs3781359	T	C	0.855159	1008
10	rs10883889	T	C	0.856151	1008
10	rs11191748	C	T	0.197421	1008
10	rs11191749	A	G	0.143849	1008
10	rs7095740	A	G	0.855159	1008
10	rs3781358	G	A	0.360119	1008
10	rs7913695	C	T	0.625992	1008
10	rs56033495	G	A	0.077381	1008
10	rs902997	G	A	0.922619	1008
10	rs902996	C	T	0.922619	1008
10	rs3824780	C	T	0.353175	1008
10	rs3781354	A	G	0.651786	1008
10	rs12416648	A	G	0.922619	1008
10	rs56984020	C	A	0.077381	1008
10	rs6584564	A	G	0.922619	1008
10	rs78339712	C	T	0.0367063	1008
10	rs11191750	C	T	0.261905	1008
10	rs12415095	C	G	0.261905	1008
10	rs12415143	G	A	0.625	1008
10	rs7084642	C	G	0.261905	1008
10	rs3781353	C	G	0.261905	1008
10	rs3781352	C	T	0.261905	1008
10	rs10883890	G	C	0.659722	1008
10	rs10883891	T	C	0.262897	1008
10	rs3781351	T	A	0.650794	1008
10	rs12359556	C	T	0.077381	1008
10	rs12220738	C	T	0.297619	1008
10	rs7917478	C	A	0.262897	1008
10	rs7902790	T	G	0.262897	1008
10	rs7918134	C	T	0.262897	1008
10	rs12256085	G	C	0.282738	1008
10	rs11191751	A	G	0.28373	1008
10	rs12258364	C	T	0.275794	1008
10	rs76664225	G	A	0.00198413	1008
10	rs3824778	C	T	0.295635	1008
10	rs7900994	T	C	0.093254	1008
10	rs117449364	C	T	0.0188492	1008
10	rs6584565	G	A	0.093254	1008
10	rs11191753	G	C	0.093254	1008
10	rs10883892	C	T	0.374008	1008
10	rs7910092	T	C	0.743056	1008
10	rs117813054	C	T	0.00198413	1008
10	rs60203807	A	T	0.093254	1008
10	rs3781349	G	C	0.373016	1008
10	rs7898267	G	A	0.0922619	1008
10	rs141850865	C	T	0.0267857	1008
10	rs34241369	A	G	0.297619	1008
10	rs3824777	G	A	0.378968	1008
10	rs3781347	A	G	0.37996	1008
10	rs9665523	G	T	0.277778	1008
10	rs9665531	C	T	0.10119	1008
10	rs187208282	T	C	0.0218254	1008
10	rs7100298	C	T	0.10119	1008
10	rs61870170	A	G	0.628968	1008
10	rs67220558	T	C	0.621032	1008
10	rs2902634	T	A	0.619048	1008
10	rs7475602	A	C	0.621032	1008
10	rs880549	C	T	0.267857	1008
```
