## Supplementary material for "Characterization of shared and ancestry-specific signals driving complex traits using multi-ancestry fine-mapping": s2_snps.txt

```
rs10786658
rs12569597
rs7077949
rs34642364
rs35205878
rs4919606
rs17114323
rs10883701
rs10883702
rs6584467
rs80015579
rs11191170
rs190856950
rs5003331
rs7901209
rs59543819
rs17114333
rs4291608
rs7094764
rs11191174
rs9664207
rs10883703
rs142145589
rs6584469
rs2902541
rs7350429
rs75259607
rs147798807
rs56407876
rs12415071
rs6584470
rs368385891
rs74632883
rs7905021
rs140222076
rs7923764
rs75350402
rs7907237
rs76674163
rs10883705
rs61873640
rs117795846
rs11191189
rs12413996
rs11191190
rs78338467
rs143191357
rs11191191
rs11191192
rs11191193
rs183596564
rs34516258
rs7086516
rs9730825
rs6584475
rs11191195
rs11191196
rs117065002
rs118023604
rs12572110
rs7905680
rs67497633
rs73344830
rs190054014
rs34761644
rs2786847
rs75539830
rs79741889
rs11191203
rs3737243
rs200584437
rs3816
rs57685140
rs140675306
rs145760113
rs145289270
rs11191205
rs10883708
rs11191206
rs12783374
rs79191539
rs11191208
rs12572842
rs12776071
rs12776515
rs6584479
rs138338332
rs2485630
rs67771234
rs3122367
rs7090600
rs17114351
rs58642005
rs61873658
rs12781020
rs3930291
rs11191211
rs12782139
rs9420867
rs12415256
rs4919609
rs7079575
rs6584482
rs76912826
rs12569380
rs6584483
rs12411387
rs10883709
rs12267336
rs12413069
rs117960089
rs117578835
rs3781296
rs1109464
rs3758554
rs149599986
rs76495526
rs12414659
rs2786846
rs61874768
rs12768433
rs76766596
rs117043675
rs148664625
rs10883710
rs59026767
rs151139301
rs12781848
rs74233249
rs77633925
rs2815401
rs2815402
rs117958855
rs2815403
rs4917960
rs4919611
rs17114388
rs150164897
rs4919613
rs17847388
rs3740405
rs117474434
rs17114393
rs12414841
rs12412176
rs78434269
rs148910219
rs35340483
rs150673591
rs7897
rs78089466
rs117963079
rs149906099
rs7902393
rs12768561
rs1887636
rs7072336
rs75812598
rs11191226
rs12571876
rs4917962
rs4919614
rs60442736
rs61874825
rs7900590
rs7915239
rs12769793
rs12763521
rs139477630
rs12771291
rs6584485
rs11191236
rs10883712
rs147208097
rs186084118
rs11598856
rs149904107
rs144914948
rs148601830
rs7903729
rs78705584
rs146840021
rs4917963
rs150426054
rs147417563
rs117361064
rs79633229
rs116927996
rs71496537
rs75888787
rs35523291
rs77200772
rs11593898
rs10883714
rs11594623
rs10883715
rs4919619
rs1887637
rs74789277
rs11527908
rs11599734
rs140315431
rs76637321
rs142440091
rs149642917
rs191234853
rs10883717
rs57630487
rs35213151
rs10883718
rs72845629
rs201849708
rs117089791
rs6584487
rs10883719
rs11599295
rs11191240
rs4523633
rs4917965
rs149371040
rs41470552
rs11191242
rs7083450
rs140247130
rs116929001
rs1410416
rs10748816
rs10748817
rs10786662
rs2281983
rs1854291
rs180910474
rs7923183
rs3758553
rs3758552
rs11191243
rs3808938
rs733283
rs1541047
rs78072126
rs4919620
rs4919621
rs77886504
rs9664049
rs3758551
rs3758549
rs1541046
rs2296887
rs184485714
rs7080055
rs4244350
rs4244351
rs11597939
rs138832046
rs7913281
rs7093928
rs10883720
rs11191245
rs4919622
rs4919623
rs117133898
rs10748818
rs7916262
rs10736156
rs4919624
rs772031
rs137894869
rs11191248
rs772030
rs2479555
rs12569901
rs143477344
rs2479552
rs1628530
rs772018
rs2479551
rs772016
rs2485371
rs34309160
rs78391997
rs772022
rs812799
rs772021
rs117127938
rs12779689
rs75450616
rs12782556
rs17707508
rs117669653
rs2485374
rs2485375
rs2485376
rs1081655
rs139540800
rs77616533
rs772033
rs11598473
rs772032
rs2246775
rs2479548
rs2485378
rs11191252
rs1796765
rs12355584
rs772014
rs772012
rs188325244
rs11591372
rs10786663
rs772010
rs796427
rs11592582
rs11191253
rs772008
rs191434845
rs72845660
rs772029
rs151249559
rs34673678
rs772027
rs12771352
rs60154233
rs772026
rs772025
rs772024
rs772023
rs17780667
rs527522693
rs144625846
rs2993089
rs192386391
rs56115161
rs4919626
rs12763439
rs117000969
rs72845663
rs4919627
rs12772375
rs12779853
rs117844070
rs10444022
rs74627133
rs112753219
rs945781
rs12781714
rs17114488
rs10128212
rs10128114
rs117335400
rs148495371
rs77632614
rs112901907
rs11191264
rs11814894
rs186010931
rs11191265
rs4331020
rs117685148
rs11597024
rs79386852
rs72845670
rs1977720
rs2297759
rs11191267
rs141304445
rs3802681
rs3802680
rs3802678
rs4917967
rs10786665
rs11592574
rs143872476
rs117330938
rs79122517
rs11191269
rs1890060
rs12354486
rs11191270
rs2273555
rs3977758
rs12572826
rs117377864
rs2295586
rs183541247
rs11191274
rs3781295
rs117839567
rs11191275
rs149961487
rs116922992
rs149637602
rs12360253
rs72845686
rs12360330
rs187418946
rs56238324
rs7076748
rs1538081
rs2145308
rs1005044
rs12769316
rs147082768
rs12772374
rs7897947
rs3740418
rs55847683
rs11574851
rs7077329
rs2281583
rs142122592
rs1056890
rs11191283
rs10786666
rs11191284
rs3781292
rs3781291
rs77389536
rs148440547
rs72845694
rs117396188
rs12260430
rs55970842
rs2282295
rs117666402
rs56384670
rs190522808
rs117768118
rs143589722
rs1044476
rs12778231
rs41287462
rs11597439
rs11593146
rs11594302
rs72845696
rs6584499
rs80152299
rs1409313
rs12415921
rs1409312
rs9665587
rs11592718
rs7921010
rs1572531
rs1572530
rs1536309
rs78170991
rs12780386
rs72845701
rs181661493
rs139853799
rs149803153
rs118184771
rs11191286
rs12776002
rs11599868
rs11191288
rs116921078
rs11597058
rs7086205
rs191921716
rs2863707
rs2863708
rs147251268
rs6584500
rs140779851
rs183801481
rs927821
rs4919637
rs2281878
rs3740417
rs11191291
rs1571003
rs3929747
rs150098322
rs4919638
rs1064072
rs74153155
rs77516398
rs4919639
rs112968127
rs59474492
rs4919640
rs7094906
rs4919641
rs35332469
rs77060053
rs113345097
rs12240453
rs10786667
rs56254970
rs7075281
rs4917968
rs17114534
rs11191293
rs35637354
rs4919643
rs12570201
rs12573502
rs7342070
rs7341995
rs11591780
rs10883723
rs11191294
rs11592299
rs1984795
rs118028082
rs116907822
rs2015583
rs12781718
rs12781742
rs12762305
rs12763794
rs11593526
rs11593583
rs11593589
rs4919644
rs41306870
rs3808937
rs2025712
rs2025713
rs3740416
rs11191295
rs7081110
rs7081467
rs3740415
rs3740414
rs11593971
rs11598884
rs7923674
rs10883725
rs45597333
rs11595149
rs10883726
rs1056738
rs1056739
rs1056740
rs1056741
rs3740409
rs1056744
rs61873704
rs12569526
rs184056489
rs59426691
rs150514667
rs11191296
rs138361722
rs5870
rs1056857
rs13287
rs12162
rs2296578
rs117869402
rs2296579
rs2296580
rs12763720
rs76909855
rs2296581
rs17114540
rs7079810
rs2296582
rs2296583
rs2296584
rs3781290
rs3781289
rs2296585
rs2296586
rs2296587
rs7898410
rs11598128
rs11598184
rs11598186
rs7917158
rs7917402
rs12771867
rs7917525
rs12265877
rs7358268
rs11191301
rs2296588
rs2296589
rs1977382
rs7092622
rs7074444
rs17709610
rs4919647
rs55920875
rs61873733
rs6584504
rs4917970
rs7069356
rs6584506
rs6584507
rs7898716
rs7898507
rs11191303
rs11191304
rs11191305
rs7475806
rs10786669
rs12570859
rs715439
rs715438
rs6584508
rs77666293
rs7093028
rs12766112
rs2902544
rs3758547
rs2296590
rs3818470
rs2274351
rs3808934
rs180762713
rs7072351
rs7902317
rs113451617
rs148830761
rs4919648
rs12767131
rs2281879
rs2281880
rs10883728
rs12774693
rs10786670
rs10786671
rs1326193
rs4919649
rs116239977
rs3740406
rs4919650
rs10883729
rs4919652
rs11598092
rs10748824
rs7094366
rs7094751
rs1884929
rs150515675
rs913025
rs141018044
rs185547122
rs61869601
rs75174967
rs7070591
rs7912901
rs11191312
rs11191313
rs11592334
rs75808770
rs17782574
rs10219057
rs10786673
rs2145307
rs7090034
rs7090276
rs1409311
rs1409310
rs7087665
rs4919656
rs7074343
rs118107597
rs7078511
rs7078679
rs10786674
rs12572775
rs12218224
rs1967815
rs17114641
rs79363026
rs1536308
rs7902306
rs10883731
rs116872705
rs11191320
rs11191321
rs10883732
rs10748825
rs146980382
rs7893155
rs7896841
rs7897368
rs61871067
rs7914389
rs111352561
rs9988738
rs79159857
rs78657278
rs2031604
rs7915589
rs6584510
rs7096072
rs9665626
rs9665632
rs7100753
rs1810761
rs80157931
rs11191323
rs61871069
rs56219824
rs56397707
rs11191325
rs11191326
rs67646802
rs11191327
rs12770498
rs7078435
rs12220810
rs11191328
rs11191330
rs7899576
rs2031602
rs2031601
rs11594073
rs10883735
rs10786677
rs11591681
rs10786678
rs145980953
rs139513018
rs35035059
rs78802230
rs10786679
rs4526717
rs12767683
rs10786680
rs11191335
rs10786681
rs11191337
rs10786682
rs7893954
rs10883736
rs79914695
rs10786683
rs151269910
rs10883737
rs10883738
rs10786684
rs10786685
rs78069802
rs79999977
rs7906115
rs3862030
rs11593710
rs7091252
rs6584512
rs11598815
rs61871134
rs138716897
rs4917973
rs7094188
rs6584513
rs7094614
rs34377578
rs12784963
rs10786687
rs12767100
rs77630251
rs10883743
rs76021959
rs11595170
rs9783158
rs7899004
rs729023
rs729024
rs729025
rs746552
rs11591571
rs7475335
rs11191342
rs148358490
rs7907760
rs11191343
rs10444069
rs10883744
rs183607908
rs35879747
rs7068535
rs7072723
rs12411442
rs7898166
rs74557492
rs11191347
rs3936017
rs189789791
rs10748826
rs77773918
rs3934960
rs10786689
rs112972631
rs4919661
rs4917975
rs12779854
rs3824756
rs139147183
rs12762934
rs117680947
rs4917976
rs3934495
rs4917977
rs4919663
rs4919664
rs74854733
rs10786691
rs149663608
rs7075269
rs140983085
rs4919665
rs4917978
rs7904955
rs57066328
rs118108415
rs12782153
rs10748827
rs10786695
rs34058856
rs10736158
rs7907417
rs35485301
rs11191352
rs10883753
rs7908249
rs7912339
rs4604806
rs12572855
rs76982248
rs7093285
rs117407459
rs2001389
rs2298281
rs78549129
rs35095897
rs10786696
rs10786697
rs10786698
rs7087984
rs11191353
rs4919666
rs74558061
rs72845807
rs7907090
rs7910191
rs7086898
rs4285804
rs17114803
rs12414407
rs117997888
rs183470967
rs10786700
rs4917979
rs2298277
rs2298278
rs11596235
rs17114808
rs17114810
rs11818043
rs11191355
rs11594179
rs11191356
rs12573474
rs375551839
rs2001595
rs11593061
rs3977756
rs149193201
rs12764219
rs11191358
rs79281792
rs10883756
rs10883757
rs7922780
rs5011218
rs11191359
rs4146429
rs4146428
rs28408682
rs4146426
rs78634014
rs80146619
rs12241531
rs12241712
rs34269636
rs17783771
rs116875339
rs11191361
rs10883759
rs10786701
rs3862031
rs12764388
rs3977743
rs3977744
rs3850699
rs2286748
rs79218728
rs3862032
rs142372863
rs12773600
rs12773833
rs76485585
rs7923415
rs11191362
rs10883760
rs3977746
rs10883761
rs7072014
rs3977755
rs10883762
rs61691222
rs12414479
rs181667846
rs3961455
rs3977747
rs12570611
rs4323806
rs4522108
rs7914158
rs3977748
rs376164714
rs74625455
rs3961456
rs7916092
rs4919667
rs4244354
rs884825
rs12261409
rs12262998
rs3961457
rs7094325
rs11191365
rs75630054
rs2002917
rs7096601
rs2002916
rs7088470
rs1043450
rs12573077
rs77129294
rs8354
rs117132407
rs61869210
rs7077678
rs146952142
rs7907503
rs117714998
rs77323043
rs3781571
rs185297361
rs34349481
rs3740606
rs3977736
rs146877354
rs56771365
rs112766449
rs186149837
rs11191368
rs61869211
rs149513633
rs12255007
rs10437480
rs143315287
rs4264100
rs4556473
rs7900450
rs10883765
rs7904252
rs10748828
rs7904396
rs11191369
rs7893687
rs11191371
rs12414033
rs74454895
rs11191372
rs12769291
rs11191373
rs12776238
rs11191375
rs10883766
rs12784517
rs12761195
rs12765459
rs12415043
rs2252147
rs12780827
rs2489743
rs10883767
rs11191376
rs7076749
rs2251772
rs80171687
rs4919669
rs11191377
rs28365881
rs10786704
rs7905481
rs10786705
rs139582950
rs12771656
rs17784294
rs2489741
rs12783444
rs11191379
rs2902547
rs142249281
rs12259058
rs12775883
rs2778036
rs117788025
rs2244647
rs12570640
rs2244524
rs2902548
rs77225337
rs7917772
rs2265309
rs10883768
rs2244258
rs2244254
rs2265308
rs1475644
rs3802676
rs149029896
rs2778037
rs11191381
rs2863719
rs10883769
rs9645569
rs61869252
rs9419938
rs76909165
rs11191382
rs12762176
rs7912571
rs7092723
rs10786706
rs60459635
rs2297450
rs2297451
rs3818708
rs7074894
rs999867
rs74557102
rs2250580
rs11598797
rs11191383
rs11191384
rs7923711
rs10883770
rs183256320
rs371540262
rs12763284
rs7342026
rs67506723
rs2801050
rs58706228
rs10883771
rs10883772
rs2250064
rs141743152
rs2250052
rs74233282
rs2249850
rs2249845
rs11191385
rs371707555
rs2778038
rs11191386
rs11191387
rs2482501
rs4919670
rs7068910
rs2482499
rs61869257
rs117594149
rs7090307
rs7918080
rs12413640
rs2902549
rs2863718
rs2863717
rs7070903
rs12571643
rs7088981
rs4919671
rs4919672
rs4919673
rs7912147
rs77096179
rs4919674
rs1475646
rs10883773
rs11191389
rs12775376
rs4919676
rs7894154
rs4418737
rs7069489
rs74633057
rs10786707
rs10786708
rs145583731
rs11191392
rs10748829
rs7079231
rs11191393
rs10786709
rs11191394
rs138987200
rs7911747
rs7897384
rs7092340
rs116962140
rs12266856
rs78661260
rs189327131
rs72845847
rs188648153
rs12572094
rs149688294
rs12776506
rs593410
rs549466
rs553258
rs1339919
rs499770
rs2486757
rs2482498
rs146884162
rs4147157
rs2254563
rs4147155
rs79502488
rs630185
rs2482496
rs2486756
rs541393
rs61870778
rs2254111
rs2254093
rs2253983
rs117314927
rs674816
rs10883776
rs10883777
rs2253950
rs524430
rs2253709
rs2253703
rs631839
rs631381
rs478126
rs34416174
rs59155312
rs7904248
rs7904281
rs145969448
rs7080587
rs1475642
rs486955
rs1475643
rs9419939
rs9663711
rs75731980
rs143597181
rs10748830
rs2250301
rs10786710
rs1018696
rs1018697
rs1953930
rs1953928
rs284841
rs189420890
rs7392913
rs79281446
rs2150929
rs2150928
rs7911528
rs12416219
rs6584525
rs11191395
rs11191396
rs17114998
rs284843
rs4919677
rs284844
rs7073114
rs176185
rs284846
rs11191397
rs10748831
rs2482508
rs7088711
rs7092051
rs7092346
rs2778039
rs2482507
rs7909612
rs7086400
rs2432580
rs7918308
rs2482506
rs12356821
rs6584526
rs7896903
rs117393042
rs2790914
rs10748832
rs2778034
rs76631236
rs4919680
rs3758544
rs284863
rs284862
rs284861
rs284860
rs284859
rs11191401
rs284858
rs34102073
rs284857
rs284856
rs284855
rs284854
rs284853
rs6892
rs192569
rs284851
rs10883780
rs144160547
rs12780720
rs10883781
rs619824
rs78362087
rs59336509
rs140638781
rs7910601
rs10883782
rs4919682
rs4919683
rs116960870
rs7902804
rs35756290
rs116932720
rs115631876
rs150028830
rs4919684
rs4919685
rs3740398
rs150149007
rs184583003
rs12254149
rs142967659
rs56755516
rs11191413
rs10883783
rs284849
rs45603339
rs17115100
rs284848
rs4919686
rs3740397
rs1004467
rs755443
rs743575
rs4919687
rs3781287
rs3781286
rs3824755
rs10786712
rs6163
rs6162
rs743572
rs2486758
rs17115149
rs10883784
rs185962099
rs10786713
rs10786714
rs138009835
rs117574307
rs2150927
rs148194621
rs138930035
rs11191414
rs12242445
rs12265066
rs140959644
rs11191415
rs58109969
rs10883785
rs150646776
rs7912206
rs11191416
rs7089422
rs4919689
rs10509762
rs7097872
rs143359614
rs76254589
rs116931694
rs7092690
rs7096183
rs7096475
rs4290163
rs12775431
rs11191419
rs117279443
rs150786824
rs112468006
rs55994728
rs191654762
rs117981547
rs12219246
rs12219247
rs181624411
rs17523050
rs3824754
rs9420881
rs4919690
rs4409766
rs76429823
rs7096249
rs7096169
rs7100530
rs10786715
rs141675337
rs12241517
rs139462707
rs17115170
rs11191421
rs9527
rs4917985
rs4919691
rs17115171
rs149497075
rs10786716
rs10786717
rs11191424
rs11191425
rs74541879
rs17115175
rs11191426
rs7098825
rs17115179
rs7085104
rs12416687
rs17881215
rs3740400
rs4917986
rs17878846
rs10786718
rs12767543
rs7904113
rs7920657
rs12259506
rs7920697
rs140313196
rs10509760
rs3740394
rs12764049
rs12764899
rs12765337
rs12765002
rs12770034
rs12771681
rs77335224
rs3740393
rs3740392
rs11191435
rs11191436
rs11191437
rs11191438
rs10786719
rs3740391
rs3740390
rs11191439
rs187598077
rs12774047
rs17115203
rs12244388
rs10883790
rs11191440
rs12776863
rs72841270
rs12783782
rs113548449
rs11191442
rs12249194
rs183790186
rs12245779
rs12253834
rs12780134
rs1591915
rs117959428
rs12768205
rs7100709
rs7101086
rs192512955
rs7085598
rs7085854
rs17882560
rs11191445
rs75387286
rs11191446
rs76255497
rs75691516
rs11191447
rs10883793
rs12782585
rs56946876
rs12763665
rs78561456
rs148332228
rs66759943
rs115048163
rs10786721
rs10883795
rs10883796
rs74233296
rs12771834
rs4363528
rs7896290
rs35125602
rs113320965
rs80327774
rs113282265
rs12219346
rs12218148
rs193249061
rs111638521
rs7909286
rs7909591
rs10883797
rs11191453
rs11191454
rs10786722
rs10748835
rs10883798
rs17881031
rs11191456
rs1046778
rs11191457
rs4568943
rs7084472
rs11191458
rs11191459
rs17879819
rs7897654
rs7912578
rs10883799
rs140973522
rs12253284
rs12221193
rs12261040
rs117943026
rs75870974
rs77180047
rs188437164
rs4532960
rs150719591
rs10786724
rs112809537
rs28848563
rs28606370
rs7093470
rs140438833
rs10883800
rs12251035
rs76249577
rs75899148
rs7073295
rs7475853
rs117724490
rs7924072
rs6584532
rs149808095
rs191166266
rs12221064
rs75650764
rs10883801
rs375416482
rs2297785
rs2297786
rs2297787
rs117492283
rs10883802
rs17115213
rs10509758
rs11191464
rs10786725
rs77602510
rs7913682
rs78821730
rs140955512
rs11191465
rs12411886
rs17725614
rs34572965
rs118121614
rs12355897
rs78429658
rs7918582
rs7918903
rs7922349
rs10509759
rs12416441
rs75549521
rs12254271
rs79254677
rs2152915
rs6584533
rs112699822
rs7073716
rs7093461
rs10786726
rs10748836
rs67760877
rs112314091
rs11191466
rs3897401
rs149904239
rs17115244
rs5011520
rs12774555
rs12414777
rs36045108
rs11191467
rs10786727
rs4919694
rs7093087
rs148453101
rs4917987
rs7917295
rs77059182
rs11191471
rs12242000
rs12772775
rs80257117
rs4919695
rs77273695
rs3897402
rs10786728
rs116990944
rs10883804
rs11191472
rs7101143
rs149177817
rs78602818
rs76789777
rs10883805
rs12783467
rs12241656
rs12765531
rs71496552
rs3096383
rs116939935
rs11191473
rs9733635
rs10883806
rs11191474
rs11191475
rs151046522
rs10883807
rs116050393
rs113541728
rs186347788
rs12413409
rs10786729
rs10883808
rs11191478
rs78260931
rs7089061
rs7089065
rs7073179
rs11191479
rs142286140
rs10786730
rs10883809
rs12778673
rs117148035
rs1556960
rs10883810
rs10883811
rs7899608
rs7899622
rs12258949
rs7903190
rs186158419
rs12414798
rs10450373
rs11191484
rs2065977
rs35700442
rs11191485
rs12569617
rs117978529
rs182004115
rs186997238
rs1538204
rs6584535
rs11191487
rs12248123
rs7092815
rs7096452
rs7080462
rs7096269
rs10883814
rs12268849
rs34778766
rs12268928
rs10883815
rs75845313
rs7902218
rs11191489
rs12570199
rs112390216
rs12260436
rs55833108
rs17115317
rs144526780
rs117770134
rs11191490
rs12777726
rs113375453
rs3902934
rs11191491
rs11191492
rs5016309
rs5016308
rs77860422
rs1890184
rs1890185
rs10883816
rs78430080
rs75810873
rs10786731
rs17115325
rs4917988
rs4917379
rs10509757
rs12569364
rs11191494
rs17115327
rs11191496
rs10883817
rs75777185
rs7894588
rs7894959
rs7911789
rs7898770
rs12764154
rs35791366
rs7908450
rs10883818
rs117557116
rs12262503
rs12255047
rs147373093
rs12779991
rs10786732
rs78459588
rs117339828
rs10883819
rs147831813
rs34060850
rs77426338
rs11191499
rs10883820
rs67908413
rs11191502
rs12254254
rs113554404
rs150008559
rs12766187
rs11191505
rs12264415
rs12258551
rs11191506
rs7082375
rs7100592
rs7083328
rs74444347
rs12780843
rs12221335
rs74832961
rs11191511
rs145203181
rs56116679
rs144810889
rs4917990
rs192165073
rs144627358
rs79701627
rs7071373
rs78846012
rs11191512
rs11191513
rs11191514
rs12245343
rs117004564
rs4917380
rs7090337
rs7914558
rs77787671
rs10509763
rs10509764
rs11191515
rs117473424
rs11191516
rs6584537
rs112425217
rs113970872
rs77677489
rs11191517
rs118011337
rs78193706
rs76352030
rs146458754
rs7906754
rs117021645
rs11191518
rs4917991
rs77134372
rs11191519
rs79227132
rs4917992
rs12246739
rs113430310
rs188034280
rs11191521
rs142661594
rs11191522
rs78392571
rs79460652
rs7087459
rs12779535
rs12780440
rs11191523
rs11191524
rs7088200
rs11191525
rs150761529
rs138013164
rs75970938
rs7091889
rs79668541
rs12266815
rs10786733
rs12252500
rs11191527
rs7920868
rs4633383
rs2184996
rs117803433
rs78893207
rs78312046
rs12415388
rs10883822
rs10218853
rs144278197
rs76099321
rs7073323
rs58317752
rs7087040
rs11191530
rs116896090
rs58700372
rs74386455
rs12255761
rs7089680
rs77821021
rs12257935
rs79418969
rs17115381
rs35159404
rs7094843
rs12266291
rs11191531
rs76230169
rs7099987
rs12416483
rs145726160
rs79778281
rs144412290
rs12241091
rs116986821
rs141482908
rs12219027
rs4917994
rs7917547
rs10883823
rs10883824
rs2275271
rs7916476
rs11191534
rs7908280
rs12246689
rs79205575
rs11191537
rs11191538
rs11191539
rs149932371
rs77596033
rs12415468
rs12780116
rs77827514
rs1572578
rs78214351
rs11191540
rs7092029
rs11191541
rs11191542
rs11191543
rs943039
rs17115414
rs3781285
rs74468868
rs117016818
rs943038
rs11191544
rs1926034
rs1926032
rs7910900
rs12570528
rs12768266
rs12264456
rs76969075
rs10883826
rs78512028
rs3781283
rs12770390
rs12257941
rs188263795
rs61120766
rs17115419
rs943037
rs943036
rs17727391
rs2296568
rs3740388
rs1046411
rs17115427
rs4917382
rs943035
rs7901197
rs10883829
rs143678818
rs12219901
rs7921574
rs10458729
rs140526812
rs763914
rs726010
rs78414630
rs11191547
rs12785223
rs76325870
rs7092200
rs58279999
rs7074395
rs4917995
rs11191548
rs11191549
rs74233806
rs141345933
rs8139
rs142023235
rs10430665
rs138994297
rs12573199
rs12573200
rs10786736
rs12573221
rs3740387
rs3736924
rs3736923
rs3736922
rs11191551
rs10883830
rs17094683
rs11191553
rs79438485
rs118043850
rs12217501
rs12220743
rs56036640
rs12355120
rs3781282
rs117541709
rs3781281
rs2274341
rs2274340
rs17115452
rs11191554
rs79927334
rs1926030
rs1926029
rs12412038
rs10786737
rs10883831
rs11191555
rs117396605
rs76039638
rs11191556
rs2274339
rs140731643
rs3781280
rs11191557
rs11191558
rs76047346
rs117875640
rs2281877
rs76986834
rs80122405
rs7896519
rs7896547
rs12255989
rs11191559
rs140814859
rs117667048
rs141097837
rs117934336
rs11191560
rs10786738
rs11191561
rs1807298
rs12413046
rs10883832
rs2066323
rs139157669
rs7899084
rs2182348
rs139839663
rs116993824
rs9633712
rs184481396
rs7909022
rs7908960
rs117522675
rs1935323
rs79082900
rs76907037
rs1926037
rs72846714
rs11191564
rs11191565
rs79269886
rs7895154
rs6584539
rs2148200
rs2148199
rs10748837
rs2153774
rs10883834
rs7915816
rs79331374
rs1060240
rs7067663
rs1926036
rs10883835
rs1541213
rs10786739
rs182258264
rs140227748
rs11191568
rs12779263
rs76003516
rs80027171
rs76963528
rs10883836
rs12571568
rs2148197
rs75287094
rs11191572
rs1163246
rs12766205
rs111278264
rs138700206
rs12415199
rs12780509
rs188471271
rs34104646
rs10883837
rs1163248
rs11191573
rs117194930
rs746293
rs732998
rs11598702
rs11191574
rs11191575
rs35348020
rs12262258
rs78436955
rs79993475
rs12220375
rs11191576
rs11191577
rs11191578
rs34130454
rs117026055
rs12774513
rs7912517
rs7897663
rs11191580
rs12243903
rs149574185
rs140644073
rs2066322
rs1163249
rs79680647
rs12775302
rs11191582
rs7067970
rs74233809
rs12414232
rs2148198
rs3861983
rs3861984
rs11191583
rs79224738
rs118041803
rs117747767
rs75883527
rs3977751
rs10883839
rs11191584
rs75212332
rs142985874
rs10883840
rs146670034
rs139193814
rs78604609
rs66652022
rs149555487
rs10509765
rs12773916
rs146240286
rs4917996
rs10509766
rs11191586
rs6584540
rs149218337
rs75839032
rs35195396
rs12416331
rs7080935
rs6584541
rs7081075
rs117374691
rs11191587
rs117062978
rs11191589
rs3740386
rs3740385
rs12219304
rs191211835
rs117633209
rs140025915
rs12257472
rs12774412
rs12244207
rs11191591
rs187116727
rs149162306
rs181988640
rs10883841
rs12261294
rs117213332
rs10786740
rs7917650
rs114373406
rs10786741
rs11191593
rs12240508
rs10786742
rs78325666
rs143466731
rs370749877
rs79237883
rs10883842
rs184211672
rs34747231
rs10786743
rs116821290
rs78533530
rs141146900
rs10748838
rs1163238
rs11191596
rs11191598
rs3758543
rs10786744
rs4917997
rs7077097
rs76036912
rs7077291
rs77420391
rs150694714
rs10883843
rs189216611
rs7091462
rs7075552
rs7092407
rs188171137
rs11191600
rs145884725
rs7920251
rs79780963
rs3087681
rs12774207
rs1141095
rs111622998
rs149363415
rs10748839
rs79179549
rs11191602
rs7095304
rs11191606
rs7100369
rs10786745
rs12571345
rs12784384
rs12414028
rs10883846
rs10883847
rs117320158
rs112913898
rs11191607
rs12774577
rs4307650
rs144453732
rs113816956
rs189401006
rs113642369
rs75075426
rs11191608
rs74757396
rs12259163
rs4917999
rs12256506
rs11191609
rs11191610
rs150790859
rs80197337
rs11818627
rs73353848
rs113265609
rs1750480
rs1773924
rs1163233
rs140552605
rs150455041
rs111703483
rs142416119
rs1773926
rs111817773
rs59807730
rs61509417
rs1630303
rs60068878
rs59539043
rs60218667
rs59963492
rs61256595
rs11191612
rs111668583
rs139424795
rs1807951
rs111750727
rs73353864
rs183293459
rs10883848
rs190474885
rs79779224
rs7916091
rs190204510
rs145225253
rs11191614
rs113361908
rs113987398
rs73353870
rs145482607
rs10786747
rs11191615
rs111306545
rs148231033
rs11817165
rs200210086
rs367640224
rs7922955
rs7922982
rs117795571
rs10883849
rs142101509
rs117602516
rs112359712
rs7082288
rs4917384
rs12253370
rs11191619
rs12761878
rs6584543
rs7916056
rs6584545
rs7894240
rs6584546
rs117450263
rs7913461
rs1891292
rs1891293
rs4917385
rs147209610
rs7903004
rs61869770
rs4917386
rs2506961
rs1712510
rs61869771
rs61869780
rs1628768
rs4918001
rs1712509
rs75787981
rs138083841
rs1163082
rs11191625
rs112185508
rs1163076
rs12251523
rs1163075
rs7903472
rs1163074
rs1163073
rs78326838
rs1163072
rs74984861
rs1342031
rs1163070
rs111840579
rs1163077
rs1163081
rs189594843
rs77344735
rs1712517
rs1712516
rs3123794
rs3123795
rs7906977
rs2153771
rs140511633
rs375983731
rs1163083
rs1163084
rs1163085
rs1163086
rs117615987
rs11191631
rs1163087
rs1163089
rs4918003
rs145147493
rs2487862
rs7076274
rs3740381
rs1063461
rs147021419
rs4293062
rs11191641
rs4293063
rs7917388
rs11191642
rs2030205
rs11191643
rs75182663
rs2008530
rs181304167
rs11191645
rs538102861
rs10883853
rs41287490
rs59709249
rs112940311
rs6584547
rs77328741
rs11191649
rs61350103
rs56060736
rs76695159
rs369513496
rs61869825
rs142568730
rs116877190
rs12220267
rs11191652
rs11191654
rs142222668
rs117576475
rs11191655
rs12268583
rs72846190
rs61869827
rs142048246
rs7093667
rs142876938
rs148476176
rs113968420
rs140474107
rs61869829
rs4420190
rs145885038
rs141329235
rs142546763
rs139788971
rs146633399
rs117807544
rs143694918
rs72846192
rs74233813
rs10883855
rs143921941
rs61869832
rs11191657
rs61869834
rs11191658
rs142438546
rs72846198
rs11191659
rs11191660
rs12258092
rs60388741
rs191187823
rs4918007
rs4917387
rs192263924
rs7921655
rs61869836
rs7074749
rs12770682
rs57963697
rs11191663
rs11191664
rs374495661
rs111968809
rs144794610
rs191300325
rs4311992
rs188100743
rs4319443
rs146281173
rs376074843
rs534785978
rs7900966
rs146927025
rs113528138
rs11191666
rs10883857
rs10883858
rs11191667
rs10883861
rs4918012
rs376376951
rs61869857
rs11191670
rs76118965
rs144175333
rs7905968
rs7894768
rs117039336
rs11191672
rs2176448
rs11191673
rs7099480
rs61871160
rs61871162
rs12414443
rs59744322
rs57707166
rs117644036
rs7093039
rs12770529
rs117222357
rs7911488
rs11191676
rs2292807
rs11191677
rs10786751
rs186833856
rs7076463
rs10883863
rs12413386
rs3740383
rs11191679
rs2292806
rs117206710
rs12219609
rs10883865
rs142642350
rs146893319
rs4918013
rs149403866
rs11191683
rs144964763
rs148641861
rs2271750
rs76771154
rs2271751
rs190587300
rs7894407
rs7089271
rs3740382
rs112304628
rs35435808
rs35615718
rs2296512
rs117992169
rs61871170
rs10883867
rs11191686
rs6584550
rs2863731
rs59961207
rs11191688
rs151081342
rs2986014
rs117123209
rs61871172
rs143139516
rs10883868
rs187381053
rs2296514
rs2281861
rs2281860
rs1536225
rs140870353
rs148181718
rs77011508
rs942900
rs7831
rs3740478
rs6580
rs2296513
rs17115660
rs113661630
rs2232660
rs10883869
rs11191692
rs729211
rs2986016
rs76591097
rs10883870
rs77219233
rs116977079
rs80101637
rs145546138
rs2986017
rs4918016
rs2986018
rs79476748
rs7096861
rs12252456
rs7920710
rs7921066
rs7900899
rs12411854
rs2986020
rs2986022
rs2863732
rs2094120
rs2094119
rs755577
rs2986025
rs11191695
rs3014192
rs12768244
rs11191696
rs2986026
rs3014193
rs2986027
rs11191697
rs11191698
rs2986028
rs2986029
rs1409045
rs11191699
rs3014194
rs2986030
rs12259802
rs3014195
rs3014196
rs2986031
rs3014197
rs2986032
rs12784972
rs111827358
rs12761280
rs2986034
rs59349259
rs2986035
rs79220939
rs3014198
rs118112898
rs146151856
rs79500517
rs3014200
rs1555823
rs3014191
rs6584551
rs7092160
rs10786753
rs12416201
rs11191709
rs4918017
rs75970668
rs2863733
rs10786754
rs11191711
rs10883872
rs79972943
rs79265841
rs3014188
rs3014187
rs3014186
rs11191712
rs117856686
rs60933615
rs2986036
rs2986037
rs77791399
rs2986038
rs55853687
rs146717415
rs137955114
rs10883873
rs77956555
rs11191713
rs12263371
rs7071247
rs112020429
rs4918018
rs182540553
rs117273348
rs10883875
rs3014204
rs187577128
rs10748843
rs3736916
rs3014205
rs10883876
rs59551302
rs10883877
rs10883878
rs2986053
rs10786755
rs2986054
rs2986055
rs55817828
rs56336659
rs17737062
rs117883235
rs2281859
rs2281858
rs2986059
rs41287504
rs58843488
rs3014183
rs3014182
rs3740474
rs2148021
rs2986060
rs11813481
rs60012792
rs11191716
rs72848950
rs149258751
rs72848951
rs72848953
rs60217999
rs117286909
rs12252305
rs55771356
rs12781250
rs12268523
rs12268628
rs10786756
rs4917391
rs3014201
rs12220427
rs117962599
rs9419955
rs9419956
rs7080969
rs2902633
rs4918020
rs116928340
rs146691046
rs79039404
rs117274118
rs4918021
rs113411616
rs2863992
rs12268602
rs138301912
rs11492754
rs148431368
rs142558241
rs72848965
rs72848966
rs2208322
rs80065416
rs7069733
rs7088055
rs75846612
rs6584554
rs6584555
rs6584556
rs6584557
rs7904046
rs55833902
rs1884930
rs2002859
rs1884931
rs59576512
rs376442286
rs7894798
rs141902653
rs72848971
rs74154533
rs55928628
rs10883881
rs11191720
rs11191721
rs7893473
rs11817727
rs55911544
rs117577689
rs12414184
rs11191723
rs11593191
rs61871224
rs55706621
rs72848976
rs912888
rs10786757
rs180924020
rs74154539
rs372378524
rs11191724
rs11599861
rs11597473
rs72848980
rs902992
rs6584559
rs56965730
rs117945788
rs61326925
rs12572965
rs117583209
rs72848984
rs60848348
rs11191727
rs142798585
rs10883882
rs11191728
rs12261058
rs7084783
rs61871257
rs12415501
rs118149970
rs10748844
rs117854764
rs10786758
rs7094488
rs10883883
rs11191729
rs11191730
rs11191731
rs12253987
rs11191732
rs60469668
rs1994837
rs7067666
rs7068081
rs12360357
rs10883884
rs12411463
rs10883885
rs3781370
rs11191733
rs1536224
rs3781367
rs75091248
rs10883886
rs11191734
rs12774610
rs11815048
rs11815073
rs1018014
rs7067892
rs1018013
rs7068070
rs4917392
rs4918024
rs11598047
rs4918025
rs902991
rs4918026
rs3781366
rs11191737
rs2236209
rs1047425
rs7100958
rs11191738
rs2047035
rs4917393
rs2840221
rs80130740
rs4918027
rs80099007
rs4917394
rs1853842
rs61606504
rs2236210
rs141805584
rs2236211
rs2273556
rs7918186
rs79220716
rs4918028
rs4917395
rs79432554
rs12217979
rs729952
rs2295588
rs10879
rs186908784
rs190540263
rs80325437
rs72852215
rs10883887
rs11191740
rs9521
rs2281584
rs3824782
rs3781365
rs11191741
rs3740473
rs3740472
rs3740471
rs3781363
rs117387787
rs12255953
rs1565707
rs61151381
rs76788789
rs2281585
rs7907682
rs117568095
rs7901223
rs12243196
rs3781362
rs3781361
rs3824781
rs553553173
rs2281586
rs2281587
rs3781360
rs3781359
rs10883889
rs11191748
rs11191749
rs7095740
rs3781358
rs7913695
rs56033495
rs902997
rs902996
rs3824780
rs3781354
rs12416648
rs56984020
rs6584564
rs78339712
rs11191750
rs12415095
rs12415143
rs7084642
rs3781353
rs3781352
rs10883890
rs10883891
rs3781351
rs12359556
rs12220738
rs7917478
rs7902790
rs7918134
rs12256085
rs11191751
rs12258364
rs76664225
rs3824778
rs7900994
rs117449364
rs6584565
rs11191753
rs10883892
rs7910092
rs117813054
rs60203807
rs3781349
rs7898267
rs141850865
rs34241369
rs3824777
rs3781347
rs9665523
rs9665531
rs187208282
rs7100298
rs61870170
rs67220558
rs2902634
rs7475602
rs880549
```
