## Supplementary material for "Characterization of shared and ancestry-specific signals driving complex traits using multi-ancestry fine-mapping": susiex_nc3.cs80.cs

```
CS_ID	SNP	BP	REF_ALLELE	ALT_ALLELE	REF_FRQ	BETA	SE	-LOG10P	CS_PIP	OVRL_PIP
1	rs12412038	104856162	A,A	G,G	0.912525,0.712302	-0.0596211,-0.0503453	0.00699802,0.00944284	16.796,7.01161	0.0453136	0.0453136
1	rs79668541	104793904	T,T	C,C	0.911531,0.714286	-0.0588442,-0.0509722	0.00696238,0.0094624	16.5421,7.14437	0.0437392	0.0437392
1	rs75970938	104793648	C,C	T,T	0.911531,0.714286	-0.0587969,-0.0509722	0.00696238,0.0094624	16.5169,7.14437	0.0412277	0.0412277
1	rs11191555	104857523	C,C	A,A	0.912525,0.71131	-0.0594816,-0.0502452	0.00699802,0.00943317	16.7214,6.99932	0.0374704	0.0374704
1	rs11191560	104869038	C,C	T,T	0.912525,0.71131	-0.0594816,-0.0502452	0.00699802,0.00943317	16.7214,6.99932	0.0366231	0.0366231
1	rs11191558	104864678	A,A	G,G	0.912525,0.712302	-0.0594816,-0.0502481	0.00699802,0.00944284	16.7214,6.98703	0.0357532	0.0357532
1	rs11191557	104864614	G,G	C,C	0.912525,0.712302	-0.0594816,-0.0502481	0.00699802,0.00944284	16.7214,6.98703	0.0357532	0.0357532
1	rs3781285	104825665	G,G	C,C	0.911531,0.712302	-0.0587969,-0.0507865	0.00696238,0.00944284	16.5169,7.12384	0.0332852	0.0332852
1	rs12413046	104871204	G,G	A,A	0.912525,0.712302	-0.0594816,-0.0499891	0.00699802,0.00944284	16.7214,6.9217	0.0302944	0.0302944
1	rs10883832	104871279	G,G	T,T	0.912525,0.712302	-0.0594816,-0.0499891	0.00699802,0.00944284	16.7214,6.9217	0.0302944	0.0302944
1	rs79082900	104877302	C,C	T,T	0.912525,0.712302	-0.0595295,-0.0498442	0.00699802,0.00944284	16.747,6.88527	0.0293237	0.0293237
1	rs12217501	104851889	C,C	T,T	0.911531,0.712302	-0.0587969,-0.0504909	0.00696238,0.00944284	16.5169,7.04856	0.0274567	0.0274567
1	rs943037	104835919	T,T	C,C	0.911531,0.712302	-0.0585289,-0.0509805	0.00696238,0.00944284	16.3741,7.17348	0.0270178	0.0270178
1	rs11191543	104824387	A,A	G,G	0.910537,0.712302	-0.0581012,-0.0513727	0.00692737,0.00944284	16.3029,7.27437	0.0243809	0.0243809
1	rs11191531	104806898	C,C	G,G	0.911531,0.712302	-0.0585723,-0.0506409	0.00696238,0.00944284	16.3971,7.08671	0.0228899	0.0228899
1	rs11191521	104789475	G,G	T,T	0.911531,0.714286	-0.0583041,-0.0508711	0.00696238,0.0094624	16.2548,7.1186	0.020549	0.020549
1	rs12219027	104811203	C,C	T,T	0.911531,0.712302	-0.0583475,-0.050588	0.00696238,0.00944284	16.2778,7.07324	0.0167279	0.0167279
1	rs11191564	104878543	T,T	C,C	0.912525,0.712302	-0.0590748,-0.0498442	0.00699802,0.00944284	16.5046,6.88527	0.0166349	0.0166349
1	rs11191534	104815827	G,G	A,A	0.911531,0.710317	-0.0584382,-0.0505376	0.00696238,0.00942357	16.3259,7.08671	0.0166252	0.0166252
1	rs11191580	104906211	C,C	T,T	0.912525,0.712302	-0.0594621,-0.0490659	0.00699802,0.00944284	16.711,6.69139	0.0164781	0.0164781
1	rs12220743	104851912	T,T	C,C	0.911531,0.712302	-0.0583948,-0.0504424	0.00696238,0.00944284	16.3029,7.03623	0.0161241	0.0161241
1	rs11191522	104789580	A,A	G,G	0.911531,0.715278	-0.0580357,-0.0509243	0.00696238,0.00947229	16.113,7.1186	0.0159412	0.0159412
1	rs9633712	104873761	C,C	G,G	0.912525,0.713294	-0.0592105,-0.0495524	0.00699802,0.00945258	16.5767,6.79951	0.0156021	0.0156021
1	rs17094683	104851301	T,T	G,G	0.911531,0.71131	-0.0583948,-0.0504392	0.00696238,0.00943317	16.3029,7.04856	0.015314	0.015314
1	rs12220375	104901491	C,C	T,T	0.912525,0.71131	-0.0592365,-0.0493057	0.00699802,0.00943317	16.5906,6.76338	0.0148418	0.0148418
1	rs11191568	104886374	A,A	G,G	0.912525,0.712302	-0.0590748,-0.0496464	0.00699802,0.00944284	16.5046,6.83573	0.0146702	0.0146702
1	rs11191559	104867686	T,T	C,C	0.912525,0.71131	-0.0585758,-0.0505362	0.00699802,0.00943317	16.2407,7.07324	0.0135385	0.0135385
1	rs10883835	104884208	C,C	T,T	0.912525,0.712302	-0.058983,-0.0496947	0.00699802,0.00944284	16.4559,6.84783	0.0134984	0.0134984
1	rs1060240	104883337	G,G	A,A	0.912525,0.712302	-0.0589391,-0.0497431	0.00699802,0.00944284	16.4326,6.85993	0.0131818	0.0131818
1	rs11191548	104846178	C,C	T,T	0.911531,0.71131	-0.0579449,-0.0509767	0.00696238,0.00943317	16.0651,7.18591	0.0124204	0.0124204
1	rs12219901	104840967	G,G	A,A	0.911531,0.712302	-0.0579884,-0.0507865	0.00696238,0.00944284	16.088,7.12384	0.0121944	0.0121944
1	rs10458729	104841479	T,T	C,C	0.911531,0.713294	-0.0579884,-0.0507217	0.00696238,0.00945258	16.088,7.09399	0.0111313	0.0111313
1	rs11191551	104850835	G,G	A,A	0.911531,0.71131	-0.0580792,-0.0505362	0.00696238,0.00943317	16.1359,7.07324	0.0110251	0.0110251
1	rs10430665	104848430	T,T	C,C	0.911531,0.710317	-0.0578107,-0.051026	0.00696238,0.00942357	15.9945,7.21195	0.0107335	0.0107335
1	rs79680647	104910959	A,A	G,G	0.912525,0.717262	-0.0587849,-0.0500417	0.00699802,0.00949232	16.351,6.86939	0.00964147	0.00964147
1	rs11191454	104660004	G,G	A,A	0.910537,0.713294	-0.0569948,-0.0511606	0.00692737,0.00945258	15.7185,7.20617	0.00823295	0.00823295
1	rs12416331	104928914	A,A	T,T	0.912525,0.71627	-0.0589196,-0.0492114	0.00699802,0.00948227	16.4223,6.6768	0.00696184	0.00696184
2	rs79780963	104952499	T,T	C,C	0.033797,0.020833	-0.0925406,-0.149948	0.0109412,0.0299295	16.5653,6.26427	1	1
```
