## Supplementary material for "Characterization of shared and ancestry-specific signals driving complex traits using multi-ancestry fine-mapping": susiex_nc3.cs80.snp

```
BP	SNP	PIP(CS1)	LogBF(CS1,Pop1)	LogBF(CS1,Pop2)	PIP(CS2)	LogBF(CS2,Pop1)	LogBF(CS2,Pop2)
103737193	rs10786658	3.34939e-26	-1.56856	-0.494784	1.68153e-18	-2.00133	-0.701249
103738437	rs184937050	7.35563e-26	-1.27665	-9.59764e-10	3.53162e-18	-1.96053	-9.59764e-10
103738634	rs12569597	2.39621e-26	-0.974577	-1.42365	7.58843e-19	-2.0617	-1.43654
103739835	rs140096730	3.0728e-26	-2.14953	-9.59764e-10	2.93011e-18	-2.14724	-9.59764e-10
103740099	rs7077949	2.73511e-26	-0.917762	-1.34819	9.49421e-19	-1.91227	-1.36191
103741188	rs150216483	3.1373e-26	-2.12876	-9.59764e-10	3.08746e-18	-2.09493	-9.59764e-10
103741725	rs34642364	8.28814e-27	-1.62275	-1.83713	3.98167e-18	0.059127	-1.89971
103743133	rs35205878	8.18015e-27	-1.64361	-1.82938	3.83724e-18	0.0161835	-1.89371
103743852	rs4919606	3.76346e-26	-1.737	-0.209783	1.52401e-18	-2.06308	-0.737857
103744374	rs117032925	8.70643e-25	1.19453	-9.59764e-10	2.11362e-17	-0.171294	-9.59764e-10
103744480	rs17114323	3.61588e-26	-2.83746e-10	-1.98678	3.60603e-18	-2.83746e-10	-1.93968
103744992	rs145562410	7.01551e-25	0.978589	-9.59764e-10	6.2045e-18	-1.39701	-9.59764e-10
103745015	rs118059379	3.16676e-26	-2.11941	-9.59764e-10	2.93039e-18	-2.14715	-9.59764e-10
103745041	rs115614611	9.2716e-25	1.25742	-9.59764e-10	1.19807e-17	-0.738984	-9.59764e-10
103745136	rs142365643	3.32207e-26	-2.07153	-9.59764e-10	3.39461e-18	-2.00009	-9.59764e-10
103746426	rs17777931	3.15831e-26	-2.12208	-9.59764e-10	3.7859e-18	-1.891	-9.59764e-10
103746504	rs17777943	4.04389e-26	-1.87491	-9.59764e-10	2.93089e-18	-2.14698	-9.59764e-10
103747138	rs10883701	8.62005e-27	-1.58803	-1.83259	3.60601e-18	-0.0527429	-1.88694
103747505	rs60082283	3.07742e-26	-2.14803	-9.59764e-10	3.18804e-18	-2.06288	-9.59764e-10
103747872	rs10883702	3.50668e-26	-0.575358	-1.44209	6.99156e-19	-2.12539	-1.45477
103748333	rs6584467	4.04288e-26	-1.72591	-0.149253	1.61174e-18	-2.05796	-0.687005
103748636	rs138616846	1.35082e-25	-0.668825	-9.59764e-10	1.15694e-17	-0.773922	-9.59764e-10
103748656	rs80015579	1.66023e-25	-2.83746e-10	-0.46258	3.96956e-17	-2.83746e-10	0.458958
103749743	rs11191170	8.24826e-27	-1.63323	-1.83147	3.91397e-18	0.0376036	-1.89533
103750047	rs190856950	3.64441e-26	-2.83746e-10	-1.97893	3.53393e-18	-2.83746e-10	-1.95987
103751240	rs138649138	3.52185e-26	-2.01313	-9.59764e-10	5.98661e-18	-1.43276	-9.59764e-10
103751836	rs17778015	3.12923e-26	-2.13133	-9.59764e-10	3.90929e-18	-1.85893	-9.59764e-10
103753525	rs184511792	6.18129e-26	-1.45059	-9.59764e-10	3.27374e-18	-2.03635	-9.59764e-10
103754150	rs5003331	8.42554e-27	-1.62275	-1.82069	4.03281e-18	0.059127	-1.88694
103754185	rs7901209	2.27914e-26	-1.87773	-0.570595	1.35465e-18	-2.14717	-0.771564
103754188	rs59543819	6.7667e-27	-2.12286	-1.53984	4.02783e-18	-0.305119	-1.52394
103755374	rs72844686	3.46944e-26	-2.02813	-9.59764e-10	2.93507e-18	-2.14555	-9.59764e-10
103755495	rs79048848	1.53995e-23	4.06738	-9.59764e-10	1.46519e-16	1.76487	-9.59764e-10
103756723	rs17114333	3.6924e-26	-2.83746e-10	-1.96584	3.71123e-18	-2.83746e-10	-1.91092
103756750	rs4291608	4.07947e-26	-1.73192	-0.134229	1.63937e-18	-2.05361	-0.674358
103757135	rs188470892	6.60699e-26	-1.38399	-9.59764e-10	2.96048e-18	-2.13693	-9.59764e-10
103757556	rs7094764	3.48542e-26	-0.523471	-1.50006	6.48029e-19	-2.14406	-1.51204
103758248	rs11191173	3.16466e-26	-2.12007	-9.59764e-10	3.05643e-18	-2.10504	-9.59764e-10
103759521	rs11191174	2.26056e-26	-1.88591	-0.570595	1.35364e-18	-2.14792	-0.771564
103759645	rs118165209	1.48575e-23	4.03155	-9.59764e-10	1.42413e-16	1.73645	-9.59764e-10
103759829	rs61873629	3.13282e-26	-2.13018	-9.59764e-10	3.89186e-18	-1.86339	-9.59764e-10
103759988	rs11191175	3.25883e-26	-2.09075	-9.59764e-10	4.83881e-18	-1.64561	-9.59764e-10
103760552	rs9664207	3.51136e-26	-0.538514	-1.4776	6.72121e-19	-2.12974	-1.48986
103760702	rs140043141	3.32944e-26	-2.06931	-9.59764e-10	3.07443e-18	-2.09916	-9.59764e-10
103761498	rs10883703	2.44782e-26	-0.775298	-1.60162	5.93904e-19	-2.12997	-1.61335
103762327	rs76777914	4.62174e-26	-1.74135	-9.59764e-10	4.03568e-18	-1.82711	-9.59764e-10
103763214	rs61873630	3.13282e-26	-2.13018	-9.59764e-10	3.89186e-18	-1.86339	-9.59764e-10
103764687	rs7079478	1.53995e-23	4.06738	-9.59764e-10	1.46519e-16	1.76487	-9.59764e-10
103764720	rs142145589	2.26431e-26	-1.90619	-0.54866	5.27972e-18	-0.472429	-1.08598
103765213	rs6584469	2.31215e-26	-1.87773	-0.556214	1.33155e-18	-2.14717	-0.788764
103765778	rs2902541	2.3018e-26	-1.8768	-0.561629	1.36795e-18	-2.14571	-0.763256
103765790	rs7350429	8.43094e-27	-1.63323	-1.80956	3.98158e-18	0.0376036	-1.87821
103766185	rs75259607	4.30362e-26	-2.83746e-10	-1.81266	5.31346e-18	-2.83746e-10	-1.55204
103769267	rs41314499	4.75959e-26	-1.71196	-9.59764e-10	3.66754e-18	-1.92276	-9.59764e-10
103770994	rs147798807	3.85383e-26	-2.83746e-10	-1.92305	4.62623e-18	-2.83746e-10	-1.69054
103771092	rs186208663	3.23063e-26	-2.09944	-9.59764e-10	3.22706e-18	-2.05071	-9.59764e-10
103771582	rs79678253	7.95448e-26	-1.19838	-9.59764e-10	7.6266e-18	-1.19064	-9.59764e-10
103772270	rs11191183	1.49164e-25	-0.569658	-9.59764e-10	3.37741e-17	0.297412	-9.59764e-10
103772767	rs150492750	7.84617e-24	3.39308	-9.59764e-10	3.87351e-17	0.434464	-9.59764e-10
103772807	rs41291494	3.17697e-26	-2.11619	-9.59764e-10	3.72265e-18	-1.90785	-9.59764e-10
103774431	rs56407876	2.33491e-26	-1.90619	-0.517954	5.53009e-18	-0.472429	-1.03965
103775942	rs117692115	4.8511e-25	0.609671	-9.59764e-10	2.25823e-17	-0.105115	-9.59764e-10
103776864	rs61873633	3.17697e-26	-2.11619	-9.59764e-10	3.72265e-18	-1.90785	-9.59764e-10
103776939	rs78771842	3.17697e-26	-2.11619	-9.59764e-10	3.72265e-18	-1.90785	-9.59764e-10
103777625	rs12415071	6.88272e-27	-1.91955	-1.72614	1.44795e-18	-1.25696	-1.59517
103778362	rs6584470	2.28149e-26	-1.87773	-0.569565	1.35595e-18	-2.14717	-0.770611
103778431	rs61873634	3.17697e-26	-2.11619	-9.59764e-10	3.72265e-18	-1.90785	-9.59764e-10
103779610	rs11191184	3.38173e-26	-2.05373	-9.59764e-10	5.67257e-18	-1.48664	-9.59764e-10
103780146	rs61873635	3.17697e-26	-2.11619	-9.59764e-10	3.72265e-18	-1.90785	-9.59764e-10
103780175	rs146637621	6.67938e-26	-1.3731	-9.59764e-10	2.95643e-18	-2.1383	-9.59764e-10
103782528	rs368385891	3.78523e-26	-2.83746e-10	-1.94101	4.55901e-18	-2.83746e-10	-1.70518
103784120	rs142944618	3.10322e-25	0.162905	-9.59764e-10	1.01285e-17	-0.906925	-9.59764e-10
103786212	rs61873636	3.18139e-26	-2.1148	-9.59764e-10	3.70898e-18	-1.91153	-9.59764e-10
103786304	rs74632883	4.34565e-26	-0.106155	-1.69679	7.46657e-19	-1.88771	-1.62672
103786392	rs7905021	2.48421e-26	-0.856017	-1.50615	6.84703e-19	-2.08299	-1.51806
103786549	rs140222076	4.98257e-25	-2.83746e-10	0.636411	5.00687e-17	-2.83746e-10	0.691114
103786951	rs7923764	2.3906e-26	-0.878832	-1.52174	6.61702e-19	-2.07769	-1.55754
103788820	rs61873637	4.26353e-25	0.480564	-9.59764e-10	1.74113e-17	-0.365161	-9.59764e-10
103790820	rs142984697	3.07568e-26	-2.1486	-9.59764e-10	2.97647e-18	-2.13154	-9.59764e-10
103790870	rs61873638	3.1859e-26	-2.11338	-9.59764e-10	3.69546e-18	-1.91518	-9.59764e-10
103791411	rs75350402	4.73622e-26	-2.83746e-10	-1.71688	4.39986e-18	-2.83746e-10	-1.74071
103791738	rs7907237	2.61698e-26	-0.855788	-1.45431	8.32807e-19	-1.93839	-1.46685
103791939	rs76674163	3.66455e-26	-2.83746e-10	-1.97341	3.48436e-18	-2.83746e-10	-1.974
103792437	rs61873639	3.1859e-26	-2.11338	-9.59764e-10	3.69546e-18	-1.91518	-9.59764e-10
103792481	rs10883705	3.42959e-26	-0.522685	-1.51699	6.45358e-19	-2.13146	-1.52877
103793427	rs61873640	5.26197e-26	0.375991	-1.98761	6.35348e-18	0.616987	-1.99027
103794439	rs117795846	7.71621e-26	-2.83746e-10	-1.2288	3.59593e-18	-2.83746e-10	-1.94248
103794493	rs4635021	3.13963e-26	-2.12801	-9.59764e-10	3.09116e-18	-2.09374	-9.59764e-10
103795073	rs148063779	3.13665e-26	-2.12896	-9.59764e-10	3.08643e-18	-2.09527	-9.59764e-10
103795586	rs112337625	3.19051e-26	-2.11194	-9.59764e-10	3.6821e-18	-1.9188	-9.59764e-10
103798260	rs11191189	8.11705e-27	-1.68956	-1.79118	3.98174e-18	0.0226794	-1.86324
103798357	rs61873641	3.19051e-26	-2.11194	-9.59764e-10	3.6821e-18	-1.9188	-9.59764e-10
103798393	rs61873642	3.08304e-25	0.156381	-9.59764e-10	1.22477e-17	-0.716941	-9.59764e-10
103798486	rs35433055	1.05398e-25	-0.916959	-9.59764e-10	5.96096e-18	-1.43705	-9.59764e-10
103799475	rs1364	3.17697e-26	-2.11619	-9.59764e-10	3.72265e-18	-1.90785	-9.59764e-10
103799542	rs12413996	6.35397e-27	-2.04089	-1.68474	1.23466e-18	-1.4654	-1.54608
103799758	rs11191190	2.51208e-26	-0.885016	-1.46599	8.29117e-19	-1.91458	-1.4951
103800281	rs78338467	4.34871e-26	-0.0994386	-1.7028	7.43465e-19	-1.88531	-1.63341
103800921	rs143191357	3.66682e-26	-2.83746e-10	-1.9728	3.45084e-18	-2.83746e-10	-1.98367
103800979	rs11191191	5.0157e-27	-1.97589	-1.98624	1.12563e-18	-1.25522	-1.84872
103801078	rs11191192	2.68906e-26	-0.822653	-1.46027	8.03524e-19	-1.95149	-1.48954
103801698	rs117368605	1.75375e-25	-0.40778	-9.59764e-10	1.13319e-17	-0.794659	-9.59764e-10
103802408	rs11191193	6.07574e-27	-1.8768	-1.8936	5.18227e-19	-1.95012	-1.9295
103802769	rs183596564	3.80069e-26	-2.83746e-10	-1.93694	4.81842e-18	-2.83746e-10	-1.64984
103803234	rs80200333	6.44637e-26	-1.4086	-9.59764e-10	2.97061e-18	-2.13351	-9.59764e-10
103804114	rs34516258	6.69528e-27	-1.93346	-1.73984	1.35772e-18	-1.28456	-1.63192
103805076	rs7086516	5.44506e-27	-1.98739	-1.89261	3.12057e-18	-0.267116	-1.81715
103805398	rs61873643	9.70044e-26	-0.999949	-9.59764e-10	5.61458e-18	-1.49691	-9.59764e-10
103805658	rs146761139	1.22832e-23	3.84129	-9.59764e-10	1.22508e-16	1.5859	-9.59764e-10
103805805	rs139965762	9.06905e-26	-1.06725	-9.59764e-10	3.92936e-18	-1.8538	-9.59764e-10
103806320	rs9730825	2.42605e-26	-0.836333	-1.54952	6.5313e-19	-2.08737	-1.56089
103806391	rs61873644	3.19522e-26	-2.11046	-9.59764e-10	3.6689e-18	-1.92239	-9.59764e-10
103806793	rs6584475	2.07526e-26	-1.89397	-0.648064	1.2592e-18	-2.14854	-0.843264
103807217	rs11191195	2.41836e-26	-0.850576	-1.53845	6.62391e-19	-2.08422	-1.54996
103807295	rs11191196	7.68974e-27	-1.71366	-1.82116	3.30188e-18	-0.131499	-1.89629
103807817	rs17700149	3.19522e-26	-2.11046	-9.59764e-10	3.6689e-18	-1.92239	-9.59764e-10
103808405	rs72844697	3.74409e-26	-1.95194	-9.59764e-10	3.4144e-18	-1.99428	-9.59764e-10
103809476	rs117217505	8.84422e-24	3.51281	-9.59764e-10	3.95963e-17	0.456454	-9.59764e-10
103811683	rs117065002	7.13578e-26	-2.83746e-10	-1.307	6.99351e-18	-2.83746e-10	-1.2773
103811991	rs118023604	4.69186e-26	-2.83746e-10	-1.72629	3.42662e-18	-2.83746e-10	-1.99071
103811999	rs12572110	2.32164e-26	-0.864742	-1.56511	6.47281e-19	-2.08099	-1.57626
103812102	rs11191199	5.75979e-26	-1.52122	-9.59764e-10	5.95074e-18	-1.43877	-9.59764e-10
103813012	rs7905680	2.34271e-26	-0.850576	-1.57024	6.41934e-19	-2.08422	-1.58133
103813134	rs117883100	9.48257e-24	3.58251	-9.59764e-10	4.09492e-17	0.49005	-9.59764e-10
103813308	rs77707352	3.21043e-26	-2.10571	-9.59764e-10	3.62891e-18	-1.93335	-9.59764e-10
103815495	rs67497633	1.70943e-26	-0.898511	-1.83745	6.16459e-19	-1.98044	-1.7256
103816142	rs61873647	7.64982e-26	-1.23744	-9.59764e-10	4.71051e-18	-1.67249	-9.59764e-10
103816158	rs72844701	5.41648e-26	-1.58267	-9.59764e-10	7.88544e-18	-1.15726	-9.59764e-10
103816828	rs73344830	1.89417e-26	-1.94741	-0.685932	1.21454e-18	-2.14966	-0.878252
103817938	rs61873648	3.23896e-26	-2.09687	-9.59764e-10	3.48039e-18	-1.97514	-9.59764e-10
103818451	rs61873649	3.20704e-26	-2.10677	-9.59764e-10	3.6375e-18	-1.93099	-9.59764e-10
103820269	rs61873650	3.21716e-26	-2.10362	-9.59764e-10	3.6124e-18	-1.93791	-9.59764e-10
103820419	rs190054014	3.67169e-26	-2.83746e-10	-1.97147	4.35442e-18	-2.83746e-10	-1.75109
103820553	rs34761644	2.08424e-26	-0.696458	-1.84126	6.46948e-19	-1.92716	-1.73062
103821832	rs180873833	3.07248e-26	-2.14963	-9.59764e-10	2.98779e-18	-2.12775	-9.59764e-10
103821850	rs61873653	3.07766e-26	-2.14795	-9.59764e-10	3.01782e-18	-2.11775	-9.59764e-10
103822134	rs149647905	3.81292e-26	-1.93372	-9.59764e-10	3.46913e-18	-1.97838	-9.59764e-10
103823135	rs2786847	1.84892e-26	-1.94031	-0.717209	1.18026e-18	-2.14943	-0.907118
103824086	rs75539830	4.79789e-26	-2.83746e-10	-1.70394	4.81017e-18	-2.83746e-10	-1.65155
103824238	rs79741889	3.65958e-26	-2.83746e-10	-1.97477	3.61753e-18	-2.83746e-10	-1.93649
103824920	rs11191203	4.6554e-27	-2.04818	-1.9885	9.59134e-19	-1.33887	-1.92513
103825069	rs115845612	3.17697e-26	-2.11619	-9.59764e-10	3.72265e-18	-1.90785	-9.59764e-10
103825747	rs3737243	6.64214e-27	-1.97315	-1.70812	1.30393e-18	-1.36594	-1.59096
103825863	rs200584437	6.06448e-26	-2.83746e-10	-1.46967	1.05799e-17	-2.83746e-10	-0.863331
103827737	rs3816	2.44084e-26	-0.754265	-1.62551	5.99989e-19	-2.06907	-1.66406
103827954	rs41291496	3.7171e-26	-1.95918	-9.59764e-10	3.06695e-18	-2.1016	-9.59764e-10
103829223	rs61873654	3.18464e-26	-2.11378	-9.59764e-10	3.60545e-18	-1.93984	-9.59764e-10
103829583	rs34915952	1.19559e-25	-0.790897	-9.59764e-10	6.56543e-18	-1.34046	-9.59764e-10
103829672	rs57685140	2.49097e-26	-0.762349	-1.5971	7.17064e-19	-1.92313	-1.63174
103829735	rs140675306	9.02439e-26	-2.83746e-10	-1.07219	4.31445e-18	-2.83746e-10	-1.76031
103829801	rs145760113	3.72391e-26	-2.83746e-10	-1.95735	3.70637e-18	-2.83746e-10	-1.91223
103830715	rs111783873	8.66409e-26	-1.11293	-9.59764e-10	4.70284e-18	-1.67412	-9.59764e-10
103831174	rs145289270	3.8242e-26	-2.83746e-10	-1.93077	4.93258e-18	-2.83746e-10	-1.62642
103831598	rs11191205	4.62448e-27	-2.07657	-1.96677	1.09171e-18	-1.24334	-1.89119
103831601	rs118091174	8.42495e-24	3.46425	-9.59764e-10	3.62293e-17	0.367586	-9.59764e-10
103831677	rs10883708	2.98245e-26	-0.559486	-1.61989	6.40004e-19	-2.0815	-1.58706
103832689	rs11191206	9.70101e-27	-2.14248	-1.16	1.45009e-18	-1.86328	-0.987382
103834770	rs12783374	3.31444e-26	-0.12299	-1.95084	6.10956e-19	-1.90596	-1.80905
103835807	rs72845603	4.21889e-26	-1.83255	-9.59764e-10	3.43553e-18	-1.98811	-9.59764e-10
103836563	rs79191539	3.72139e-26	-2.83746e-10	-1.95802	3.42757e-18	-2.83746e-10	-1.99043
103838497	rs11191208	5.30182e-27	-1.997	-1.90965	4.92835e-19	-2.00493	-1.92493
103838968	rs12572842	1.00201e-26	-1.34877	-1.92134	4.80217e-19	-2.00222	-1.95358
103839654	rs61873655	1.28005e-25	-0.722637	-9.59764e-10	4.71912e-18	-1.67066	-9.59764e-10
103840146	rs11598489	2.49838e-25	-0.0538911	-9.59764e-10	1.14663e-17	-0.782867	-9.59764e-10
103840728	rs72845605	3.41628e-26	-2.04357	-9.59764e-10	3.02912e-18	-2.11401	-9.59764e-10
103840791	rs12776071	3.24662e-26	-0.113083	-1.98142	5.94022e-19	-1.86823	-1.87489
103840987	rs12776515	3.29754e-26	-0.0952278	-1.98372	5.99299e-19	-1.86156	-1.87271
103841343	rs117364866	3.00372e-25	0.130316	-9.59764e-10	1.41037e-17	-0.575845	-9.59764e-10
103842130	rs191216969	4.42094e-26	-1.78577	-9.59764e-10	4.80142e-18	-1.65337	-9.59764e-10
103842135	rs6584479	9.82268e-27	-1.61797	-1.67204	6.76829e-19	-1.79872	-1.8139
103842293	rs7076838	3.09748e-26	-2.14153	-9.59764e-10	3.00504e-18	-2.12199	-9.59764e-10
103842294	rs138338332	5.14688e-27	-2.04042	-1.8959	5.31898e-19	-1.91727	-1.93631
103842365	rs2485630	2.39759e-26	-1.52167	-0.87599	8.67459e-19	-1.86545	-1.49902
103842430	rs67771234	1.31743e-26	-1.08819	-1.90825	5.01365e-19	-1.97743	-1.93527
103842723	rs34848795	3.23755e-26	-2.0973	-9.59764e-10	2.94505e-18	-2.14216	-9.59764e-10
103843830	rs77361397	3.81912e-24	2.67307	-9.59764e-10	3.00601e-18	-2.12167	-9.59764e-10
103844571	rs3122367	2.80871e-26	-1.37876	-0.860636	9.44479e-19	-1.7669	-1.5125
103844935	rs7090600	1.01199e-26	-1.49355	-1.76665	7.01734e-19	-1.69641	-1.88007
103845091	rs17114351	3.93208e-26	-2.83746e-10	-1.90295	3.52208e-18	-2.83746e-10	-1.96323
103845328	rs58642005	5.79428e-27	-1.94512	-1.87271	4.72735e-19	-2.01982	-1.95168
103845632	rs61873658	6.2583e-27	-1.87666	-1.86414	4.49497e-19	-2.06552	-1.95639
103845943	rs72845610	3.37209e-26	-2.05659	-9.59764e-10	3.00686e-18	-2.12139	-9.59764e-10
103846437	rs188740252	3.84533e-26	-1.92526	-9.59764e-10	3.34275e-18	-2.01549	-9.59764e-10
103846752	rs561909604	3.07824e-26	-2.14776	-9.59764e-10	2.97385e-18	-2.13243	-9.59764e-10
103846869	rs12781020	5.70473e-27	-2.06004	-1.77337	4.78922e-19	-2.10105	-1.85745
103850905	rs61873659	3.48212e-26	-2.02448	-9.59764e-10	3.08344e-18	-2.09624	-9.59764e-10
103851282	rs61874760	3.51034e-26	-2.01641	-9.59764e-10	3.06786e-18	-2.1013	-9.59764e-10
103852052	rs61874761	3.65402e-26	-1.97629	-9.59764e-10	3.04763e-18	-2.10792	-9.59764e-10
103852180	rs138055405	3.16945e-26	-2.11856	-9.59764e-10	2.96551e-18	-2.13523	-9.59764e-10
103852217	rs192264025	8.35363e-26	-1.14942	-9.59764e-10	3.35739e-18	-2.01112	-9.59764e-10
103852254	rs3930291	8.42246e-27	-2.14914	-1.29466	7.01586e-19	-2.0907	-1.486
103852698	rs145970014	4.71551e-26	-1.72126	-9.59764e-10	3.04703e-18	-2.10812	-9.59764e-10
103853055	rs11191211	2.31219e-23	4.24698	0.226848	4.03568e-18	-0.397494	-1.42961
103853547	rs12782139	1.98281e-24	4.00488	-1.98732	2.14221e-18	-0.545334	-1.91511
103853620	rs7074287	3.24792e-26	-2.09411	-9.59764e-10	2.92403e-18	-2.14932	-9.59764e-10
103853780	rs9420867	3.49808e-25	2.27327	-1.99059	2.21461e-18	-0.535119	-1.89209
103853853	rs12415256	1.84576e-24	3.93251	-1.98657	2.05815e-18	-0.582182	-1.91829
103854354	rs4919609	2.32303e-26	-1.29004	-1.13921	1.19383e-18	-1.53377	-1.51134
103854559	rs28810078	9.84572e-26	-0.985083	-9.59764e-10	6.23198e-18	-1.39259	-9.59764e-10
103854623	rs146191686	1.12812e-25	-0.848983	-9.59764e-10	1.98693e-17	-0.233108	-9.59764e-10
103854871	rs7079575	3.71417e-26	-0.376854	-1.58311	5.39764e-19	-2.14117	-1.69774
103855079	rs117289106	5.64966e-25	0.762061	-9.59764e-10	1.69232e-17	-0.393598	-9.59764e-10
103855340	rs76480121	5.4792e-26	-1.57116	-9.59764e-10	3.12232e-18	-2.0837	-9.59764e-10
103855348	rs117034449	4.0034e-26	-1.88498	-9.59764e-10	3.4811e-18	-1.97493	-9.59764e-10
103855936	rs6584482	3.62067e-26	-0.376854	-1.60861	5.26177e-19	-2.14117	-1.72323
103856740	rs76912826	7.97475e-27	-1.63427	-1.86416	4.99557e-19	-2.02335	-1.89297
103857691	rs12569380	8.77545e-26	-2.83746e-10	-1.10016	7.73596e-18	-2.83746e-10	-1.1764
103857881	rs6584483	3.06703e-26	-0.524153	-1.62726	5.14783e-19	-2.14642	-1.73988
103858304	rs12411387	2.27667e-24	4.12484	-1.96907	2.04058e-18	-0.549537	-1.95951
103858638	rs10883709	3.45578e-26	-0.426486	-1.60559	5.22348e-19	-2.1443	-1.7274
103859873	rs11191215	1.27126e-25	-0.729529	-9.59764e-10	5.04162e-17	0.69803	-9.59764e-10
103861820	rs12267336	3.65571e-26	-0.440046	-1.53578	5.70264e-19	-2.14034	-1.6436
103862294	rs61874764	3.91883e-26	-1.90633	-9.59764e-10	2.93928e-18	-2.14412	-9.59764e-10
103862419	rs2152903	3.2123e-26	-2.10513	-9.59764e-10	2.92893e-18	-2.14764	-9.59764e-10
103863636	rs61874765	3.93467e-26	-1.90229	-9.59764e-10	2.93753e-18	-2.14471	-9.59764e-10
103863696	rs12413069	2.65763e-24	4.23136	-1.92087	2.16931e-18	-0.462244	-1.98563
103865963	rs74153093	3.91883e-26	-1.90633	-9.59764e-10	2.93928e-18	-2.14412	-9.59764e-10
103865999	rs77850387	1.63303e-25	-0.4791	-9.59764e-10	3.24622e-18	-2.04479	-9.59764e-10
103866222	rs117960089	3.74242e-26	-2.83746e-10	-1.95239	6.7815e-18	-2.83746e-10	-1.30808
103866441	rs144145554	5.7479e-25	0.779299	-9.59764e-10	2.83162e-17	0.121153	-9.59764e-10
103867391	rs1046399	3.22164e-26	-2.10223	-9.59764e-10	2.92723e-18	-2.14822	-9.59764e-10
103867719	rs117578835	3.92689e-26	-2.83746e-10	-1.90427	3.80491e-18	-2.83746e-10	-1.88599
103869282	rs117131154	3.0886e-26	-2.1444	-9.59764e-10	3.68532e-18	-1.91792	-9.59764e-10
103869633	rs78325172	4.98116e-26	-1.66646	-9.59764e-10	2.94182e-18	-2.14326	-9.59764e-10
103870247	rs56892378	3.14112e-26	-2.12754	-9.59764e-10	2.92649e-18	-2.14848	-9.59764e-10
103870951	rs140353411	4.36442e-24	2.80653	-9.59764e-10	3.44184e-18	-1.98627	-9.59764e-10
103871543	rs113322228	5.42365e-26	-1.58135	-9.59764e-10	2.41254e-17	-0.0390157	-9.59764e-10
103873473	rs3781296	3.76826e-26	-2.83746e-10	-1.94551	3.9577e-18	-2.83746e-10	-1.84662
103873660	rs59485115	3.96616e-26	-1.89432	-9.59764e-10	2.93439e-18	-2.14578	-9.59764e-10
103873976	rs2786843	3.95133e-26	-1.89807	-9.59764e-10	2.93582e-18	-2.1453	-9.59764e-10
103874019	rs1109464	4.16227e-26	-2.83746e-10	-1.84606	4.58451e-18	-2.83746e-10	-1.6996
103874074	rs872568	3.92071e-26	-1.90585	-9.59764e-10	2.93907e-18	-2.14419	-9.59764e-10
103874672	rs3758554	9.20986e-26	-2.83746e-10	-1.05184	5.75516e-18	-2.83746e-10	-1.47219
103874770	rs149599986	3.1774e-26	-0.318298	-1.79776	1.56864e-18	-2.00171	-0.770359
103874822	rs144266522	3.18578e-26	-2.11342	-9.59764e-10	2.97453e-18	-2.1322	-9.59764e-10
103875586	rs76495526	3.09635e-25	-2.83746e-10	0.16069	5.47085e-18	-2.83746e-10	-1.52285
103877383	rs12414659	2.75e-26	-1.50721	-0.753312	6.91461e-19	-2.14617	-1.44506
103877547	rs72845615	3.38639e-26	-2.05236	-9.59764e-10	2.94559e-18	-2.14197	-9.59764e-10
103877774	rs35366855	2.33821e-25	-0.120149	-9.59764e-10	4.85937e-18	-1.64137	-9.59764e-10
103877902	rs76998820	2.71072e-24	2.33027	-9.59764e-10	1.87338e-17	-0.291953	-9.59764e-10
103878818	rs61874767	3.95904e-26	-1.89612	-9.59764e-10	2.9227e-18	-2.14978	-9.59764e-10
103878931	rs76904484	4.14126e-26	-1.85112	-9.59764e-10	2.9684e-18	-2.13426	-9.59764e-10
103879052	rs2786846	2.69077e-26	-0.846478	-1.43581	6.15956e-19	-2.14361	-1.56325
103879971	rs137885916	3.97633e-26	-1.89176	-9.59764e-10	2.92267e-18	-2.14978	-9.59764e-10
103880118	rs61874768	5.38511e-27	-2.14593	-1.74514	4.56889e-19	-2.01949	-1.98611
103880309	rs12768433	1.06817e-24	3.21996	-1.82096	1.41998e-18	-0.88289	-1.98875
103880954	rs76766596	4.27078e-26	-2.83746e-10	-1.82032	6.15268e-18	-2.83746e-10	-1.40539
103881397	rs78982260	6.12918e-26	-1.45906	-9.59764e-10	3.29192e-18	-2.03081	-9.59764e-10
103881454	rs117043675	4.11737e-26	-2.83746e-10	-1.85691	4.1262e-18	-2.83746e-10	-1.80493
103882045	rs61874770	3.79247e-26	-1.9391	-9.59764e-10	2.92411e-18	-2.14929	-9.59764e-10
103882394	rs11818657	3.86243e-26	-1.92082	-9.59764e-10	2.92269e-18	-2.14978	-9.59764e-10
103883909	rs11817639	3.68106e-26	-1.96892	-9.59764e-10	2.93183e-18	-2.14665	-9.59764e-10
103884003	rs148664625	3.73536e-26	-2.83746e-10	-1.95428	4.08752e-18	-2.83746e-10	-1.81434
103884206	rs7909249	3.32498e-26	-2.07066	-9.59764e-10	2.93285e-18	-2.14631	-9.59764e-10
103885205	rs147573604	3.93456e-26	-1.90232	-9.59764e-10	2.92344e-18	-2.14952	-9.59764e-10
103885546	rs188013740	6.45937e-25	0.895997	-9.59764e-10	2.8214e-17	0.117537	-9.59764e-10
103885557	rs10883710	1.02595e-26	-1.39619	-1.85031	1.30365e-18	-1.17273	-1.78439
103885909	rs58318047	3.69279e-26	-1.96574	-9.59764e-10	2.93065e-18	-2.14706	-9.59764e-10
103885918	rs61874811	3.73004e-26	-1.9557	-9.59764e-10	2.92751e-18	-2.14813	-9.59764e-10
103886038	rs58956334	3.94919e-26	-1.89861	-9.59764e-10	2.92383e-18	-2.14939	-9.59764e-10
103886468	rs58720649	3.56913e-26	-1.9998	-9.59764e-10	2.94858e-18	-2.14096	-9.59764e-10
103887212	rs138946258	3.07419e-26	-2.14908	-9.59764e-10	3.57714e-18	-1.94772	-9.59764e-10
103887288	rs61874814	3.5795e-26	-1.9969	-9.59764e-10	2.94656e-18	-2.14165	-9.59764e-10
103887353	rs148089364	2.62938e-24	2.2998	-9.59764e-10	1.83702e-17	-0.311553	-9.59764e-10
103887862	rs78624786	2.46648e-24	2.23584	-9.59764e-10	1.76318e-17	-0.352578	-9.59764e-10
103887901	rs58404147	3.74234e-26	-1.95241	-9.59764e-10	2.92666e-18	-2.14842	-9.59764e-10
103888069	rs139602993	3.0783e-26	-2.14774	-9.59764e-10	3.01586e-18	-2.1184	-9.59764e-10
103888934	rs59026767	3.95687e-26	-2.83746e-10	-1.89667	4.38414e-18	-2.83746e-10	-1.74429
103889022	rs116902323	4.78099e-25	0.595113	-9.59764e-10	1.52728e-17	-0.496212	-9.59764e-10
103889414	rs60486974	3.69279e-26	-1.96574	-9.59764e-10	2.93065e-18	-2.14706	-9.59764e-10
103889577	rs60422394	3.69279e-26	-1.96574	-9.59764e-10	2.93065e-18	-2.14706	-9.59764e-10
103890130	rs151139301	4.23638e-25	-2.83746e-10	0.474175	6.85682e-18	-2.83746e-10	-1.29704
103890751	rs12781848	1.09521e-24	3.2258	-1.8018	1.39284e-18	-0.908728	-1.98221
103891411	rs74233249	3.84766e-26	-2.83746e-10	-1.92466	4.15351e-18	-2.83746e-10	-1.79833
103891763	rs77633925	3.84775e-26	-2.83746e-10	-1.92463	4.15368e-18	-2.83746e-10	-1.79829
103891965	rs11819083	3.69279e-26	-1.96574	-9.59764e-10	2.93065e-18	-2.14706	-9.59764e-10
103891974	rs2815401	3.7341e-26	-1.56215	-0.392463	2.66301e-18	-0.716624	-1.5262
103892027	rs2815402	3.00932e-26	-1.97275	-0.197659	1.0318e-18	-2.10541	-1.08556
103892207	rs148292798	3.23429e-26	-2.09831	-9.59764e-10	3.95358e-18	-1.84766	-9.59764e-10
103892253	rs77705593	2.34976e-24	2.18736	-9.59764e-10	1.70938e-17	-0.383565	-9.59764e-10
103892605	rs117958855	4.87727e-26	-2.83746e-10	-1.68753	5.78503e-18	-2.83746e-10	-1.46701
103892888	rs34756593	3.77357e-26	-1.9441	-9.59764e-10	1.10297e-17	-0.821692	-9.59764e-10
103893336	rs2815403	4.07691e-26	-1.48561	-0.381169	2.76744e-18	-0.70638	-1.49798
103894609	rs75709864	1.60324e-25	-0.497507	-9.59764e-10	4.39632e-18	-1.74151	-9.59764e-10
103894705	rs4917960	3.00001e-26	-1.98539	-0.188114	1.0324e-18	-2.11162	-1.07878
103894939	rs4919611	3.65166e-26	-1.57377	-0.40317	2.90412e-18	-0.64603	-1.51012
103895427	rs143908692	2.87098e-23	4.69029	-9.59764e-10	5.5997e-17	0.803016	-9.59764e-10
103895979	rs17114381	3.42219e-26	-2.04184	-9.59764e-10	2.95583e-18	-2.1385	-9.59764e-10
103896322	rs58346762	3.773e-26	-1.94425	-9.59764e-10	2.92494e-18	-2.14901	-9.59764e-10
103898071	rs7092737	3.75637e-26	-1.94867	-9.59764e-10	2.92581e-18	-2.14871	-9.59764e-10
103899871	rs17114388	3.98316e-26	-2.83746e-10	-1.89005	4.16696e-18	-2.83746e-10	-1.79509
103900729	rs61731871	3.76905e-26	-1.9453	-9.59764e-10	2.92513e-18	-2.14894	-9.59764e-10
103902584	rs73344859	3.44857e-26	-2.03416	-9.59764e-10	2.96344e-18	-2.13593	-9.59764e-10
103902677	rs117812420	8.06899e-25	1.11849	-9.59764e-10	1.7513e-17	-0.359336	-9.59764e-10
103903185	rs61874821	3.6578e-26	-1.97526	-9.59764e-10	2.93447e-18	-2.14576	-9.59764e-10
103903230	rs150164897	3.75132e-26	-2.83746e-10	-1.95001	4.06529e-18	-2.83746e-10	-1.8198
103905779	rs4919613	3.13732e-26	-0.984587	-1.14416	7.57126e-19	-2.1371	-1.36341
103906612	rs118161359	4.24198e-26	-1.82709	-9.59764e-10	3.65071e-18	-1.92736	-9.59764e-10
103906807	rs17847388	4.10813e-26	-2.83746e-10	-1.85915	3.42538e-18	-2.83746e-10	-1.99107
103907055	rs34169738	3.93001e-26	-1.90348	-9.59764e-10	2.95479e-18	-2.13885	-9.59764e-10
103907680	rs10509755	3.75415e-26	-1.94926	-9.59764e-10	2.93283e-18	-2.14631	-9.59764e-10
103908080	rs3740405	1.085e-26	-1.40999	-1.78055	1.39445e-18	-1.18845	-1.70133
103908085	rs117474434	9.98225e-26	-2.83746e-10	-0.971311	6.26663e-18	-2.83746e-10	-1.38704
103910688	rs140075121	3.08436e-26	-2.14578	-9.59764e-10	3.47929e-18	-1.97546	-9.59764e-10
103911695	rs17114393	3.7239e-26	-2.83746e-10	-1.95735	3.48243e-18	-2.83746e-10	-1.97455
103911970	rs56412442	3.2147e-26	-2.10438	-9.59764e-10	3.04577e-18	-2.10853	-9.59764e-10
103912003	rs17114397	3.89043e-26	-1.9136	-9.59764e-10	2.92393e-18	-2.14935	-9.59764e-10
103912015	rs17114401	3.50476e-26	-2.018	-9.59764e-10	2.9811e-18	-2.12999	-9.59764e-10
103912914	rs61874823	4.02356e-26	-1.87995	-9.59764e-10	2.97073e-18	-2.13347	-9.59764e-10
103912970	rs12414841	3.60758e-26	-2.83746e-10	-1.98908	3.80734e-18	-2.83746e-10	-1.88535
103913232	rs12412176	5.61094e-26	-2.83746e-10	-1.5474	3.57385e-18	-2.83746e-10	-1.94864
103913375	rs17114406	3.84733e-26	-1.92474	-9.59764e-10	2.92573e-18	-2.14874	-9.59764e-10
103913684	rs78434269	3.93157e-26	-2.83746e-10	-1.90308	4.2694e-18	-2.83746e-10	-1.77081
103914136	rs148910219	3.65471e-26	-2.83746e-10	-1.9761	4.38214e-18	-2.83746e-10	-1.74474
103915028	rs11818183	3.74163e-26	-1.9526	-9.59764e-10	2.93417e-18	-2.14586	-9.59764e-10
103918171	rs61874824	3.79486e-26	-1.93847	-9.59764e-10	2.92403e-18	-2.14932	-9.59764e-10
103918321	rs35340483	5.19881e-27	-1.99996	-1.92631	4.31006e-19	-2.13978	-1.92414
103920172	rs17114409	4.17515e-26	-1.84297	-9.59764e-10	2.92919e-18	-2.14756	-9.59764e-10
103920475	rs1049455	3.19549e-26	-2.11038	-9.59764e-10	2.9945e-18	-2.12551	-9.59764e-10
103921017	rs150673591	1.21246e-25	-2.83746e-10	-0.776884	4.24244e-18	-2.83746e-10	-1.77714
103922063	rs1049466	4.75131e-26	-1.7137	-9.59764e-10	2.99249e-18	-2.12617	-9.59764e-10
103922896	rs7897	1.81572e-26	-2.14395	-0.531686	7.62065e-19	-2.12683	-1.36717
103924005	rs78089466	3.89645e-26	-2.83746e-10	-1.91205	4.73505e-18	-2.83746e-10	-1.66729
103924065	rs117963079	9.58072e-26	-0.306682	-0.705685	6.31759e-18	-1.9984	0.619453
103924094	rs149906099	4.1615e-26	-2.83746e-10	-1.84625	5.3552e-18	-2.83746e-10	-1.54421
103924251	rs7898913	4.46657e-26	-1.7755	-9.59764e-10	2.92911e-18	-2.14758	-9.59764e-10
103924568	rs145566315	1.81698e-25	-0.372357	-9.59764e-10	4.68388e-18	-1.67816	-9.59764e-10
103924763	rs7902393	3.36716e-25	1.32806	-1.08352	1.55411e-18	-1.18583	-1.59555
103927558	rs12768561	2.8014e-24	3.39283	-1.02966	2.15173e-18	-0.910399	-1.54561
103927890	rs146075765	1.20555e-23	3.82257	-9.59764e-10	4.57232e-17	0.600323	-9.59764e-10
103928374	rs17779355	2.97726e-24	2.42405	-9.59764e-10	1.99036e-17	-0.231383	-9.59764e-10
103928838	rs1887636	1.86847e-25	0.983902	-1.32832	1.30162e-18	-1.27369	-1.68497
103929366	rs17114416	4.34259e-26	-1.80365	-9.59764e-10	2.92842e-18	-2.14782	-9.59764e-10
103930410	rs7068663	4.28543e-26	-1.8169	-9.59764e-10	2.93176e-18	-2.14668	-9.59764e-10
103930606	rs7072336	2.66785e-26	-2.11816	-0.172686	1.01185e-18	-2.14771	-1.06279
103930616	rs75812598	3.7927e-26	-2.83746e-10	-1.93904	3.90042e-18	-2.83746e-10	-1.8612
103930933	rs11191226	5.03249e-26	-0.291882	-1.36432	6.81398e-19	-1.88546	-1.72043
103931044	rs142092325	8.19193e-26	-1.16897	-9.59764e-10	2.95044e-18	-2.14033	-9.59764e-10
103931350	rs12571876	4.04158e-26	-2.83746e-10	-1.87548	3.69754e-18	-2.83746e-10	-1.91461
103931931	rs4917962	1.87372e-22	3.29075	3.27539	8.83035e-17	-0.095281	1.35378
103931947	rs4919614	4.94794e-26	-2.12374	0.450587	2.06628e-18	-2.14595	-0.350587
103932408	rs60442736	3.62094e-26	-2.83746e-10	-1.98539	3.48755e-18	-2.83746e-10	-1.97308
103932720	rs61874825	3.3737e-25	1.56864	-1.32216	1.84248e-18	-0.939533	-1.67163
103933363	rs7900590	2.28103e-26	-2.14084	-0.306653	1.28229e-18	-1.71832	-1.25532
103933425	rs7915239	6.74688e-22	5.36119	2.48611	2.62497e-16	1.15822	1.18974
103933432	rs12769793	1.60458e-25	0.362425	-0.859099	8.81461e-19	-1.78913	-1.55933
103935657	rs12763521	2.92658e-24	3.28377	-0.876882	2.58083e-18	-0.990644	-1.28353
103935778	rs60829629	6.75543e-26	-1.36177	-9.59764e-10	3.1028e-18	-2.08998	-9.59764e-10
103936326	rs12256081	7.86416e-26	-1.2098	-9.59764e-10	3.0148e-18	-2.11875	-9.59764e-10
103936572	rs139477630	8.14329e-26	-2.83746e-10	-1.17493	6.12329e-18	-2.83746e-10	-1.41018
103936624	rs12771291	2.69086e-24	3.14932	-0.826405	2.52642e-18	-1.05229	-1.24319
103937244	rs6584485	4.00832e-26	-1.32765	-0.556093	3.26844e-18	-0.746236	-1.29173
103937596	rs61874827	3.46067e-26	-2.03066	-9.59764e-10	2.93994e-18	-2.14389	-9.59764e-10
103938339	rs74501892	4.05471e-26	-1.87224	-9.59764e-10	3.20659e-18	-2.05707	-9.59764e-10
103938439	rs149372424	3.35139e-26	-2.06274	-9.59764e-10	2.93815e-18	-2.1445	-9.59764e-10
103938941	rs11191236	5.97435e-21	6.69271	3.33557	1.44399e-16	0.511846	1.23845
103939305	rs10883712	1.62854e-24	2.07607	-0.255337	2.18351e-18	-1.78898	-0.652368
103939622	rs147208097	2.37581e-25	-2.83746e-10	-0.104198	1.06065e-17	-2.83746e-10	-0.860813
103940342	rs186084118	2.11202e-25	-2.83746e-10	-0.221891	9.68723e-18	-2.83746e-10	-0.951474
103940629	rs11598856	5.66939e-23	5.81685	-0.446135	1.18594e-17	0.064285	-0.813443
103941347	rs149904107	6.80025e-26	-2.83746e-10	-1.35516	4.88162e-18	-2.83746e-10	-1.63681
103941982	rs144914948	5.58502e-26	-2.83746e-10	-1.55203	1.03281e-17	-2.83746e-10	-0.887416
103942205	rs148601830	6.00021e-26	-2.83746e-10	-1.48032	1.61935e-17	-2.83746e-10	-0.437669
103942599	rs142978166	5.33245e-26	-1.59831	-9.59764e-10	1.8488e-17	-0.305159	-9.59764e-10
103942696	rs7903729	3.65529e-26	-2.10179	0.125842	1.17806e-18	-2.14192	-0.916493
103942907	rs78705584	3.62985e-26	-2.83746e-10	-1.98293	3.42871e-18	-2.83746e-10	-1.9901
103943241	rs146840021	7.0579e-26	-2.83746e-10	-1.31797	5.08625e-18	-2.83746e-10	-1.59574
103943466	rs4917963	3.60427e-26	-2.83746e-10	-1.99	3.44399e-18	-2.83746e-10	-1.98565
103943803	rs150426054	6.52292e-26	-2.83746e-10	-1.3968	3.95472e-18	-2.83746e-10	-1.84737
103945516	rs147417563	2.59813e-25	-2.83746e-10	-0.0147422	1.07013e-17	-2.83746e-10	-0.851913
103946480	rs75398587	1.44345e-24	1.70009	-9.59764e-10	1.25914e-17	-0.689266	-9.59764e-10
103946505	rs117361064	4.11949e-26	-2.83746e-10	-1.85639	3.42534e-18	-2.83746e-10	-1.99108
103949557	rs146302280	4.7082e-25	0.579771	-9.59764e-10	1.49891e-17	-0.51496	-9.59764e-10
103950714	rs116902041	3.43263e-26	-2.03879	-9.59764e-10	3.44858e-18	-1.98432	-9.59764e-10
103951316	rs79633229	4.16722e-26	-2.83746e-10	-1.84487	3.44498e-18	-2.83746e-10	-1.98536
103952121	rs116927996	4.16616e-26	-2.83746e-10	-1.84513	4.55177e-18	-2.83746e-10	-1.70677
103952323	rs71496537	8.80201e-23	6.05316	-0.242544	1.4012e-17	0.0525229	-0.634894
103952789	rs75888787	7.14279e-26	-2.83746e-10	-1.30602	3.66208e-18	-2.83746e-10	-1.92425
103952812	rs79700290	3.68967e-26	-1.96658	-9.59764e-10	3.04897e-18	-2.10748	-9.59764e-10
103952877	rs74885355	3.68967e-26	-1.96658	-9.59764e-10	3.04897e-18	-2.10748	-9.59764e-10
103952938	rs11191238	3.34329e-26	-2.06517	-9.59764e-10	3.4299e-18	-1.98975	-9.59764e-10
103954291	rs117049458	9.10471e-23	5.84443	-9.59764e-10	7.78517e-17	1.13252	-9.59764e-10
103957407	rs35523291	7.2047e-23	5.97591	-0.365542	1.31354e-17	0.0125849	-0.659553
103957722	rs78953942	3.58578e-26	-1.99514	-9.59764e-10	3.0093e-18	-2.12058	-9.59764e-10
103957883	rs117219521	1.58426e-25	-0.509419	-9.59764e-10	2.99754e-18	-2.12449	-9.59764e-10
103958019	rs77200772	6.71334e-26	-2.83746e-10	-1.36802	3.64692e-18	-2.83746e-10	-1.9284
103958651	rs11593898	6.33779e-23	5.89904	-0.416877	1.22957e-17	-0.02698	-0.686049
103960099	rs10883714	6.95596e-27	-2.02754	-1.60757	8.57016e-19	-1.75124	-1.62534
103960351	rs11594623	7.0966e-23	5.97591	-0.38066	1.2957e-17	0.0125849	-0.673232
103960817	rs10883715	1.82725e-21	4.75301	4.0906	1.26835e-16	-0.445607	2.06621
103960876	rs4919619	3.61096e-26	-2.83746e-10	-1.98815	3.46254e-18	-2.83746e-10	-1.98028
103961013	rs149992817	4.32749e-26	-1.80713	-9.59764e-10	3.31668e-18	-2.02332	-9.59764e-10
103961219	rs1887637	5.14161e-26	-2.0879	0.453151	1.44193e-18	-2.145	-0.711295
103961894	rs74789277	7.0127e-26	-2.83746e-10	-1.3244	5.22423e-18	-2.83746e-10	-1.56897
103963395	rs11527908	1.55749e-26	-1.89679	-0.932251	9.38271e-19	-1.8557	-1.4303
103963397	rs11599734	4.16546e-26	-2.14039	0.295096	1.29908e-18	-2.14977	-0.810862
103963639	rs140315431	4.79546e-25	-2.83746e-10	0.598134	8.42429e-18	-2.83746e-10	-1.09116
103963982	rs76637321	9.31387e-26	-0.467623	-0.572992	7.02651e-19	-2.08874	-1.48644
103964163	rs10450406	3.62465e-26	-1.98436	-9.59764e-10	3.02374e-18	-2.11579	-9.59764e-10
103964938	rs142440091	9.21724e-26	-0.488311	-0.562732	6.73671e-19	-2.09263	-1.52467
103965981	rs149642917	3.61946e-26	-2.83746e-10	-1.9858	3.55127e-18	-2.83746e-10	-1.95498
103966145	rs144366339	3.11041e-26	-2.13737	-9.59764e-10	3.02262e-18	-2.11616	-9.59764e-10
103966427	rs191234853	4.56074e-26	-2.83746e-10	-1.75464	3.61267e-18	-2.83746e-10	-1.93783
103966916	rs147506742	2.94463e-24	2.41303	-9.59764e-10	3.73805e-18	-1.90372	-9.59764e-10
103967173	rs75358084	3.61861e-26	-1.98603	-9.59764e-10	3.02146e-18	-2.11654	-9.59764e-10
103967590	rs10883717	5.86267e-22	3.39616	4.31067	2.54029e-16	-0.0912527	2.40642
103968547	rs12773990	7.81527e-26	-1.21604	-9.59764e-10	4.52454e-18	-1.71277	-9.59764e-10
103971209	rs72845627	3.13359e-26	-2.12994	-9.59764e-10	3.42694e-18	-1.99061	-9.59764e-10
103972747	rs57630487	3.6004e-26	-2.83746e-10	-1.99107	3.44111e-18	-2.83746e-10	-1.98649
103973261	rs139387233	9.50614e-26	-1.02018	-9.59764e-10	3.24765e-18	-2.04435	-9.59764e-10
103973716	rs35213151	8.84872e-25	1.56889	-0.358148	2.97548e-18	-1.38035	-0.751529
103973851	rs10883718	2.36838e-22	2.72485	4.07558	9.62193e-17	-0.5784	1.92275
103975056	rs111960942	5.10675e-26	-1.64156	-9.59764e-10	6.46596e-18	-1.35573	-9.59764e-10
103975793	rs72845629	1.1759e-25	-0.662017	-0.145483	1.97644e-18	-1.99992	-0.541059
103976700	rs201849708	3.63962e-26	-2.83746e-10	-1.98024	3.42556e-18	-2.83746e-10	-1.99102
103976788	rs112725446	3.63142e-26	-1.9825	-9.59764e-10	3.02631e-18	-2.11494	-9.59764e-10
103977543	rs117089791	4.65104e-26	-2.83746e-10	-1.73503	1.3822e-17	-2.83746e-10	-0.596018
103977824	rs6584487	1.90267e-26	-2.1132	-0.515657	1.17699e-18	-1.56648	-1.49284
103977898	rs10883719	1.48387e-22	2.67698	3.65589	8.27198e-17	-0.667342	1.86052
103978333	rs11599295	9.34238e-25	1.56889	-0.303859	3.07101e-18	-1.38035	-0.719928
103978925	rs11191240	6.77105e-27	-2.02493	-1.63711	8.09083e-19	-1.77269	-1.66144
103979113	rs61874833	3.22524e-26	-2.10111	-9.59764e-10	3.0435e-18	-2.10927	-9.59764e-10
103979285	rs4523633	3.74129e-26	-2.83746e-10	-1.95269	3.49142e-18	-2.83746e-10	-1.97197
103979541	rs186552424	3.4961e-26	-2.02047	-9.59764e-10	2.97826e-18	-2.13094	-9.59764e-10
103980241	rs73344887	3.65202e-26	-1.97684	-9.59764e-10	3.03421e-18	-2.11233	-9.59764e-10
103981106	rs4917965	3.73652e-26	-2.83746e-10	-1.95396	3.48829e-18	-2.83746e-10	-1.97287
103981616	rs149371040	6.9896e-26	-2.83746e-10	-1.3277	4.65304e-18	-2.83746e-10	-1.68476
103981683	rs188294992	3.96929e-26	-1.89353	-9.59764e-10	3.48268e-18	-1.97448	-9.59764e-10
103981890	rs41470552	4.2778e-26	-2.83746e-10	-1.81868	1.12459e-17	-2.83746e-10	-0.802275
103982278	rs75079151	6.76637e-26	-1.36016	-9.59764e-10	3.16535e-18	-2.07002	-9.59764e-10
103983087	rs11191242	3.49852e-26	-2.00185	-0.0179281	1.09523e-18	-2.11186	-1.01946
103984060	rs7083450	2.14396e-26	-2.11932	-0.390141	1.18069e-18	-1.61285	-1.44334
103984390	rs116093870	2.84733e-24	2.37943	-9.59764e-10	1.81989e-17	-0.320921	-9.59764e-10
103984607	rs188189333	4.98594e-26	-1.6655	-9.59764e-10	3.3003e-18	-2.02827	-9.59764e-10
103984610	rs140247130	3.75167e-26	-2.83746e-10	-1.94992	3.4505e-18	-2.83746e-10	-1.98376
103985585	rs116929001	3.65494e-26	-2.83746e-10	-1.97604	3.77991e-18	-2.83746e-10	-1.89258
103985887	rs61874851	3.10432e-26	-2.13933	-9.59764e-10	3.02888e-18	-2.11409	-9.59764e-10
103987875	rs1410416	5.7509e-26	-2.09357	0.570803	1.96718e-18	-2.13673	-0.408956
103987986	rs10748816	3.64187e-26	-2.04225	0.0626331	9.38989e-19	-2.12779	-1.15744
103988053	rs10748817	4.10302e-26	-2.03737	0.176971	1.21806e-18	-2.12864	-0.896383
103988265	rs36103207	6.67255e-25	0.928468	-9.59764e-10	1.8528e-17	-0.302999	-9.59764e-10
103989812	rs10786662	5.2162e-26	-1.33489	-0.285463	9.66498e-19	-2.14924	-1.10712
103991381	rs2281983	1.27773e-25	-2.02803	1.30357	1.57214e-18	-2.13034	-0.639502
103992122	rs1854291	1.30474e-25	-2.03348	1.32995	1.53845e-18	-2.12807	-0.663431
103992351	rs180910474	6.14421e-26	-2.83746e-10	-1.45661	4.2722e-18	-2.83746e-10	-1.77015
103992418	rs140312320	4.14753e-24	2.75556	-9.59764e-10	2.4319e-17	-0.0310259	-9.59764e-10
103992569	rs7923183	1.26369e-25	-1.97557	1.24007	1.4325e-18	-2.14283	-0.72003
103992599	rs3758553	1.16292e-25	-2.02803	1.20942	1.44789e-18	-2.13034	-0.721836
103992964	rs3758552	1.21596e-25	-1.97557	1.20157	1.39838e-18	-2.14283	-0.744136
103993035	rs11191243	6.25807e-23	1.5819	3.8876	2.65753e-17	-1.28985	1.34755
103993689	rs3808938	1.09318e-25	-2.01873	1.13828	1.36096e-18	-2.13053	-0.783569
103996576	rs733283	1.06902e-25	-1.91748	1.01468	1.237e-18	-2.14971	-0.859876
103997077	rs7910399	6.16838e-26	-1.45268	-9.59764e-10	2.95878e-18	-2.13751	-9.59764e-10
103997523	rs7913991	6.12379e-26	-1.45994	-9.59764e-10	2.95598e-18	-2.13845	-9.59764e-10
103997645	rs1541047	1.06187e-25	-1.86614	0.95664	1.2151e-18	-2.14835	-0.8791
103998100	rs78072126	3.86196e-26	-2.83746e-10	-1.92095	3.44718e-18	-2.83746e-10	-1.98473
103998258	rs4919620	9.83207e-26	-1.94701	0.960535	1.19854e-18	-2.14818	-0.892998
103998671	rs4919621	1.01456e-25	-1.96461	1.00953	1.23606e-18	-2.14732	-0.863034
103999779	rs77886504	6.09886e-26	-0.631519	-0.832498	5.93855e-19	-2.09535	-1.64805
104000008	rs117589665	4.14753e-24	2.75556	-9.59764e-10	2.4319e-17	-0.0310259	-9.59764e-10
104000307	rs9664049	9.48068e-26	-1.99493	0.972069	1.39911e-18	-2.1443	-0.742145
104001402	rs112009583	3.51082e-26	-2.01627	-9.59764e-10	2.9831e-18	-2.12932	-9.59764e-10
104002409	rs3758551	1.00332e-25	-1.98864	1.02243	1.24826e-18	-2.14541	-0.855122
104002493	rs140708847	5.328e-25	0.703441	-9.59764e-10	1.68097e-17	-0.400325	-9.59764e-10
104004012	rs138724629	3.56043e-26	-2.00224	-9.59764e-10	3.00017e-18	-2.12361	-9.59764e-10
104004195	rs3758549	4.18266e-26	-1.16599	-0.675178	1.28982e-18	-2.07094	-0.896836
104004653	rs78221767	3.29573e-24	2.52568	-9.59764e-10	1.99797e-17	-0.227567	-9.59764e-10
104005122	rs138223683	1.03339e-23	3.66848	-9.59764e-10	2.80191e-17	0.110604	-9.59764e-10
104005386	rs1541046	9.34493e-26	-2.03002	0.992739	1.25908e-18	-2.13502	-0.856886
104005410	rs2296887	9.66906e-24	-0.246145	3.84813	1.95678e-17	-1.515	1.2666
104006347	rs72845640	3.24426e-26	-2.09523	-9.59764e-10	3.21008e-18	-2.05599	-9.59764e-10
104007283	rs184485714	8.23154e-26	-2.83746e-10	-1.16415	4.37294e-18	-2.83746e-10	-1.74685
104008280	rs7080055	8.96213e-26	-1.97452	0.895406	1.17475e-18	-2.14464	-0.916585
104008751	rs4244350	9.45041e-26	-2.00713	0.981071	1.24173e-18	-2.1417	-0.864075
104008870	rs4244351	9.50763e-26	-2.0011	0.981071	1.24004e-18	-2.14306	-0.864075
104009503	rs11597939	1.4743e-26	-1.74718	-1.13676	9.6585e-19	-1.69574	-1.56129
104009689	rs138832046	9.97734e-26	-2.83746e-10	-0.971803	5.39842e-18	-2.83746e-10	-1.53618
104010142	rs7913281	1.84505e-22	2.7689	3.78183	4.60361e-17	-0.533717	1.14086
104010637	rs113189494	2.14448e-25	-0.206637	-9.59764e-10	4.53005e-18	-1.71155	-9.59764e-10
104010702	rs7093928	4.76683e-26	-1.58808	-0.12236	9.8383e-19	-1.89195	-1.34664
104010971	rs10883720	2.07281e-22	2.84795	3.81918	4.95211e-17	-0.488273	1.16839
104011317	rs78909007	3.54016e-26	-2.00795	-9.59764e-10	2.99307e-18	-2.12598	-9.59764e-10
104011330	rs11594344	1.31173e-24	1.6044	-9.59764e-10	3.44957e-17	0.318552	-9.59764e-10
104011953	rs7898499	3.50498e-26	-2.01794	-9.59764e-10	2.98117e-18	-2.12997	-9.59764e-10
104012285	rs61874852	7.94224e-26	-1.19992	-9.59764e-10	3.11193e-18	-2.08704	-9.59764e-10
104012677	rs11191245	8.84957e-26	-1.95163	0.859874	1.14494e-18	-2.14871	-0.938222
104012941	rs4919622	9.03768e-26	-1.94701	0.876289	1.13878e-18	-2.14818	-0.944146
104013092	rs4919623	8.87962e-26	-1.96465	0.876289	1.13854e-18	-2.14839	-0.944146
104013540	rs117133898	3.86977e-26	-2.83746e-10	-1.91892	3.44867e-18	-2.83746e-10	-1.98429
104013595	rs75059264	3.46848e-26	-2.0284	-9.59764e-10	3.49932e-18	-1.96971	-9.59764e-10
104013955	rs74501283	3.1885e-24	2.4926	-9.59764e-10	1.95608e-17	-0.248754	-9.59764e-10
104015279	rs10748818	1.14819e-23	-0.14823	3.92205	2.32973e-17	-1.39583	1.32188
104015737	rs61874853	8.07134e-26	-1.1838	-9.59764e-10	3.12501e-18	-2.08284	-9.59764e-10
104015818	rs7916262	9.05277e-26	-1.98864	0.919595	1.19133e-18	-2.14541	-0.901807
104017603	rs187432878	1.89623e-25	-0.329667	-9.59764e-10	4.32198e-18	-1.75857	-9.59764e-10
104019447	rs10736156	2.27177e-26	-2.08084	-0.370717	1.47993e-18	-1.33938	-1.49091
104019489	rs75857566	8.66544e-24	3.49239	-9.59764e-10	2.28291e-17	-0.0942467	-9.59764e-10
104021085	rs4919624	1.98134e-26	-0.644042	-1.94431	5.09633e-19	-1.92712	-1.96923
104021109	rs17094517	3.33066e-26	-2.06895	-9.59764e-10	2.93392e-18	-2.14594	-9.59764e-10
104021541	rs772031	2.26908e-26	-2.07447	-0.378274	1.50577e-18	-1.31788	-1.4951
104021717	rs137894869	3.86949e-26	-2.83746e-10	-1.919	3.44923e-18	-2.83746e-10	-1.98413
104022300	rs17114427	9.73005e-26	-0.996901	-9.59764e-10	2.92302e-18	-2.14967	-9.59764e-10
104022606	rs117487334	1.49609e-25	-0.566681	-9.59764e-10	2.97763e-18	-2.13116	-9.59764e-10
104022965	rs11191248	1.0609e-24	-2.83746e-10	1.39217	1.17404e-17	-2.83746e-10	-0.759242
104023871	rs772030	8.6854e-26	-2.06742	0.956949	1.23198e-18	-2.13475	-0.87891
104025383	rs2479555	8.68653e-26	-2.03011	0.919759	1.20392e-18	-2.13499	-0.901707
104025410	rs12569901	4.30836e-27	-2.1497	-1.96444	4.41111e-19	-2.07059	-1.97015
104025716	rs111596223	6.6562e-26	-1.37657	-9.59764e-10	5.47587e-18	-1.52193	-9.59764e-10
104027175	rs143477344	5.4251e-26	-2.83746e-10	-1.58108	3.7069e-18	-2.83746e-10	-1.91209
104028507	rs2479552	8.29391e-26	-1.87951	0.722908	1.0531e-18	-2.14975	-1.02079
104029307	rs1628530	1.03565e-25	-0.516907	-0.417594	2.11779e-18	-2.03049	-0.441418
104029803	rs772018	8.21467e-26	-1.96586	0.799663	1.10542e-18	-2.14737	-0.974686
104030118	rs139997466	1.33149e-24	1.61935	-9.59764e-10	3.83233e-17	0.423776	-9.59764e-10
104030201	rs2479551	8.29857e-26	-1.96822	0.81218	1.11572e-18	-2.14565	-0.967126
104031289	rs772016	9.04392e-26	-1.9783	0.908268	1.18306e-18	-2.14545	-0.908732
104034087	rs2485371	8.37646e-26	-1.99408	0.847384	1.14553e-18	-2.14061	-0.945807
104034550	rs34309160	4.23887e-27	-2.14402	-1.98639	4.06828e-19	-2.14846	-1.97319
104034634	rs2479550	3.81186e-26	-1.934	-9.59764e-10	3.80779e-18	-1.88523	-9.59764e-10
104035658	rs78391997	5.63248e-26	-2.83746e-10	-1.54357	3.78471e-18	-2.83746e-10	-1.89131
104036008	rs772022	8.13257e-26	-2.02363	0.847384	1.156e-18	-2.13151	-0.945807
104036355	rs812799	8.11812e-26	-2.03803	0.860012	1.16767e-18	-2.12913	-0.938138
104036449	rs772021	8.01185e-26	-2.02724	0.836043	1.14589e-18	-2.13342	-0.952684
104037333	rs61874855	8.00947e-26	-1.1915	-9.59764e-10	3.11872e-18	-2.08486	-9.59764e-10
104037425	rs111409433	3.65571e-26	-1.97583	-9.59764e-10	2.99799e-18	-2.12434	-9.59764e-10
104037744	rs78644554	4.34995e-26	-1.80195	-9.59764e-10	2.92346e-18	-2.14952	-9.59764e-10
104038543	rs11191251	1.75617e-25	-0.4064	-9.59764e-10	8.38393e-18	-1.09597	-9.59764e-10
104038557	rs117127938	1.52732e-23	-2.83746e-10	4.05915	2.03802e-17	-2.83746e-10	-0.207717
104038763	rs75845365	3.43706e-26	-2.0375	-9.59764e-10	2.96006e-18	-2.13707	-9.59764e-10
104038766	rs61874856	7.94224e-26	-1.19992	-9.59764e-10	3.11193e-18	-2.08704	-9.59764e-10
104038974	rs72845653	3.24599e-26	-2.0947	-9.59764e-10	3.20784e-18	-2.05668	-9.59764e-10
104042609	rs7902537	3.7439e-26	-1.95199	-9.59764e-10	3.07087e-18	-2.10032	-9.59764e-10
104043015	rs17114433	3.55185e-26	-2.00465	-9.59764e-10	2.99714e-18	-2.12462	-9.59764e-10
104043516	rs12779689	1.33179e-24	1.74538	-0.125802	3.50324e-18	-1.56055	-0.408041
104044034	rs72845655	3.22144e-26	-2.10229	-9.59764e-10	3.04451e-18	-2.10894	-9.59764e-10
104044932	rs75450616	6.40347e-26	-2.83746e-10	-1.41528	6.0052e-18	-2.83746e-10	-1.42966
104047552	rs12782556	1.27042e-24	1.70605	-0.133646	3.71631e-18	-1.53537	-0.37418
104047619	rs80221737	3.55185e-26	-2.00465	-9.59764e-10	2.99714e-18	-2.12462	-9.59764e-10
104047836	rs17707508	1.71632e-26	-1.63356	-1.09838	1.08103e-18	-1.59584	-1.54853
104048595	rs117669653	3.64023e-26	-2.83746e-10	-1.98007	4.24229e-18	-2.83746e-10	-1.77718
104049150	rs2485374	8.8129e-26	-2.00417	0.908268	1.18893e-18	-2.14049	-0.908732
104049281	rs117016725	6.36918e-25	0.881936	-9.59764e-10	2.01788e-17	-0.217651	-9.59764e-10
104049966	rs2485375	8.24085e-26	-2.02724	0.864225	1.23612e-18	-2.13342	-0.876884
104050006	rs2485376	8.2332e-26	-2.00417	0.840227	1.20917e-18	-2.14049	-0.891856
104050392	rs112286091	3.55807e-26	-2.0029	-9.59764e-10	2.99934e-18	-2.12389	-9.59764e-10
104051165	rs61874857	3.12887e-26	-2.13145	-9.59764e-10	2.99447e-18	-2.12552	-9.59764e-10
104053595	rs1081655	8.92845e-26	-1.9231	0.840227	1.19799e-18	-2.14978	-0.891856
104053712	rs139540800	7.47795e-26	-0.589143	-0.671018	6.75163e-19	-2.08709	-1.52799
104054378	rs147560808	3.64037e-26	-1.98003	-9.59764e-10	3.02973e-18	-2.11381	-9.59764e-10
104055983	rs77616533	4.47265e-27	-2.14617	-1.93055	4.27444e-19	-2.10375	-1.96846
104056268	rs772033	9.46324e-26	-2.00615	0.981448	1.24173e-18	-2.14194	-0.863843
104056428	rs11598473	1.43167e-24	1.79482	-0.102927	3.64768e-18	-1.54123	-0.386962
104056466	rs772032	9.62777e-26	-1.97601	0.96854	1.22542e-18	-2.14721	-0.871786
104056952	rs71471241	1.61237e-25	-0.491828	-9.59764e-10	3.47578e-18	-1.97646	-9.59764e-10
104057251	rs2246775	9.32751e-26	-1.97601	0.936858	1.276e-18	-2.14721	-0.831341
104057688	rs2479548	8.77114e-26	-2.01319	0.912541	1.26551e-18	-2.14018	-0.846626
104058521	rs78060343	5.56788e-26	-1.5551	-9.59764e-10	3.0033e-18	-2.12257	-9.59764e-10
104059139	rs2485378	9.86705e-26	-1.97601	0.99309	1.24409e-18	-2.14721	-0.856669
104060060	rs11191252	1.36194e-22	2.61115	3.63598	5.04625e-17	-0.66519	1.36414
104060435	rs78385669	4.48732e-26	-1.77086	-9.59764e-10	4.65109e-18	-1.68518	-9.59764e-10
104060529	rs1796765	9.15405e-26	-1.92215	0.864225	1.21607e-18	-2.14978	-0.876884
104061219	rs12355584	1.5803e-22	2.68381	3.71202	6.49147e-17	-0.472123	1.42291
104062494	rs772014	1.12464e-25	-2.05746	1.20539	1.43283e-18	-2.13826	-0.724373
104063367	rs772012	1.03673e-25	-1.95121	1.01775	1.26141e-18	-2.14861	-0.841448
104063851	rs188325244	3.62374e-26	-2.83746e-10	-1.98461	3.675e-18	-2.83746e-10	-1.92073
104064102	rs11591372	1.73508e-24	1.86707	0.0170291	4.19285e-18	-1.51265	-0.276251
104064548	rs10786663	6.27932e-22	4.06645	3.70903	4.34201e-17	-0.769418	1.31806
104064885	rs772010	1.05778e-25	-1.94413	1.03077	1.271e-18	-2.14908	-0.833394
104066117	rs796427	1.04131e-25	-1.92215	0.99309	1.2409e-18	-2.14978	-0.856669
104066239	rs11592582	1.39666e-24	1.77006	-0.102927	3.61246e-18	-1.55093	-0.386962
104066372	rs146848699	3.78864e-25	0.362473	-9.59764e-10	1.48117e-17	-0.526861	-9.59764e-10
104066507	rs11191253	4.51358e-27	-2.14472	-1.92289	4.29596e-19	-2.10837	-1.95882
104067023	rs772008	9.99008e-26	-2.00129	1.03077	1.27873e-18	-2.14302	-0.833394
104067233	rs17707795	7.50746e-24	3.34895	-9.59764e-10	4.35271e-18	-1.75148	-9.59764e-10
104067588	rs191434845	3.64017e-26	-2.83746e-10	-1.98009	3.57639e-18	-2.83746e-10	-1.94793
104068047	rs79468648	1.25446e-24	1.55976	-9.59764e-10	3.17177e-18	-2.06799	-9.59764e-10
104070016	rs78059814	3.53408e-26	-2.00967	-9.59764e-10	2.99097e-18	-2.12669	-9.59764e-10
104071973	rs72845660	1.84152e-26	-1.61407	-1.04745	1.16211e-18	-1.57566	-1.49638
104072327	rs772029	9.7655e-26	-1.95454	0.961281	1.29551e-18	-2.14743	-0.815951
104072456	rs72845661	3.69422e-26	-1.96535	-9.59764e-10	2.97832e-18	-2.13092	-9.59764e-10
104072847	rs151249559	7.36029e-26	-2.83746e-10	-1.27602	3.52769e-18	-2.83746e-10	-1.96164
104074065	rs34673678	1.0759e-25	-0.51568	-0.380694	2.156e-18	-2.04923	-0.404797
104074322	rs772027	1.10398e-25	-2.00129	1.13068	1.36073e-18	-2.14302	-0.771242
104074340	rs12771352	1.11994e-25	-0.475563	-0.380694	2.17796e-18	-2.0391	-0.404797
104075217	rs60154233	1.3522e-21	4.5736	3.96894	5.28144e-17	-0.560605	1.30511
104075541	rs772026	1.11725e-25	-2.00129	1.14263	1.37093e-18	-2.14302	-0.763771
104075721	rs772025	1.11011e-25	-1.98252	1.11744	1.34503e-18	-2.14635	-0.779516
104075936	rs772024	1.12412e-25	-1.99516	1.14263	1.36924e-18	-2.14426	-0.763771
104076025	rs772023	1.11011e-25	-1.98252	1.11744	1.34503e-18	-2.14635	-0.779516
104076039	rs113932897	3.62842e-26	-1.98332	-9.59764e-10	3.02517e-18	-2.11532	-9.59764e-10
104076231	rs17780667	1.75803e-26	-1.71232	-0.995604	1.09219e-18	-1.65877	-1.47533
104077663	rs527522693	6.13233e-26	-2.83746e-10	-1.45854	4.84064e-18	-2.83746e-10	-1.64524
104078044	rs144625846	5.95558e-27	-2.11739	-1.67299	4.68869e-19	-2.14082	-1.83889
104078587	rs77041839	4.21926e-24	2.77271	-9.59764e-10	2.45947e-17	-0.0197509	-9.59764e-10
104078716	rs138505789	3.26101e-26	-2.09008	-9.59764e-10	2.93013e-18	-2.14724	-9.59764e-10
104078760	rs2993089	9.06232e-26	-2.01012	0.94213	1.29091e-18	-2.13891	-0.828022
104078908	rs111763328	3.61561e-26	-1.98686	-9.59764e-10	3.02034e-18	-2.11691	-9.59764e-10
104079034	rs192386391	5.50643e-26	-2.83746e-10	-1.5662	3.71325e-18	-2.83746e-10	-1.91037
104079091	rs56115161	1.24477e-25	-1.84001	1.08943	1.30281e-18	-2.14391	-0.813845
104079818	rs4919626	2.12399e-26	-0.584309	-1.93452	5.28631e-19	-1.89087	-1.96888
104080228	rs12763439	1.25913e-24	1.66659	-0.10312	3.77176e-18	-1.53009	-0.364654
104080583	rs117779480	4.14441e-24	2.75481	-9.59764e-10	2.43069e-17	-0.0315199	-9.59764e-10
104080842	rs117000969	3.60421e-26	-2.83746e-10	-1.99002	3.45157e-18	-2.83746e-10	-1.98345
104081349	rs72845663	9.50206e-26	-1.91821	0.897596	1.22154e-18	-2.1497	-0.872468
104081357	rs11191257	2.01609e-25	-0.268376	-9.59764e-10	9.33911e-18	-0.988071	-9.59764e-10
104081381	rs113676575	1.80188e-25	-0.380706	-9.59764e-10	4.17959e-18	-1.79207	-9.59764e-10
104081389	rs4919627	1.44299e-22	2.63188	3.67306	6.10935e-17	-0.50266	1.39278
104082688	rs12772375	4.31271e-23	-0.777983	5.87519	1.00905e-16	-1.7433	3.1352
104082953	rs78531123	4.00621e-24	2.7209	-9.59764e-10	2.37717e-17	-0.0537876	-9.59764e-10
104083908	rs12779853	1.17966e-24	1.59319	-0.0949137	3.69062e-18	-1.55945	-0.357037
104084735	rs117844070	3.60502e-26	-2.83746e-10	-1.98979	4.38116e-18	-2.83746e-10	-1.74497
104084889	rs10444022	4.49538e-27	-2.14337	-1.92828	4.2922e-19	-2.10557	-1.9625
104084911	rs74627133	4.06362e-26	-2.83746e-10	-1.87005	4.04807e-18	-2.83746e-10	-1.82404
104085483	rs112753219	2.5252e-26	-2.0922	-0.253602	1.48144e-18	-1.40434	-1.42493
104085921	rs945781	1.5309e-22	2.8124	3.55168	5.62881e-17	-0.440566	1.24877
104087214	rs75805294	1.05705e-24	1.38853	-9.59764e-10	3.20564e-18	-2.05737	-9.59764e-10
104087864	rs12781714	1.45602e-24	1.7499	-0.0411451	3.86394e-18	-1.56573	-0.304867
104088097	rs117929568	5.31288e-25	0.7006	-9.59764e-10	1.89633e-17	-0.279774	-9.59764e-10
104088300	rs72845666	3.213e-26	-2.10491	-9.59764e-10	3.25464e-18	-2.0422	-9.59764e-10
104089026	rs17114488	4.01575e-26	-2.83746e-10	-1.88189	1.053e-17	-2.83746e-10	-0.868056
104089415	rs10128212	9.33455e-22	4.54834	3.62361	5.4495e-17	-0.510796	1.28662
104089421	rs10128114	1.01985e-21	4.61735	3.64311	5.72395e-17	-0.476566	1.30153
104090311	rs114927933	8.54252e-26	-1.12706	-9.59764e-10	3.12605e-18	-2.08251	-9.59764e-10
104091096	rs17780834	4.00621e-24	2.7209	-9.59764e-10	2.37717e-17	-0.0537876	-9.59764e-10
104091992	rs117335400	5.61269e-26	-2.83746e-10	-1.54709	3.74476e-18	-2.83746e-10	-1.90192
104092953	rs149374039	3.74345e-25	0.350472	-9.59764e-10	1.20193e-17	-0.735771	-9.59764e-10
104093642	rs148495371	3.83212e-26	-2.83746e-10	-1.9287	3.44645e-18	-2.83746e-10	-1.98494
104094498	rs113398790	3.67237e-26	-1.97128	-9.59764e-10	3.04214e-18	-2.10972	-9.59764e-10
104094728	rs77632614	4.48489e-26	-2.83746e-10	-1.77141	3.7284e-18	-2.83746e-10	-1.9063
104095811	rs112901907	2.5112e-26	-2.0746	-0.276758	1.59338e-18	-1.31831	-1.43812
104095956	rs147752262	3.60117e-26	-1.99086	-9.59764e-10	3.01495e-18	-2.1187	-9.59764e-10
104096732	rs11191264	2.34001e-26	-0.508304	-1.91366	5.58065e-19	-1.84539	-1.96017
104098164	rs56223674	4.88181e-26	-1.6866	-9.59764e-10	1.66184e-17	-0.411769	-9.59764e-10
104098949	rs11814894	9.03032e-26	-1.98182	0.910284	1.24126e-18	-2.14159	-0.864568
104099858	rs141844044	3.30741e-26	-2.07595	-9.59764e-10	2.93047e-18	-2.14712	-9.59764e-10
104100109	rs144553084	3.75986e-26	-1.94774	-9.59764e-10	3.07744e-18	-2.09818	-9.59764e-10
104100239	rs186010931	3.622e-26	-2.83746e-10	-1.98509	4.69835e-18	-2.83746e-10	-1.67507
104100733	rs35000717	1.90118e-25	-0.327058	-9.59764e-10	3.67566e-18	-1.92055	-9.59764e-10
104100813	rs56164723	3.78333e-26	-1.94152	-9.59764e-10	2.98901e-18	-2.12734	-9.59764e-10
104102118	rs11191265	4.335e-27	-2.14003	-1.96796	4.20451e-19	-2.11885	-1.96986
104102331	rs4331020	9.23432e-26	-1.99516	0.945965	1.26584e-18	-2.14426	-0.842293
104103304	rs117685148	7.35647e-26	-2.83746e-10	-1.27654	4.44369e-18	-2.83746e-10	-1.7308
104104429	rs181476741	3.28018e-26	-2.08422	-9.59764e-10	2.92707e-18	-2.14828	-9.59764e-10
104104822	rs112560636	3.84032e-26	-1.92656	-9.59764e-10	3.18833e-18	-2.06279	-9.59764e-10
104104869	rs11597024	1.20426e-25	-0.407817	-0.375856	2.53989e-18	-1.98295	-0.307215
104105551	rs79386852	6.78486e-26	-2.83746e-10	-1.35743	4.09503e-18	-2.83746e-10	-1.81251
104105725	rs78958848	4.12182e-25	0.446759	-9.59764e-10	9.71052e-18	-0.949072	-9.59764e-10
104106200	rs72845670	8.86321e-26	-2.05083	0.960618	1.50919e-18	-2.14259	-0.668122
104107191	rs79356410	3.23879e-24	2.50825	-9.59764e-10	1.97578e-17	-0.238735	-9.59764e-10
104107740	rs141298180	3.6136e-26	-1.98741	-9.59764e-10	3.01958e-18	-2.11716	-9.59764e-10
104108414	rs11191266	3.44034e-26	-2.03655	-9.59764e-10	2.93062e-18	-2.14707	-9.59764e-10
104109106	rs1977720	1.09967e-21	4.80304	3.53277	5.40124e-17	-0.484404	1.25133
104111570	rs2297759	3.76673e-26	-2.83746e-10	-1.94591	3.55816e-18	-2.83746e-10	-1.95304
104112737	rs11191267	1.06275e-25	-1.93693	1.02825	1.27508e-18	-2.14944	-0.829838
104112816	rs945779	3.70778e-26	-1.96169	-9.59764e-10	3.0562e-18	-2.10511	-9.59764e-10
104114032	rs141304445	3.80072e-26	-2.83746e-10	-1.93693	5.03093e-18	-2.83746e-10	-1.60668
104114328	rs3802681	9.39443e-26	-1.9296	0.897596	1.22158e-18	-2.14967	-0.872468
104114886	rs3802680	6.96541e-22	4.29948	3.5797	5.49607e-17	-0.536377	1.32071
104115262	rs11191268	8.18532e-26	-1.16978	-9.59764e-10	1.78671e-17	-0.33932	-9.59764e-10
104115395	rs3802678	1.77862e-26	-1.57403	-1.12225	1.11395e-18	-1.53423	-1.58014
104116480	rs4917967	4.13729e-26	-2.83746e-10	-1.85208	1.15407e-17	-2.83746e-10	-0.7764
104117009	rs10786665	1.08292e-25	-1.92215	1.03227	1.329e-18	-2.14978	-0.788081
104117404	rs11592574	1.22291e-24	1.629	-0.0947218	3.8941e-18	-1.48342	-0.379398
104117678	rs139083944	3.46294e-25	0.272584	-9.59764e-10	1.13372e-17	-0.794192	-9.59764e-10
104117875	rs143872476	3.60049e-26	-2.83746e-10	-1.99105	3.6267e-18	-2.83746e-10	-1.93396
104118273	rs41293034	1.56837e-25	-0.519499	-9.59764e-10	3.15742e-18	-2.07253	-9.59764e-10
104118634	rs76633616	3.03227e-24	2.44236	-9.59764e-10	1.89429e-17	-0.280854	-9.59764e-10
104118983	rs41293036	3.46294e-25	0.272584	-9.59764e-10	1.13372e-17	-0.794192	-9.59764e-10
104119139	rs117330938	3.60581e-26	-2.83746e-10	-1.98957	4.39388e-18	-2.83746e-10	-1.74207
104119704	rs75796566	5.63337e-26	-1.54341	-9.59764e-10	3.01096e-18	-2.12002	-9.59764e-10
104120388	rs79122517	5.82756e-26	-2.83746e-10	-1.50952	3.80994e-18	-2.83746e-10	-1.88467
104120522	rs11191269	2.15365e-26	-0.556403	-1.94855	5.48899e-19	-1.8659	-1.95622
104121131	rs117104675	1.6579e-24	1.8386	-9.59764e-10	4.59598e-17	0.605485	-9.59764e-10
104122106	rs142823189	2.1319e-25	-0.212521	-9.59764e-10	8.95033e-18	-1.03059	-9.59764e-10
104122842	rs1890060	1.69648e-26	-1.67603	-1.06754	1.07809e-18	-1.62036	-1.52673
104123615	rs61875777	3.2895e-26	-2.08138	-9.59764e-10	2.9988e-18	-2.12407	-9.59764e-10
104124055	rs12354486	2.57362e-26	-0.57282	-1.75399	5.44782e-19	-1.8728	-1.95685
104124371	rs113786772	3.67836e-26	-1.96965	-9.59764e-10	3.04449e-18	-2.10895	-9.59764e-10
104124605	rs11191270	2.16017e-26	-0.567951	-1.93398	5.35755e-19	-1.88419	-1.96217
104124737	rs80282642	3.66427e-26	-1.97349	-9.59764e-10	3.03897e-18	-2.11076	-9.59764e-10
104126188	rs147857323	3.95255e-26	-1.89776	-9.59764e-10	2.99288e-18	-2.12605	-9.59764e-10
104127171	rs2273555	1.06919e-25	-2.10714	1.20451	1.70673e-18	-2.11641	-0.571293
104131751	rs3977758	7.77479e-22	4.36812	3.62099	5.39873e-17	-0.501954	1.26842
104132535	rs12572826	1.64152e-22	2.76079	3.67306	4.8751e-17	-0.728339	1.39278
104134452	rs117377864	3.73302e-26	-2.83746e-10	-1.9549	4.07188e-18	-2.83746e-10	-1.81818
104135450	rs77733074	3.71517e-26	-1.9597	-9.59764e-10	3.05918e-18	-2.10414	-9.59764e-10
104135583	rs147874624	3.20768e-25	0.196013	-9.59764e-10	1.07077e-17	-0.851319	-9.59764e-10
104136002	rs2295586	4.04382e-26	-2.83746e-10	-1.87493	4.75747e-18	-2.83746e-10	-1.66257
104136212	rs150990327	3.99884e-26	-1.88612	-9.59764e-10	3.06093e-18	-2.10356	-9.59764e-10
104136571	rs150136542	3.22524e-26	-2.10111	-9.59764e-10	3.0435e-18	-2.10927	-9.59764e-10
104137892	rs183541247	1.74425e-25	-2.83746e-10	-0.413211	1.18681e-17	-2.83746e-10	-0.748426
104138996	rs61873660	8.71337e-26	-1.10726	-9.59764e-10	3.26247e-18	-2.0398	-9.59764e-10
104140350	rs11191274	5.1772e-27	-2.09689	-1.83356	4.01241e-19	-2.14779	-1.98768
104140355	rs112809254	3.64421e-26	-1.97898	-9.59764e-10	3.0312e-18	-2.11332	-9.59764e-10
104140602	rs3781295	7.50485e-26	-1.99299	0.736421	1.38659e-18	-1.92354	-0.971892
104142294	rs1057050	2.84032e-24	2.37697	-9.59764e-10	1.81704e-17	-0.322487	-9.59764e-10
104142712	rs41293040	8.07407e-26	-1.18346	-9.59764e-10	7.87432e-18	-1.15867	-9.59764e-10
104142769	rs117839567	9.52647e-26	-2.83746e-10	-1.01805	4.04868e-18	-2.83746e-10	-1.82389
104142783	rs76151100	3.69193e-26	-1.96597	-9.59764e-10	3.04987e-18	-2.10718	-9.59764e-10
104142800	rs11191275	4.34417e-27	-2.1403	-1.96557	4.13732e-19	-2.13367	-1.97115
104143581	rs59791256	3.89618e-26	-1.91212	-9.59764e-10	3.08136e-18	-2.09691	-9.59764e-10
104143637	rs149961487	1.08926e-25	-2.83746e-10	-0.884039	7.85151e-18	-2.83746e-10	-1.16158
104144449	rs116922992	6.72736e-26	-2.83746e-10	-1.36594	5.89071e-18	-2.83746e-10	-1.44891
104146022	rs72845675	5.88385e-26	-1.49991	-9.59764e-10	1.19597e-17	-0.740736	-9.59764e-10
104147365	rs149637602	4.43452e-27	-2.13118	-1.9541	4.22127e-19	-2.12609	-1.95864
104147498	rs12360253	1.07736e-22	2.57087	3.44187	3.90456e-17	-0.623384	1.06583
104147705	rs115039829	6.70667e-26	-1.36902	-9.59764e-10	2.99165e-18	-2.12646	-9.59764e-10
104147866	rs72845686	2.54995e-26	-2.04717	-0.288878	1.70624e-18	-1.20449	-1.4835
104148355	rs12360330	4.59676e-27	-2.05834	-1.99101	4.03252e-19	-2.14973	-1.98074
104148881	rs187418946	5.35782e-26	-2.83746e-10	-1.59356	3.42779e-18	-2.83746e-10	-1.99037
104149814	rs56238324	1.17385e-25	-2.10164	1.29239	2.6125e-18	-2.06635	-0.195622
104150142	rs7076748	2.50702e-21	5.73478	3.42512	9.56785e-17	0.235468	1.10324
104150454	rs111415964	3.65899e-26	-1.97493	-9.59764e-10	3.03691e-18	-2.11144	-9.59764e-10
104150743	rs1538081	2.69984e-21	5.80887	3.42512	1.09419e-16	0.369664	1.10324
104150999	rs2145308	1.16621e-25	-2.10817	1.29239	2.63651e-18	-2.0572	-0.195622
104152143	rs1005044	1.14256e-25	-2.11708	1.28081	2.65255e-18	-2.04258	-0.204179
104152433	rs12765135	4.14432e-25	0.452205	-9.59764e-10	8.82223e-18	-1.04501	-9.59764e-10
104152566	rs117715797	4.51e-26	-1.76582	-9.59764e-10	3.87931e-18	-1.86662	-9.59764e-10
104152751	rs12769316	1.09342e-24	2.08238	-0.660016	1.65162e-18	-1.42628	-1.29424
104153098	rs147082768	5.20067e-26	-2.83746e-10	-1.62333	4.99642e-18	-2.83746e-10	-1.61356
104156911	rs12772374	8.84374e-25	1.89491	-0.684737	1.53635e-18	-1.48078	-1.3121
104157711	rs7897947	4.59638e-22	3.9212	3.54229	9.80151e-17	0.188559	1.17428
104157727	rs4919632	3.93074e-26	-1.90329	-9.59764e-10	3.09435e-18	-2.0927	-9.59764e-10
104157947	rs45487496	1.03236e-25	-0.937687	-9.59764e-10	4.78128e-18	-1.65757	-9.59764e-10
104158933	rs3740418	1.15716e-25	-2.12251	1.29895	2.63359e-18	-2.04097	-0.21296
104159139	rs55847683	3.67443e-26	-2.83746e-10	-1.97072	3.50791e-18	-2.83746e-10	-1.96726
104159696	rs11574849	8.8475e-26	-1.09198	-9.59764e-10	3.14154e-18	-2.07757	-9.59764e-10
104160959	rs11574851	1.09461e-25	1.01305	-1.89219	1.64466e-18	-0.7632	-1.96155
104161168	rs72845693	8.53877e-26	-1.1275	-9.59764e-10	2.78349e-17	0.104009	-9.59764e-10
104161221	rs11191279	2.56958e-25	-0.0257933	-9.59764e-10	1.03258e-17	-0.887634	-9.59764e-10
104161475	rs11574852	5.49445e-26	-1.56838	-9.59764e-10	3.03621e-18	-2.11167	-9.59764e-10
104161724	rs41287457	6.95131e-26	-1.33319	-9.59764e-10	3.01123e-18	-2.11993	-9.59764e-10
104161796	rs11574853	3.59876e-26	-1.99153	-9.59764e-10	3.01406e-18	-2.11899	-9.59764e-10
104161967	rs7077329	2.92658e-25	-2.02599	2.13029	4.72024e-18	-2.12645	0.456032
104162365	rs41371753	3.83338e-26	-1.92837	-9.59764e-10	3.05829e-18	-2.10442	-9.59764e-10
104162622	rs2281583	3.61218e-26	-2.83746e-10	-1.98781	4.90297e-18	-2.83746e-10	-1.63244
104162720	rs142122592	4.6457e-26	-2.83746e-10	-1.73618	3.42532e-18	-2.83746e-10	-1.99109
104162770	rs1056890	2.15362e-25	-2.10615	1.90376	4.09624e-18	-2.09443	0.282213
104163370	rs41287458	1.05554e-23	3.68969	-9.59764e-10	2.83922e-17	0.123831	-9.59764e-10
104163569	rs11191283	1.48035e-25	-2.12818	1.55092	4.09834e-18	-2.07531	0.263614
104163834	rs10786666	3.50591e-24	0.576071	2.01143	8.75507e-18	-1.59663	0.543982
104164210	rs11191284	3.09858e-22	2.81664	4.25252	9.26466e-17	-0.234237	1.54075
104164488	rs41287460	7.53525e-26	-1.25253	-9.59764e-10	3.10313e-18	-2.08987	-9.59764e-10
104164852	rs113136188	5.14708e-26	-1.63369	-9.59764e-10	4.35454e-18	-1.75106	-9.59764e-10
104166464	rs3781292	3.22175e-24	-1.12373	3.62671	1.05287e-17	-2.14566	1.27748
104166466	rs3781291	2.77994e-24	-1.2826	3.63808	1.14241e-17	-2.08782	1.30126
104166504	rs148337160	3.40695e-24	2.55887	-9.59764e-10	2.04099e-17	-0.206264	-9.59764e-10
104167034	rs75779120	9.39772e-26	-1.03165	-9.59764e-10	3.24921e-18	-2.04387	-9.59764e-10
104168125	rs77389536	2.30057e-26	-0.609329	-1.82963	5.74674e-19	-1.80933	-1.9669
104168611	rs148440547	7.03416e-25	-1.7258	2.70704	2.48093e-17	-1.64203	1.63097
104169733	rs72845694	6.52417e-25	-2.10302	3.009	6.37979e-18	-2.10365	0.734506
104169987	rs117396188	5.16086e-26	-2.83746e-10	-1.63102	7.53759e-18	-2.83746e-10	-1.20238
104170204	rs12260430	7.56707e-22	3.80805	4.15398	1.52841e-16	0.0759221	1.73119
104171094	rs55970842	2.19494e-26	-0.625875	-1.86009	5.74285e-19	-1.81709	-1.95982
104172112	rs78145470	3.11661e-26	-2.13537	-9.59764e-10	3.37973e-18	-2.00449	-9.59764e-10
104174895	rs2282295	4.34971e-23	0.751617	4.35413	6.55354e-17	-0.908082	1.86839
104175649	rs79931565	3.23263e-24	2.50635	-9.59764e-10	2.06679e-17	-0.193699	-9.59764e-10
104176471	rs117436403	7.82906e-26	-1.21428	-9.59764e-10	5.9264e-18	-1.44287	-9.59764e-10
104177610	rs140374940	1.94469e-25	-0.304432	-9.59764e-10	5.924e-18	-1.44327	-9.59764e-10
104178120	rs117666402	4.45565e-26	-2.83746e-10	-1.77795	7.04223e-18	-2.83746e-10	-1.27036
104179219	rs56384670	9.88553e-26	-1.44869	0.467642	3.23052e-18	-1.40637	-0.643267
104179960	rs190522808	3.6515e-26	-2.83746e-10	-1.97698	4.05739e-18	-2.83746e-10	-1.82174
104180736	rs117768118	1.8423e-25	-2.83746e-10	-0.35852	5.66832e-18	-2.83746e-10	-1.48739
104181006	rs111522958	3.65202e-26	-1.97684	-9.59764e-10	3.03421e-18	-2.11233	-9.59764e-10
104181366	rs76302201	7.73035e-26	-1.22697	-9.59764e-10	3.1241e-18	-2.08314	-9.59764e-10
104183385	rs143589722	6.988e-26	-2.83746e-10	-1.32793	3.54357e-18	-2.83746e-10	-1.95715
104184081	rs1044476	1.76716e-25	-1.32947	0.92931	2.10337e-17	-0.0374724	-0.138686
104184189	rs12778231	1.27493e-24	2.31674	-0.7408	1.79155e-18	-1.30348	-1.33572
104184213	rs41287462	1.30065e-25	-1.34315	0.636484	3.70988e-18	-1.39375	-0.51753
104184953	rs11597439	1.76054e-24	-2.10946	4.00812	1.42365e-17	-2.09679	1.53031
104184981	rs11593146	1.77709e-24	-2.11552	4.02355	1.44237e-17	-2.09555	1.54214
104186829	rs11594302	9.61017e-25	2.07302	-0.779736	1.57012e-18	-1.38432	-1.38681
104187404	rs72845696	1.77783e-25	-1.33582	0.941674	4.58871e-18	-1.36259	-0.336094
104188259	rs6584499	1.94645e-24	-2.14331	4.14236	1.57714e-17	-2.04072	1.57664
104189852	rs61873665	8.14189e-26	-1.1751	-9.59764e-10	3.16959e-18	-2.06868	-9.59764e-10
104190503	rs80152299	6.19967e-25	-2.83746e-10	0.854962	2.36267e-17	-2.83746e-10	-0.0599039
104190524	rs78678650	3.57028e-26	-1.99947	-9.59764e-10	3.00369e-18	-2.12244	-9.59764e-10
104191601	rs1409313	5.29842e-25	1.51944	-0.821561	1.3616e-18	-1.53263	-1.38099
104191769	rs12415921	5.21559e-25	1.48618	-0.804058	1.30563e-18	-1.58727	-1.36833
104191800	rs1409312	6.3683e-25	1.70336	-0.821561	1.43793e-18	-1.47809	-1.38099
104192567	rs9665587	2.43234e-20	5.81425	5.618	2.57985e-16	-0.440202	2.77082
104192691	rs11592718	8.88366e-26	-2.08914	1.00123	4.24828e-18	-1.38581	-0.389954
104192826	rs7921010	7.50111e-27	-1.63738	-1.92227	5.09627e-19	-1.91517	-1.98119
104193733	rs1572531	5.37775e-25	1.50635	-0.793609	1.35349e-18	-1.55884	-1.36075
104193834	rs1572530	2.35554e-20	5.89245	5.50771	2.1079e-16	-0.403866	2.53245
104194080	rs148855837	3.34322e-26	-2.06519	-9.59764e-10	2.95548e-18	-2.13862	-9.59764e-10
104194081	rs7894593	7.49702e-26	-1.25761	-9.59764e-10	3.09906e-18	-2.09118	-9.59764e-10
104195202	rs1536309	3.26882e-23	0.0422968	4.77777	4.77537e-17	-1.31514	1.95892
104196050	rs78170991	8.81116e-26	-0.75516	-0.34094	8.42779e-19	-2.11663	-1.2767
104196866	rs12780386	1.19531e-25	-0.10857	-0.682555	8.58449e-19	-2.07422	-1.30069
104197327	rs72845701	2.31393e-25	-1.40527	1.27469	2.57352e-17	-0.132753	0.15833
104197331	rs181661493	4.46048e-26	-2.83746e-10	-1.77686	4.32151e-18	-2.83746e-10	-1.75868
104197450	rs7896542	9.05787e-26	-1.06849	-9.59764e-10	3.34002e-18	-2.01631	-9.59764e-10
104197495	rs139853799	3.60114e-26	-2.83746e-10	-1.99087	3.51045e-18	-2.83746e-10	-1.96654
104197626	rs149803153	4.5686e-26	-2.83746e-10	-1.75291	4.20701e-18	-2.83746e-10	-1.78553
104198111	rs74606364	2.99335e-24	2.42944	-9.59764e-10	1.79651e-17	-0.333849	-9.59764e-10
104198528	rs117793008	4.39837e-24	2.81429	-9.59764e-10	2.29577e-17	-0.0886274	-9.59764e-10
104199089	rs118184771	3.63631e-26	-2.83746e-10	-1.98115	3.63118e-18	-2.83746e-10	-1.93272
104199090	rs9731547	9.77484e-26	-0.992308	-9.59764e-10	3.43351e-18	-1.9887	-9.59764e-10
104199214	rs112291536	4.55398e-26	-1.75612	-9.59764e-10	3.72996e-18	-1.90588	-9.59764e-10
104199573	rs11191286	2.78752e-20	5.76027	5.80827	3.72103e-16	-0.152848	2.84974
104199624	rs12776002	6.96544e-26	-0.637543	-0.693616	8.16902e-19	-2.1158	-1.30872
104200175	rs144487702	6.86105e-26	-1.34626	-9.59764e-10	6.6768e-18	-1.32364	-9.59764e-10
104200912	rs140335393	5.09774e-26	-1.64332	-9.59764e-10	4.04964e-18	-1.82365	-9.59764e-10
104201323	rs150344656	3.1935e-26	-2.111	-9.59764e-10	3.07438e-18	-2.09918	-9.59764e-10
104201381	rs11599868	1.18192e-25	-0.12736	-0.675035	8.60069e-19	-2.0778	-1.29523
104201598	rs11191288	7.79096e-24	-1.88712	5.27313	4.06442e-17	-1.88196	2.36454
104201902	rs116921078	3.68723e-26	-2.83746e-10	-1.96725	3.4254e-18	-2.83746e-10	-1.99106
104201995	rs11597058	1.15649e-25	-0.12736	-0.696783	8.46596e-19	-2.0778	-1.31102
104202729	rs7086205	7.77113e-26	-0.513576	-0.708128	8.28201e-19	-2.09155	-1.31923
104203884	rs191921716	6.2071e-26	-2.83746e-10	-1.44643	9.92732e-18	-2.83746e-10	-0.926991
104204140	rs2863707	5.34964e-27	-1.9995	-1.89818	4.22368e-19	-2.11292	-1.97124
104204290	rs2863708	9.82115e-26	-0.408737	-0.578844	9.18981e-19	-2.08195	-1.22482
104204919	rs147251268	4.52204e-26	-2.83746e-10	-1.76316	3.79011e-18	-2.83746e-10	-1.88989
104205504	rs6584500	9.80784e-26	-0.585911	-0.403027	1.01534e-18	-2.11311	-1.09395
104206339	rs140779851	4.2463e-26	-2.83746e-10	-1.82607	6.15507e-18	-2.83746e-10	-1.40501
104206808	rs56940532	9.35923e-26	-1.03576	-9.59764e-10	3.39858e-18	-1.99892	-9.59764e-10
104207162	rs183801481	4.45767e-26	-2.83746e-10	-1.77749	3.75437e-18	-2.83746e-10	-1.89936
104207431	rs61873698	5.79091e-26	-1.51583	-9.59764e-10	4.44834e-18	-1.72975	-9.59764e-10
104207799	rs927821	7.72462e-26	-0.66419	-0.563517	8.90937e-19	-2.12425	-1.21352
104208458	rs117305908	1.47015e-25	-0.58417	-9.59764e-10	6.44068e-18	-1.35965	-9.59764e-10
104208761	rs4919637	1.2712e-25	-0.585911	-0.143662	1.22574e-18	-2.11311	-0.905628
104210735	rs2281878	2.53409e-20	4.27876	7.19447	7.62711e-16	-0.360605	3.7752
104211058	rs3740417	1.08072e-26	-1.34764	-1.84685	4.60374e-19	-2.02337	-1.97463
104212629	rs74979525	1.06922e-22	6.00515	-9.59764e-10	6.14277e-18	-1.40701	-9.59764e-10
104213502	rs11191291	8.35755e-26	-1.36123	0.212278	1.02119e-18	-2.09046	-1.11085
104214048	rs1571003	1.70167e-13	15.2567	11.9364	2.93464e-14	3.01289	4.05175
104214267	rs3929747	3.86184e-13	15.5311	12.4815	4.89092e-14	3.1628	4.41264
104214364	rs150098322	6.78566e-26	-2.14125	0.783946	7.52488e-18	-2.01489	0.810818
104214878	rs4919638	1.24868e-26	-2.13288	-0.917157	7.75518e-19	-2.05025	-1.42625
104215003	rs79247559	3.10385e-26	-2.13948	-9.59764e-10	4.20303e-18	-1.78648	-9.59764e-10
104215617	rs1064072	6.1927e-25	0.609705	0.244131	1.14693e-18	-1.68596	-1.39923
104215975	rs1133932	3.87555e-26	-1.91743	-9.59764e-10	3.24652e-18	-2.0447	-9.59764e-10
104216592	rs74153155	9.18063e-25	0.700849	0.546712	1.40398e-18	-1.61174	-1.27123
104216605	rs77516398	9.24896e-25	0.700849	0.554128	1.40954e-18	-1.61174	-1.26728
104216859	rs4919639	1.21306e-26	-2.14234	-0.936629	7.89822e-19	-2.00616	-1.45207
104217280	rs112968127	1.2742e-25	-2.146	1.41878	1.72258e-17	-1.82444	1.44856
104217411	rs59474492	7.01013e-26	0.477587	-1.80235	8.41376e-19	-1.40661	-1.98839
104217415	rs4919640	5.41793e-16	9.70043	11.743	9.31853e-16	0.919392	2.6955
104217441	rs7094906	8.25547e-25	1.36892	-0.227576	1.88504e-18	-1.05705	-1.53128
104217503	rs4919641	1.22983e-26	-2.14928	-0.915962	4.6514e-19	-2.10326	-1.88444
104217592	rs35332469	5.18189e-25	-1.42282	2.09845	2.45602e-18	-2.00977	-0.313973
104217753	rs77060053	1.15699e-25	-2.14009	1.31638	1.247e-17	-1.88701	1.18805
104217998	rs113345097	1.07423e-25	-2.14977	1.25184	1.1502e-17	-1.90454	1.12478
104218850	rs12240453	1.50585e-26	-2.0942	-0.768563	8.20708e-19	-1.48248	-1.93739
104219132	rs10786667	6.98798e-23	2.64242	2.93741	7.18477e-18	-1.92575	0.67543
104219157	rs190697053	3.13016e-26	-2.13104	-9.59764e-10	4.39182e-18	-1.74254	-9.59764e-10
104219293	rs56254970	9.00987e-23	2.60444	3.22951	9.26715e-18	-1.9339	0.938094
104219908	rs76085620	1.70196e-24	1.86483	-9.59764e-10	1.97084e-17	-0.241239	-9.59764e-10
104220301	rs7075281	2.77015e-25	-1.80744	1.85681	1.38966e-18	-1.47238	-1.42084
104220576	rs4917968	7.10465e-15	11.537	12.4801	3.78341e-15	1.39696	3.61914
104221529	rs17114534	2.76848e-14	11.1432	14.234	1.39918e-15	1.04432	2.97703
104221539	rs11191293	1.11891e-22	1.9467	4.10388	9.38305e-18	-1.98199	0.998614
104221854	rs35637354	3.05978e-25	-1.45747	1.60628	4.55869e-18	-2.11578	0.410536
104222377	rs4919643	8.74388e-14	11.7297	14.7975	2.08285e-15	1.16007	3.25914
104222558	rs116912499	3.41073e-25	0.257392	-9.59764e-10	8.95915e-18	-1.02961	-9.59764e-10
104222963	rs12570201	5.66397e-23	0.594435	4.77533	2.03599e-17	-1.28733	1.07861
104223031	rs12573502	1.93652e-26	-0.698606	-1.91262	9.63648e-19	-1.26995	-1.98936
104223628	rs7342070	4.98666e-23	0.478636	4.76377	1.9222e-17	-1.36936	1.10314
104223831	rs7341995	8.74533e-23	0.959752	4.8444	2.89184e-17	-1.0156	1.15779
104225223	rs55932369	9.01069e-26	-1.07371	-9.59764e-10	5.60347e-18	-1.4989	-9.59764e-10
104225316	rs11591780	9.10501e-24	-0.922529	4.4644	1.19967e-17	-1.63927	0.901625
104225814	rs148990403	6.17261e-26	-1.452	-9.59764e-10	4.71086e-18	-1.67241	-9.59764e-10
104225832	rs10883723	5.29326e-25	-2.09864	2.79554	2.58685e-18	-1.30586	-0.965984
104225837	rs11191294	5.19534e-25	-2.10208	2.78031	2.54375e-18	-1.31562	-0.973027
104225941	rs11592299	9.91103e-26	-1.67796	0.699485	2.29347e-18	-1.67492	-0.717297
104226830	rs1984795	6.63763e-23	0.817718	4.71067	2.59815e-17	-1.03214	1.06724
104226834	rs118028082	5.22096e-27	-2.146	-1.77602	5.20338e-19	-1.89169	-1.98387
104226865	rs116907822	1.39298e-25	-2.83746e-10	-0.638092	2.5809e-17	-2.83746e-10	0.0284408
104226983	rs2015583	6.18122e-23	0.767634	4.68952	2.36928e-17	-1.11006	1.05295
104227433	rs12781718	5.91108e-23	0.760937	4.65153	2.41125e-17	-1.06688	1.02733
104227469	rs12781742	5.91108e-23	0.760937	4.65153	2.41125e-17	-1.06688	1.02733
104227623	rs12762305	5.15684e-23	0.624433	4.65153	2.20768e-17	-1.15508	1.02733
104227661	rs12763794	1.03507e-22	0.736878	5.23581	2.99596e-17	-1.10797	1.28554
104227833	rs75483685	3.16047e-26	-2.1214	-9.59764e-10	3.07676e-18	-2.09841	-9.59764e-10
104228017	rs11593526	5.39638e-23	0.730799	4.59056	2.35865e-17	-1.04789	0.986279
104228149	rs11593583	5.07122e-23	0.687511	4.57171	2.03395e-17	-1.18332	0.973599
104228299	rs11593589	5.4503e-23	0.740742	4.59056	2.12513e-17	-1.15215	0.986279
104229588	rs4919644	1.94051e-14	7.21679	17.8051	3.68543e-16	-1.83793	4.52521
104229785	rs41306870	5.23775e-23	0.740742	4.55079	2.06906e-17	-1.15215	0.959544
104230012	rs3808937	1.3441e-25	-1.55307	0.879266	2.71662e-18	-1.6302	-0.59269
104230064	rs2025712	4.87375e-23	0.687511	4.53199	1.98041e-17	-1.18332	0.946924
104230156	rs2025713	4.87375e-23	0.687511	4.53199	1.98041e-17	-1.18332	0.946924
104230437	rs3740416	1.26403e-14	7.17825	17.415	3.61934e-16	-1.77355	4.44273
104231054	rs11191295	4.55607e-23	0.659697	4.4924	1.89753e-17	-1.19952	0.920375
104231203	rs117732217	3.9226e-25	0.39722	-9.59764e-10	1.08198e-17	-0.840905	-9.59764e-10
104231651	rs7081110	4.37704e-23	0.659697	4.45231	1.80795e-17	-1.19952	0.872018
104231662	rs7081467	4.50049e-23	0.687511	4.45231	1.83749e-17	-1.18332	0.872018
104232209	rs139410113	1.14431e-25	-0.834729	-9.59764e-10	9.67796e-18	-0.95243	-9.59764e-10
104232524	rs74550252	1.10544e-25	-0.869288	-9.59764e-10	9.36413e-18	-0.985396	-9.59764e-10
104232716	rs3740415	4.74952e-23	0.740742	4.45294	1.9377e-17	-1.15215	0.893951
104232809	rs3740414	4.66178e-23	0.740742	4.43429	1.91368e-17	-1.15215	0.881478
104233229	rs74908306	5.63853e-26	-1.5425	-9.59764e-10	3.33334e-18	-2.01831	-9.59764e-10
104234090	rs11593971	5.87392e-23	0.823959	4.5822	2.24991e-17	-1.14364	1.03483
104234282	rs61873703	3.56558e-26	-2.00079	-9.59764e-10	6.47328e-18	-1.3546	-9.59764e-10
104234588	rs11598884	4.62007e-26	-1.39898	-0.342731	2.30405e-18	-0.825754	-1.56186
104234622	rs150141424	3.08057e-26	-2.147	-9.59764e-10	1.32683e-17	-0.636906	-9.59764e-10
104235808	rs7923674	7.26926e-26	-2.83746e-10	-1.28847	9.80874e-18	-2.83746e-10	-0.939008
104235956	rs10883725	5.46079e-25	-2.11033	2.83839	2.66658e-18	-1.25452	-0.986963
104235972	rs45597333	3.05368e-14	7.87167	17.6036	3.83643e-16	-1.6824	4.40983
104235978	rs11595149	4.14419e-23	0.575288	4.48206	1.82338e-17	-1.28601	0.967008
104236276	rs10883726	5.8767e-25	-2.11033	2.91179	2.75776e-18	-1.25452	-0.953343
104236481	rs1056738	5.8767e-25	-2.11033	2.91179	2.75776e-18	-1.25452	-0.953343
104236542	rs1056739	5.8767e-25	-2.11033	2.91179	2.75776e-18	-1.25452	-0.953343
104236552	rs1056740	6.11455e-25	-2.1038	2.94494	2.71833e-18	-1.2842	-0.938065
104236640	rs1056741	6.17999e-25	-2.1089	2.96068	2.8721e-18	-1.23645	-0.930788
104236645	rs3740409	3.21522e-14	7.56592	17.9609	4.19403e-16	-1.79818	4.61473
104236687	rs1056744	5.23733e-23	0.710826	4.58062	2.20188e-17	-1.20898	1.0786
104236929	rs61873704	6.35896e-25	-2.11367	2.994	3.06318e-18	-1.18749	-0.91534
104237007	rs12569526	4.47814e-23	0.710826	4.42402	1.89369e-17	-1.20898	0.927816
104237128	rs184056489	1.27479e-25	-2.83746e-10	-0.726753	1.78524e-17	-2.83746e-10	-0.340142
104237837	rs146983609	4.54444e-26	-1.75821	-9.59764e-10	3.20375e-18	-2.05796	-9.59764e-10
104238461	rs59426691	5.67523e-25	-2.13361	2.90019	2.77538e-18	-1.2424	-0.959097
104238503	rs150514667	8.25449e-26	-2.83746e-10	-1.16136	8.0487e-18	-2.83746e-10	-1.13677
104238558	rs11191296	1.24903e-13	9.83157	17.0523	4.0533e-16	-1.24102	4.02344
104238637	rs138361722	3.61121e-26	-2.83746e-10	-1.98808	3.50603e-18	-2.83746e-10	-1.9678
104239100	rs5870	3.71821e-23	0.780459	4.16842	1.56459e-17	-1.25217	0.7801
104240003	rs1056857	4.64815e-25	-2.11935	2.68628	2.32941e-18	-1.30661	-1.07005
104240438	rs13287	3.00182e-25	-2.122	2.25169	1.89354e-18	-1.3161	-1.26774
104240498	rs12162	4.33014e-25	-2.11078	2.60684	2.10797e-18	-1.37144	-1.10512
104240974	rs2296578	4.34334e-25	-2.12457	2.62368	2.27724e-18	-1.3016	-1.09771
104241366	rs117869402	3.80722e-26	-2.83746e-10	-1.93522	3.50254e-18	-2.83746e-10	-1.96879
104241375	rs2296579	4.18666e-25	-2.12934	2.59171	2.3124e-18	-1.27225	-1.11175
104241683	rs2296580	3.75116e-26	-1.51358	-0.436478	1.96078e-18	-0.926902	-1.62204
104241983	rs12763720	2.08598e-25	-1.50031	1.26602	3.61667e-18	-2.0459	0.109168
104242343	rs76909855	3.77587e-26	-2.83746e-10	-1.94349	3.79446e-18	-2.83746e-10	-1.88874
104242886	rs2296581	4.6837e-25	-2.12702	2.70157	2.39177e-18	-1.28699	-1.06326
104243065	rs17114540	4.5931e-26	-2.83746e-10	-1.74756	3.43063e-18	-2.83746e-10	-1.98954
104243883	rs7079810	4.8281e-25	-2.122	2.72692	2.34953e-18	-1.3161	-1.05197
104244139	rs2296582	4.8281e-25	-2.122	2.72692	2.34953e-18	-1.3161	-1.05197
104244322	rs2296583	4.45603e-25	-2.122	2.64673	2.26738e-18	-1.3161	-1.08756
104244323	rs2296584	4.46806e-25	-2.11931	2.64673	2.23503e-18	-1.33047	-1.08756
104244799	rs72847727	1.04518e-25	-0.92535	-9.59764e-10	2.71467e-17	0.0789737	-9.59764e-10
104244948	rs3781290	6.73379e-25	-1.84427	2.78187	1.61884e-18	-1.71321	-1.02737
104244991	rs3781289	4.12321e-25	-2.12951	2.57661	2.41597e-18	-1.22182	-1.11836
104245549	rs2296585	4.37737e-25	-2.11677	2.62368	2.18425e-18	-1.34329	-1.09771
104245575	rs2296586	4.08528e-25	-2.122	2.55986	2.18259e-18	-1.3161	-1.12567
104245588	rs2296587	1.67553e-26	-2.04563	-0.710366	9.62657e-19	-1.80398	-1.45636
104245858	rs7898410	4.02427e-25	-2.122	2.54481	2.16833e-18	-1.3161	-1.13223
104246221	rs11598128	3.48725e-23	0.774005	4.11074	1.25334e-17	-1.27443	0.580546
104246303	rs11598184	3.6915e-23	0.830925	4.11074	1.29315e-17	-1.24316	0.580546
104246318	rs11598186	4.0748e-26	-1.45345	-0.413843	2.15383e-18	-0.844071	-1.61097
104246471	rs7917158	4.02427e-25	-2.122	2.54481	2.16833e-18	-1.3161	-1.13223
104246690	rs7917402	4.01393e-25	-2.12457	2.54481	2.19999e-18	-1.3016	-1.13223
104246691	rs12771867	3.48725e-23	0.774005	4.11074	1.25334e-17	-1.27443	0.580546
104246755	rs7917525	4.01393e-25	-2.12457	2.54481	2.19999e-18	-1.3016	-1.13223
104246927	rs11598715	4.89047e-26	-1.68483	-9.59764e-10	3.77057e-18	-1.89506	-9.59764e-10
104247236	rs11598806	4.82934e-26	-1.69741	-9.59764e-10	3.73571e-18	-1.90434	-9.59764e-10
104247247	rs12265877	3.96427e-25	-2.122	2.52979	2.15422e-18	-1.3161	-1.13876
104247589	rs7358268	3.66675e-25	-2.122	2.45177	2.08287e-18	-1.3161	-1.17244
104247681	rs11191301	4.16551e-25	-2.11931	2.57661	2.16725e-18	-1.33047	-1.11836
104248087	rs2296588	3.89878e-25	-2.122	2.51313	2.13871e-18	-1.3161	-1.14598
104248106	rs2296589	3.89878e-25	-2.122	2.51313	2.13871e-18	-1.3161	-1.14598
104249839	rs1977382	4.29185e-25	-0.948067	1.43525	2.57226e-18	-2.14102	-0.136477
104249919	rs7092622	3.87499e-25	-2.12812	2.51313	2.37223e-18	-1.21247	-1.14598
104249922	rs7074444	3.84632e-25	-2.12058	2.49816	2.25245e-18	-1.25781	-1.15246
104250278	rs17709610	4.30626e-26	-1.42813	-0.383924	2.2628e-18	-0.809471	-1.59621
104250754	rs4919647	1.11013e-14	7.84852	16.6149	1.74771e-16	-1.68739	3.62858
104251242	rs55920875	4.36189e-26	-1.41529	-0.383924	2.30269e-18	-0.791999	-1.59621
104251458	rs61873733	3.94061e-25	-2.13354	2.53534	2.23594e-18	-1.28128	-1.13635
104252577	rs117098522	6.20982e-26	-1.44599	-9.59764e-10	4.65888e-18	-1.68351	-9.59764e-10
104253310	rs117773210	2.17098e-25	-0.194358	-9.59764e-10	6.95716e-18	-1.28251	-9.59764e-10
104253507	rs6584504	3.83113e-25	-2.13158	2.50521	2.22986e-18	-1.27093	-1.14941
104253735	rs4917970	5.51791e-24	-2.83746e-10	3.04105	9.93273e-18	-2.83746e-10	-0.926447
104254359	rs7069356	3.83113e-25	-2.13158	2.50521	2.22986e-18	-1.27093	-1.14941
104254428	rs6584506	3.83113e-25	-2.13158	2.50521	2.22986e-18	-1.27093	-1.14941
104254623	rs6584507	3.83113e-25	-2.13158	2.50521	2.22986e-18	-1.27093	-1.14941
104255098	rs7898716	3.82145e-25	-2.12707	2.49816	2.15873e-18	-1.30031	-1.15246
104255106	rs7898507	3.85788e-25	-2.12463	2.50521	2.13414e-18	-1.31481	-1.14941
104255158	rs11191303	3.87824e-25	-2.11936	2.50521	2.07389e-18	-1.34344	-1.14941
104255284	rs11191304	3.84846e-25	-2.12707	2.50521	2.16531e-18	-1.30031	-1.14941
104255434	rs11191305	3.78475e-25	-2.12707	2.48852	2.14975e-18	-1.30031	-1.15662
104255813	rs7475806	3.79401e-25	-2.12463	2.48852	2.1188e-18	-1.31481	-1.15662
104256094	rs10786669	3.67302e-25	-2.12707	2.45855	2.12219e-18	-1.30031	-1.16953
104256208	rs72847735	3.0729e-26	-2.1495	-9.59764e-10	6.77638e-18	-1.30884	-9.59764e-10
104257226	rs12570859	3.86489e-23	0.935049	4.05252	1.31104e-17	-1.19167	0.542796
104257809	rs715439	3.71163e-25	-2.13158	2.47352	2.19957e-18	-1.27093	-1.16309
104258303	rs715438	4.03331e-25	-2.12707	2.55212	2.20987e-18	-1.30031	-1.12904
104258567	rs6584508	3.70396e-25	-2.13365	2.47352	2.23253e-18	-1.25606	-1.16309
104259101	rs77666293	4.82125e-27	-2.149	-1.85268	5.31937e-19	-1.86242	-1.99109
104259417	rs7093028	3.71163e-25	-2.13158	2.47352	2.19957e-18	-1.27093	-1.16309
104260388	rs12766112	4.08563e-23	0.990594	4.05252	1.3524e-17	-1.16061	0.542796
104261359	rs2902544	1.0528e-14	8.14108	16.2693	1.5891e-16	-1.59333	3.43939
104261963	rs3758547	1.55536e-26	-0.901138	-1.92927	8.70011e-19	-1.37578	-1.98575
104262056	rs184466210	5.22646e-26	-1.61839	-9.59764e-10	5.45755e-18	-1.52528	-9.59764e-10
104262628	rs2296590	3.41979e-25	-2.1356	2.39564	2.19194e-18	-1.24106	-1.19643
104263513	rs117169851	1.49668e-25	-0.566283	-9.59764e-10	3.2378e-18	-2.04739	-9.59764e-10
104263675	rs3818470	3.48348e-25	-2.13365	2.41215	2.17456e-18	-1.25606	-1.1894
104264107	rs2274351	4.51472e-23	1.1663	3.97667	1.42265e-17	-1.06094	0.493769
104264280	rs3808934	3.65648e-25	-2.13158	2.45855	2.18545e-18	-1.27093	-1.16953
104264510	rs180762713	4.39737e-26	-2.83746e-10	-1.79111	3.99027e-18	-2.83746e-10	-1.83842
104265041	rs141406333	3.9793e-26	-1.89101	-9.59764e-10	3.02551e-18	-2.1152	-9.59764e-10
104265047	rs7072351	3.83954e-25	-2.12939	2.50521	2.19722e-18	-1.28568	-1.14941
104266230	rs7902317	7.31768e-23	1.68699	3.93894	1.80061e-17	-0.801015	0.469443
104266239	rs113451617	2.85268e-25	-1.02628	1.105	2.59022e-18	-2.13177	-0.138769
104266259	rs111604275	5.66623e-26	-1.5376	-9.59764e-10	3.08032e-18	-2.09725	-9.59764e-10
104266270	rs148830761	4.21342e-26	-2.83746e-10	-1.83384	7.50185e-18	-2.83746e-10	-1.20713
104266803	rs4919648	3.74976e-26	-2.83746e-10	-1.95043	4.45323e-18	-2.83746e-10	-1.72865
104268626	rs12767131	4.16441e-26	-1.46162	-0.383924	2.2525e-18	-0.814034	-1.59621
104268877	rs2281879	3.63586e-25	-2.13724	2.45855	2.28255e-18	-1.22746	-1.16953
104269217	rs2281880	5.8053e-23	1.49109	3.90331	1.52375e-17	-0.945036	0.446512
104269301	rs10883728	3.6907e-25	-2.13724	2.47352	2.2973e-18	-1.22746	-1.16309
104270005	rs12774693	2.80199e-14	9.29012	16.0991	1.67431e-16	-1.44849	3.34678
104270781	rs10786670	1.44314e-14	8.90394	15.8218	1.1361e-16	-1.60722	3.11771
104271303	rs10786671	3.63586e-25	-2.13724	2.45855	2.28255e-18	-1.22746	-1.16953
104271674	rs1326193	3.9325e-25	-2.1356	2.53534	2.32768e-18	-1.24106	-1.13635
104272336	rs4919649	2.52762e-14	9.22101	16.0652	1.67409e-16	-1.43019	3.32834
104272710	rs116239977	1.80086e-26	-0.74906	-1.9348	9.83344e-19	-1.25512	-1.98396
104272789	rs3740406	3.62966e-25	-2.13895	2.45855	2.31758e-18	-1.21223	-1.16953
104273863	rs4919650	2.80153e-14	9.35781	16.0313	1.64116e-16	-1.43165	3.30994
104273943	rs10883729	3.80424e-25	-2.13158	2.49816	2.22308e-18	-1.27093	-1.15246
104274157	rs4919652	2.61814e-14	9.29012	16.0313	1.61376e-16	-1.44849	3.30994
104274329	rs11598092	3.77499e-26	-1.53643	-0.407293	1.9453e-18	-0.949118	-1.60775
104274460	rs144523793	9.99273e-26	-0.970262	-9.59764e-10	1.60192e-17	-0.448496	-9.59764e-10
104274466	rs10748824	3.38119e-25	-2.14053	2.38922	2.28472e-18	-1.19688	-1.19916
104274730	rs7094366	3.3317e-25	-2.14053	2.37448	2.27045e-18	-1.19688	-1.20543
104274818	rs7094751	3.3317e-25	-2.14053	2.37448	2.27045e-18	-1.19688	-1.20543
104275418	rs1884929	3.3317e-25	-2.14053	2.37448	2.27045e-18	-1.19688	-1.20543
104275743	rs150515675	1.80432e-26	-0.744781	-1.93715	9.87576e-19	-1.2517	-1.98309
104275993	rs191373988	3.11491e-26	-2.13592	-9.59764e-10	2.95895e-18	-2.13745	-9.59764e-10
104276043	rs913025	3.65778e-25	-2.13934	2.46666	2.3342e-18	-1.20857	-1.16604
104276310	rs141018044	2.87452e-25	-2.83746e-10	0.0863506	1.61992e-17	-2.83746e-10	-0.437321
104276655	rs185547122	1.10358e-25	-2.83746e-10	-0.870977	4.21494e-18	-2.83746e-10	-1.78365
104276802	rs61869601	3.28302e-25	-2.14053	2.35976	2.25634e-18	-1.19688	-1.21166
104277093	rs75174967	6.95248e-25	-2.83746e-10	0.969564	5.04512e-18	-2.83746e-10	-1.60386
104277123	rs7070591	4.19845e-26	-1.41529	-0.422115	2.25977e-18	-0.791999	-1.61502
104277440	rs7912901	3.22986e-25	-2.14053	2.34343	2.24082e-18	-1.19688	-1.21856
104278055	rs76963132	9.45741e-26	-1.02532	-9.59764e-10	8.07143e-18	-1.13395	-9.59764e-10
104278601	rs11191312	1.15951e-26	-2.13997	-0.984151	1.44384e-18	-1.25228	-1.6027
104278618	rs11191313	1.12986e-26	-2.14146	-1.00857	1.44348e-18	-1.23742	-1.61781
104278693	rs11592334	6.54521e-23	1.59326	3.92111	1.68423e-17	-0.856353	0.457964
104279346	rs75808770	4.90673e-27	-2.14863	-1.83547	4.93571e-19	-1.93729	-1.99108
104279394	rs17782574	3.53931e-25	-2.14087	2.43527	2.33827e-18	-1.19335	-1.17952
104280124	rs11191317	3.14896e-26	-2.12505	-9.59764e-10	3.15536e-18	-2.07318	-9.59764e-10
104280238	rs10219057	3.46342e-25	-2.14772	2.42044	2.32253e-18	-1.19377	-1.18586
104280537	rs10786673	3.08608e-25	-2.14053	2.29789	2.1983e-18	-1.19688	-1.23772
104280664	rs2145307	3.45052e-14	9.637	15.9604	1.69558e-16	-1.36065	3.27156
104281155	rs7090034	3.04224e-25	-2.14228	2.28534	2.27924e-18	-1.17802	-1.22042
104281239	rs7090276	3.08066e-25	-2.14228	2.29789	2.24015e-18	-1.17802	-1.23772
104281423	rs71471245	3.09505e-26	-2.14232	-9.59764e-10	3.62419e-18	-1.93465	-9.59764e-10
104281962	rs75679796	4.50595e-26	-1.76672	-9.59764e-10	3.63443e-18	-1.93183	-9.59764e-10
104282160	rs1409311	3.50396e-25	-2.13608	2.42044	2.22393e-18	-1.23715	-1.18586
104282265	rs1409310	3.08976e-25	-2.13934	2.29789	2.17275e-18	-1.20857	-1.23772
104282418	rs7087665	3.21354e-25	-2.13934	2.33717	2.18119e-18	-1.20857	-1.23384
104282861	rs4919656	3.45052e-14	9.637	15.9604	1.69558e-16	-1.36065	3.27156
104283165	rs7074343	3.04503e-25	-2.13934	2.28331	2.15953e-18	-1.20857	-1.24382
104283510	rs118107597	4.7011e-26	-2.83746e-10	-1.72432	4.41225e-18	-2.83746e-10	-1.7379
104283874	rs7078511	6.91916e-23	1.59326	3.97667	1.74563e-17	-0.856353	0.493769
104284017	rs7078679	7.14549e-23	1.62544	3.97667	1.77902e-17	-0.837404	0.493769
104284660	rs74984643	3.15062e-26	-2.12452	-9.59764e-10	2.92606e-18	-2.14863	-9.59764e-10
104285086	rs10786674	1.07346e-12	12.9698	16.0652	2.09805e-16	-1.20445	3.32834
104285594	rs12572775	1.26062e-22	2.11731	4.05252	1.94406e-17	-0.797713	0.542796
104285824	rs74496492	5.76781e-26	-1.51983	-9.59764e-10	6.12067e-18	-1.41061	-9.59764e-10
104286177	rs12218224	1.037e-25	-2.83746e-10	-0.933207	4.19985e-18	-2.83746e-10	-1.78723
104287051	rs1967815	1.23832e-26	-2.07244	-0.985924	7.43649e-19	-2.01827	-1.5002
104287359	rs17114641	1.53591e-11	16.006	15.6897	3.1646e-16	-0.512173	3.04709
104288252	rs11191318	3.14896e-26	-2.12505	-9.59764e-10	3.15536e-18	-2.07318	-9.59764e-10
104288380	rs79363026	1.81476e-25	-2.83746e-10	-0.373581	6.35045e-18	-2.83746e-10	-1.37376
104288777	rs1536308	3.42333e-25	-2.10912	2.3702	1.74296e-18	-1.43613	-1.23057
104289503	rs11191319	3.23787e-26	-2.09721	-9.59764e-10	3.01538e-18	-2.11856	-9.59764e-10
104290462	rs7902306	3.77829e-25	-2.14901	2.50875	1.90787e-18	-1.39169	-1.18461
104293076	rs147843954	5.96857e-26	-1.48561	-9.59764e-10	4.43276e-18	-1.73326	-9.59764e-10
104293127	rs10883731	1.38455e-11	16.006	15.586	2.99431e-16	-0.512173	2.99177
104293324	rs116872705	3.81102e-26	-2.83746e-10	-1.93422	3.4286e-18	-2.83746e-10	-1.99013
104293394	rs11191320	3.32888e-25	-2.10769	2.34079	1.69024e-18	-1.4546	-1.24282
104293412	rs11191321	3.31842e-25	-2.11084	2.34079	1.71254e-18	-1.44149	-1.24282
104293461	rs10883732	2.83408e-25	-2.11677	2.18896	1.65244e-18	-1.4149	-1.30513
104293609	rs10748825	2.83408e-25	-2.11677	2.18896	1.65244e-18	-1.4149	-1.30513
104294076	rs146980382	7.60703e-26	-2.83746e-10	-1.24305	9.57121e-18	-2.83746e-10	-0.963522
104294228	rs7893155	2.78215e-25	-2.11928	2.17297	1.66181e-18	-1.40278	-1.3116
104294665	rs7896841	3.2648e-25	-2.11084	2.32451	1.70101e-18	-1.44149	-1.24958
104295155	rs7897368	3.28097e-25	-2.1059	2.32451	1.68778e-18	-1.44929	-1.24958
104295382	rs61871067	1.24878e-26	-2.02736	-1.02259	7.58856e-19	-1.8718	-1.62643
104295402	rs7914389	2.76194e-25	-2.11221	2.15861	1.61938e-18	-1.42285	-1.31739
104295443	rs72847755	3.76602e-26	-1.9461	-9.59764e-10	4.04493e-18	-1.82482	-9.59764e-10
104296046	rs111352561	2.73022e-26	-2.10178	-0.16596	2.62614e-18	-1.65562	-0.601149
104296213	rs9988738	3.23331e-25	-2.1059	2.30987	1.67759e-18	-1.44929	-1.25563
104296418	rs79159857	3.64688e-25	0.227576	0.0967605	1.69204e-18	-1.87377	-0.822583
104296419	rs78657278	3.64688e-25	0.227576	0.0967605	1.69204e-18	-1.87377	-0.822583
104296537	rs191944003	9.40862e-26	-1.03049	-9.59764e-10	1.48989e-17	-0.520992	-9.59764e-10
104297791	rs2031604	9.56846e-12	15.6704	15.5521	3.06021e-16	-0.472395	2.97376
104299264	rs7915589	2.6797e-25	-2.11221	2.12839	1.59983e-18	-1.42285	-1.32954
104299868	rs6584510	3.19191e-25	-2.10256	2.29365	1.6448e-18	-1.46233	-1.26234
104299976	rs7096072	3.19191e-25	-2.10256	2.29365	1.6448e-18	-1.46233	-1.26234
104300638	rs9665626	8.82556e-12	15.6569	15.4848	2.74148e-16	-0.546608	2.93799
104300640	rs9665632	2.64172e-25	-2.11221	2.11411	1.59071e-18	-1.42285	-1.33525
104300979	rs7100753	2.64172e-25	-2.11221	2.11411	1.59071e-18	-1.42285	-1.33525
104301407	rs1810761	3.97435e-26	-2.83746e-10	-1.89226	4.24864e-18	-2.83746e-10	-1.77568
104301732	rs80157931	3.19191e-25	-2.10256	2.29365	1.6448e-18	-1.46233	-1.26234
104301926	rs11191323	1.64088e-11	16.4099	15.352	2.99022e-16	-0.389342	2.86758
104302127	rs61871069	2.64172e-25	-2.11221	2.11411	1.59071e-18	-1.42285	-1.33525
104302337	rs56219824	3.18126e-25	-2.1059	2.29365	1.66639e-18	-1.44929	-1.26234
104302693	rs56397707	3.19191e-25	-2.10256	2.29365	1.6448e-18	-1.46233	-1.26234
104302933	rs11191325	3.18126e-25	-2.1059	2.29365	1.66639e-18	-1.44929	-1.26234
104302959	rs11191326	2.60022e-25	-2.11221	2.09827	1.58069e-18	-1.42285	-1.34157
104303748	rs67646802	8.09366e-25	-0.102406	1.22395	2.33461e-18	-2.08339	-0.291044
104303883	rs11191327	2.64172e-25	-2.11221	2.11411	1.59071e-18	-1.42285	-1.33525
104304667	rs12770498	5.09716e-26	-1.25891	-0.38453	2.05826e-18	-0.903916	-1.59651
104304766	rs7078435	3.28097e-25	-2.1059	2.32451	1.68778e-18	-1.44929	-1.24958
104305119	rs12220810	1.44777e-11	16.318	15.3187	2.85622e-16	-0.417567	2.84995
104305185	rs11191328	2.73824e-25	-2.11489	2.15267	1.61615e-18	-1.41079	-1.33144
104305501	rs114870238	3.89273e-26	-1.91301	-9.59764e-10	2.94175e-18	-2.14328	-9.59764e-10
104306160	rs11191330	2.58787e-25	-2.13281	2.11411	1.63099e-18	-1.39784	-1.33525
104306683	rs138324406	4.28283e-26	-1.8175	-9.59764e-10	3.11698e-18	-2.08542	-9.59764e-10
104307504	rs7899576	3.34601e-25	-2.10256	2.34079	1.67722e-18	-1.46233	-1.24282
104307955	rs2031602	2.71535e-25	-2.11489	2.14428	1.6296e-18	-1.41079	-1.32316
104307959	rs117926251	3.81155e-26	-1.93408	-9.59764e-10	2.9718e-18	-2.13312	-9.59764e-10
104308064	rs2031601	2.64172e-25	-2.11221	2.11411	1.59071e-18	-1.42285	-1.33525
104308193	rs11594073	1.70985e-22	2.6088	3.86583	2.20439e-17	-0.551675	0.422428
104308446	rs10883735	1.94719e-11	16.6476	15.2854	3.10768e-16	-0.315599	2.83236
104309482	rs117516904	8.82365e-26	-1.09468	-9.59764e-10	1.2452e-17	-0.700397	-9.59764e-10
104312216	rs117971933	2.30566e-23	4.471	-9.59764e-10	3.66696e-18	-1.92292	-9.59764e-10
104313365	rs10786677	3.30887e-25	-2.03196	2.25903	1.24264e-18	-1.76361	-1.24143
104313377	rs11591681	3.88822e-26	-1.84482	-0.0693482	1.01256e-18	-1.75271	-1.45709
104313395	rs10786678	1.71291e-22	2.5157	3.96072	1.59243e-17	-0.916572	0.462138
104313434	rs112466860	6.41832e-26	-1.41296	-9.59764e-10	4.69711e-18	-1.67534	-9.59764e-10
104313748	rs145980953	5.55305e-26	-2.83746e-10	-1.55777	4.47917e-18	-2.83746e-10	-1.72284
104313766	rs139513018	1.14282e-25	-2.83746e-10	-0.836032	4.42381e-18	-2.83746e-10	-1.73528
104314881	rs35035059	2.66067e-25	-1.05183	1.06088	1.94148e-18	-2.14978	-0.40905
104315215	rs78802230	4.81697e-26	-2.83746e-10	-1.69998	3.46702e-18	-2.83746e-10	-1.97899
104315667	rs10786679	2.3936e-25	-2.01275	1.91602	7.84317e-19	-2.0264	-1.43882
104315668	rs74626918	9.62607e-26	-1.00764	-9.59764e-10	1.05929e-17	-0.862098	-9.59764e-10
104316327	rs4526717	4.1964e-25	-2.10739	2.57208	1.76369e-18	-1.49838	-1.1565
104316581	rs12767683	7.05012e-26	-0.911211	-0.407864	1.85946e-18	-0.954886	-1.64711
104317192	rs10786680	2.13134e-22	2.90942	3.78555	2.09068e-17	-0.475775	0.293568
104317236	rs11191335	5.89361e-25	-2.09369	2.89802	1.75826e-18	-1.52709	-1.13087
104317357	rs10786681	2.28926e-22	2.9809	3.78555	2.17867e-17	-0.434551	0.293568
104317785	rs11191337	2.59808e-11	16.8867	15.3347	3.04974e-16	-0.240388	2.73833
104318322	rs10786682	2.13134e-22	2.90942	3.78555	2.09068e-17	-0.475775	0.293568
104318966	rs7893954	2.51146e-20	7.99198	3.47228	1.94906e-16	1.98723	0.063006
104320029	rs10883736	2.09429e-22	2.90942	3.76802	2.06776e-17	-0.475775	0.282546
104320448	rs79914695	3.35661e-24	-2.83746e-10	2.54398	1.04627e-16	-2.83746e-10	1.42812
104320476	rs10786683	2.17036e-22	2.9451	3.76802	2.1107e-17	-0.455225	0.282546
104320788	rs151269910	4.965e-27	-2.14969	-1.8226	5.05511e-19	-1.91438	-1.99008
104320898	rs10883737	2.49634e-11	16.8468	15.3347	3.01144e-16	-0.253025	2.73833
104321721	rs10883738	2.24947e-22	2.9809	3.76802	2.15479e-17	-0.434551	0.282546
104323028	rs10786684	2.20527e-22	2.9809	3.74817	2.16906e-17	-0.434551	0.289148
104323103	rs10786685	2.29552e-22	3.02042	3.74876	2.17816e-17	-0.411668	0.270451
104324906	rs78069802	4.92883e-27	-2.14975	-1.82985	5.07683e-19	-1.91038	-1.9898
104325942	rs117283737	2.14077e-25	-0.208369	-9.59764e-10	8.38819e-17	1.20713	-9.59764e-10
104325957	rs79999977	7.86443e-25	-2.83746e-10	1.09282	5.15084e-18	-2.83746e-10	-1.58312
104325984	rs17782856	1.08863e-23	3.72056	-9.59764e-10	3.51816e-18	-1.96434	-9.59764e-10
104327164	rs7906115	2.17036e-22	2.9451	3.76802	2.1107e-17	-0.455225	0.282546
104327584	rs3862030	2.20875e-22	2.9451	3.78555	2.13409e-17	-0.455225	0.293568
104328115	rs76897907	7.36551e-26	-1.27531	-9.59764e-10	6.36936e-18	-1.37078	-9.59764e-10
104328719	rs11593710	1.97975e-24	-1.51611	3.53213	3.41731e-18	-2.12868	0.135249
104328859	rs7091252	2.25183e-22	2.9451	3.80487	2.16018e-17	-0.455225	0.305722
104328895	rs76140648	1.2651e-25	-0.734385	-9.59764e-10	1.75249e-17	-0.358657	-9.59764e-10
104329162	rs61871133	3.79006e-26	-1.93974	-9.59764e-10	7.40298e-18	-1.2204	-9.59764e-10
104329670	rs72847767	6.74782e-26	-1.3629	-9.59764e-10	1.47924e-17	-0.528172	-9.59764e-10
104329685	rs6584512	2.21535e-22	2.90942	3.82422	2.14219e-17	-0.475775	0.317906
104330077	rs11598815	2.06142e-22	2.68952	3.9721	2.14946e-17	-0.565913	0.411432
104330187	rs117899099	7.51063e-26	-1.2558	-9.59764e-10	3.27925e-18	-2.03467	-9.59764e-10
104330878	rs72845082	4.11592e-26	-1.85726	-9.59764e-10	5.27659e-18	-1.559	-9.59764e-10
104330990	rs61871134	1.23756e-26	-1.98122	-1.07776	1.22072e-18	-1.39392	-1.62892
104333239	rs138716897	1.16781e-25	-2.83746e-10	-0.814402	1.95748e-17	-2.83746e-10	-0.248038
104333700	rs4917973	2.33987e-22	2.90942	3.8789	2.2174e-17	-0.475775	0.352412
104334589	rs7094188	4.20575e-11	16.7272	15.976	4.0656e-16	-0.290691	3.07614
104334645	rs6584513	2.42487e-22	2.9451	3.8789	2.26344e-17	-0.455225	0.352412
104334874	rs7094614	4.06578e-11	16.7272	15.9421	3.9932e-16	-0.290691	3.05817
104336426	rs34377578	2.7701e-25	-0.357599	0.406947	3.0403e-18	-1.09218	-1.01815
104336986	rs12784963	2.6255e-22	2.83556	4.06793	2.48482e-17	-0.481899	0.472401
104336994	rs10786687	2.51672e-22	2.9451	3.91608	2.31729e-17	-0.455225	0.375927
104338014	rs12767100	2.7635e-22	2.86873	4.08599	2.56235e-17	-0.462691	0.483921
104338370	rs77630251	2.67273e-11	16.6476	15.6022	3.25458e-16	-0.315599	2.87855
104338389	rs10883743	2.47638e-22	2.90942	3.9356	2.29839e-17	-0.475775	0.388289
104338489	rs117318434	7.13979e-26	-1.30644	-9.59764e-10	6.18507e-18	-1.40014	-9.59764e-10
104338996	rs111838584	6.05652e-26	-1.47098	-9.59764e-10	4.48448e-18	-1.72166	-9.59764e-10
104339792	rs76021959	1.29869e-23	-2.83746e-10	3.89699	1.64044e-17	-2.83746e-10	-0.424733
104339851	rs11595170	2.72762e-22	2.83556	4.10609	2.54607e-17	-0.481899	0.496754
104340704	rs9783158	2.30889e-22	2.68952	4.08547	2.21733e-17	-0.565913	0.442519
104341315	rs183859328	7.62238e-25	1.06155	-9.59764e-10	1.76106e-17	-0.353782	-9.59764e-10
104341435	rs7899004	2.24752e-19	2.96684	10.689	5.75829e-17	-0.516435	1.34738
104341887	rs729023	2.32336e-22	2.84563	3.9356	2.27401e-17	-0.486439	0.388289
104341975	rs729024	2.38987e-22	2.87386	3.9356	2.25192e-17	-0.496202	0.388289
104342206	rs729025	3.86151e-11	16.6079	16.0098	3.98787e-16	-0.327991	3.09414
104342501	rs746552	3.89213e-25	-2.10426	2.49368	1.7211e-18	-1.48948	-1.18984
104342583	rs746551	7.25197e-26	-1.29085	-9.59764e-10	6.27667e-18	-1.38544	-9.59764e-10
104342804	rs11591571	1.1087e-25	-0.418533	-0.447812	2.87904e-18	-0.511739	-1.65308
104343428	rs7475335	1.101e-25	-0.418533	-0.454781	2.86968e-18	-0.511739	-1.65634
104344450	rs11191342	3.85469e-25	-2.09733	2.47709	1.66657e-18	-1.51467	-1.19684
104344522	rs117523800	1.16118e-24	1.48249	-9.59764e-10	2.4205e-17	-0.0357246	-9.59764e-10
104344828	rs148358490	4.17057e-26	-2.83746e-10	-1.84407	5.37248e-18	-2.83746e-10	-1.54099
104345197	rs7907760	2.52078e-22	2.90942	3.95337	2.32443e-17	-0.475775	0.399554
104345225	rs11191343	2.76395e-11	16.6476	15.6357	3.31257e-16	-0.315599	2.89621
104346166	rs10444069	2.52078e-22	2.90942	3.95337	2.32443e-17	-0.475775	0.399554
104346360	rs186492821	9.79545e-26	-0.990202	-9.59764e-10	2.48648e-17	-0.00883007	-9.59764e-10
104347247	rs10883744	2.57062e-22	2.90942	3.97295	2.35348e-17	-0.475775	0.411975
104347317	rs183607908	3.74792e-26	-2.83746e-10	-1.95092	3.45455e-18	-2.83746e-10	-1.98259
104347341	rs187172604	8.55064e-24	3.47906	-9.59764e-10	3.15437e-18	-2.07349	-9.59764e-10
104348694	rs35879747	4.99956e-25	-1.15682	1.79664	4.32495e-18	-2.11646	0.358582
104349127	rs7068535	3.65562e-25	-2.09749	2.42422	1.66528e-18	-1.49325	-1.21904
104349483	rs7072723	2.54814e-22	2.88103	3.99256	2.40641e-17	-0.465988	0.424427
104349531	rs12411442	2.74699e-22	2.88103	4.0677	2.5243e-17	-0.465988	0.472255
104349697	rs61871136	3.11398e-26	-2.13622	-9.59764e-10	2.92268e-18	-2.14978	-9.59764e-10
104349723	rs77091257	4.16392e-26	-1.84566	-9.59764e-10	4.45048e-18	-1.72927	-9.59764e-10
104349962	rs7898166	2.74699e-22	2.88103	4.0677	2.5243e-17	-0.465988	0.472255
104350225	rs74557492	4.80058e-25	-1.14063	1.73984	4.07562e-18	-2.13115	0.313892
104351367	rs143738393	7.05818e-26	-1.31793	-9.59764e-10	6.11841e-18	-1.41098	-9.59764e-10
104351617	rs11191347	3.25278e-25	-2.09385	2.30383	1.56441e-18	-1.50587	-1.2689
104352912	rs78837000	3.0744e-26	-2.14901	-9.59764e-10	3.83981e-18	-1.87686	-9.59764e-10
104354424	rs3936017	2.74699e-22	2.88103	4.0677	2.5243e-17	-0.465988	0.472255
104354509	rs3936016	7.08562e-25	0.988532	-9.59764e-10	9.59313e-18	-0.961235	-9.59764e-10
104354662	rs189789791	3.90762e-26	-2.83746e-10	-1.90919	3.92889e-18	-2.83746e-10	-1.85393
104354804	rs10748826	2.84649e-22	2.91661	4.0677	2.57687e-17	-0.445378	0.472255
104355040	rs77773918	4.04009e-26	-2.83746e-10	-1.87585	4.61926e-18	-2.83746e-10	-1.69205
104355275	rs3934960	2.52378e-22	2.83556	4.02841	2.42305e-17	-0.481899	0.447228
104356185	rs77799815	3.20619e-26	-2.10704	-9.59764e-10	4.13808e-18	-1.80205	-9.59764e-10
104356359	rs10786689	2.98181e-22	2.9451	4.08565	2.58101e-17	-0.455225	0.483708
104358178	rs112972631	3.24383e-25	-0.338526	0.545748	3.37279e-18	-1.07752	-0.929026
104358403	rs4919661	2.98181e-22	2.9451	4.08565	2.58101e-17	-0.455225	0.483708
104358407	rs4917975	2.8773e-22	2.90942	4.08565	2.52851e-17	-0.475775	0.483708
104358474	rs12779854	2.68841e-22	2.89876	4.02841	2.71993e-17	-0.36632	0.447228
104359350	rs3824756	4.6166e-11	16.6476	16.1487	4.34746e-16	-0.315599	3.16808
104359513	rs139147183	3.64851e-26	-2.83746e-10	-1.9778	3.48702e-18	-2.83746e-10	-1.97324
104359884	rs12762934	9.01727e-26	-0.731621	-0.341357	2.28909e-18	-0.778383	-1.61574
104360110	rs117680947	5.70507e-26	-2.83746e-10	-1.53076	7.12927e-18	-2.83746e-10	-1.25807
104360518	rs4917976	2.71564e-22	2.90942	4.02783	2.64293e-17	-0.475775	0.527965
104361451	rs61871137	3.76604e-26	-1.9461	-9.59764e-10	5.91181e-18	-1.44533	-9.59764e-10
104361711	rs3934495	3.90716e-11	16.6874	15.9421	3.9437e-16	-0.303165	3.05817
104363119	rs4917977	2.99349e-22	2.90942	4.12524	2.59327e-17	-0.475775	0.508997
104363293	rs4919663	2.68213e-22	2.79959	4.12524	2.43512e-17	-0.538696	0.508997
104363392	rs141667426	4.45369e-26	-1.77839	-9.59764e-10	3.24262e-18	-2.0459	-9.59764e-10
104363408	rs4919664	2.9415e-22	2.87386	4.14328	2.57031e-17	-0.496202	0.520532
104364223	rs74854733	5.06798e-27	-2.14858	-1.80318	5.28947e-19	-1.86929	-1.98986
104364542	rs11191349	7.32412e-26	-1.28095	-9.59764e-10	3.55301e-18	-1.95449	-9.59764e-10
104364652	rs10786691	3.16588e-22	2.90942	4.18123	2.6879e-17	-0.475775	0.544839
104365212	rs149663608	3.90095e-26	-2.83746e-10	-1.9109	3.45344e-18	-2.83746e-10	-1.98291
104365724	rs7075269	3.11677e-22	2.87386	4.20116	2.66742e-17	-0.496202	0.557616
104365891	rs140983085	4.84096e-26	-2.83746e-10	-1.69501	7.51126e-18	-2.83746e-10	-1.20588
104366042	rs4919665	3.26016e-22	2.88072	4.23928	2.84641e-17	-0.455732	0.582094
104366353	rs4917978	3.23788e-22	2.87386	4.23928	2.73352e-17	-0.496202	0.582094
104367092	rs7904955	4.3926e-25	-2.09352	2.60391	1.70149e-18	-1.54792	-1.14286
104367377	rs72845100	4.72833e-26	-1.71855	-9.59764e-10	3.67824e-18	-1.91985	-9.59764e-10
104367450	rs138763710	3.81865e-26	-1.93222	-9.59764e-10	3.88081e-18	-1.86624	-9.59764e-10
104367582	rs57066328	5.62373e-27	-1.93092	-1.91679	4.07065e-19	-2.13223	-1.98884
104367852	rs118108415	7.00287e-26	-2.83746e-10	-1.3258	3.55702e-18	-2.83746e-10	-1.95336
104368294	rs12782153	3.08904e-22	2.90572	4.16036	2.74545e-17	-0.441219	0.531468
104368336	rs10748827	4.15325e-25	-2.09369	2.54804	1.69627e-18	-1.52709	-1.16676
104368756	rs10786695	3.10607e-22	2.90942	4.16216	2.65526e-17	-0.475775	0.53262
104369323	rs34058856	4.4114e-25	-1.29377	1.80843	4.35807e-18	-2.11813	0.367873
104370023	rs10736158	3.2189e-22	2.9451	4.16216	2.71039e-17	-0.455225	0.53262
104370027	rs139379671	3.75893e-26	-1.94799	-9.59764e-10	3.95355e-18	-1.84767	-9.59764e-10
104370662	rs7907417	3.32759e-22	2.9801	4.16036	2.86711e-17	-0.39786	0.531468
104370827	rs35485301	5.0539e-25	-1.24807	1.8987	4.70335e-18	-2.11312	0.439111
104372022	rs77114650	3.76636e-26	-1.94601	-9.59764e-10	3.94406e-18	-1.85007	-9.59764e-10
104372244	rs11191352	3.09431e-22	2.9451	4.12269	2.64279e-17	-0.455225	0.507363
104372441	rs10883753	8.39717e-22	2.9809	5.08522	4.2473e-17	-0.434551	0.961138
104373300	rs7908249	5.97912e-22	2.9809	4.7456	3.82397e-17	-0.434551	0.856144
104373758	rs7912339	5.00176e-22	2.9809	4.56711	3.59457e-17	-0.434551	0.79428
104373904	rs4604806	6.10383e-22	2.9809	4.76624	3.87566e-17	-0.434551	0.86957
104374122	rs140854610	1.17677e-24	1.49582	-9.59764e-10	1.73555e-17	-0.368372	-9.59764e-10
104374246	rs12572855	7.01851e-27	-1.6383	-1.98786	1.65116e-18	-0.799848	-1.92095
104374696	rs76982248	2.41724e-25	-2.83746e-10	-0.0869073	5.68362e-18	-2.83746e-10	-1.48469
104374815	rs7093285	5.35697e-25	-2.09894	2.80781	1.91688e-18	-1.51759	-1.05399
104375002	rs117407459	1.22697e-26	-1.11274	-1.95484	1.24381e-18	-1.03025	-1.97385
104375258	rs2001389	6.60568e-22	3.02042	4.80573	4.06866e-17	-0.411668	0.895285
104375405	rs2298281	7.45388e-27	-1.65436	-1.91161	4.5895e-19	-2.01396	-1.98713
104376946	rs78549129	7.24211e-27	-1.6067	-1.98809	1.73959e-18	-0.74881	-1.91983
104377759	rs35095897	7.6475e-22	2.90572	5.06688	4.36053e-17	-0.441219	0.994115
104378134	rs10786696	7.01684e-22	3.02042	4.86611	4.23215e-17	-0.411668	0.934681
104378363	rs45516493	7.32566e-26	-1.28074	-9.59764e-10	5.31462e-18	-1.55182	-9.59764e-10
104378563	rs10786697	6.73568e-22	3.00031	4.84533	4.23813e-17	-0.396685	0.92111
104378750	rs10786698	5.41528e-22	2.9809	4.64655	3.58596e-17	-0.434551	0.791879
104378978	rs149768712	4.54919e-26	-1.75717	-9.59764e-10	4.49523e-18	-1.71927	-9.59764e-10
104379588	rs74861159	5.09999e-26	-1.64288	-9.59764e-10	3.99879e-18	-1.83629	-9.59764e-10
104380686	rs7087984	1.04776e-21	3.05648	5.23098	5.10453e-17	-0.390736	1.10117
104382467	rs554001558	4.12769e-26	-1.8544	-9.59764e-10	4.05875e-18	-1.82141	-9.59764e-10
104382673	rs11191353	2.76776e-18	2.61446	13.5521	1.4873e-16	-1.02881	2.80866
104384029	rs4919666	8.82853e-10	17.6534	18.0939	1.61865e-15	-0.101415	4.26848
104384337	rs74558061	6.3373e-10	17.4672	17.9485	1.44527e-15	-0.133675	4.18744
104385132	rs72845807	6.04154e-26	-1.34381	-0.129647	9.46949e-19	-1.6456	-1.63119
104385398	rs7907090	7.16492e-27	-1.75516	-1.85035	1.26753e-18	-0.99442	-1.99079
104385622	rs7910191	7.46561e-27	-1.77393	-1.79047	1.23689e-18	-1.0267	-1.98298
104386094	rs149754618	6.92842e-26	-1.33649	-9.59764e-10	1.02485e-17	-0.895148	-9.59764e-10
104386152	rs7086898	7.92356e-10	17.8743	17.7648	1.49834e-15	-0.00174419	4.09157
104386309	rs4285804	3.1779e-21	3.66509	5.73194	4.96111e-17	-0.730463	1.4124
104386934	rs17114803	1.97984e-09	18.3579	18.1969	2.0497e-15	0.1586	4.24456
104387019	rs12414407	3.04162e-25	-2.13923	2.28208	1.28824e-18	-1.76459	-1.20442
104387103	rs41297161	3.65084e-26	-1.97716	-9.59764e-10	2.92878e-18	-2.1477	-9.59764e-10
104387106	rs117997888	7.64004e-26	-2.83746e-10	-1.23872	1.40691e-17	-2.83746e-10	-0.578301
104387580	rs183470967	5.19004e-26	-2.83746e-10	-1.62538	6.84309e-18	-2.83746e-10	-1.29904
104387735	rs10786700	1.6922e-09	18.1652	18.2326	1.96048e-15	0.0942575	4.26441
104388117	rs150280914	1.05381e-25	-0.91712	-9.59764e-10	4.42008e-18	-1.73612	-9.59764e-10
104388710	rs4917979	1.70152e-09	18.2064	18.1969	1.94848e-15	0.10796	4.24456
104390030	rs2298277	1.26978e-24	-2.83746e-10	1.57189	6.64745e-18	-2.83746e-10	-1.32805
104390303	rs2298278	6.31018e-10	17.2145	18.1969	1.6532e-15	-0.0563793	4.24456
104391034	rs11596235	2.86063e-25	0.275798	-0.194291	2.39911e-18	-0.701043	-1.64614
104391285	rs17114808	1.87561e-09	18.2682	18.2326	1.92483e-15	0.0759023	4.26441
104391545	rs17114810	2.21213e-09	18.1652	18.5005	2.37543e-15	0.0942575	4.4564
104391584	rs117196884	3.84617e-26	-1.92504	-9.59764e-10	4.223e-18	-1.78174	-9.59764e-10
104391587	rs41287466	6.88131e-26	-1.34331	-9.59764e-10	5.29667e-18	-1.5552	-9.59764e-10
104391627	rs11818043	1.64191e-09	18.2064	18.1613	1.91026e-15	0.10796	4.22475
104392497	rs11191355	9.57342e-15	8.74748	15.5678	2.55662e-16	-1.80638	4.12796
104392580	rs11594179	8.18413e-25	0.891597	0.241066	3.26135e-18	-0.991669	-1.04847
104393489	rs11191356	9.01799e-10	17.7647	18.0038	2.28214e-15	-0.157642	4.66823
104393506	rs12573474	8.24855e-10	17.711	17.9683	2.47752e-15	-0.0550024	4.64773
104393645	rs188457393	6.26627e-26	-1.43694	-9.59764e-10	5.47073e-18	-1.52287	-9.59764e-10
104393646	rs192268053	5.86979e-26	-1.5023	-9.59764e-10	5.14597e-18	-1.58407	-9.59764e-10
104394396	rs375551839	4.89706e-25	-2.83746e-10	0.619101	5.41556e-18	-2.83746e-10	-1.533
104395085	rs2001595	8.76329e-27	-2.02307	-1.38107	5.8203e-19	-1.90239	-1.86113
104395409	rs58114614	3.20906e-26	-2.10614	-9.59764e-10	5.67173e-18	-1.48679	-9.59764e-10
104395982	rs118104390	3.09059e-26	-2.14376	-9.59764e-10	3.52177e-18	-1.96332	-9.59764e-10
104398288	rs11593061	6.49137e-26	-1.29972	-0.101923	1.07303e-18	-1.57468	-1.57711
104398377	rs146634750	4.47605e-26	-1.77338	-9.59764e-10	3.60325e-18	-1.94045	-9.59764e-10
104398582	rs3977756	3.77142e-18	2.01208	14.4639	2.49367e-16	-1.20525	3.50189
104398638	rs149193201	7.13979e-26	-2.83746e-10	-1.30644	3.64766e-18	-2.83746e-10	-1.9282
104398895	rs12764219	4.51846e-24	0.990742	1.85048	9.34351e-18	-1.78113	0.79353
104399250	rs11191358	4.35779e-18	2.04529	14.5752	2.54692e-16	-1.18939	3.50716
104399349	rs12765060	7.76572e-26	-1.2224	-9.59764e-10	3.94136e-18	-1.85076	-9.59764e-10
104399670	rs79281792	1.65515e-24	-2.83746e-10	1.83694	6.69525e-18	-2.83746e-10	-1.32088
104400112	rs10883756	5.5154e-18	2.24405	14.6121	2.90537e-16	-1.09309	3.54254
104400133	rs10883757	9.8451e-10	16.86	18.9962	1.89681e-15	-0.325088	4.65074
104401203	rs7922780	4.84816e-18	2.04529	14.6819	2.74724e-16	-1.18939	3.58288
104401218	rs5011218	1.1511e-09	16.98	19.0325	2.00958e-15	-0.287774	4.67117
104401486	rs11191359	1.06648e-09	16.94	18.9962	1.94451e-15	-0.300252	4.65074
104401632	rs4146429	1.21255e-09	16.98	19.0845	2.16917e-15	-0.287774	4.74759
104401721	rs4146428	1.19326e-09	16.94	19.1086	2.07149e-15	-0.300252	4.71399
104403310	rs28408682	7.41001e-18	2.30354	14.8479	3.64692e-16	-1.00225	3.67902
104404335	rs4146426	1.14095e-25	-1.72698	0.889303	5.39401e-19	-2.04629	-1.79329
104405797	rs78634014	5.7827e-25	-2.83746e-10	0.785336	8.22306e-18	-2.83746e-10	-1.11534
104405850	rs80146619	7.61253e-27	-1.58059	-1.96432	3.99713e-19	-2.14932	-1.98997
104407463	rs80339617	4.14008e-26	-1.8514	-9.59764e-10	3.72944e-18	-1.90602	-9.59764e-10
104407792	rs12241531	5.65952e-25	-1.6638	2.4276	1.11749e-18	-2.01392	-1.09728
104408272	rs12241712	5.46764e-24	1.11952	1.91238	7.95599e-18	-1.61517	0.466809
104408847	rs79299693	4.12101e-26	-1.85602	-9.59764e-10	3.71391e-18	-1.9102	-9.59764e-10
104409735	rs116913838	6.11573e-26	-1.46126	-9.59764e-10	4.60202e-18	-1.69579	-9.59764e-10
104410599	rs34269636	6.85768e-24	1.25819	2.00023	1.09056e-17	-1.7025	0.869487
104410736	rs17783771	8.22408e-27	-1.99649	-1.47115	5.74004e-19	-1.87663	-1.90077
104411635	rs116875339	7.09615e-26	-2.83746e-10	-1.31257	6.70069e-18	-2.83746e-10	-1.32007
104411958	rs11191361	8.30087e-27	-1.99042	-1.46793	5.70214e-19	-1.8846	-1.89942
104412049	rs10883759	1.33995e-23	-1.9456	5.87386	2.54787e-18	-1.97184	-0.31518
104412308	rs10786701	7.85956e-09	17.8743	20.0593	4.54104e-15	-0.00174419	5.20037
104412742	rs3862031	8.27487e-27	-1.99364	-1.46784	6.00828e-19	-1.83234	-1.89939
104413385	rs12764388	8.04878e-25	0.454526	0.66146	5.19392e-18	-1.38494	-0.189852
104414183	rs3977743	1.82731e-23	-1.94248	6.18096	3.04022e-18	-1.93851	-0.171838
104414184	rs3977744	1.79944e-23	-1.93622	6.15933	3.02846e-18	-1.93219	-0.182036
104414221	rs3850699	5.44819e-24	1.10317	1.92516	7.61385e-18	-1.66926	0.476951
104414709	rs2286748	1.85183e-23	-1.92915	6.18096	3.08141e-18	-1.92506	-0.171838
104414984	rs79218728	6.41996e-26	-2.83746e-10	-1.41271	3.77809e-18	-2.83746e-10	-1.89306
104415501	rs3862032	4.07975e-26	-2.83746e-10	-1.86608	3.909e-18	-2.83746e-10	-1.859
104415690	rs75950986	1.34468e-23	3.93179	-9.59764e-10	3.16113e-18	-2.07135	-9.59764e-10
104415777	rs78418271	3.07304e-26	-2.14945	-9.59764e-10	3.35745e-18	-2.0111	-9.59764e-10
104415818	rs145033011	6.26747e-26	-1.43675	-9.59764e-10	4.19314e-18	-1.78883	-9.59764e-10
104416011	rs142372863	5.22504e-26	-2.83746e-10	-1.61866	3.45095e-18	-2.83746e-10	-1.98363
104418228	rs12773600	8.37252e-24	1.12437	2.33364	2.12113e-17	-1.32053	1.15277
104418350	rs12773833	6.92455e-24	1.04558	2.22254	1.52498e-17	-1.21187	0.714148
104418563	rs76485585	7.38886e-26	-2.83746e-10	-1.27215	4.37469e-18	-2.83746e-10	-1.74645
104418656	rs7923415	9.67417e-23	2.7068	3.1983	8.14151e-18	-1.88472	0.759416
104419235	rs11191362	2.02031e-23	-1.88385	6.22274	2.74972e-18	-2.09123	-0.119548
104419465	rs10883760	1.53879e-08	17.6962	20.9092	7.71045e-15	-0.0204268	5.74848
104419492	rs3977746	2.06466e-23	-1.88385	6.24445	2.77839e-18	-2.09123	-0.109176
104420018	rs10883761	1.81347e-08	17.8605	20.9092	8.13848e-15	0.0336002	5.74848
104420078	rs7072014	3.74266e-25	-2.12587	2.47613	1.91093e-18	-1.53436	-1.04033
104420210	rs3977755	2.06466e-23	-1.88385	6.24445	2.77839e-18	-2.09123	-0.109176
104420516	rs10883762	2.13159e-23	-1.87611	6.26862	2.82101e-18	-2.08757	-0.0976158
104420754	rs61691222	1.76378e-25	-1.78651	1.38444	2.95432e-18	-1.95943	-0.17958
104420902	rs12414479	7.89938e-27	-1.95012	-1.55781	5.052e-19	-1.9705	-1.93458
104421119	rs181667846	3.30458e-25	-2.83746e-10	0.225774	1.01716e-17	-2.83746e-10	-0.902681
104421471	rs3961455	6.64954e-26	-1.55527	0.177695	9.87531e-19	-1.80156	-1.43327
104421568	rs3977747	2.53536e-23	-1.74623	6.31221	2.89852e-18	-2.08137	-0.0767159
104421679	rs12570611	6.1264e-24	0.935077	2.21058	1.45629e-17	-1.24837	0.704568
104422012	rs4323806	8.87765e-27	-1.94916	-1.44201	5.73999e-19	-1.88902	-1.88839
104422046	rs4522108	6.46746e-24	0.989254	2.21058	1.49974e-17	-1.21898	0.704568
104422321	rs7914158	8.09413e-23	2.57414	3.15264	7.52731e-18	-1.90595	0.702201
104422348	rs3977748	2.6225e-23	-1.73671	6.33647	2.94414e-18	-2.07741	-0.0650535
104423391	rs376164714	5.04512e-26	-2.83746e-10	-1.6537	1.00671e-17	-2.83746e-10	-0.913007
104424234	rs3977749	4.73275e-26	-1.71761	-9.59764e-10	4.21383e-18	-1.78391	-9.59764e-10
104424619	rs74625455	4.8871e-27	-2.12463	-1.86347	4.98505e-19	-1.92734	-1.99109
104425304	rs3961456	8.73966e-27	-1.95782	-1.44901	6.53382e-19	-1.75647	-1.89141
104425471	rs7916092	6.91014e-24	1.07034	2.1957	1.64722e-17	-1.19843	0.777823
104425626	rs72845815	1.12293e-25	-0.853598	-9.59764e-10	5.54349e-18	-1.50966	-9.59764e-10
104425772	rs61869164	3.26251e-26	-2.08962	-9.59764e-10	6.0258e-18	-1.42623	-9.59764e-10
104426011	rs4919667	8.72224e-27	-1.95124	-1.45759	6.50715e-19	-1.7569	-1.89507
104426177	rs4244354	8.46293e-08	20.0467	20.2634	8.02553e-15	0.352781	5.41532
104427616	rs884825	3.2712e-14	16.5257	9.0184	2.24636e-15	0.75511	3.73968
104428104	rs76019731	3.1026e-26	-2.13988	-9.59764e-10	3.49923e-18	-1.96974	-9.59764e-10
104428314	rs12261409	9.33104e-26	-2.13675	1.09798	8.99216e-19	-1.59625	-1.73227
104428716	rs12262998	4.76329e-24	1.13852	1.75547	1.14853e-17	-1.17708	0.395867
104429143	rs116963179	6.99994e-26	-1.32622	-9.59764e-10	3.25385e-18	-2.04244	-9.59764e-10
104429639	rs3961457	4.27454e-14	16.954	8.8576	1.31786e-15	0.400159	3.56133
104429746	rs7094325	4.13514e-24	1.00958	1.74299	1.00467e-17	-1.30095	0.385908
104430251	rs11191365	1.71793e-07	20.5335	20.4846	8.48238e-15	0.329805	5.49366
104430386	rs75630054	1.42823e-26	-2.11516	-0.800521	1.16787e-18	-1.68344	-1.38366
104431204	rs112942339	3.19935e-26	-2.10917	-9.59764e-10	3.00037e-18	-2.12355	-9.59764e-10
104431271	rs2002917	4.27244e-14	16.9791	8.83202	1.83197e-15	0.747833	3.54303
104431918	rs117356225	3.18785e-26	-2.11277	-9.59764e-10	2.93602e-18	-2.14523	-9.59764e-10
104432024	rs7096601	8.87307e-26	-2.14622	1.05712	8.22027e-19	-1.67426	-1.744
104432053	rs2002916	3.57749e-24	0.889541	1.71817	9.86492e-18	-1.29941	0.366113
104432459	rs145903238	5.56103e-26	-1.55634	-9.59764e-10	4.07862e-18	-1.81652	-9.59764e-10
104433000	rs142703099	3.81138e-26	-1.93413	-9.59764e-10	4.78201e-18	-1.65742	-9.59764e-10
104434194	rs7088470	7.55403e-26	-2.14809	0.898055	7.53882e-19	-1.69958	-1.80523
104434209	rs1043450	1.0205e-26	-1.99639	-1.25544	7.01471e-19	-1.81369	-1.76316
104434250	rs61869169	3.22834e-26	-2.10015	-9.59764e-10	5.80247e-18	-1.464	-9.59764e-10
104434630	rs12573077	2.84796e-24	0.920486	1.45917	1.04419e-17	-1.19877	0.322306
104435188	rs181722822	6.36799e-26	-1.42084	-9.59764e-10	1.60801e-17	-0.4447	-9.59764e-10
104435950	rs77129294	7.34837e-26	-2.83746e-10	-1.27764	7.82381e-18	-2.83746e-10	-1.16511
104436519	rs41308675	7.18728e-26	-1.29981	-9.59764e-10	4.66617e-18	-1.68194	-9.59764e-10
104436641	rs8354	1.39839e-06	19.9653	23.1496	6.1719e-15	-0.251526	5.75701
104436772	rs117132407	2.05445e-23	5.94031	-1.58466	4.79601e-19	-2.05163	-1.90545
104437175	rs61869210	1.13169e-26	-1.91265	-1.23575	5.81705e-19	-1.88196	-1.88211
104438565	rs7077678	2.14913e-16	3.65035	16.8684	6.24131e-16	-0.830365	4.04444
104438825	rs146952142	7.91946e-27	-1.59757	-1.90781	5.21981e-19	-1.88392	-1.98849
104440050	rs7907503	1.06673e-23	0.883155	2.81708	1.31448e-17	-1.3478	0.70154
104440062	rs117714998	2.75917e-26	-0.904107	-1.35308	1.27518e-18	-1.18249	-1.79671
104440214	rs77323043	8.28406e-26	-2.83746e-10	-1.15779	1.05531e-17	-2.83746e-10	-0.865858
104442457	rs3781571	2.1866e-23	-1.67773	6.09571	2.01851e-18	-2.07319	-0.446733
104443531	rs185297361	5.87907e-26	-2.83746e-10	-1.50072	7.56773e-18	-2.83746e-10	-1.19839
104443875	rs79305676	1.01178e-24	1.34476	-9.59764e-10	8.98903e-18	-1.02628	-9.59764e-10
104444556	rs112004166	1.00545e-25	-0.964096	-9.59764e-10	4.52677e-18	-1.71227	-9.59764e-10
104444615	rs34349481	1.26127e-23	0.919543	2.94821	1.51123e-17	-1.30667	0.799895
104445368	rs3740606	2.46323e-23	-1.46938	6.00649	2.05494e-18	-2.01645	-0.485585
104445963	rs141933852	3.31905e-26	-2.07244	-9.59764e-10	3.79868e-18	-1.88763	-9.59764e-10
104446927	rs112731942	7.71461e-26	-1.229	-9.59764e-10	4.91964e-18	-1.62905	-9.59764e-10
104447013	rs117345621	3.87333e-26	-1.91801	-9.59764e-10	3.07286e-18	-2.09967	-9.59764e-10
104447629	rs3977736	9.87711e-27	-1.46754	-1.81695	4.69544e-19	-2.09271	-1.88556
104448858	rs146877354	1.39112e-25	-2.83746e-10	-0.639428	2.30074e-17	-2.83746e-10	-0.0864673
104448939	rs56771365	1.10888e-23	0.780536	2.95845	1.22981e-17	-1.42126	0.70842
104449013	rs112766449	3.11876e-26	-0.884843	-1.24984	5.52367e-19	-2.14715	-1.66867
104449417	rs186149837	2.07318e-25	-2.83746e-10	-0.24045	9.34654e-18	-2.83746e-10	-0.987276
104449444	rs11191368	2.84184e-06	20.4417	23.3823	6.50534e-15	-0.225766	5.78386
104449836	rs61869211	1.31305e-26	-2.03128	-0.968491	6.99315e-19	-1.7979	-1.78204
104450853	rs149513633	3.60346e-26	-2.83746e-10	-1.99023	3.74795e-18	-2.83746e-10	-1.90107
104451328	rs148658224	6.61005e-26	-1.38353	-9.59764e-10	3.89589e-18	-1.86236	-9.59764e-10
104452803	rs12255007	5.66295e-26	-2.83746e-10	-1.53817	6.33433e-18	-2.83746e-10	-1.3763
104452818	rs140702899	3.61608e-24	2.61844	-9.59764e-10	3.50425e-18	-1.96831	-9.59764e-10
104453024	rs10437480	1.36263e-23	0.970833	2.97422	1.38569e-17	-1.36298	0.769481
104453448	rs143315287	6.07553e-25	-2.83746e-10	0.834734	1.04414e-17	-2.83746e-10	-0.8765
104453905	rs78020516	3.14002e-26	-2.12789	-9.59764e-10	2.9571e-18	-2.13807	-9.59764e-10
104454113	rs4264100	1.3863e-23	0.946462	3.01581	1.41201e-17	-1.3752	0.800517
104454700	rs4556473	1.91898e-16	3.54823	16.8573	5.68831e-16	-0.829729	3.95103
104456153	rs146213793	6.41923e-26	-1.41282	-9.59764e-10	4.21208e-18	-1.78433	-9.59764e-10
104456310	rs7900450	1.34942e-23	0.919497	3.01581	1.39314e-17	-1.38865	0.800517
104456686	rs10883765	1.34349e-06	19.5304	23.5445	5.49143e-15	-0.485083	5.87375
104456725	rs7904252	1.29744e-23	0.919497	2.97653	1.3529e-17	-1.38865	0.771207
104456794	rs10748828	1.2735e-23	0.888505	2.9889	1.34431e-17	-1.40425	0.780434
104456838	rs7904396	1.19374e-23	0.809559	3.00317	1.33436e-17	-1.42233	0.791078
104457076	rs139805226	3.11544e-26	-2.13575	-9.59764e-10	2.95268e-18	-2.13957	-9.59764e-10
104457456	rs11191369	3.36587e-16	4.14588	16.8215	6.6824e-16	-0.648594	3.93096
104457603	rs7893687	2.74067e-23	-1.36681	6.01065	2.2164e-18	-1.96031	-0.466091
104458243	rs117027139	3.48996e-26	-2.02223	-9.59764e-10	2.97766e-18	-2.13114	-9.59764e-10
104459897	rs11191371	1.2791e-23	0.892652	2.98914	1.34759e-17	-1.40199	0.78061
104460035	rs12414033	1.1347e-26	-2.1097	-1.03604	8.33993e-19	-1.57923	-1.82458
104461342	rs74454895	6.59973e-25	-2.83746e-10	0.917494	5.81983e-18	-2.83746e-10	-1.46101
104462187	rs11191372	1.24545e-23	0.839325	3.01581	1.33897e-17	-1.42831	0.800517
104462981	rs12769291	1.33246e-23	0.919497	3.00317	1.38005e-17	-1.38865	0.791078
104463676	rs11191373	2.78434e-16	4.06788	16.7099	6.26902e-16	-0.686557	3.90507
104463840	rs12776238	1.34942e-23	0.919497	3.01581	1.39314e-17	-1.38865	0.800517
104464436	rs116928769	1.34875e-25	-0.670356	-9.59764e-10	1.06484e-17	-0.856873	-9.59764e-10
104464657	rs11191375	2.31955e-06	20.0468	23.5741	6.7619e-15	-0.339774	5.93655
104464763	rs10883766	2.13492e-06	20.0036	23.5344	6.53303e-15	-0.352109	5.91445
104464970	rs12784517	1.31367e-23	0.892652	3.01581	1.37468e-17	-1.40199	0.800517
104465374	rs12761195	1.67738e-23	1.16373	2.98914	1.54593e-17	-1.26468	0.78061
104465687	rs12765459	3.42304e-24	0.198367	2.36521	8.11058e-18	-1.75579	0.626679
104467609	rs12415043	1.63837e-06	19.6161	23.6572	6.27205e-15	-0.461275	5.98285
104467774	rs2252147	1.39608e-26	-2.10235	-0.836103	8.78461e-19	-1.63189	-1.71998
104467954	rs12780827	1.19617e-23	0.784881	3.02988	1.20957e-17	-1.54046	0.811024
104468434	rs2489743	1.37496e-26	-2.11759	-0.836103	9.1224e-19	-1.59416	-1.71998
104468583	rs10883767	7.90709e-07	18.9309	23.6138	5.07867e-15	-0.648156	5.95868
104468717	rs11191376	1.94809e-24	-2.83746e-10	1.9999	8.15594e-18	-2.83746e-10	-1.12354
104469728	rs7076749	2.75697e-23	-1.21199	5.86176	2.36739e-18	-1.84534	-0.515151
104470918	rs2251772	1.15275e-26	-2.13456	-0.995408	9.51001e-19	-1.47857	-1.79395
104471012	rs80171687	5.69952e-26	-1.86018	0.328439	3.12439e-18	-0.772997	-1.31004
104471975	rs4919669	3.2828e-06	20.3111	23.6572	7.64167e-15	-0.263762	5.98285
104472777	rs11191377	2.57672e-23	-1.34956	5.93171	2.3451e-18	-1.87121	-0.498747
104473573	rs28365881	6.65939e-26	-2.83746e-10	-1.37609	4.19214e-18	-2.83746e-10	-1.78907
104475010	rs10786704	2.63691e-23	-1.36305	5.9683	2.3272e-18	-1.87915	-0.49847
104476292	rs7905481	1.28758e-23	0.861061	3.02734	1.2834e-17	-1.47931	0.809124
104477165	rs144125267	6.5855e-24	3.21792	-9.59764e-10	3.99567e-18	-1.83707	-9.59764e-10
104477705	rs10786705	2.58884e-23	-1.33595	5.92279	2.31866e-18	-1.86315	-0.518138
104478203	rs1475645	4.16266e-26	-1.84597	-9.59764e-10	3.32283e-18	-2.02147	-9.59764e-10
104479048	rs139582950	1.7003e-24	-2.83746e-10	1.86386	7.63037e-18	-2.83746e-10	-1.19015
104479165	rs12771656	9.84564e-24	0.803399	2.81668	1.05417e-17	-1.51929	0.652339
104479385	rs17784294	1.09978e-23	0.621812	3.10893	1.29568e-17	-1.60164	0.940977
104479875	rs2489741	3.06674e-16	3.83769	17.0367	6.47825e-16	-0.712785	3.96412
104480659	rs12783444	1.17242e-23	0.673093	3.12162	1.33855e-17	-1.5787	0.950597
104482330	rs11191379	2.37845e-06	19.7019	23.9441	6.58083e-15	-0.437303	6.00694
104482331	rs2902547	2.82518e-23	-1.37643	6.05064	2.34504e-18	-1.88697	-0.48301
104484453	rs142249281	3.62336e-26	-2.83746e-10	-1.98472	3.56313e-18	-2.83746e-10	-1.95164
104484799	rs12259058	1.17664e-23	0.596351	3.20194	1.30552e-17	-1.61293	0.959831
104485301	rs12775883	1.17664e-23	0.596351	3.20194	1.30552e-17	-1.61293	0.959831
104485725	rs2778036	1.31635e-26	-2.05608	-0.941185	7.72565e-19	-1.72525	-1.75507
104486163	rs117788025	5.2928e-26	-2.83746e-10	-1.60577	3.49771e-18	-2.83746e-10	-1.97017
104486304	rs2244647	1.05357e-24	-1.6286	3.01384	8.98164e-19	-2.14744	-1.18224
104486942	rs12570640	2.03164e-25	-2.83746e-10	-0.260691	3.24847e-17	-2.83746e-10	0.258488
104486974	rs2244524	8.18501e-20	1.77379	10.8719	2.71803e-17	-1.86571	1.94592
104487382	rs2902548	1.99835e-18	9.21735	6.62354	4.6733e-18	-2.14655	0.466133
104487415	rs77225337	4.39938e-26	-2.83746e-10	-1.79066	3.43483e-18	-2.83746e-10	-1.98831
104487443	rs7917772	3.44865e-16	5.0319	15.9598	2.45501e-16	-1.38395	3.66497
104487871	rs2265309	9.62009e-23	-0.409224	6.30871	2.01226e-18	-2.01004	-0.512981
104487973	rs10883768	4.72821e-14	10.7107	15.2018	7.27818e-17	-2.00672	3.0719
104488900	rs2244258	8.15853e-24	0.245499	3.18661	1.24352e-18	-1.91807	-1.08627
104488914	rs2244257	4.2736e-26	-1.81966	-9.59764e-10	3.29865e-18	-2.02877	-9.59764e-10
104489011	rs2244254	9.699e-24	0.418459	3.18661	1.31497e-18	-1.86219	-1.08627
104491114	rs2265308	9.96873e-24	0.331243	3.30126	1.34101e-18	-1.89088	-1.03798
104491148	rs111823312	3.23229e-26	-2.09893	-9.59764e-10	3.94753e-18	-1.84919	-9.59764e-10
104491164	rs1475644	2.08377e-26	-2.13263	-0.405312	1.02187e-18	-1.4884	-1.71225
104491702	rs3802676	5.06582e-24	-0.188494	3.14406	1.11489e-18	-1.99678	-1.11674
104491917	rs149029896	1.24985e-25	-2.83746e-10	-0.74651	4.82423e-18	-2.83746e-10	-1.64863
104492707	rs2778037	5.58267e-24	0.310194	2.74252	1.07266e-18	-1.89765	-1.2545
104493432	rs78400164	3.30153e-26	-2.07773	-9.59764e-10	4.47277e-18	-1.72427	-9.59764e-10
104493444	rs11191381	7.62108e-25	-0.642139	1.70352	3.64105e-18	-2.14977	0.219764
104493676	rs2863719	5.66853e-24	-0.143339	3.21132	1.14923e-18	-1.99434	-1.08886
104493739	rs148331040	3.17098e-25	0.184507	-9.59764e-10	4.03695e-17	0.475792	-9.59764e-10
104493919	rs188411559	4.82212e-24	2.90626	-9.59764e-10	5.64974e-17	0.811912	-9.59764e-10
104494569	rs111930640	3.25647e-26	-2.09148	-9.59764e-10	4.01826e-18	-1.83143	-9.59764e-10
104494947	rs10883769	6.47825e-24	-0.112502	3.314	1.22316e-18	-1.97504	-1.0458
104494977	rs79981445	5.76962e-23	5.38824	-9.59764e-10	4.59665e-18	-1.69695	-9.59764e-10
104496598	rs9645569	1.06511e-25	-2.14316	1.23671	3.06156e-18	-2.11625	0.0128963
104496658	rs61869252	1.13097e-23	0.352379	3.40633	1.41223e-18	-1.88402	-0.993095
104496859	rs9419938	1.9625e-26	-2.13791	-0.459995	1.03587e-18	-1.45214	-1.7349
104498033	rs76909165	7.33695e-26	-2.83746e-10	-1.2792	4.20516e-18	-2.83746e-10	-1.78597
104498606	rs11191382	7.10949e-26	-2.83746e-10	-1.31069	3.69254e-18	-2.83746e-10	-1.91597
104498846	rs17711717	5.82206e-23	5.39729	-9.59764e-10	3.94694e-18	-1.84934	-9.59764e-10
104499220	rs2254198	4.23078e-26	-1.82973	-9.59764e-10	3.2787e-18	-2.03484	-9.59764e-10
104499232	rs12762176	9.94858e-25	-0.648385	1.97628	4.50188e-18	-2.14965	0.43186
104499388	rs7912571	7.01655e-24	-0.149708	3.43103	1.2718e-18	-1.98581	-0.996036
104499594	rs2265307	4.18001e-26	-1.84181	-9.59764e-10	3.25521e-18	-2.04202	-9.59764e-10
104499764	rs7092723	7.19448e-24	-0.143421	3.44979	1.32739e-18	-1.95108	-0.987992
104500659	rs10786706	2.16674e-22	-0.124937	6.83638	2.49583e-18	-2.03557	-0.272095
104500988	rs60459635	1.34925e-13	10.5897	16.3713	1.38115e-16	-2.00959	3.7154
104502114	rs7918739	4.93836e-26	-1.67509	-9.59764e-10	3.61905e-18	-1.93607	-9.59764e-10
104503130	rs61869255	3.07676e-26	-2.14824	-9.59764e-10	3.70598e-18	-1.91233	-9.59764e-10
104503174	rs2297450	1.39716e-13	10.5897	16.4062	1.40829e-16	-2.00959	3.73485
104503459	rs2297451	7.42041e-24	-0.112502	3.44979	1.29596e-18	-1.97504	-0.987992
104503584	rs3818708	2.26713e-22	-0.0796483	6.83638	2.46989e-18	-2.04601	-0.272095
104504534	rs7074894	7.141e-24	-0.132127	3.43103	1.27825e-18	-1.98075	-0.996036
104504564	rs999867	1.43753e-05	21.0542	24.3909	1.74646e-15	-2.0077	6.25076
104505658	rs74557102	1.07884e-24	-2.83746e-10	1.40894	9.06266e-18	-2.83746e-10	-1.01812
104505687	rs2250580	1.96834e-26	-2.13791	-0.457022	1.03713e-18	-1.45214	-1.73368
104505765	rs11598797	1.52834e-25	0.395783	-0.941134	7.02938e-19	-1.59031	-1.98446
104505884	rs11191383	7.9931e-24	-0.16091	3.57254	1.39213e-18	-1.95655	-0.934894
104506111	rs11191384	9.18778e-24	-0.112502	3.66343	1.38334e-18	-1.97504	-0.922745
104506543	rs7923711	8.24959e-24	-0.186258	3.62947	1.36031e-18	-1.9906	-0.923964
104506750	rs17784610	4.30196e-26	-1.81305	-9.59764e-10	3.39568e-18	-1.99978	-9.59764e-10
104506852	rs10883770	8.41082e-24	-0.166903	3.62947	1.36788e-18	-1.98506	-0.923964
104507156	rs2489744	5.26086e-26	-1.61183	-9.59764e-10	3.77844e-18	-1.89297	-9.59764e-10
104507172	rs183256320	4.64332e-26	-2.83746e-10	-1.73669	3.942e-18	-2.83746e-10	-1.85059
104507575	rs7071523	4.89331e-26	-1.68425	-9.59764e-10	3.59692e-18	-1.9422	-9.59764e-10
104508027	rs371540262	4.57678e-26	-2.83746e-10	-1.75112	3.5014e-18	-2.83746e-10	-1.96912
104508202	rs12763284	2.42795e-22	-0.00847877	6.83375	2.4717e-18	-2.06121	-0.256165
104508906	rs7342026	8.41082e-24	-0.166903	3.62947	1.36788e-18	-1.98506	-0.923964
104509064	rs67506723	2.43137e-22	0.0170588	6.80961	2.43297e-18	-2.06631	-0.266856
104509393	rs2801050	8.27367e-27	-2.14728	-1.31435	1.03453e-18	-1.24884	-1.93949
104509673	rs117847542	4.68434e-26	-1.72789	-9.59764e-10	4.22953e-18	-1.78019	-9.59764e-10
104509818	rs58706228	1.39082e-23	0.292846	3.67268	1.54496e-18	-1.89628	-0.891002
104510158	rs10883771	7.41285e-24	-0.222767	3.55903	1.30588e-18	-2.00088	-0.954531
104510240	rs10883772	8.50105e-24	-0.14745	3.62069	1.31576e-18	-1.97942	-0.968448
104510305	rs2250064	1.38502e-23	0.271957	3.68939	1.546e-18	-1.90298	-0.883628
104510413	rs141743152	2.22733e-25	-2.83746e-10	-0.168732	8.19725e-18	-2.83746e-10	-1.11848
104510443	rs145506479	3.60196e-26	-1.99064	-9.59764e-10	4.36218e-18	-1.74931	-9.59764e-10
104510505	rs2250052	1.52005e-23	0.292846	3.76153	1.60697e-18	-1.89628	-0.851648
104511028	rs35055249	3.65026e-26	-1.97732	-9.59764e-10	2.94024e-18	-2.14379	-9.59764e-10
104511568	rs74233282	1.16634e-24	-2.83746e-10	1.48692	1.10951e-17	-2.83746e-10	-0.815776
104512006	rs2249850	8.83333e-27	-2.13798	-1.25819	9.44132e-19	-1.3566	-1.92317
104512095	rs2249845	1.6852e-26	-2.12742	-0.622819	9.60102e-19	-1.49786	-1.76513
104512215	rs76192150	2.83338e-25	0.0719351	-9.59764e-10	1.23408e-17	-0.70937	-9.59764e-10
104512797	rs79090078	4.17345e-26	-1.84338	-9.59764e-10	3.07638e-18	-2.09853	-9.59764e-10
104513049	rs11191385	1.11665e-24	-0.804993	2.24838	5.32668e-18	-2.14557	0.596013
104514288	rs371707555	4.96459e-26	-2.83746e-10	-1.66979	3.77639e-18	-2.83746e-10	-1.89351
104514770	rs188908928	3.07391e-26	-2.14917	-9.59764e-10	3.961e-18	-1.84579	-9.59764e-10
104515069	rs2778038	1.25147e-23	-0.24966	4.10962	1.71516e-18	-1.95886	-0.723919
104515170	rs11191386	1.16359e-23	-0.203595	3.99074	1.58946e-18	-1.99551	-0.763373
104515440	rs11191387	2.00096e-26	-2.03171	-0.546788	7.89116e-19	-1.72176	-1.73737
104515725	rs2482501	1.64654e-26	-2.12742	-0.646027	9.51146e-19	-1.49786	-1.77451
104515799	rs4919670	2.00096e-26	-2.03171	-0.546788	7.89116e-19	-1.72176	-1.73737
104515850	rs7068910	1.98838e-26	-2.03171	-0.553094	7.87036e-19	-1.72176	-1.74001
104516131	rs2482500	4.86064e-26	-1.69095	-9.59764e-10	3.69556e-18	-1.91515	-9.59764e-10
104516246	rs2482499	1.62317e-26	-2.12987	-0.657864	9.47685e-19	-1.49677	-1.77924
104516272	rs61869257	1.18394e-23	-0.186258	3.99074	1.59728e-18	-1.9906	-0.763373
104516930	rs117594149	5.76714e-26	-2.83746e-10	-1.51994	4.49524e-18	-2.83746e-10	-1.71926
104517119	rs7090307	1.22874e-23	-0.166903	4.00853	1.61917e-18	-1.98506	-0.755309
104517826	rs7918080	1.20518e-23	-0.186258	4.00853	1.61022e-18	-1.9906	-0.755309
104519362	rs12413640	1.5064e-25	-2.83746e-10	-0.559809	4.95415e-18	-2.83746e-10	-1.62206
104519469	rs2902549	1.12066e-23	-0.29661	4.04616	1.58916e-18	-2.02088	-0.738195
104519631	rs2863718	1.59546e-26	-2.12961	-0.675348	9.51642e-19	-1.48567	-1.78618
104519829	rs2863717	1.59546e-26	-2.12961	-0.675348	9.51642e-19	-1.48567	-1.78618
104520197	rs7070903	1.59546e-26	-2.12961	-0.675348	9.51642e-19	-1.48567	-1.78618
104520277	rs12571643	4.02889e-05	20.881	25.5947	3.20804e-15	-2.03206	6.88319
104520423	rs7088981	1.60509e-26	-2.12961	-0.669332	9.53909e-19	-1.48567	-1.7838
104521022	rs4919671	1.58591e-26	-2.12961	-0.681352	9.49394e-19	-1.48567	-1.78854
104521104	rs4919672	1.59582e-26	-2.1354	-0.669332	9.89378e-19	-1.44916	-1.7838
104521319	rs4919673	1.60509e-26	-2.12961	-0.669332	9.53909e-19	-1.48567	-1.7838
104521661	rs7912147	5.42899e-24	-0.104417	3.12922	1.26507e-18	-1.96061	-1.02654
104521941	rs77096179	4.69407e-25	-2.83746e-10	0.576765	1.3517e-17	-2.83746e-10	-0.618331
104522226	rs4919674	1.59546e-26	-2.12961	-0.675348	9.51642e-19	-1.48567	-1.78618
104522410	rs75531112	4.70337e-26	-1.72384	-9.59764e-10	3.41242e-18	-1.99486	-9.59764e-10
104522526	rs113312087	3.65158e-26	-1.97696	-9.59764e-10	4.55273e-18	-1.70656	-9.59764e-10
104522564	rs1475646	1.60509e-26	-2.12961	-0.669332	9.53909e-19	-1.48567	-1.7838
104522885	rs10883773	1.60509e-26	-2.12961	-0.669332	9.53909e-19	-1.48567	-1.7838
104522934	rs114127273	4.13906e-26	-1.85165	-9.59764e-10	4.55671e-18	-1.70568	-9.59764e-10
104523018	rs11191389	1.11034e-13	9.79385	16.9723	1.9296e-16	-1.93927	3.97947
104523634	rs12775376	1.00256e-24	-0.89015	2.22575	4.71041e-18	-2.14504	0.472528
104523731	rs138305438	4.98894e-26	-1.6649	-9.59764e-10	3.22544e-18	-2.05121	-9.59764e-10
104524352	rs4919676	1.60509e-26	-2.12961	-0.669332	9.53909e-19	-1.48567	-1.7838
104524422	rs876003	3.85641e-26	-1.92238	-9.59764e-10	4.17544e-18	-1.79306	-9.59764e-10
104524647	rs7894154	1.60509e-26	-2.12961	-0.669332	9.53909e-19	-1.48567	-1.7838
104525123	rs4418737	1.61391e-26	-2.12961	-0.663851	9.55985e-19	-1.48567	-1.78162
104525371	rs7069489	1.61062e-26	-2.13165	-0.663851	9.67584e-19	-1.47361	-1.78162
104525508	rs74633057	1.67634e-25	-2.83746e-10	-0.452921	2.41631e-17	-2.83746e-10	-0.0374548
104526155	rs10786707	1.60182e-26	-2.13165	-0.669332	9.65482e-19	-1.47361	-1.7838
104526245	rs10786708	1.60182e-26	-2.13165	-0.669332	9.65482e-19	-1.47361	-1.7838
104526521	rs145583731	6.30194e-26	-1.91165	0.480387	3.12648e-18	-0.855682	-1.22669
104526567	rs139657470	4.14179e-26	-1.85099	-9.59764e-10	3.23767e-18	-2.04743	-9.59764e-10
104526951	rs11191392	2.87915e-22	0.0170588	6.97866	2.67813e-18	-2.06631	-0.17085
104527244	rs10748829	1.61062e-26	-2.13165	-0.663851	9.67584e-19	-1.47361	-1.78162
104527341	rs7079231	1.61391e-26	-2.12961	-0.663851	9.55985e-19	-1.48567	-1.78162
104527430	rs11191393	1.31582e-13	9.92825	17.0077	1.97102e-16	-1.93789	3.99933
104527975	rs61870775	3.07938e-26	-2.14739	-9.59764e-10	4.07016e-18	-1.8186	-9.59764e-10
104527980	rs151137139	5.12527e-26	-1.63794	-9.59764e-10	3.73096e-18	-1.90562	-9.59764e-10
104528128	rs10786709	4.19519e-25	-1.11259	1.577	6.04182e-15	1.01384	4.47034
104528509	rs11191394	9.97255e-25	-0.907086	2.23739	4.75772e-18	-2.14394	0.481422
104528804	rs138987200	9.24741e-25	-2.83746e-10	1.25481	5.11203e-17	-2.83746e-10	0.711901
104528890	rs7911747	1.61062e-26	-2.13165	-0.663851	9.67584e-19	-1.47361	-1.78162
104529042	rs7897384	1.62039e-26	-2.13165	-0.657809	9.69913e-19	-1.47361	-1.77922
104529610	rs142093276	3.20455e-26	-2.10755	-9.59764e-10	3.18628e-18	-2.06343	-9.59764e-10
104529668	rs7092340	1.79782e-23	0.357678	3.86453	1.74401e-18	-1.87511	-0.790986
104530561	rs116962140	5.7801e-26	-2.83746e-10	-1.5177	4.50291e-18	-2.83746e-10	-1.71756
104531050	rs12266856	1.67297e-23	0.357678	3.79256	1.6883e-18	-1.87511	-0.823448
104531148	rs61870777	3.10167e-26	-2.14018	-9.59764e-10	4.31716e-18	-1.75968	-9.59764e-10
104531245	rs78661260	4.63074e-26	-2.83746e-10	-1.7394	4.66269e-18	-2.83746e-10	-1.68269
104531488	rs189327131	3.67595e-26	-2.83746e-10	-1.97031	3.80324e-18	-2.83746e-10	-1.88643
104531606	rs72845847	1.09622e-13	9.92825	16.8251	1.7793e-16	-1.93789	3.897
104532140	rs188648153	4.57194e-26	-2.83746e-10	-1.75218	4.22358e-18	-2.83746e-10	-1.7816
104532467	rs12572094	1.73463e-25	-2.83746e-10	-0.41874	1.88324e-17	-2.83746e-10	-0.286701
104532485	rs141742516	3.42932e-25	0.262829	-9.59764e-10	2.97867e-18	-2.13081	-9.59764e-10
104532566	rs149688294	7.02025e-26	-2.83746e-10	-1.32332	3.47546e-18	-2.83746e-10	-1.97655
104532573	rs145480637	3.08776e-26	-2.14467	-9.59764e-10	3.70927e-18	-1.91145	-9.59764e-10
104532828	rs12776506	8.8811e-25	-0.980358	2.19475	5.15666e-18	-2.13615	0.554157
104532832	rs593410	1.20614e-23	-0.66815	4.49121	1.60128e-17	-1.42128	0.972393
104532913	rs549466	1.1782e-23	-0.709777	4.5094	1.64484e-17	-1.40675	0.984697
104533322	rs553258	1.20507e-23	-0.687226	4.5094	1.64311e-17	-1.4078	0.984697
104534027	rs74702335	4.2717e-26	-1.82011	-9.59764e-10	3.1682e-18	-2.06912	-9.59764e-10
104534448	rs1339919	1.17583e-13	9.92825	16.8952	1.85052e-16	-1.93789	3.93624
104534907	rs499770	1.18087e-23	-0.706628	4.50851	1.66516e-17	-1.39387	0.984095
104534961	rs17114969	3.15822e-26	-2.12211	-9.59764e-10	3.26547e-18	-2.03888	-9.59764e-10
104535145	rs2486757	1.79294e-26	-2.12963	-0.558631	9.98116e-19	-1.48555	-1.73861
104535450	rs2482498	1.09338e-23	-0.725614	4.45052	1.70114e-17	-1.38002	0.991625
104535918	rs146884162	3.64013e-26	-2.83746e-10	-1.9801	4.25004e-18	-2.83746e-10	-1.77535
104536360	rs4147157	2.26134e-05	20.6822	25.2159	2.98151e-15	-1.99234	6.77025
104536365	rs2254563	1.09105e-23	-0.744472	4.46725	1.74483e-17	-1.36605	1.00301
104536771	rs4147155	1.00728e-13	9.61871	17.05	2.18166e-16	-1.93496	4.09793
104536951	rs79502488	6.27538e-25	-2.83746e-10	0.8671	1.90574e-17	-2.83746e-10	-0.274827
104537149	rs630185	1.09093e-23	-0.763202	4.48587	1.79219e-17	-1.35195	1.01569
104537943	rs2482496	1.09093e-23	-0.763202	4.48587	1.79219e-17	-1.35195	1.01569
104538581	rs2486756	1.08894e-23	-0.781805	4.50265	1.83876e-17	-1.33773	1.02713
104538611	rs541393	1.15166e-23	-0.744472	4.52132	1.81032e-17	-1.36605	1.03986
104539028	rs61870778	1.1545e-23	-0.781805	4.56111	1.82519e-17	-1.33773	1.01972
104539520	rs2254111	1.02931e-23	-0.854943	4.51947	1.9713e-17	-1.2796	1.0386
104539560	rs61870779	3.08635e-26	-2.14513	-9.59764e-10	4.16317e-18	-1.796	-9.59764e-10
104539917	rs2254093	1.04052e-23	-0.818629	4.49398	1.70752e-17	-1.30891	0.92426
104539932	rs193264497	3.66574e-26	-1.97309	-9.59764e-10	2.92378e-18	-2.14941	-9.59764e-10
104540461	rs2253983	1.08714e-23	-0.800281	4.51947	1.88685e-17	-1.32339	1.0386
104540540	rs117314927	4.16815e-26	-2.83746e-10	-1.84465	3.42567e-18	-2.83746e-10	-1.99099
104540565	rs674816	1.02426e-23	-0.899653	4.55926	1.84895e-17	-1.32354	1.01846
104540822	rs191454360	1.2308e-25	-0.76187	-9.59764e-10	2.05397e-17	-0.199924	-9.59764e-10
104541019	rs10883776	1.18581e-23	-0.205826	4.01189	1.55796e-18	-2.02512	-0.753783
104541020	rs10883777	8.40237e-24	-0.333066	3.79463	1.37057e-18	-2.05573	-0.851325
104541120	rs2253950	1.70641e-26	-2.12484	-0.612891	8.24738e-19	-1.65388	-1.76109
104541236	rs2253942	5.30634e-26	-1.60322	-9.59764e-10	3.80102e-18	-1.88701	-9.59764e-10
104541500	rs524430	1.09065e-23	-0.836849	4.55926	1.90377e-17	-1.29432	1.01846
104542593	rs117325917	5.78302e-26	-1.51719	-9.59764e-10	4.06345e-18	-1.82025	-9.59764e-10
104542745	rs2253709	1.95472e-26	-2.13173	-0.470147	1.04965e-18	-1.47313	-1.7007
104542974	rs2253703	1.01043e-23	-0.930043	4.57606	2.0477e-17	-1.23283	1.02985
104543274	rs631839	7.19304e-24	-1.2866	4.59276	3.31622e-17	-0.762055	1.04118
104543388	rs631381	7.77366e-24	-1.2866	4.67039	3.75415e-17	-0.762055	1.16522
104543883	rs478126	2.45127e-26	-2.0843	-0.29122	1.05371e-18	-1.63214	-1.53782
104543888	rs34416174	3.19345e-25	-1.61008	1.80164	4.4263e-18	-1.86922	0.134507
104543933	rs150356848	3.19031e-26	-2.112	-9.59764e-10	3.12043e-18	-2.08431	-9.59764e-10
104544231	rs187851820	7.84872e-26	-1.21177	-9.59764e-10	3.08608e-18	-2.09538	-9.59764e-10
104544298	rs59155312	3.98841e-26	-2.83746e-10	-1.88873	3.46827e-18	-2.83746e-10	-1.97863
104544753	rs7904248	3.10225e-16	6.1564	14.7295	3.20054e-17	-1.26761	1.51124
104544836	rs7904281	2.76431e-16	6.07318	14.6973	3.17147e-17	-1.26205	1.49655
104545235	rs145969448	5.09414e-26	-2.83746e-10	-1.64403	3.63395e-18	-2.83746e-10	-1.93196
104545274	rs7080587	3.98007e-16	6.17645	14.9586	3.04426e-17	-1.39971	1.59327
104546183	rs1475642	1.72527e-24	-1.02519	2.90362	1.57508e-18	-2.14165	-0.626325
104546284	rs486955	3.17796e-07	23.2026	18.4306	1.65931e-17	-2.12106	1.70777
104546467	rs1475643	2.68387e-16	5.98423	14.7568	3.09269e-17	-1.29144	1.50079
104546718	rs151309499	6.2402e-25	0.861478	-9.59764e-10	3.59014e-16	2.66108	-9.59764e-10
104547610	rs9419939	4.67699e-27	-2.09372	-1.93834	3.65872e-18	-0.0471114	-1.87806
104547628	rs9663711	3.28227e-16	6.15316	14.7891	3.10801e-17	-1.30128	1.51557
104548027	rs75731980	3.65815e-26	-2.83746e-10	-1.97516	5.18334e-18	-2.83746e-10	-1.57683
104548109	rs143597181	3.63829e-26	-2.83746e-10	-1.98061	3.48207e-18	-2.83746e-10	-1.97466
104548382	rs10748830	2.9737e-16	6.01845	14.8251	3.02755e-17	-1.34397	1.53202
104548393	rs2250301	5.75693e-27	-2.13839	-1.68591	1.21396e-18	-1.05316	-1.97524
104548739	rs10786710	2.68255e-16	6.01845	14.722	2.85525e-17	-1.34397	1.47343
104549066	rs1018696	2.83817e-16	6.07484	14.722	3.05039e-17	-1.27786	1.47343
104549224	rs1018697	2.74801e-16	6.07484	14.6898	3.00591e-17	-1.27786	1.45874
104549461	rs1953930	2.78741e-16	6.12132	14.6575	3.00748e-17	-1.26268	1.44409
104549649	rs1953928	2.74801e-16	6.07484	14.6898	3.00591e-17	-1.27786	1.45874
104550079	rs284841	2.48399e-07	23.2522	18.1347	1.50577e-17	-2.11937	1.60898
104550387	rs189420890	3.69392e-26	-2.83746e-10	-1.96543	3.42533e-18	-2.83746e-10	-1.99108
104550538	rs7392913	2.35957e-16	5.99334	14.6189	2.94674e-17	-1.28815	1.44916
104550589	rs79281446	1.7631e-26	-2.04813	-0.656913	7.69293e-19	-1.68732	-1.79725
104550937	rs2150929	2.55992e-16	6.07484	14.6189	2.97723e-17	-1.27786	1.44916
104550985	rs2150928	2.55992e-16	6.07484	14.6189	2.97723e-17	-1.27786	1.44916
104551545	rs117090262	5.01556e-26	-1.65957	-9.59764e-10	3.55826e-18	-1.95301	-9.59764e-10
104551567	rs7911528	2.47888e-16	6.07484	14.5867	2.93398e-17	-1.27786	1.43452
104551659	rs12416219	2.53827e-25	-2.83746e-10	-0.0380516	5.86681e-18	-2.83746e-10	-1.45297
104551981	rs6584525	2.24886e-16	5.97745	14.5867	2.75441e-17	-1.34102	1.43452
104552594	rs11191395	2.26613e-16	6.04934	14.5225	2.78094e-17	-1.30227	1.40536
104552865	rs11191396	2.26613e-16	6.04934	14.5225	2.78094e-17	-1.30227	1.40536
104552955	rs117385011	4.69204e-25	0.576333	-9.59764e-10	5.58719e-18	-1.50181	-9.59764e-10
104553421	rs17114998	4.95322e-25	-2.83746e-10	0.630502	5.28132e-18	-2.83746e-10	-1.55811
104553566	rs284843	5.56324e-27	-2.1449	-1.71362	1.34152e-18	-0.960366	-1.96811
104554117	rs147981855	1.21673e-24	1.52922	-9.59764e-10	2.10942e-17	-0.173284	-9.59764e-10
104554304	rs4919677	1.76954e-16	5.86964	14.4548	2.54733e-17	-1.35937	1.37472
104554529	rs284844	9.67438e-08	22.6708	17.7731	1.26376e-17	-2.14262	1.45701
104554560	rs17785185	9.1168e-26	-1.062	-9.59764e-10	6.01932e-18	-1.42731	-9.59764e-10
104555380	rs17115006	1.24537e-25	-0.750101	-9.59764e-10	7.78965e-18	-1.16949	-9.59764e-10
104555651	rs7073114	2.27876e-16	6.04522	14.5321	2.56548e-17	-1.33388	1.35633
104555688	rs74371703	9.2827e-26	-1.04397	-9.59764e-10	6.10852e-18	-1.4126	-9.59764e-10
104556054	rs176185	2.03501e-08	21.2262	17.6587	1.1172e-17	-2.14911	1.34024
104557290	rs284846	5.75812e-27	-2.14386	-1.68024	1.35615e-18	-0.949563	-1.96807
104558274	rs11191397	1.48041e-16	5.77829	14.3678	2.28314e-17	-1.38787	1.29372
104558743	rs10748831	1.35378e-16	5.73735	14.3193	2.30011e-17	-1.40052	1.31378
104558961	rs2482508	1.11889e-07	22.4211	18.1683	1.24393e-17	-2.14624	1.44482
104559266	rs7088711	1.33327e-16	5.73735	14.304	2.19102e-17	-1.40052	1.26519
104559477	rs7092051	1.43394e-16	5.77829	14.3359	2.25076e-17	-1.38787	1.27944
104559764	rs7092346	1.37643e-16	5.73735	14.3359	2.22246e-17	-1.40052	1.27944
104560283	rs2778039	5.59139e-27	-2.1427	-1.71077	1.34764e-18	-0.965169	-1.95876
104560294	rs17115036	1.30488e-25	-0.70342	-9.59764e-10	8.10049e-18	-1.13036	-9.59764e-10
104561028	rs117085871	3.33003e-25	0.233447	-9.59764e-10	4.75506e-18	-1.66307	-9.59764e-10
104561356	rs2482507	3.33699e-11	15.0911	17.3807	1.16977e-17	-2.02575	1.26286
104561456	rs7909612	1.42104e-16	5.73735	14.3678	2.25444e-17	-1.40052	1.29372
104562097	rs7086400	1.42104e-16	5.73735	14.3678	2.25444e-17	-1.40052	1.29372
104562212	rs2432580	4.58301e-27	-2.08841	-1.96394	3.94791e-18	-0.0455312	-1.80357
104563504	rs11191399	1.74082e-25	-0.415181	-9.59764e-10	4.30288e-18	-1.763	-9.59764e-10
104563517	rs7918308	1.35251e-16	5.68793	14.3678	2.15874e-17	-1.44389	1.29372
104563743	rs2482506	5.45341e-27	-2.14145	-1.73701	1.33994e-18	-0.980675	-1.94899
104563808	rs12356821	2.34801e-25	-2.14807	2.0321	1.14742e-18	-2.14462	-0.940152
104566241	rs6584526	1.50629e-16	5.64678	14.5166	2.24748e-17	-1.42825	1.31836
104566417	rs7896903	1.77534e-16	5.64678	14.6809	2.41964e-17	-1.42825	1.39217
104566740	rs111496314	4.91146e-26	-1.68055	-9.59764e-10	4.31508e-18	-1.76017	-9.59764e-10
104566805	rs117370482	1.3701e-25	-0.65465	-9.59764e-10	5.66925e-18	-1.48722	-9.59764e-10
104566807	rs72845859	3.51205e-26	-2.01592	-9.59764e-10	8.45265e-18	-1.0878	-9.59764e-10
104567704	rs117393042	5.19229e-25	-2.83746e-10	0.677639	5.22958e-18	-2.83746e-10	-1.56795
104568018	rs2790914	5.00366e-27	-2.14744	-1.8171	1.53787e-18	-0.886132	-1.90575
104568480	rs10748832	1.57596e-16	5.692	14.5166	2.27871e-17	-1.41445	1.31836
104569044	rs187733704	3.60067e-26	-1.991	-9.59764e-10	5.87836e-18	-1.451	-9.59764e-10
104569239	rs2778034	4.78271e-27	-2.14971	-1.85999	1.76568e-18	-0.754452	-1.89929
104569567	rs687541	8.59811e-26	-1.12058	-9.59764e-10	4.07163e-18	-1.81824	-9.59764e-10
104569983	rs76631236	4.50318e-26	-2.83746e-10	-1.76734	3.64989e-18	-2.83746e-10	-1.92758
104570096	rs76272587	3.27894e-26	-2.0846	-9.59764e-10	3.11364e-18	-2.08649	-9.59764e-10
104570118	rs4919680	3.33438e-09	22.731	14.3451	3.6732e-18	-2.11382	0.192604
104570905	rs3758544	1.7561e-26	-2.05233	-0.656694	7.38725e-19	-1.67822	-1.84689
104571436	rs284863	2.38096e-22	3.84101	2.96472	4.90557e-19	-2.04928	-1.88522
104572081	rs284862	4.68532e-23	2.42347	2.7566	4.43817e-19	-2.14087	-1.89376
104572276	rs284861	6.94594e-09	24.9792	12.8308	1.6382e-18	-2.1425	-0.586177
104572881	rs17115061	1.35084e-25	-0.668807	-9.59764e-10	8.33961e-18	-1.10127	-9.59764e-10
104572963	rs284860	3.42097e-22	4.09793	3.07021	5.26875e-19	-1.99375	-1.86933
104573017	rs284859	6.38893e-27	-2.07997	-1.64017	1.20629e-17	-0.0717108	-0.660433
104573403	rs11191401	6.68965e-25	-0.975461	1.90649	1.0735e-18	-2.01909	-1.13227
104573520	rs79771646	3.07506e-26	-2.1488	-9.59764e-10	8.2467e-18	-1.11247	-9.59764e-10
104573856	rs17115073	1.56146e-25	-0.523916	-9.59764e-10	9.42595e-18	-0.978815	-9.59764e-10
104573936	rs284858	4.0192e-22	4.21193	3.11737	5.33944e-19	-1.99638	-1.85336
104574015	rs34102073	1.43121e-25	-1.52704	0.916026	3.20745e-18	-1.86614	-0.190663
104574063	rs284857	3.98434e-22	4.25038	3.07021	5.28661e-19	-1.99036	-1.86933
104574329	rs284856	3.36825e-22	4.13116	3.02146	5.24832e-19	-2.00871	-1.85825
104574422	rs284855	3.06215e-22	3.98349	3.07385	5.13709e-19	-2.02418	-1.8642
104574562	rs284854	5.67377e-23	2.40141	2.97008	4.59504e-19	-2.13871	-1.86118
104574642	rs284853	1.12909e-08	25.3735	12.9223	1.67674e-18	-2.14752	-0.557911
104575852	rs14849	1.36181e-25	-0.66072	-9.59764e-10	8.39657e-18	-1.09446	-9.59764e-10
104575870	rs6892	6.39803e-27	-2.09331	-1.6254	1.08533e-17	-0.183659	-0.654149
104577915	rs192569	2.91288e-23	2.21778	2.48699	4.26941e-19	-2.14768	-1.92571
104578531	rs284851	6.44061e-09	24.8969	12.8375	1.7977e-18	-2.13469	-0.50108
104579256	rs56119742	3.62719e-26	-1.98366	-9.59764e-10	3.04624e-18	-2.10837	-9.59764e-10
104579328	rs10883780	9.73149e-25	-0.887796	2.19363	1.15393e-18	-2.04267	-1.03643
104579584	rs150428218	3.98823e-25	0.413813	-9.59764e-10	1.05754e-17	-0.863752	-9.59764e-10
104580279	rs144160547	4.59744e-25	-0.744886	1.30085	1.1862e-18	-1.59287	-1.45866
104580493	rs188232360	3.11544e-25	0.166836	-9.59764e-10	6.92722e-17	1.01576	-9.59764e-10
104580517	rs148265803	3.60741e-26	-1.98913	-9.59764e-10	3.03801e-18	-2.11108	-9.59764e-10
104580643	rs12780720	9.05231e-25	-0.936575	2.17006	1.15809e-18	-2.02784	-1.04767
104581130	rs10883781	9.1997e-25	-0.920424	2.17006	1.15225e-18	-2.03289	-1.04767
104581242	rs17723910	1.01281e-25	-0.956807	-9.59764e-10	6.56107e-18	-1.34113	-9.59764e-10
104581288	rs619824	3.66647e-23	2.18265	2.75222	4.40218e-19	-2.14838	-1.89438
104581908	rs139468884	3.48469e-26	-2.02374	-9.59764e-10	5.47678e-18	-1.52176	-9.59764e-10
104582155	rs78362087	4.33506e-25	-0.766395	1.2636	1.19613e-18	-1.52861	-1.51458
104582462	rs79285531	6.30856e-26	-1.43021	-9.59764e-10	4.15127e-18	-1.79887	-9.59764e-10
104582828	rs59336509	1.97693e-25	-2.83746e-10	-0.287989	5.77913e-18	-2.83746e-10	-1.46803
104582930	rs140638781	5.36515e-26	-2.83746e-10	-1.5922	3.44755e-18	-2.83746e-10	-1.98462
104583395	rs7910601	4.225e-09	24.1188	13.194	1.6733e-18	-2.1105	-0.596978
104583932	rs10883782	4.23726e-24	1.898	0.87897	2.26374e-18	-0.894905	-1.51036
104584096	rs4919681	3.28661e-26	-2.08226	-9.59764e-10	2.95908e-18	-2.1374	-9.59764e-10
104584330	rs4919682	2.41586e-25	-1.25514	1.16767	1.31909e-18	-1.86138	-1.08396
104585125	rs4919683	2.76259e-23	2.04276	2.60905	4.88146e-19	-2.00272	-1.9367
104585311	rs116960870	6.4873e-26	-2.83746e-10	-1.40227	3.42769e-18	-2.83746e-10	-1.9904
104585405	rs7902804	7.65915e-22	3.38172	4.5924	6.15067e-19	-1.79065	-1.91766
104585572	rs35756290	2.89667e-25	-0.898122	0.99215	7.69269e-19	-1.92707	-1.55753
104585623	rs116932720	6.63421e-26	-2.83746e-10	-1.37988	3.4258e-18	-2.83746e-10	-1.99095
104585764	rs115631876	6.46621e-26	-2.83746e-10	-1.40553	3.42809e-18	-2.83746e-10	-1.99028
104585922	rs150028830	6.5492e-26	-2.83746e-10	-1.39278	3.42671e-18	-2.83746e-10	-1.99068
104586136	rs111302066	6.16931e-26	-1.45253	-9.59764e-10	4.03578e-18	-1.82708	-9.59764e-10
104586994	rs147013102	9.36514e-26	-1.03513	-9.59764e-10	6.1528e-18	-1.40537	-9.59764e-10
104587024	rs4919684	1.79659e-24	-0.876516	2.79546	7.07288e-19	-1.87165	-1.69695
104587362	rs4919685	1.26775e-24	-0.925937	2.49623	1.16758e-18	-1.86123	-1.20612
104587617	rs72841265	2.89265e-25	0.0926396	-9.59764e-10	1.01001e-17	-0.909741	-9.59764e-10
104587904	rs3740398	1.116e-25	-1.43802	0.578238	1.47979e-18	-1.14112	-1.68927
104587948	rs150149007	4.07971e-25	-2.83746e-10	0.436492	1.5606e-17	-2.83746e-10	-0.474628
104588391	rs3890077	8.65065e-26	-1.11449	-9.59764e-10	5.76798e-18	-1.46996	-9.59764e-10
104589145	rs184583003	1.76286e-25	-2.83746e-10	-0.402596	3.88798e-18	-2.83746e-10	-1.86439
104589747	rs12254149	8.8334e-25	-1.06831	2.27732	1.16255e-18	-1.78556	-1.2861
104589766	rs142967659	7.27337e-26	-2.83746e-10	-1.2879	3.43841e-18	-2.83746e-10	-1.98727
104590794	rs56755516	1.00496e-25	-2.83746e-10	-0.964584	5.35835e-18	-2.83746e-10	-1.54363
104590970	rs11191413	1.35324e-25	-2.83746e-10	-0.66703	4.50669e-18	-2.83746e-10	-1.71672
104591152	rs10883783	1.18105e-24	-1.02309	2.52254	7.38176e-19	-1.77595	-1.74991
104591182	rs284849	5.19553e-27	-2.14871	-1.7782	5.21366e-18	-0.707784	-0.863215
104591211	rs45603339	6.24635e-26	-2.83746e-10	-1.44012	4.47984e-18	-2.83746e-10	-1.72269
104591393	rs17115100	5.54698e-05	29.6278	17.1676	1.01235e-18	-2.14825	-1.06176
104591639	rs45609333	5.26335e-24	2.99382	-9.59764e-10	9.83728e-17	1.36648	-9.59764e-10
104592125	rs284848	4.7295e-27	-2.14705	-1.87384	4.9567e-18	-0.660452	-0.961089
104592249	rs4919686	2.2394e-25	-0.985183	0.821855	8.05662e-19	-1.82591	-1.61247
104592675	rs3740397	1.99992e-21	3.81648	5.11744	6.89573e-19	-1.63899	-1.95498
104594507	rs1004467	1.09628e-05	26.9289	18.2452	1.34241e-18	-2.12191	-0.805907
104594854	rs755443	1.24645e-25	-2.83746e-10	-0.749238	4.34428e-18	-2.83746e-10	-1.75342
104594906	rs743575	5.13214e-25	-0.979682	1.64567	6.02858e-19	-1.82095	-1.9074
104595248	rs4919687	7.54859e-25	-1.05719	2.10901	7.57842e-19	-1.77783	-1.72173
104595420	rs3781287	4.78182e-23	2.11478	3.08568	5.08781e-19	-1.97657	-1.92145
104595719	rs3781286	2.67416e-22	3.46015	3.46171	6.6046e-19	-1.73994	-1.89716
104595828	rs284847	6.41304e-26	-1.41379	-9.59764e-10	3.31168e-18	-2.02483	-9.59764e-10
104595849	rs3824755	2.39666e-05	28.0286	17.9276	9.46024e-19	-2.14544	-1.13233
104596356	rs45463800	1.00029e-25	-0.969248	-9.59764e-10	6.3687e-18	-1.37089	-9.59764e-10
104596396	rs10786712	2.83319e-22	3.46015	3.51948	6.65575e-19	-1.73994	-1.88945
104596924	rs6163	2.732e-22	3.3851	3.55815	6.55804e-19	-1.76004	-1.88414
104596981	rs6162	6.13927e-23	2.21687	3.23347	5.29175e-19	-1.95552	-1.9032
104597152	rs743572	2.29153e-22	3.26725	3.50019	6.43117e-19	-1.77166	-1.89205
104597480	rs2486758	5.47508e-27	-2.14976	-1.72473	1.93928e-18	-0.687969	-1.872
104597718	rs17115149	5.26456e-26	-2.83746e-10	-1.61112	3.77762e-18	-2.83746e-10	-1.89319
104597922	rs10883784	1.0013e-24	-1.03732	2.37167	7.00605e-19	-1.7835	-1.7946
104598042	rs185962099	4.50721e-26	-2.83746e-10	-1.76644	3.47985e-18	-2.83746e-10	-1.97529
104598322	rs10786713	6.72536e-23	2.25319	3.28833	5.44607e-19	-1.93401	-1.89596
104598606	rs10786714	9.99193e-25	-1.02483	2.35707	6.97514e-19	-1.78483	-1.79768
104598995	rs138009835	0.000233601	30.0574	18.1758	9.81792e-19	-2.14383	-1.09683
104599051	rs117574307	2.29952e-26	-2.09708	-0.34234	8.62395e-19	-1.47682	-1.8935
104599323	rs2150927	2.96585e-22	3.39128	3.6341	6.77423e-19	-1.73837	-1.87337
104599580	rs148194621	5.31146e-26	-2.83746e-10	-1.60225	7.64022e-18	-2.83746e-10	-1.18886
104599959	rs117856379	8.6574e-26	-1.11371	-9.59764e-10	5.6686e-18	-1.48734	-9.59764e-10
104600722	rs138930035	7.87035e-26	-2.83746e-10	-1.20902	3.45361e-18	-2.83746e-10	-1.98286
104600751	rs284865	5.79167e-26	-1.5157	-9.59764e-10	4.91662e-18	-1.62966	-9.59764e-10
104600791	rs147520323	3.65982e-26	-1.9747	-9.59764e-10	6.77154e-18	-1.30955	-9.59764e-10
104601565	rs11191414	6.94742e-23	2.1334	3.44061	5.55526e-19	-1.93554	-1.87458
104601618	rs79932911	8.39859e-26	-1.14406	-9.59764e-10	5.53294e-18	-1.51156	-9.59764e-10
104602085	rs12242445	1.16247e-25	-2.83746e-10	-0.818987	4.21611e-18	-2.83746e-10	-1.78337
104602215	rs12265066	3.77269e-22	3.4354	3.83061	7.32164e-19	-1.69053	-1.8435
104602255	rs140959644	7.69954e-26	-2.83746e-10	-1.23096	3.44633e-18	-2.83746e-10	-1.98497
104602575	rs11191415	4.15324e-25	-1.08346	1.53781	8.75841e-19	-1.77145	-1.5834
104602607	rs58109969	2.25067e-26	-2.10224	-0.358652	8.75533e-19	-1.45777	-1.89744
104603151	rs117289471	8.43217e-26	-1.14007	-9.59764e-10	5.55055e-18	-1.50838	-9.59764e-10
104603588	rs10883785	3.78082e-22	3.39967	3.86849	7.29154e-19	-1.70074	-1.83742
104603936	rs150646776	7.39221e-26	-2.83746e-10	-1.27169	3.50012e-18	-2.83746e-10	-1.96949
104604563	rs7912206	2.96261e-05	27.9245	18.2438	9.95722e-19	-2.1441	-1.08247
104604916	rs11191416	0.000295544	29.6554	18.813	1.48148e-18	-2.1429	-0.686341
104605328	rs7089422	7.26791e-26	-1.6225	0.33385	8.35389e-19	-1.69609	-1.70605
104605329	rs79424856	4.19057e-26	-1.83928	-9.59764e-10	3.81183e-18	-1.88417	-9.59764e-10
104605521	rs17724534	1.52311e-25	-0.54878	-9.59764e-10	6.49246e-18	-1.35164	-9.59764e-10
104605760	rs146504787	4.14003e-25	0.451168	-9.59764e-10	1.15566e-17	-0.775026	-9.59764e-10
104605829	rs139928717	3.07255e-26	-2.14961	-9.59764e-10	9.04745e-18	-1.0198	-9.59764e-10
104605892	rs4919689	3.32802e-22	3.34954	3.79106	6.72407e-19	-1.76943	-1.84974
104606166	rs140232918	2.4819e-24	2.24208	-9.59764e-10	2.92287e-18	-2.14972	-9.59764e-10
104606258	rs61870808	6.22007e-26	-1.44434	-9.59764e-10	3.13258e-18	-2.08042	-9.59764e-10
104606472	rs10509762	2.34136e-26	-2.10622	-0.315167	9.08483e-19	-1.44216	-1.87611
104606615	rs72547489	2.50167e-24	2.25001	-9.59764e-10	2.92297e-18	-2.14968	-9.59764e-10
104606636	rs7097872	8.12378e-23	2.25319	3.47724	5.59397e-19	-1.93401	-1.86917
104607116	rs143359614	1.53093e-24	-2.83746e-10	1.75893	6.16737e-17	-2.83746e-10	0.899575
104607817	rs139527180	7.98008e-26	-1.19517	-9.59764e-10	5.31288e-18	-1.55215	-9.59764e-10
104608462	rs117188027	1.57106e-25	-0.517783	-9.59764e-10	2.73807e-17	0.0875565	-9.59764e-10
104608703	rs76254589	3.73871e-26	-2.83746e-10	-1.95338	3.47948e-18	-2.83746e-10	-1.9754
104608748	rs116931694	2.31587e-25	-2.83746e-10	-0.129749	6.80177e-18	-2.83746e-10	-1.3051
104609365	rs7092690	3.67553e-22	3.39128	3.84863	6.99977e-19	-1.73837	-1.84062
104609466	rs7096183	3.67553e-22	3.39128	3.84863	6.99977e-19	-1.73837	-1.84062
104609654	rs72841269	5.00054e-26	-1.66257	-9.59764e-10	3.51946e-18	-1.96398	-9.59764e-10
104609676	rs7096475	8.86357e-23	2.3211	3.49648	5.69628e-19	-1.91878	-1.86628
104610776	rs146419716	4.01423e-26	-1.88227	-9.59764e-10	3.16693e-18	-2.06952	-9.59764e-10
104610926	rs4290163	6.52846e-23	2.16414	3.34767	5.20802e-19	-1.96097	-1.91369
104611764	rs12775431	1.30768e-25	-1.96393	1.26266	1.27486e-18	-1.35687	-1.62257
104612335	rs11191419	1.21558e-20	7.04203	3.69658	1.03785e-18	-1.31266	-1.87247
104612840	rs117279443	1.40268e-25	-2.83746e-10	-0.631153	7.52473e-18	-2.83746e-10	-1.20409
104612941	rs150786824	0.000250492	30.329	17.974	9.30301e-19	-2.13957	-1.15496
104613020	rs112468006	0.000225114	30.2222	17.974	9.28621e-19	-2.14138	-1.15496
104613089	rs55994728	8.16528e-25	0.391421	0.738935	2.13686e-18	-0.907794	-1.55515
104613094	rs191654762	6.80395e-26	-2.83746e-10	-1.35462	1.07331e-17	-2.83746e-10	-0.848953
104613105	rs117981547	1.40887e-24	1.56304	0.112803	2.17271e-18	-0.919287	-1.52702
104613355	rs12219246	2.04863e-21	5.64743	3.31055	7.65922e-19	-1.58881	-1.90015
104613361	rs12219247	1.13393e-20	7.03114	3.63794	1.00869e-18	-1.33282	-1.8808
104613657	rs181624411	3.60035e-26	-2.83746e-10	-1.99109	3.96284e-18	-2.83746e-10	-1.84532
104613736	rs142463040	4.7148e-24	2.88376	-9.59764e-10	8.98254e-17	1.27559	-9.59764e-10
104613945	rs17523050	3.61688e-26	-2.83746e-10	-1.98651	5.06947e-18	-2.83746e-10	-1.59904
104614350	rs3824754	0.000404413	30.7139	18.0682	9.34315e-19	-2.13163	-1.15859
104614613	rs9420881	5.78558e-27	-2.14969	-1.66965	1.9076e-18	-0.700696	-1.87574
104615043	rs144631296	4.1407e-26	-1.85125	-9.59764e-10	4.36282e-18	-1.74916	-9.59764e-10
104615643	rs190942123	6.2025e-26	-1.44717	-9.59764e-10	4.13399e-18	-1.80304	-9.59764e-10
104615644	rs182622705	6.2025e-26	-1.44717	-9.59764e-10	4.13399e-18	-1.80304	-9.59764e-10
104615647	rs141778169	6.31605e-26	-1.42903	-9.59764e-10	4.18715e-18	-1.79026	-9.59764e-10
104616500	rs4919690	3.09016e-25	-1.9625	2.12119	1.04581e-18	-1.33791	-1.83958
104616663	rs4409766	1.91863e-06	27.7774	15.6538	5.26502e-19	-2.13358	-1.7302
104617647	rs76429823	1.63195e-26	-1.14591	-1.63643	1.66509e-18	-1.56407	-1.14834
104618524	rs7096249	2.40246e-21	5.73471	3.38259	7.75969e-19	-1.56522	-1.9107
104618695	rs7096169	1.89109e-21	7.17815	1.69981	9.8139e-19	-1.3056	-1.93546
104619448	rs7100530	2.40246e-21	5.73471	3.38259	7.75969e-19	-1.56522	-1.9107
104619731	rs143779162	3.26833e-26	-2.08784	-9.59764e-10	2.99443e-18	-2.12553	-9.59764e-10
104620735	rs10786715	2.42106e-21	5.74243	3.38259	7.88411e-19	-1.54932	-1.9107
104620937	rs141675337	2.5582e-24	-2.83746e-10	2.27235	3.52243e-18	-2.83746e-10	-1.96313
104621068	rs12241517	2.08469e-21	7.27561	1.69981	1.01077e-18	-1.27611	-1.93546
104621291	rs139462707	1.65363e-25	-2.83746e-10	-0.466564	2.76264e-17	-2.83746e-10	0.0964898
104621829	rs41287472	3.37552e-26	-2.05557	-9.59764e-10	2.94002e-18	-2.14386	-9.59764e-10
104622262	rs17115170	6.26799e-26	-2.83746e-10	-1.43666	3.54162e-18	-2.83746e-10	-1.9577
104622953	rs10883788	2.16042e-25	-0.19923	-9.59764e-10	4.66229e-18	-1.68278	-9.59764e-10
104623053	rs11191421	1.36755e-25	-1.80366	1.14714	8.6182e-19	-1.67192	-1.69907
104623578	rs9527	1.37869e-25	-1.79554	1.14714	8.53727e-19	-1.68136	-1.69907
104623804	rs118074019	3.93025e-21	9.60951	-9.59764e-10	5.16651e-18	-1.58008	-9.59764e-10
104624072	rs4917985	2.87678e-21	5.91489	3.38259	8.15592e-19	-1.51542	-1.9107
104624475	rs4919691	2.78922e-21	5.82665	3.43992	8.01501e-19	-1.53999	-1.90356
104624672	rs17115171	2.02822e-26	-2.12101	-0.443953	9.24738e-19	-1.37488	-1.92564
104625095	rs149497075	5.23364e-26	-2.83746e-10	-1.61701	3.42849e-18	-2.83746e-10	-1.99016
104625178	rs10786716	3.06546e-21	5.82665	3.53435	8.11456e-19	-1.53999	-1.89121
104625237	rs10786717	2.64347e-21	7.3691	1.8438	1.02348e-18	-1.24748	-1.95159
104625886	rs11191424	2.55502e-21	7.32008	1.85879	1.00667e-18	-1.26253	-1.9531
104625970	rs11191425	5.62588e-05	30.8741	15.9354	4.70494e-19	-2.13773	-1.83852
104626229	rs74541879	3.52422e-24	-2.83746e-10	2.59271	3.63289e-18	-2.83746e-10	-1.93225
104626382	rs17115175	7.90002e-26	-2.83746e-10	-1.20525	3.45496e-18	-2.83746e-10	-1.98247
104627230	rs11191426	0.000106509	31.4203	16.0275	4.8059e-19	-2.1251	-1.82992
104628234	rs7098825	0.000541621	32.865	16.2091	6.94103e-19	-1.96232	-1.6251
104628624	rs17115179	1.52251e-26	-1.3817	-1.47006	1.7884e-18	-1.74045	-0.900511
104628674	rs17882328	3.0801e-26	-2.14716	-9.59764e-10	9.82651e-18	-0.937198	-9.59764e-10
104628873	rs7085104	3.85601e-21	7.51241	2.07803	1.04622e-18	-1.20299	-1.97411
104629011	rs12416687	1.19748e-25	-1.99348	1.20417	1.39261e-18	-1.225	-1.6661
104629236	rs17881215	2.63521e-26	-1.77901	-0.52415	5.4506e-19	-1.83845	-1.99069
104629465	rs3740400	3.61694e-21	5.77949	3.74695	8.25641e-19	-1.55298	-1.86089
104630181	rs4917986	2.25278e-26	-1.98853	-0.471421	6.4956e-19	-1.66437	-1.98937
104630412	rs17878846	0.00101762	33.713	15.9919	6.02563e-19	-1.89557	-1.83327
104631127	rs61870810	2.34685e-25	-0.116461	-9.59764e-10	4.34515e-18	-1.75322	-9.59764e-10
104631189	rs10786718	2.85303e-17	12.4303	6.06927	5.77618e-19	-1.78252	-1.9886
104631663	rs12767543	2.91935e-17	12.4303	6.09225	5.7786e-19	-1.78252	-1.98818
104633114	rs7904113	4.01648e-21	5.64788	3.98334	8.27233e-19	-1.58869	-1.82326
104633244	rs7920657	3.38169e-17	12.5333	6.13621	5.88004e-19	-1.76601	-1.98729
104633290	rs12259506	1.10582e-26	-1.42997	-1.74156	7.09483e-19	-2.07505	-1.49045
104633291	rs11191430	2.45862e-25	-0.0699349	-9.59764e-10	4.97205e-18	-1.61845	-9.59764e-10
104633337	rs7920697	3.20384e-17	12.4793	6.13621	5.82914e-19	-1.77471	-1.98729
104633524	rs600266	7.23797e-26	-1.29278	-9.59764e-10	3.57434e-18	-1.9485	-9.59764e-10
104633836	rs140313196	6.23759e-26	-2.83746e-10	-1.44153	3.45775e-18	-2.83746e-10	-1.98166
104634107	rs10509760	2.9138e-26	-1.90933	-0.29333	7.85653e-19	-1.79702	-1.66651
104634474	rs3740394	2.68602e-26	-1.90449	-0.379572	7.52668e-19	-1.80283	-1.70358
104634956	rs12764049	3.62434e-17	12.5333	6.2055	5.8897e-19	-1.76601	-1.98565
104635103	rs12764899	1.08933e-16	13.6106	6.22866	6.99048e-19	-1.59528	-1.98504
104635344	rs12765337	4.9767e-21	5.73824	4.10733	8.70665e-19	-1.56426	-1.79652
104635348	rs12765002	4.58564e-17	12.7454	6.22866	6.10278e-19	-1.73109	-1.98504
104635595	rs12770034	4.62333e-21	5.60696	4.16496	8.44482e-19	-1.59963	-1.79169
104635620	rs12771681	4.00462e-17	12.5333	6.30528	5.88977e-19	-1.76601	-1.98564
104635687	rs191177668	3.12032e-26	-2.13418	-9.59764e-10	3.00599e-18	-2.12167	-9.59764e-10
104636276	rs77335224	0.00104282	33.0806	16.6487	7.98624e-19	-1.98572	-1.46143
104636655	rs3740393	9.18226e-11	16.7737	16.7102	5.03879e-19	-2.1121	-1.7956
104636855	rs3740392	6.46402e-26	-1.62421	0.218342	6.42666e-19	-1.73277	-1.93165
104637548	rs11191435	1.13215e-26	-1.70967	-1.43833	4.39146e-19	-2.14925	-1.89595
104637602	rs11191436	8.79324e-26	-1.39799	0.299852	4.983e-19	-1.96909	-1.94975
104637759	rs11191437	3.04905e-26	-1.83323	-0.324055	5.32513e-19	-1.86287	-1.98956
104637864	rs11191438	4.43773e-22	3.34212	4.08624	5.36027e-19	-2.01459	-1.83126
104637992	rs10786719	4.75128e-22	3.38274	4.1139	5.39098e-19	-2.00183	-1.83831
104638421	rs3740391	8.08095e-25	0.86659	0.253385	1.03863e-18	-1.37677	-1.80761
104638480	rs3740390	0.0017553	32.976	17.274	5.13525e-19	-2.11908	-1.76966
104638723	rs11191439	2.68242e-26	-1.88715	-0.398249	6.97013e-19	-1.8228	-1.76043
104639387	rs187598077	1.82621e-26	-1.25976	-1.41011	1.94881e-18	-1.65022	-0.90484
104639738	rs12774047	8.55906e-27	-2.02884	-1.39888	4.68583e-19	-2.06897	-1.91136
104639969	rs17115203	1.85267e-26	-2.08129	-0.574205	7.68601e-19	-1.52852	-1.95694
104640052	rs12244388	9.8274e-21	6.45215	4.07383	8.93542e-19	-1.47931	-1.85554
104640757	rs149053625	4.16749e-26	-1.84481	-9.59764e-10	9.35549e-18	-0.986319	-9.59764e-10
104640955	rs10883790	6.46979e-26	-1.77465	0.369675	6.47284e-19	-1.69662	-1.96063
104641511	rs11191440	6.53594e-26	-1.77465	0.379847	6.47876e-19	-1.69662	-1.95971
104641579	rs7096222	1.16672e-25	-0.815338	-9.59764e-10	5.44925e-18	-1.5268	-9.59764e-10
104641679	rs12776863	3.13026e-26	-2.14926	0.0182533	6.43437e-19	-1.85176	-1.81146
104642237	rs72841270	2.63438e-11	14.7773	17.458	6.30378e-19	-1.94529	-1.73843
104642520	rs183807670	7.80552e-26	-1.21729	-9.59764e-10	4.29893e-18	-1.76392	-9.59764e-10
104643241	rs12783782	6.47995e-26	-1.78325	0.379847	6.541e-19	-1.68706	-1.95971
104643464	rs113548449	6.55412e-26	-1.78325	0.391229	6.53254e-19	-1.68706	-1.96101
104643596	rs11191442	6.47995e-26	-1.78325	0.379847	6.541e-19	-1.68706	-1.95971
104643698	rs12249194	6.62934e-26	-1.78325	0.402639	6.52427e-19	-1.68706	-1.96227
104645059	rs183790186	1.18849e-25	-2.83746e-10	-0.79685	5.58394e-18	-2.83746e-10	-1.50239
104645944	rs12245779	3.88164e-26	-1.89213	-0.0237295	8.18247e-19	-1.81719	-1.60568
104646297	rs12253834	3.88164e-26	-1.89213	-0.0237295	8.18247e-19	-1.81719	-1.60568
104646443	rs12780134	3.4998e-26	-0.577106	-1.44231	5.27453e-19	-1.97245	-1.88953
104646849	rs1591915	4.68027e-22	3.30685	4.17473	5.34536e-19	-2.02008	-1.82856
104646963	rs117959428	5.86494e-26	-2.83746e-10	-1.50313	3.70581e-18	-2.83746e-10	-1.91238
104647200	rs72841273	7.75497e-26	-1.22379	-9.59764e-10	4.28101e-18	-1.76809	-9.59764e-10
104647414	rs145463656	1.63496e-25	-0.477915	-9.59764e-10	1.88108e-17	-0.287852	-9.59764e-10
104647536	rs182040503	6.6781e-26	-1.37329	-9.59764e-10	4.38021e-18	-1.74519	-9.59764e-10
104647774	rs77505796	4.24162e-26	-1.82717	-9.59764e-10	3.76142e-18	-1.89749	-9.59764e-10
104647849	rs12768205	1.07892e-18	6.3995	8.82502	5.70558e-19	-2.1486	-1.63482
104648466	rs112507051	4.24162e-26	-1.82717	-9.59764e-10	3.76142e-18	-1.89749	-9.59764e-10
104649729	rs7100709	1.08368e-18	6.38938	8.83954	5.7748e-19	-2.14694	-1.62442
104649880	rs7101086	1.74709e-26	-1.29632	-1.41785	4.46502e-19	-2.12893	-1.89967
104650051	rs192512955	1.21973e-25	-2.83746e-10	-0.770909	3.43946e-18	-2.83746e-10	-1.98697
104650128	rs7085598	4.68027e-22	3.30685	4.17473	5.34536e-19	-2.02008	-1.82856
104650251	rs7085854	1.75175e-26	-1.3085	-1.40301	4.43095e-19	-2.13079	-1.90546
104650630	rs17882560	3.1972e-26	-1.80456	-0.305283	5.19123e-19	-1.88895	-1.98894
104651055	rs11191445	4.08328e-26	-1.86623	0.00101476	8.04371e-19	-1.84529	-1.59468
104651069	rs75387286	3.22076e-24	-2.83746e-10	2.50267	1.44121e-16	-2.83746e-10	1.74837
104651480	rs11191446	3.2157e-26	-1.79879	-0.305283	5.16549e-19	-1.89392	-1.98894
104651955	rs76255497	3.19492e-26	-1.79879	-0.311769	5.16433e-19	-1.89392	-1.98917
104652045	rs75691516	3.09755e-26	-1.79879	-0.342716	5.15965e-19	-1.89392	-1.99008
104652323	rs11191447	0.00246573	33.0289	17.5609	5.30908e-19	-2.11749	-1.73796
104652495	rs10883793	1.18599e-18	6.44084	8.8783	5.76441e-19	-2.14807	-1.6251
104653473	rs12782585	1.19548e-18	6.44084	8.88627	5.78007e-19	-2.14807	-1.62238
104653545	rs56946876	4.68027e-22	3.30685	4.17473	5.34536e-19	-2.02008	-1.82856
104653717	rs12763665	4.68027e-22	3.30685	4.17473	5.34536e-19	-2.02008	-1.82856
104653872	rs78561456	2.06268e-26	-1.14699	-1.40113	2.14863e-18	-1.56489	-0.892566
104654128	rs148332228	5.93764e-26	-2.83746e-10	-1.49081	3.68791e-18	-2.83746e-10	-1.91722
104654211	rs66759943	1.76386e-26	-1.29632	-1.4083	4.44827e-19	-2.12893	-1.90343
104654220	rs146314946	7.69721e-24	3.37391	-9.59764e-10	1.34855e-16	1.68192	-9.59764e-10
104654255	rs115048163	5.91882e-26	-2.83746e-10	-1.49398	3.69244e-18	-2.83746e-10	-1.91599
104654356	rs72841276	7.64445e-26	-1.23814	-9.59764e-10	4.24183e-18	-1.77729	-9.59764e-10
104654383	rs10786721	4.68027e-22	3.30685	4.17473	5.34536e-19	-2.02008	-1.82856
104654577	rs10883795	1.1548e-18	6.44084	8.85165	5.73636e-19	-2.14807	-1.62997
104655124	rs12184363	1.99517e-25	-0.278808	-9.59764e-10	6.68707e-18	-1.32211	-9.59764e-10
104655315	rs10883796	8.91438e-19	6.18199	8.85165	5.72658e-19	-2.14977	-1.62997
104655350	rs74233296	0.00241386	32.976	17.5926	5.31987e-19	-2.11908	-1.73434
104655419	rs12771834	3.09006e-26	-2.14965	0.00572424	6.41759e-19	-1.83898	-1.82684
104655515	rs4363528	1.1548e-18	6.44084	8.85165	5.73636e-19	-2.14807	-1.62997
104656015	rs7896290	1.12446e-18	6.44084	8.82502	5.70863e-19	-2.14807	-1.63482
104656039	rs35125602	0.00254508	33.0289	17.5926	5.32831e-19	-2.11749	-1.73434
104656315	rs113320965	2.2536e-26	-1.86623	-0.593358	6.35246e-19	-1.84529	-1.83073
104656671	rs80327774	2.1942e-26	-1.82935	-0.656949	6.27314e-19	-1.86653	-1.82206
104657248	rs113282265	0.00353302	33.3569	17.5926	5.3855e-19	-2.10682	-1.73434
104657300	rs12219346	1.12446e-18	6.44084	8.82502	5.70863e-19	-2.14807	-1.63482
104657469	rs12218148	0.003726	33.4101	17.5926	5.39557e-19	-2.10495	-1.73434
104658121	rs193249061	3.62675e-25	-2.83746e-10	0.318803	6.91514e-18	-2.83746e-10	-1.28857
104658172	rs111638521	3.20872e-26	-1.80096	-0.305283	5.17512e-19	-1.89206	-1.98894
104658992	rs7909286	8.89591e-19	6.44084	8.59073	5.12686e-19	-2.14807	-1.7423
104659018	rs7909591	8.89591e-19	6.44084	8.59073	5.12686e-19	-2.14807	-1.7423
104659682	rs10883797	8.89591e-19	6.44084	8.59073	5.12686e-19	-2.14807	-1.7423
104659852	rs11191453	0.00362732	33.3515	17.6243	5.40413e-19	-2.107	-1.7307
104660004	rs11191454	0.00823295	34.1712	17.6243	5.58527e-19	-2.07403	-1.7307
104660068	rs10786722	8.89591e-19	6.44084	8.59073	5.12686e-19	-2.14807	-1.7423
104660256	rs10748835	3.56078e-22	3.22963	3.97857	4.93541e-19	-2.03175	-1.89668
104660688	rs10883798	0.00383343	33.3751	17.656	5.51691e-19	-2.09001	-1.72703
104660721	rs17881031	2.23134e-26	-1.13352	-1.33599	2.24624e-18	-1.55459	-0.858429
104660831	rs11191456	2.27234e-24	-2.83746e-10	2.15386	3.55861e-18	-2.83746e-10	-1.95291
104660942	rs41310292	1.94333e-22	6.60262	-9.59764e-10	3.35709e-18	-2.01121	-9.59764e-10
104661484	rs1046778	1.18995e-18	6.44084	8.88163	5.27505e-19	-2.14807	-1.71381
104661708	rs11191457	1.79786e-26	-1.41524	-1.27028	4.11941e-19	-2.14376	-1.9654
104661881	rs4568943	0.00374422	33.3515	17.656	5.42398e-19	-2.107	-1.72703
104661997	rs7084472	3.2122e-26	-1.81876	-0.2864	5.26099e-19	-1.87633	-1.98822
104662070	rs11191458	4.63293e-26	-2.14897	0.410042	7.72742e-19	-1.85775	-1.62235
104662118	rs11191459	1.04237e-18	6.44084	8.74922	5.25559e-19	-2.14807	-1.71751
104662215	rs17879819	0.00374422	33.3515	17.656	5.42398e-19	-2.107	-1.72703
104662458	rs7897654	1.07059e-18	6.44084	8.77594	5.27813e-19	-2.14807	-1.71323
104662673	rs7912578	9.90856e-19	6.36344	8.77594	5.28337e-19	-2.14708	-1.71323
104663310	rs10883799	9.13359e-19	6.44084	8.6171	5.1477e-19	-2.14807	-1.73825
104663414	rs140973522	2.1509e-26	-1.12042	-1.38581	2.23898e-18	-1.54456	-0.871705
104664289	rs56358609	1.47726e-25	-0.579346	-9.59764e-10	5.05221e-18	-1.60246	-9.59764e-10
104665145	rs12253284	3.37192e-26	-1.78923	-0.267407	5.13208e-19	-1.90197	-1.98739
104665267	rs12221193	0.00346145	33.2413	17.6878	5.42369e-19	-2.11075	-1.72334
104665397	rs12261040	3.37192e-26	-1.78923	-0.267407	5.13208e-19	-1.90197	-1.98739
104666229	rs117943026	8.0467e-26	-2.83746e-10	-1.18686	3.78793e-18	-2.83746e-10	-1.89046
104666548	rs75870974	3.4817e-25	-2.83746e-10	0.277986	6.76177e-18	-2.83746e-10	-1.311
104666757	rs77180047	0.0032838	33.1886	17.6878	5.41431e-19	-2.11248	-1.72334
104666947	rs188437164	3.76053e-26	-2.83746e-10	-1.94756	3.54471e-18	-2.83746e-10	-1.95683
104667406	rs4532960	3.37044e-22	3.1947	3.95856	4.89791e-19	-2.03687	-1.89918
104667502	rs150719591	6.22665e-26	-2.83746e-10	-1.44328	3.62658e-18	-2.83746e-10	-1.93399
104668216	rs139032605	1.61858e-25	-0.487987	-9.59764e-10	6.6364e-18	-1.32971	-9.59764e-10
104668942	rs10786724	3.37044e-22	3.1947	3.95856	4.89791e-19	-2.03687	-1.89918
104669442	rs72841283	8.53716e-26	-1.12769	-9.59764e-10	4.43108e-18	-1.73364	-9.59764e-10
104670346	rs112809537	2.30251e-26	-1.85521	-0.582912	6.30396e-19	-1.85651	-1.82718
104670449	rs28848563	1.02693e-26	-2.01627	-1.22928	4.35638e-19	-2.07868	-1.97455
104670832	rs28606370	5.54707e-21	6.05356	3.90052	7.92068e-19	-1.54077	-1.91462
104670868	rs7093470	2.12523e-26	-1.23283	-1.28541	4.2597e-19	-2.11804	-1.95763
104670885	rs140438833	6.35141e-26	-2.83746e-10	-1.42344	3.60427e-18	-2.83746e-10	-1.94016
104671212	rs10883800	2.3527e-25	-0.733641	0.61967	4.2425e-19	-2.09263	-1.98709
104671459	rs12251035	2.30251e-26	-1.85521	-0.582912	6.30396e-19	-1.85651	-1.82718
104671769	rs112269947	1.61373e-25	-0.490984	-9.59764e-10	3.39117e-18	-2.00111	-9.59764e-10
104671850	rs76249577	8.30917e-26	-2.83746e-10	-1.15476	3.42561e-18	-2.83746e-10	-1.991
104671966	rs75899148	2.27071e-26	-1.09395	-1.35808	2.37255e-18	-1.52422	-0.834096
104672233	rs7073295	2.3527e-25	-0.733641	0.61967	4.2425e-19	-2.09263	-1.98709
104673097	rs7475853	0.00224088	32.8064	17.6878	5.35288e-19	-2.12389	-1.72334
104673437	rs117724490	6.28949e-26	-2.83746e-10	-1.43324	3.61506e-18	-2.83746e-10	-1.93717
104674104	rs12780220	4.53046e-26	-1.7613	-9.59764e-10	4.63048e-18	-1.68962	-9.59764e-10
104674358	rs7924072	2.04306e-26	-1.28405	-1.27362	4.1918e-19	-2.12697	-1.96477
104674516	rs6584532	2.07715e-26	-1.28405	-1.25707	4.179e-19	-2.12697	-1.96782
104674946	rs149808095	5.48279e-26	-2.83746e-10	-1.57051	3.58597e-18	-2.83746e-10	-1.94525
104675933	rs191166266	2.19778e-25	-2.83746e-10	-0.182087	6.13282e-18	-2.83746e-10	-1.40863
104676968	rs117107046	1.47702e-25	-0.579505	-9.59764e-10	6.22557e-18	-1.39362	-9.59764e-10
104677126	rs12221064	0.00300364	33.1311	17.656	5.38442e-19	-2.11432	-1.72703
104677629	rs75650764	2.30187e-26	-1.11179	-1.32661	2.44162e-18	-1.53793	-0.791688
104677662	rs74376228	4.31327e-26	-1.81042	-9.59764e-10	3.70759e-18	-1.9119	-9.59764e-10
104677690	rs77760630	8.60257e-26	-1.12006	-9.59764e-10	4.45274e-18	-1.72876	-9.59764e-10
104677887	rs10883801	2.42306e-25	-0.733641	0.649137	4.23797e-19	-2.09263	-1.98816
104678350	rs76057237	8.47566e-26	-1.13492	-9.59764e-10	4.41071e-18	-1.73825	-9.59764e-10
104678579	rs375416482	1.16392e-25	-2.83746e-10	-0.81774	3.42728e-18	-2.83746e-10	-1.99051
104679371	rs2297785	6.24746e-26	-2.83746e-10	-1.43994	3.6227e-18	-2.83746e-10	-1.93506
104679978	rs2297786	3.05647e-22	3.1947	3.86078	4.84046e-19	-2.03687	-1.91098
104680137	rs2297787	2.26034e-05	29.6743	16.2234	6.79812e-19	-2.14964	-1.45858
104680140	rs117492283	4.25537e-26	-2.83746e-10	-1.82394	3.50721e-18	-2.83746e-10	-1.96746
104680362	rs10883802	5.14125e-26	-2.14897	0.514149	8.05461e-19	-1.85775	-1.58088
104681143	rs17115213	0.00314725	33.2413	17.5926	5.36437e-19	-2.11075	-1.73434
104681710	rs10509758	3.33065e-26	-1.79297	-0.27598	5.15634e-19	-1.89885	-1.98579
104682148	rs11191464	5.18795e-26	-2.14863	0.522847	8.03526e-19	-1.86368	-1.57735
104682357	rs10786725	3.24978e-22	3.19637	3.92044	4.90388e-19	-2.03097	-1.90387
104682602	rs77602510	0.00152311	32.9161	17.192	5.21272e-19	-2.12082	-1.75294
104684392	rs7913682	3.7963e-22	3.51028	3.76197	4.96565e-19	-2.00015	-1.92217
104684544	rs78821730	0.00145705	32.9686	17.0951	5.16522e-19	-2.11929	-1.76363
104684945	rs140955512	5.35004e-26	-2.83746e-10	-1.59502	3.67835e-18	-2.83746e-10	-1.91982
104685103	rs11191465	1.95114e-26	-1.3085	-1.29521	4.19393e-19	-2.13079	-1.96044
104685108	rs111426607	8.41202e-26	-1.14246	-9.59764e-10	4.38961e-18	-1.74304	-9.59764e-10
104685299	rs12411886	0.00351742	33.7844	17.1606	5.3534e-19	-2.09071	-1.75643
104685493	rs17725614	1.87918e-25	-0.753222	0.414524	4.2736e-19	-2.08861	-1.9838
104685537	rs34572965	1.95114e-26	-1.3085	-1.29521	4.19393e-19	-2.13079	-1.96044
104686401	rs118121614	5.30496e-26	-2.83746e-10	-1.60348	3.69181e-18	-2.83746e-10	-1.91616
104686657	rs12355897	1.75359e-26	-1.41524	-1.29521	4.13992e-19	-2.14376	-1.96044
104687266	rs143934882	3.09773e-26	-2.14145	-9.59764e-10	3.86541e-18	-1.87021	-9.59764e-10
104687792	rs78429658	5.29161e-26	-2.83746e-10	-1.606	3.69593e-18	-2.83746e-10	-1.91505
104688038	rs139203564	1.7085e-25	-0.43392	-9.59764e-10	4.64775e-18	-1.6859	-9.59764e-10
104688115	rs149944362	8.3491e-26	-1.14997	-9.59764e-10	4.36875e-18	-1.74781	-9.59764e-10
104688892	rs7918582	2.64122e-26	-1.78711	-0.513774	5.11105e-19	-1.90372	-1.98974
104688946	rs7918903	1.10568e-25	-2.83746e-10	-0.869076	3.95018e-18	-2.83746e-10	-1.84852
104689458	rs7922349	1.93351e-26	-1.29632	-1.31646	4.2214e-19	-2.12893	-1.95578
104689665	rs10509759	0.00189499	33.294	17.0326	5.1835e-19	-2.10898	-1.77041
104689990	rs12416441	1.91011e-26	-1.3085	-1.31646	4.21352e-19	-2.13079	-1.95578
104690412	rs75549521	5.24766e-26	-2.83746e-10	-1.61434	3.70989e-18	-2.83746e-10	-1.91128
104691492	rs12254271	1.51092e-25	-2.83746e-10	-0.556819	4.47e-18	-2.83746e-10	-1.72489
104691567	rs79254677	2.99276e-26	-1.76509	-0.41083	6.59747e-19	-1.87297	-1.76521
104691732	rs2152915	1.75585e-25	-0.753222	0.346638	4.2918e-19	-2.08861	-1.97955
104691837	rs72841292	8.47566e-26	-1.13492	-9.59764e-10	4.41071e-18	-1.73825	-9.59764e-10
104691917	rs61870817	4.77161e-26	-1.70944	-9.59764e-10	3.24992e-18	-2.04365	-9.59764e-10
104692505	rs143968693	8.54002e-26	-1.12736	-9.59764e-10	4.43203e-18	-1.73342	-9.59764e-10
104692542	rs6584533	3.56078e-22	3.22963	3.97857	4.93541e-19	-2.03175	-1.89668
104692633	rs112699822	0.00161022	33.1311	17.0326	5.15587e-19	-2.11432	-1.77041
104692829	rs149365813	5.63029e-26	-1.54396	-9.59764e-10	5.88218e-18	-1.45036	-9.59764e-10
104693361	rs7073716	1.68723e-26	-1.43772	-1.31131	4.14661e-19	-2.14563	-1.95694
104693479	rs7093461	1.68723e-26	-1.43772	-1.31131	4.14661e-19	-2.14563	-1.95694
104693658	rs10786726	5.27383e-26	-2.14965	0.540291	8.29478e-19	-1.83898	-1.57026
104693917	rs10748836	3.37044e-22	3.1947	3.95856	4.89791e-19	-2.03687	-1.89918
104694286	rs67760877	1.75089e-25	-0.733641	0.324233	4.28158e-19	-2.09263	-1.97792
104694654	rs112314091	0.00174238	33.2413	17.0013	5.15701e-19	-2.11075	-1.77376
104695195	rs11191466	5.09856e-26	-2.14863	0.505467	7.97895e-19	-1.86368	-1.58439
104695699	rs17787717	4.31327e-26	-1.81042	-9.59764e-10	3.70759e-18	-1.9119	-9.59764e-10
104696379	rs3897401	1.62577e-25	-0.733641	0.25009	4.30838e-19	-2.09263	-1.97168
104696724	rs149904239	4.89412e-26	-2.83746e-10	-1.68409	3.7424e-18	-2.83746e-10	-1.90255
104697369	rs17115244	5.04438e-26	-2.83746e-10	-1.65385	3.78401e-18	-2.83746e-10	-1.8915
104697516	rs5011520	0.00168882	33.2413	16.9701	5.13987e-19	-2.11075	-1.77709
104697707	rs12774555	9.52043e-27	-2.03667	-1.2846	4.50763e-19	-2.05389	-1.9652
104697781	rs12414777	3.9158e-16	12.3569	8.76181	6.06892e-19	-1.79344	-1.92825
104697929	rs36045108	1.64385e-25	-0.733641	0.261149	4.30401e-19	-2.09263	-1.97269
104698209	rs11191467	9.72958e-26	-1.32612	0.329169	4.77569e-19	-1.99049	-1.97084
104698523	rs10786727	3.70654e-22	3.22963	4.01869	4.96066e-19	-2.03175	-1.89158
104698571	rs17787824	1.40674e-22	6.27949	-9.59764e-10	3.2319e-18	-2.04921	-9.59764e-10
104698978	rs4919694	2.49496e-26	-1.76861	-0.589236	5.02925e-19	-1.91854	-1.99106
104699706	rs139976905	4.49074e-26	-1.7701	-9.59764e-10	5.1622e-18	-1.58092	-9.59764e-10
104700444	rs7093087	4.41354e-26	0.0609814	-1.84842	7.86202e-19	-2.07638	-1.38645
104700547	rs148453101	5.14594e-26	-2.83746e-10	-1.63391	3.7449e-18	-2.83746e-10	-1.90189
104701122	rs4917987	3.53402e-22	3.15793	4.04272	4.8561e-19	-2.03664	-1.90799
104701187	rs7917295	2.41976e-25	-0.460764	0.374896	4.24455e-19	-2.09442	-1.98481
104701251	rs77059182	6.82205e-27	-2.14791	-1.50664	1.1027e-18	-1.13657	-1.98795
104701597	rs112222210	2.45311e-25	-0.0721799	-9.59764e-10	3.38415e-18	-2.00318	-9.59764e-10
104701872	rs72841298	7.80552e-26	-1.21729	-9.59764e-10	4.29893e-18	-1.76392	-9.59764e-10
104702050	rs11191471	3.46722e-22	3.12324	4.05834	4.87459e-19	-2.04166	-1.89917
104702413	rs12242000	2.43187e-26	-1.84451	-0.538954	6.33387e-19	-1.86699	-1.81196
104702654	rs72841300	4.62886e-26	-1.73981	-9.59764e-10	1.18714e-17	-0.748147	-9.59764e-10
104702999	rs12772775	1.8213e-25	-0.733641	0.363657	4.25471e-19	-2.09263	-1.98421
104703260	rs80257117	5.0523e-26	-2.83746e-10	-1.65228	3.7808e-18	-2.83746e-10	-1.89235
104704017	rs4919695	3.44787e-22	3.15793	4.01804	4.87512e-19	-2.03664	-1.90408
104704530	rs77273695	8.86288e-27	-1.83943	-1.5534	4.37836e-19	-2.05946	-1.98873
104704762	rs61870830	3.77839e-25	0.359764	-9.59764e-10	6.65769e-18	-1.32651	-9.59764e-10
104705412	rs3897402	1.77139e-26	-1.42653	-1.27383	4.0917e-19	-2.14474	-1.97117
104705706	rs10786728	2.49544e-25	0.320303	-0.375373	7.15188e-19	-1.58831	-1.96918
104706073	rs116990944	1.12318e-25	-2.83746e-10	-0.853374	5.22689e-18	-2.83746e-10	-1.56847
104706520	rs10883804	1.64385e-25	-0.733641	0.261149	4.30401e-19	-2.09263	-1.97269
104707016	rs11191472	0.00414927	34.1712	16.9391	5.31968e-19	-2.07403	-1.77942
104707465	rs151332490	1.95954e-25	-0.296824	-9.59764e-10	1.13871e-17	-0.7898	-9.59764e-10
104707537	rs7101143	3.14267e-22	3.22963	3.85367	4.93319e-19	-2.03175	-1.89713
104707727	rs56192823	3.8899e-25	0.388849	-9.59764e-10	1.38677e-17	-0.592716	-9.59764e-10
104707734	rs149177817	2.59273e-26	-1.17542	-1.14399	2.96118e-18	-1.58655	-0.550144
104708030	rs78602818	3.68049e-26	-2.83746e-10	-1.96908	4.00412e-18	-2.83746e-10	-1.83496
104708075	rs76789777	5.079e-26	-2.83746e-10	-1.647	3.77017e-18	-2.83746e-10	-1.89516
104708251	rs10883805	3.99204e-22	3.26455	4.05797	5.12644e-19	-2.00861	-1.88184
104708312	rs12783467	3.25797e-26	-1.22142	-0.869592	4.59342e-19	-2.13192	-1.86832
104709001	rs12241656	2.44945e-26	-1.79297	-0.583282	5.12943e-19	-1.89885	-1.99103
104709018	rs12765531	1.91688e-26	-1.258	-1.36342	4.29862e-19	-2.12258	-1.94399
104709063	rs142772276	1.47508e-25	-0.580826	-9.59764e-10	5.0478e-18	-1.60333	-9.59764e-10
104709160	rs71496552	5.41359e-26	-2.14978	0.566577	8.48921e-19	-1.82657	-1.5595
104709267	rs3096383	4.50115e-27	-2.14812	-1.92225	1.72809e-18	-0.837173	-1.83809
104709372	rs116939935	4.98824e-26	-2.83746e-10	-1.66504	3.8198e-18	-2.83746e-10	-1.88208
104710710	rs11191473	2.43071e-26	-1.84988	-0.534055	6.378e-19	-1.86177	-1.81024
104711940	rs9733635	1.55519e-25	-0.737785	0.209845	4.37468e-19	-2.08556	-1.96348
104713076	rs10883806	0.00300003	33.7844	17.0015	5.26661e-19	-2.09071	-1.77277
104713113	rs11191474	0.00224891	33.4571	17.0406	5.18573e-19	-2.10326	-1.7757
104713162	rs11191475	0.00317884	33.8423	17.0015	5.2791e-19	-2.08834	-1.77277
104714146	rs113050307	5.32072e-25	0.702073	-9.59764e-10	3.37185e-18	-2.00682	-9.59764e-10
104715138	rs151046522	5.02193e-26	-2.83746e-10	-1.65831	3.79328e-18	-2.83746e-10	-1.88905
104715993	rs10883807	1.63057e-25	-0.697686	0.217081	4.29227e-19	-2.09958	-1.96847
104716759	rs116050393	2.72895e-26	-1.10637	-1.16183	3.04978e-18	-1.53377	-0.573444
104716767	rs138112129	2.65412e-25	0.00657702	-9.59764e-10	1.00433e-17	-0.915372	-9.59764e-10
104716771	rs113541728	2.42527e-26	-1.84451	-0.541672	6.32784e-19	-1.86699	-1.81292
104717669	rs72847279	8.47566e-26	-1.13492	-9.59764e-10	4.41071e-18	-1.73825	-9.59764e-10
104718304	rs186347788	1.10654e-25	-2.83746e-10	-0.868299	4.99261e-18	-2.83746e-10	-1.61432
104719096	rs12413409	0.00243876	33.5148	17.064	5.24716e-19	-2.10115	-1.76603
104719290	rs76892505	4.31302e-26	-1.81048	-9.59764e-10	3.61009e-18	-1.93855	-9.59764e-10
104719378	rs10786729	4.20358e-22	3.1947	4.17945	5.06826e-19	-2.03687	-1.865
104721126	rs10883808	0.00243876	33.5148	17.064	5.24716e-19	-2.10115	-1.76603
104721725	rs11191478	2.32156e-24	-2.83746e-10	2.17529	3.42661e-18	-2.83746e-10	-1.99071
104721962	rs78260931	0.00313113	33.8423	16.9864	5.23272e-19	-2.08834	-1.7816
104723015	rs7089061	1.84042e-25	-0.642894	0.283354	4.22518e-19	-2.10917	-1.97464
104723022	rs7089065	1.84042e-25	-0.642894	0.283354	4.22518e-19	-2.10917	-1.97464
104723091	rs7073179	1.70622e-26	-1.42653	-1.31131	4.15033e-19	-2.14474	-1.95694
104723620	rs11191479	0.0024581	33.5148	17.0719	5.21404e-19	-2.10115	-1.77236
104723992	rs142286140	3.5372e-25	-2.83746e-10	0.293799	6.82065e-18	-2.83746e-10	-1.30233
104724200	rs10786730	1.68076e-25	-0.733641	0.283354	4.29564e-19	-2.09263	-1.97464
104724264	rs10883809	5.65738e-26	-2.14965	0.610496	8.53807e-19	-1.83898	-1.54135
104724573	rs75014273	2.28385e-22	6.76409	-9.59764e-10	3.4282e-18	-1.99025	-9.59764e-10
104725170	rs12778673	1.70622e-26	-1.42653	-1.31131	4.15033e-19	-2.14474	-1.95694
104725471	rs72847281	8.10564e-26	-1.17956	-9.59764e-10	4.28788e-18	-1.76649	-9.59764e-10
104726178	rs145444967	3.07532e-26	-2.14871	-9.59764e-10	3.04331e-18	-2.10934	-9.59764e-10
104726487	rs117148035	1.68329e-25	-2.83746e-10	-0.448787	5.52055e-18	-2.83746e-10	-1.51381
104726673	rs1556960	1.69476e-25	-0.697686	0.255693	4.30048e-19	-2.09958	-1.96656
104726870	rs147647366	3.08318e-26	-2.14616	-9.59764e-10	3.36965e-18	-2.00747	-9.59764e-10
104727224	rs10883810	1.80696e-25	-0.697686	0.319798	4.25929e-19	-2.09958	-1.97619
104727279	rs10883811	1.80696e-25	-0.697686	0.319798	4.25929e-19	-2.09958	-1.97619
104727304	rs7899608	5.65685e-26	-2.14975	0.610496	8.59097e-19	-1.83281	-1.54135
104727333	rs7899622	1.77467e-25	-0.715721	0.319798	4.27388e-19	-2.09616	-1.97619
104727524	rs12258949	2.64595e-26	-1.75027	-0.548818	4.95989e-19	-1.93244	-1.99105
104727541	rs7903190	1.80696e-25	-0.697686	0.319798	4.25929e-19	-2.09958	-1.97619
104728072	rs186158419	5.75123e-26	-2.83746e-10	-1.52271	3.46196e-18	-2.83746e-10	-1.98045
104728164	rs12414798	1.78482e-25	-0.697686	0.30747	4.26358e-19	-2.09958	-1.97518
104728616	rs10450373	3.84753e-22	3.1947	4.09095	5.0157e-19	-2.03687	-1.87542
104728629	rs7907792	1.08656e-25	-0.886519	-9.59764e-10	4.29018e-18	-1.76595	-9.59764e-10
104729249	rs11191484	0.00363112	33.8423	17.1345	5.31708e-19	-2.08834	-1.7656
104729312	rs147477817	3.25896e-26	-2.09071	-9.59764e-10	3.03524e-18	-2.11199	-9.59764e-10
104729415	rs2065977	3.55421e-22	3.1947	4.01165	4.94298e-19	-2.03687	-1.89002
104729800	rs35700442	7.6579e-26	-2.83746e-10	-1.23638	1.25878e-17	-2.83746e-10	-0.689557
104729816	rs11191485	1.80696e-25	-0.697686	0.319798	4.25929e-19	-2.09958	-1.97619
104729996	rs12569617	3.68053e-22	3.22963	4.01165	4.96838e-19	-2.03175	-1.89002
104730687	rs117978529	2.97068e-26	-1.02511	-1.15821	3.2628e-18	-1.47098	-0.568712
104730737	rs72847285	8.40857e-26	-1.14287	-9.59764e-10	4.38847e-18	-1.7433	-9.59764e-10
104730852	rs61870837	4.36579e-26	-1.79832	-9.59764e-10	3.07571e-18	-2.09875	-9.59764e-10
104732927	rs182004115	3.7727e-26	-2.83746e-10	-1.94433	4.69581e-18	-2.83746e-10	-1.67561
104732928	rs186997238	3.7727e-26	-2.83746e-10	-1.94433	4.69581e-18	-2.83746e-10	-1.67561
104732996	rs74749600	4.58075e-26	-1.75026	-9.59764e-10	3.54138e-18	-1.95777	-9.59764e-10
104733098	rs77318450	4.11556e-26	-1.85734	-9.59764e-10	4.18414e-18	-1.79098	-9.59764e-10
104733893	rs1538204	3.50527e-22	3.12173	4.07076	4.95011e-19	-2.04727	-1.87819
104734612	rs6584535	6.68337e-27	-2.14565	-1.52943	2.32605e-18	-0.437112	-1.941
104734623	rs11191487	5.8109e-26	-2.14965	0.63727	8.63399e-19	-1.83898	-1.53018
104735366	rs12248123	1.77718e-25	-0.661273	0.266767	4.26772e-19	-2.10608	-1.9677
104736345	rs7092815	1.69091e-25	-0.767954	0.323688	4.24611e-19	-2.10576	-1.97311
104736563	rs7096452	1.84723e-25	-0.679537	0.323688	4.25831e-19	-2.10289	-1.97311
104736699	rs7080462	1.7645e-25	-0.679537	0.27787	4.27661e-19	-2.10289	-1.96882
104736721	rs7096269	3.43533e-22	3.12173	4.05061	4.93659e-19	-2.04727	-1.88093
104736855	rs72847291	7.5901e-26	-1.24527	-9.59764e-10	4.22255e-18	-1.78184	-9.59764e-10
104737168	rs148381004	1.3754e-25	-0.650791	-9.59764e-10	4.16675e-18	-1.79515	-9.59764e-10
104737404	rs10883814	3.69349e-22	3.15642	4.08838	5.00463e-19	-2.04238	-1.87212
104737682	rs12268849	2.65576e-26	-1.68464	-0.610743	4.75175e-19	-1.97651	-1.98984
104737729	rs34778766	1.78425e-25	-0.679537	0.289001	4.27196e-19	-2.10289	-1.96991
104737829	rs12268928	1.64902e-25	-2.83746e-10	-0.469353	4.64507e-18	-2.83746e-10	-1.68648
104738011	rs74808043	2.33524e-25	-0.121422	-9.59764e-10	6.52895e-18	-1.34604	-9.59764e-10
104739179	rs10883815	0.00408545	34.0066	17.0882	5.28888e-19	-2.08137	-1.77789
104739330	rs75845313	8.90151e-26	-2.83746e-10	-1.0859	4.71492e-18	-2.83746e-10	-1.67155
104739633	rs139912319	1.24254e-25	-0.752378	-9.59764e-10	3.9695e-18	-1.84364	-9.59764e-10
104740210	rs7902218	2.59109e-22	3.76353	3.12677	8.5699e-19	-1.42258	-1.95403
104740568	rs11191489	2.0932e-25	-0.531003	0.300161	4.2446e-19	-2.10825	-1.97097
104740583	rs12570199	7.5609e-26	-2.83746e-10	-1.24913	1.23786e-17	-2.83746e-10	-0.706314
104741031	rs112390216	0.00249838	33.5148	17.0882	5.18529e-19	-2.10115	-1.77789
104741114	rs12260436	1.70506e-18	4.04485	11.6373	8.62654e-19	-2.1354	-1.23463
104741583	rs55833108	8.03073e-25	0.596484	0.517257	3.20817e-18	-0.396213	-1.66037
104744225	rs17115317	7.62858e-26	-2.83746e-10	-1.24022	1.24398e-17	-2.83746e-10	-0.701382
104744998	rs144526780	3.61016e-26	-2.83746e-10	-1.98837	4.75374e-18	-2.83746e-10	-1.66335
104745136	rs117770134	7.39727e-26	-2.83746e-10	-1.27101	1.20267e-17	-2.83746e-10	-0.735156
104745174	rs11191490	3.65569e-26	-1.66064	-0.315191	6.3444e-19	-1.94912	-1.72817
104746398	rs12777726	2.86514e-22	3.04719	3.94364	4.82581e-19	-2.05231	-1.89858
104746468	rs113375453	4.95746e-26	-1.66699	-0.00423627	7.00791e-19	-1.93232	-1.6455
104746649	rs3902934	1.67594e-21	3.28092	5.47626	4.62215e-19	-2.02405	-1.96996
104747373	rs11191491	7.13211e-26	-2.14487	0.83736	9.0457e-19	-1.87832	-1.44425
104747534	rs11191492	1.03333e-26	-2.07528	-1.16405	4.38176e-19	-2.06479	-1.98262
104747594	rs75219158	5.04788e-26	-1.65315	-9.59764e-10	3.55519e-18	-1.95387	-9.59764e-10
104747994	rs5016309	1.05194e-25	-0.75712	-0.16178	4.28471e-19	-2.08779	-1.98202
104748007	rs5016308	1.07078e-25	-0.75712	-0.144026	4.29024e-19	-2.08779	-1.98073
104748009	rs77860422	0.00243568	33.5677	17.0099	5.1987e-19	-2.09918	-1.77728
104748459	rs1890184	1.78845e-21	3.35495	5.46721	4.68906e-19	-2.01257	-1.96707
104748718	rs1890185	3.12301e-22	3.15782	3.9192	4.8769e-19	-2.03666	-1.9037
104749725	rs10883816	2.55157e-21	3.81301	5.3645	5.03704e-19	-1.93254	-1.97551
104750506	rs78430080	5.06344e-26	-2.83746e-10	-1.65007	9.49784e-18	-2.83746e-10	-0.971218
104751570	rs75810873	3.76557e-26	-2.83746e-10	-1.94622	5.47693e-18	-2.83746e-10	-1.52174
104751781	rs10786731	1.82435e-26	-1.46463	-1.20627	4.06149e-19	-2.14745	-1.97587
104752667	rs17115325	4.9862e-26	-2.83746e-10	-1.66544	3.85426e-18	-2.83746e-10	-1.8731
104752830	rs4917988	4.8098e-26	-1.78433	0.082866	7.85506e-19	-1.90599	-1.55772
104752831	rs4917379	4.8098e-26	-1.78433	0.082866	7.85506e-19	-1.90599	-1.55772
104752960	rs10509757	1.71014e-21	3.35495	5.42243	4.67746e-19	-2.01257	-1.96954
104753507	rs12569364	2.05466e-26	-1.32313	-1.22888	4.1213e-19	-2.13617	-1.97253
104753518	rs111603791	1.00015e-25	-0.969383	-9.59764e-10	1.56553e-17	-0.471473	-9.59764e-10
104753675	rs11191494	1.05177e-26	-2.03794	-1.18371	4.30116e-19	-2.08548	-1.9805
104753726	rs112240253	4.52525e-26	-1.76245	-9.59764e-10	3.572e-18	-1.94916	-9.59764e-10
104754515	rs17115327	5.05594e-26	-2.83746e-10	-1.65156	3.82306e-18	-2.83746e-10	-1.88123
104754813	rs61870841	4.03847e-26	-1.87625	-9.59764e-10	3.02465e-18	-2.11549	-9.59764e-10
104755075	rs11191496	4.24203e-26	-2.83746e-10	-1.82708	9.86077e-18	-2.83746e-10	-0.933718
104755431	rs10883817	2.12502e-21	3.36959	5.625	4.68977e-19	-2.02228	-1.9572
104755570	rs118120753	4.91827e-25	0.623423	-9.59764e-10	6.08016e-18	-1.41725	-9.59764e-10
104755926	rs75777185	5.13643e-26	-2.83746e-10	-1.63576	3.78993e-18	-2.83746e-10	-1.88993
104756030	rs7894588	9.72662e-26	-0.86303	-0.134224	4.40161e-19	-2.06291	-1.97999
104756182	rs7894959	1.08133e-25	-0.75712	-0.134224	4.29344e-19	-2.08779	-1.97999
104756374	rs7911789	1.89942e-21	3.31611	5.56624	4.67067e-19	-2.01864	-1.96492
104756636	rs7898770	1.08133e-25	-0.75712	-0.134224	4.29344e-19	-2.08779	-1.97999
104757709	rs12764154	2.06332e-26	-1.31106	-1.23674	4.12105e-19	-2.13458	-1.97418
104757753	rs35791366	6.99411e-26	-2.12012	0.793073	7.69795e-19	-2.03895	-1.44496
104758730	rs71471263	4.00561e-26	-1.88442	-9.59764e-10	3.91325e-18	-1.85791	-9.59764e-10
104759191	rs7908450	4.34843e-27	-2.13822	-1.96667	2.69577e-18	-0.507967	-1.72263
104759586	rs10883818	1.15254e-25	-0.683543	-0.144026	4.229e-19	-2.10217	-1.98073
104759934	rs117557116	5.74784e-26	-2.83746e-10	-1.5233	3.6117e-18	-2.83746e-10	-1.9381
104760485	rs12262503	1.1168e-25	-0.701666	-0.1574	4.24904e-19	-2.09883	-1.97934
104760752	rs12255047	2.96284e-22	3.08509	3.93927	4.8383e-19	-2.04706	-1.90124
104760950	rs147373093	1.2446e-25	-2.83746e-10	-0.750719	3.57522e-18	-2.83746e-10	-1.94826
104761333	rs112961699	1.58513e-25	-0.508866	-9.59764e-10	3.92618e-18	-1.85461	-9.59764e-10
104761930	rs12779991	1.20309e-26	-1.88975	-1.19748	4.07633e-19	-2.13854	-1.98113
104762535	rs10786732	1.16904e-25	-0.683543	-0.129809	4.24467e-19	-2.10217	-1.97704
104762622	rs72847301	5.20698e-26	-1.62212	-9.59764e-10	3.71019e-18	-1.9112	-9.59764e-10
104762722	rs78459588	5.10879e-26	-2.83746e-10	-1.64116	3.80098e-18	-2.83746e-10	-1.88702
104762924	rs151023956	5.84886e-26	-1.50587	-9.59764e-10	3.44388e-18	-1.98568	-9.59764e-10
104762972	rs117339828	5.10879e-26	-2.83746e-10	-1.64116	3.80098e-18	-2.83746e-10	-1.88702
104763308	rs10883819	2.00198e-26	-1.22282	-1.35517	4.2778e-19	-2.12079	-1.95064
104763422	rs147831813	9.44941e-26	-2.83746e-10	-1.02617	5.0105e-18	-2.83746e-10	-1.61075
104764065	rs34060850	2.20469e-26	-1.2334	-1.24813	4.15652e-19	-2.12777	-1.97242
104764148	rs77426338	2.49493e-26	-1.18881	-1.16905	2.8368e-18	-1.59672	-0.582886
104764271	rs11191499	0.00346141	33.7314	17.1976	5.3161e-19	-2.09284	-1.76129
104764661	rs10883820	1.20648e-25	-0.646954	-0.134874	4.20351e-19	-2.10849	-1.98045
104764989	rs67908413	1.71399e-21	3.28092	5.49871	4.62774e-19	-2.02405	-1.96875
104765494	rs11191502	0.00310262	33.7314	17.0882	5.22858e-19	-2.09284	-1.77789
104765605	rs12254254	3.98062e-26	-1.75424	-0.136443	6.87445e-19	-1.94241	-1.65464
104766120	rs113554404	0.00346141	33.7314	17.1976	5.3161e-19	-2.09284	-1.76129
104766689	rs150008559	3.7989e-26	-2.83746e-10	-1.93741	3.79415e-18	-2.83746e-10	-1.88882
104766874	rs12766187	2.03157e-26	-1.24813	-1.31518	4.2236e-19	-2.12512	-1.95906
104766891	rs11191505	0.00480699	34.0598	17.1976	5.38997e-19	-2.07904	-1.76129
104767185	rs12264415	2.33099e-22	3.04719	3.73732	4.702e-19	-2.05231	-1.92457
104767892	rs12258551	3.95646e-26	-1.76033	-0.136443	6.9051e-19	-1.93797	-1.65464
104768634	rs11191506	2.1017e-26	-1.28666	-1.24272	4.139e-19	-2.13114	-1.97327
104768922	rs7082375	1.2177e-25	-0.66967	-0.102903	4.26801e-19	-2.09911	-1.97461
104769098	rs7100592	3.96745e-26	-1.76033	-0.13367	6.91326e-19	-1.93797	-1.65346
104769268	rs7083328	3.96745e-26	-1.76033	-0.13367	6.91326e-19	-1.93797	-1.65346
104769275	rs74444347	0.0033545	33.7314	17.1662	5.29794e-19	-2.09284	-1.76471
104769335	rs12780843	2.24533e-22	3.04897	3.6981	4.70833e-19	-2.0468	-1.92873
104769392	rs12221335	0.0033545	33.7314	17.1662	5.29794e-19	-2.09284	-1.76471
104769585	rs74832961	5.39267e-26	-2.83746e-10	-1.58708	3.5944e-18	-2.83746e-10	-1.9429
104769709	rs11191511	0.00353721	33.7844	17.1662	5.30925e-19	-2.09071	-1.76471
104770356	rs145203181	3.666e-25	-2.83746e-10	0.329567	5.29189e-18	-2.83746e-10	-1.55611
104770424	rs56116679	5.18161e-25	0.304349	0.371233	2.31206e-18	-0.655887	-1.72826
104770500	rs144810889	7.66274e-26	-2.83746e-10	-1.23575	4.6321e-18	-2.83746e-10	-1.68927
104770702	rs6584536	9.77381e-26	-0.992414	-9.59764e-10	4.38597e-18	-1.74387	-9.59764e-10
104771029	rs4917990	2.15542e-22	3.04719	3.65901	4.66361e-19	-2.05231	-1.93276
104771030	rs192165073	5.53428e-26	-2.83746e-10	-1.56116	3.4719e-18	-2.83746e-10	-1.97758
104771568	rs144627358	5.27726e-26	-2.83746e-10	-1.60871	3.73847e-18	-2.83746e-10	-1.9036
104771826	rs79701627	5.29065e-26	-2.83746e-10	-1.60618	3.73397e-18	-2.83746e-10	-1.90481
104771922	rs7071373	2.11754e-22	3.04719	3.64128	4.65528e-19	-2.05231	-1.93455
104772587	rs78846012	1.37044e-24	-2.83746e-10	1.64818	8.91646e-18	-2.83746e-10	-1.03438
104772699	rs11191512	2.27587e-26	-1.23552	-1.21424	4.15582e-19	-2.123	-1.97736
104772984	rs11191513	1.25777e-25	-0.665306	-0.0748893	4.25281e-19	-2.10539	-1.9719
104773364	rs11191514	0.004572	34.0097	17.1976	5.5039e-19	-2.05812	-1.76129
104774050	rs12245343	3.99077e-26	-1.76033	-0.127809	6.93057e-19	-1.93797	-1.65096
104774860	rs117004564	8.84502e-26	-2.83746e-10	-1.09227	3.42678e-18	-2.83746e-10	-1.99066
104775335	rs4917380	2.16814e-22	3.09028	3.62181	4.64953e-19	-2.05161	-1.93649
104775483	rs7090337	4.8387e-23	5.11141	0.100871	6.54439e-18	0.604443	-1.94812
104775908	rs7914558	2.21077e-22	3.09028	3.64128	4.65854e-19	-2.05161	-1.93455
104776205	rs77787671	0.00184694	33.5148	16.7861	5.10018e-19	-2.10115	-1.79444
104776391	rs10509763	3.99077e-26	-1.76033	-0.127809	6.93057e-19	-1.93797	-1.65096
104776475	rs10509764	1.24855e-25	-0.649198	-0.0983507	4.19843e-19	-2.1131	-1.97706
104776527	rs11191515	0.00689951	34.4526	17.1662	5.61531e-19	-2.03466	-1.76471
104777295	rs117473424	5.31065e-26	-2.83746e-10	-1.6024	3.72735e-18	-2.83746e-10	-1.90658
104777872	rs11191516	2.18778e-26	-1.27499	-1.21424	4.14553e-19	-2.12548	-1.97736
104778267	rs6584537	1.2203e-25	-0.667538	-0.102903	4.22108e-19	-2.11017	-1.97461
104778756	rs112425217	3.94101e-26	-1.76697	-0.133715	6.94741e-19	-1.93302	-1.65348
104778812	rs113970872	0.00346141	33.7314	17.1976	5.3161e-19	-2.09284	-1.76129
104778978	rs77677489	9.86151e-26	-2.83746e-10	-0.98348	3.58193e-18	-2.83746e-10	-1.94638
104779200	rs117636977	7.1521e-24	3.30046	-9.59764e-10	1.12953e-16	1.50469	-9.59764e-10
104780038	rs11191517	0.0035718	33.7314	17.229	5.33446e-19	-2.09284	-1.75784
104780412	rs118011337	5.56589e-26	-2.83746e-10	-1.55546	3.46847e-18	-2.83746e-10	-1.97857
104780564	rs78193706	2.2593e-24	1.35394	0.794162	5.873e-19	-1.94248	-1.81202
104780700	rs76352030	5.45774e-26	-2.83746e-10	-1.57508	3.68267e-18	-2.83746e-10	-1.91864
104780788	rs75552379	3.07816e-26	-2.14779	-9.59764e-10	3.02921e-18	-2.11398	-9.59764e-10
104780879	rs72850111	5.1696e-26	-1.62932	-9.59764e-10	3.69229e-18	-1.91603	-9.59764e-10
104781301	rs72850112	7.82299e-26	-1.21505	-9.59764e-10	4.19377e-18	-1.78868	-9.59764e-10
104781622	rs146458754	4.0331e-26	-2.83746e-10	-1.87758	3.48343e-18	-2.83746e-10	-1.97427
104782557	rs7906754	1.06152e-25	-0.671807	-0.238024	4.13019e-19	-2.12158	-1.98496
104782601	rs117021645	1.28059e-25	-2.83746e-10	-0.722214	5.70121e-18	-2.83746e-10	-1.4816
104782853	rs11191518	2.04553e-22	3.09028	3.5636	4.62354e-19	-2.05161	-1.94209
104783605	rs78064113	6.24981e-23	5.46819	-9.59764e-10	3.0722e-18	-2.09989	-9.59764e-10
104783692	rs116955283	3.12531e-26	-2.13259	-9.59764e-10	1.17918e-17	-0.754881	-9.59764e-10
104783829	rs72850116	8.87608e-26	-1.08876	-9.59764e-10	4.41936e-18	-1.73629	-9.59764e-10
104783833	rs4917991	1.25492e-25	-0.685764	-0.0567018	4.25334e-19	-2.10712	-1.97004
104784042	rs77134372	5.57087e-26	-2.83746e-10	-1.55457	3.65256e-18	-2.83746e-10	-1.92685
104784794	rs1538205	5.14143e-26	-1.63479	-9.59764e-10	3.67881e-18	-1.91969	-9.59764e-10
104784918	rs11191519	0.00369634	33.7314	17.2633	5.35471e-19	-2.09284	-1.75405
104785737	rs79227132	2.34024e-26	-1.19711	-1.22476	2.23476e-18	-1.76205	-0.656096
104786313	rs4917992	1.04055e-25	-0.696148	-0.233637	4.11701e-19	-2.12333	-1.98641
104786531	rs148650436	1.76405e-22	6.50584	-9.59764e-10	6.41e-18	-1.36442	-9.59764e-10
104787019	rs12246739	1.83202e-26	-0.857308	-1.80939	5.78336e-19	-2.04313	-1.72675
104788826	rs113430310	3.94792e-26	-1.72515	-0.173785	6.65255e-19	-1.95943	-1.67044
104789169	rs188034280	5.65856e-26	-2.83746e-10	-1.53895	3.6298e-18	-2.83746e-10	-1.9331
104789475	rs11191521	0.020549	35.5907	17.1195	5.64698e-19	-2.01918	-1.77457
104789483	rs142661594	1.95906e-26	-2.14818	-0.451475	1.39523e-18	-0.961724	-1.9275
104789494	rs150573418	4.96161e-26	-1.67039	-9.59764e-10	3.18848e-18	-2.06274	-9.59764e-10
104789528	rs138581435	7.98567e-23	5.71328	-9.59764e-10	3.06482e-18	-2.10229	-9.59764e-10
104789580	rs11191522	0.0159412	35.2586	17.1976	5.61566e-19	-2.03802	-1.76129
104789637	rs78392571	3.41129e-24	-0.590615	3.15076	9.00119e-19	-1.81509	-1.51242
104789798	rs79460652	5.70788e-26	-2.83746e-10	-1.53027	3.62032e-18	-2.83746e-10	-1.93572
104790999	rs7087459	1.09359e-25	-0.833405	-0.0466605	4.34414e-19	-2.08706	-1.96898
104791595	rs4917993	6.4737e-26	-1.40437	-9.59764e-10	3.81136e-18	-1.8843	-9.59764e-10
104791760	rs12779535	1.10818e-26	-2.05454	-1.11487	4.33272e-19	-2.07056	-1.98811
104791837	rs72850120	7.05636e-26	-1.31819	-9.59764e-10	3.84976e-18	-1.87427	-9.59764e-10
104792248	rs12780440	1.93032e-26	-1.4462	-1.16823	4.05394e-19	-2.14245	-1.98272
104792400	rs11191523	3.67786e-26	-1.74811	-0.221682	6.60404e-19	-1.94681	-1.69037
104792461	rs117521106	2.30736e-25	-0.133429	-9.59764e-10	9.03472e-18	-1.02121	-9.59764e-10
104792910	rs148266331	5.26947e-26	-1.61019	-9.59764e-10	3.67528e-18	-1.92065	-9.59764e-10
104793040	rs11191524	3.67304e-26	-1.73569	-0.235407	6.51025e-19	-1.95548	-1.69601
104793235	rs7088200	1.09359e-25	-0.833405	-0.0466605	4.34414e-19	-2.08706	-1.96898
104793435	rs11191525	3.61695e-26	-1.74811	-0.238383	6.55888e-19	-1.94681	-1.69723
104793484	rs150761529	5.57394e-26	-2.83746e-10	-1.55402	3.65179e-18	-2.83746e-10	-1.92707
104793564	rs138013164	7.38187e-26	-2.83746e-10	-1.27309	5.81964e-18	-2.83746e-10	-1.46104
104793648	rs75970938	0.0412277	36.2043	17.2021	5.92566e-19	-1.98075	-1.76482
104793723	rs7091889	1.95192e-26	-1.43508	-1.16823	4.05871e-19	-2.14128	-1.98272
104793904	rs79668541	0.0437392	36.2635	17.2021	5.94909e-19	-1.9768	-1.76482
104793992	rs72850123	6.6039e-26	-1.38446	-9.59764e-10	3.78675e-18	-1.89077	-9.59764e-10
104794768	rs12266815	2.00228e-25	-2.83746e-10	-0.275249	5.08283e-18	-2.83746e-10	-1.59641
104794947	rs10786733	2.46583e-21	3.73657	5.40676	4.797e-19	-1.98393	-1.97294
104794984	rs12252500	3.48792e-26	-1.75424	-0.268575	6.50737e-19	-1.94241	-1.70952
104795134	rs11191527	1.13731e-26	-2.04307	-1.10038	4.29179e-19	-2.0804	-1.98776
104795409	rs7920868	1.08767e-25	-0.833405	-0.0520941	4.32751e-19	-2.08706	-1.97282
104795723	rs4633383	7.59004e-26	-2.14148	0.896194	9.36826e-19	-1.85463	-1.43291
104795834	rs72850126	7.19883e-26	-1.2982	-9.59764e-10	3.89451e-18	-1.86271	-9.59764e-10
104795835	rs2184996	4.5491e-27	-2.14326	-1.91652	2.34711e-18	-0.499216	-1.86988
104795906	rs117803433	5.37361e-26	-2.83746e-10	-1.59062	4.14794e-18	-2.83746e-10	-1.79967
104796138	rs78893207	3.42327e-26	-1.75424	-0.287283	6.30556e-19	-1.94241	-1.74102
104796244	rs78312046	3.50634e-26	-0.817032	-1.20052	2.71932e-18	-1.59774	-0.62416
104796345	rs12415388	1.08904e-25	-0.837582	-0.0466605	4.28097e-19	-2.10171	-1.96898
104796652	rs10883822	2.0101e-26	-1.41198	-1.16196	4.05652e-19	-2.1412	-1.98334
104796787	rs10218853	1.09359e-25	-0.833405	-0.0466605	4.34414e-19	-2.08706	-1.96898
104796934	rs144278197	5.88615e-26	-2.83746e-10	-1.49952	3.58433e-18	-2.83746e-10	-1.94571
104797283	rs76099321	1.01894e-26	-1.76107	-1.49228	4.64665e-19	-2.01516	-1.97356
104797423	rs7073323	1.11264e-25	-0.816134	-0.0466605	4.32809e-19	-2.09076	-1.96898
104799019	rs143557932	3.0986e-26	-2.14117	-9.59764e-10	3.87164e-18	-1.86861	-9.59764e-10
104799267	rs58317752	3.37929e-26	-1.74192	-0.312529	6.3381e-19	-1.95117	-1.72712
104799668	rs7087040	1.13216e-25	-0.798749	-0.0466605	4.31259e-19	-2.09435	-1.96898
104800044	rs11191530	7.8399e-26	-2.14508	0.932188	9.6198e-19	-1.87864	-1.3824
104800099	rs56376544	3.12713e-26	-2.13201	-9.59764e-10	3.70684e-18	-1.9121	-9.59764e-10
104800148	rs116896090	5.38075e-26	-2.83746e-10	-1.58929	3.71607e-18	-2.83746e-10	-1.90961
104800205	rs58700372	3.36172e-26	-1.74192	-0.317743	6.32502e-19	-1.95117	-1.72918
104800954	rs74386455	5.31006e-27	-2.14554	-1.75956	1.41915e-18	-0.906365	-1.96586
104801087	rs7092097	6.96073e-26	-1.33184	-9.59764e-10	3.81974e-18	-1.8821	-9.59764e-10
104801866	rs12255761	9.47404e-26	-0.770309	-0.253255	5.1924e-19	-2.14978	-1.72789
104802071	rs7089680	1.07509e-25	-0.83132	-0.0658067	4.3615e-19	-2.08107	-1.97098
104802770	rs77821021	5.50428e-26	-2.83746e-10	-1.56659	3.67995e-18	-2.83746e-10	-1.91938
104803062	rs12257935	3.24116e-26	-1.77295	-0.323236	6.45618e-19	-1.92847	-1.73135
104803293	rs79418969	3.71085e-26	-2.83746e-10	-1.96086	3.52981e-18	-2.83746e-10	-1.96104
104803314	rs17115381	3.60649e-26	-0.785339	-1.20405	3.31894e-18	-1.39383	-0.628804
104803955	rs79359900	7.61933e-26	-1.24143	-9.59764e-10	2.96939e-18	-2.13393	-9.59764e-10
104804941	rs143467426	3.11654e-26	-2.1354	-9.59764e-10	3.98761e-18	-1.83909	-9.59764e-10
104805610	rs35159404	3.31767e-26	-1.76033	-0.312529	6.42233e-19	-1.93797	-1.72712
104806654	rs7094843	2.31606e-22	3.37306	3.40503	4.69822e-19	-2.02176	-1.95593
104806770	rs116954400	6.73726e-26	-1.36447	-9.59764e-10	4.34819e-18	-1.75252	-9.59764e-10
104806884	rs12266291	3.35449e-26	-1.76033	-0.301493	6.45057e-19	-1.93797	-1.72273
104806898	rs11191531	0.0228899	35.924	16.8941	5.60088e-19	-1.99888	-1.80306
104807642	rs76230169	5.77024e-26	-2.83746e-10	-1.51941	3.64656e-18	-2.83746e-10	-1.9285
104807926	rs7099987	3.32109e-26	-1.77295	-0.298873	6.5189e-19	-1.92847	-1.72169
104808059	rs12416483	1.21285e-26	-1.99127	-1.08788	4.17461e-19	-2.10736	-1.98848
104808082	rs145726160	5.53698e-26	-2.83746e-10	-1.56067	3.67111e-18	-2.83746e-10	-1.92179
104808238	rs148501722	2.82722e-25	0.0697583	-9.59764e-10	8.31857e-18	-1.10379	-9.59764e-10
104808828	rs79778281	5.55349e-26	-2.83746e-10	-1.55769	3.66675e-18	-2.83746e-10	-1.92298
104808850	rs144412290	2.92147e-25	-2.83746e-10	0.102551	1.67926e-17	-2.83746e-10	-0.401344
104808997	rs12241091	3.38718e-26	-1.76697	-0.285155	6.52506e-19	-1.93302	-1.7162
104810100	rs116986821	1.0714e-26	-2.13899	-1.06416	1.09015e-18	-1.15119	-1.98477
104811085	rs141482908	3.53519e-26	-0.801783	-1.20757	2.72082e-18	-1.58791	-0.633441
104811203	rs12219027	0.0167279	35.6445	16.8599	5.4872e-19	-2.01599	-1.80645
104811699	rs4917994	2.00329e-22	3.37799	3.25502	4.61688e-19	-2.02808	-1.96706
104811800	rs140652467	2.80914e-22	6.9711	-9.59764e-10	3.5281e-18	-1.96152	-9.59764e-10
104812052	rs7917547	1.8641e-26	-1.36468	-1.28466	4.11823e-19	-2.13544	-1.974
104812331	rs10883823	2.40608e-21	3.61495	5.50385	4.75616e-19	-1.99738	-1.96804
104812799	rs118031532	1.84401e-25	-0.35759	-9.59764e-10	7.27835e-18	-1.23738	-9.59764e-10
104812861	rs72850132	7.20761e-26	-1.29698	-9.59764e-10	3.89727e-18	-1.86201	-9.59764e-10
104812897	rs10883824	3.07133e-21	3.73127	5.63165	4.88749e-19	-1.97798	-1.9602
104813268	rs6584538	9.28343e-26	-1.04389	-9.59764e-10	4.2553e-18	-1.77412	-9.59764e-10
104814162	rs2275271	2.2823e-22	3.41349	3.34991	4.67324e-19	-2.02277	-1.96025
104815268	rs7916476	1.61233e-26	-1.52214	-1.27229	4.08833e-19	-2.14911	-1.96762
104815345	rs12769080	3.49516e-26	-2.02074	-9.59764e-10	2.96288e-18	-2.13612	-9.59764e-10
104815827	rs11191534	0.0166252	35.7572	16.7411	5.56346e-19	-2.00921	-1.79944
104816469	rs41287478	6.28941e-25	0.869333	-9.59764e-10	9.00418e-18	-1.02459	-9.59764e-10
104816947	rs7908280	2.19706e-22	3.41366	3.31168	4.8155e-19	-1.98994	-1.96309
104817031	rs12246689	3.64756e-26	-1.74811	-0.229955	6.58159e-19	-1.94681	-1.69378
104817383	rs79205575	3.70014e-26	-0.765669	-1.19808	2.82022e-18	-1.56451	-0.62096
104817709	rs11191537	4.00523e-25	0.915544	-0.497479	8.8411e-19	-1.36355	-1.9819
104819556	rs11191538	7.165e-26	-2.14446	0.841544	8.46024e-19	-1.96878	-1.42071
104819770	rs11191539	2.20321e-22	3.52783	3.20031	4.69989e-19	-2.005	-1.97233
104819947	rs149932371	8.37436e-26	-2.83746e-10	-1.14694	4.65156e-18	-2.83746e-10	-1.68508
104820339	rs77596033	6.5263e-26	-2.83746e-10	-1.39628	3.50125e-18	-2.83746e-10	-1.96916
104821191	rs12415468	7.53759e-26	-2.14033	0.888115	1.05003e-18	-1.77376	-1.3997
104821256	rs17727044	4.58075e-26	-1.75026	-9.59764e-10	3.54138e-18	-1.95777	-9.59764e-10
104821768	rs117460856	3.84218e-26	-1.92608	-9.59764e-10	2.9642e-18	-2.13567	-9.59764e-10
104821946	rs12780116	7.57303e-26	-2.145	0.897477	1.01961e-18	-1.8074	-1.39546
104822009	rs77827514	3.73626e-26	-1.76033	-0.193709	6.74045e-19	-1.93797	-1.67877
104822262	rs80200167	3.18932e-26	-2.11231	-9.59764e-10	3.94537e-18	-1.84974	-9.59764e-10
104822431	rs1572578	1.00003e-25	-0.870246	-0.099257	4.47942e-19	-2.05164	-1.97373
104822688	rs78214351	3.70491e-26	-1.76033	-0.202134	6.71686e-19	-1.93797	-1.68228
104822809	rs11191540	1.01122e-25	-0.887157	-0.0712162	4.51329e-19	-2.04689	-1.97095
104822954	rs143928707	8.6853e-21	10.4024	-9.59764e-10	4.07244e-18	-1.81804	-9.59764e-10
104823674	rs72843968	5.20531e-26	-1.62244	-9.59764e-10	3.21267e-18	-2.05518	-9.59764e-10
104823909	rs7092029	9.93973e-26	-0.887157	-0.088423	4.48972e-19	-2.04689	-1.97619
104824199	rs11191541	2.28911e-22	3.60347	3.16291	4.75521e-19	-1.99271	-1.97292
104824324	rs11191542	3.05097e-21	3.80821	5.54805	4.93537e-19	-1.96463	-1.96381
104824387	rs11191543	0.0243809	35.5118	17.3693	5.89677e-19	-1.99748	-1.75298
104825132	rs943039	1.01919e-25	-0.870246	-0.0802851	4.48776e-19	-2.05164	-1.97187
104825152	rs17115414	8.89603e-27	-1.81028	-1.57882	4.35092e-19	-2.06424	-1.99024
104825578	rs12358887	3.10697e-26	-2.13847	-9.59764e-10	4.30518e-18	-1.76246	-9.59764e-10
104825665	rs3781285	0.0332852	36.2043	16.9881	5.75775e-19	-1.98075	-1.79357
104825846	rs74468868	1.49621e-26	-1.30271	-1.56647	7.16326e-19	-1.70826	-1.84764
104826013	rs117016818	1.54889e-25	-2.83746e-10	-0.531997	6.27778e-18	-2.83746e-10	-1.38526
104826261	rs943038	2.16464e-22	3.60347	3.10701	4.74013e-19	-1.99271	-1.97609
104827198	rs11191544	1.0893e-25	-0.8502	-0.0337999	4.39835e-19	-2.07668	-1.96696
104829102	rs1926034	7.06966e-22	4.3538	3.54023	5.78815e-19	-1.81838	-1.95068
104829469	rs1926032	1.02657e-06	26.9477	15.8581	5.19257e-19	-2.10478	-1.77285
104829793	rs11191545	4.70989e-26	-1.72246	-9.59764e-10	3.51807e-18	-1.96437	-9.59764e-10
104829898	rs7910900	1.06429e-25	-0.920496	0.0132677	4.46895e-19	-2.06623	-1.96149
104830210	rs12570528	2.01212e-26	-1.46207	-1.11086	4.01644e-19	-2.14843	-1.98604
104830588	rs12768266	1.14867e-26	-2.05067	-1.08284	4.34434e-19	-2.0661	-1.98989
104830634	rs12264456	4.05648e-26	-1.75424	-0.117565	6.93014e-19	-1.94241	-1.64657
104830700	rs76969075	6.80361e-26	-2.83746e-10	-1.35467	3.4763e-18	-2.83746e-10	-1.97631
104830819	rs10883826	2.68487e-21	3.983	5.24544	4.94702e-19	-1.94806	-1.97802
104832778	rs78512028	1.16918e-25	-2.83746e-10	-0.81323	3.45927e-18	-2.83746e-10	-1.98122
104832857	rs72843974	5.18828e-26	-1.62572	-9.59764e-10	3.20822e-18	-2.05656	-9.59764e-10
104833048	rs3781283	3.64458e-26	-0.801783	-1.1771	2.83192e-18	-1.58791	-0.593419
104833074	rs12770390	8.98558e-26	-2.1443	1.0678	9.0212e-19	-2.00851	-1.31678
104833161	rs12257941	4.21232e-26	-1.74811	-0.086001	6.99426e-19	-1.94681	-1.63296
104833535	rs188263795	6.70889e-26	-2.83746e-10	-1.36869	3.48405e-18	-2.83746e-10	-1.97409
104833664	rs61870850	7.42091e-26	-1.26782	-9.59764e-10	3.45297e-18	-1.98305	-9.59764e-10
104833686	rs118003084	2.3964e-25	-0.0955655	-9.59764e-10	8.79709e-18	-1.04786	-9.59764e-10
104833922	rs61120766	4.19758e-26	-1.76033	-0.0772841	7.08318e-19	-1.93797	-1.62918
104834237	rs72843977	4.55467e-25	0.546617	-9.59764e-10	9.00655e-18	-1.02433	-9.59764e-10
104834876	rs17115419	2.53332e-25	0.295043	-0.335047	6.57028e-19	-1.69333	-1.94898
104835919	rs943037	0.0270178	35.87	17.1139	5.70902e-19	-2.00226	-1.78056
104836047	rs943036	2.43713e-21	3.96728	5.16435	4.98187e-19	-1.93572	-1.98334
104836101	rs17727391	4.27169e-26	-1.76033	-0.0597827	7.13746e-19	-1.93797	-1.62154
104836511	rs2296569	4.80932e-25	0.601021	-9.59764e-10	5.60067e-18	-1.4994	-9.59764e-10
104836853	rs35647154	6.51312e-26	-1.3983	-9.59764e-10	3.05718e-18	-2.10479	-9.59764e-10
104836940	rs2296568	9.26412e-26	-2.14656	1.10059	9.51272e-19	-1.99525	-1.27698
104837465	rs3740388	7.10276e-26	-2.83746e-10	-1.31164	3.45638e-18	-2.83746e-10	-1.98206
104837731	rs41287480	1.19484e-24	1.51106	-9.59764e-10	3.01307e-18	-2.11932	-9.59764e-10
104837816	rs1046411	1.12025e-25	-0.941633	0.0856488	4.60672e-19	-2.05078	-1.94657
104838415	rs17115427	1.02512e-26	-2.14622	-1.10109	1.20153e-18	-1.06089	-1.9778
104838510	rs4917382	4.45037e-26	-1.76033	-0.018806	7.26742e-19	-1.93797	-1.6035
104839152	rs943035	2.00735e-21	3.92639	5.01123	4.92328e-19	-1.94331	-1.98758
104839230	rs72843983	4.61105e-26	-1.74366	-9.59764e-10	3.09585e-18	-2.09222	-9.59764e-10
104840433	rs7901197	1.33057e-25	-0.83132	0.147394	4.48402e-19	-2.08107	-1.94328
104840635	rs10883829	1.33057e-25	-0.83132	0.147394	4.48402e-19	-2.08107	-1.94328
104840893	rs143678818	4.93215e-26	-2.83746e-10	-1.67635	3.90269e-18	-2.83746e-10	-1.86061
104840967	rs12219901	0.0121944	35.2002	16.9881	5.42004e-19	-2.04119	-1.79357
104840970	rs7921574	1.70774e-21	3.80821	4.96777	4.8151e-19	-1.96463	-1.98849
104841479	rs10458729	0.0111313	35.2002	16.8969	5.41425e-19	-2.04119	-1.79464
104841571	rs140526812	3.73634e-26	-2.83746e-10	-1.95401	4.49472e-18	-2.83746e-10	-1.71938
104841587	rs763914	1.33057e-25	-0.83132	0.147394	4.48402e-19	-2.08107	-1.94328
104841977	rs726010	4.96102e-25	-0.721613	1.35369	4.3971e-19	-2.09783	-1.94609
104842172	rs78414630	3.58437e-26	-0.801783	-1.19375	2.7707e-18	-1.58791	-0.615273
104843148	rs11191547	1.42e-25	-0.852652	0.233778	4.51631e-19	-2.08277	-1.9344
104844011	rs12785223	1.39483e-25	-0.814037	0.177278	4.48707e-19	-2.08495	-1.93872
104844149	rs117639302	1.03305e-23	3.66815	-9.59764e-10	3.2476e-18	-2.04437	-9.59764e-10
104844314	rs76325870	3.77463e-26	-0.728501	-1.21532	3.41187e-18	-1.35138	-0.643644
104844872	rs7092200	4.79418e-22	2.29724	5.20838	4.32086e-19	-2.07959	-1.98183
104844876	rs58279999	9.79363e-27	-2.14402	-1.14896	1.15629e-18	-1.09452	-1.98254
104844928	rs7074395	1.59899e-25	-0.743762	0.243597	4.44914e-19	-2.09933	-1.93283
104845226	rs17727686	2.38071e-22	6.80562	-9.59764e-10	3.44744e-18	-1.98465	-9.59764e-10
104845443	rs4917995	5.64957e-26	-1.21072	-0.329823	5.32686e-19	-2.09494	-1.75716
104846178	rs11191548	0.0124204	35.1466	17.0601	5.48395e-19	-2.04406	-1.77898
104846312	rs72843990	2.84806e-25	0.0771034	-9.59764e-10	9.24144e-18	-0.998584	-9.59764e-10
104846797	rs11191549	1.33721e-25	-0.902931	0.223981	4.58064e-19	-2.06707	-1.93596
104846891	rs74233806	7.39769e-27	-1.87526	-1.69828	4.25017e-19	-2.09514	-1.98277
104847345	rs141345933	3.97172e-26	-2.83746e-10	-1.89292	3.44245e-18	-2.83746e-10	-1.9861
104847713	rs142058693	3.09451e-26	-2.14249	-9.59764e-10	4.10875e-18	-1.80916	-9.59764e-10
104848123	rs8139	2.23932e-21	3.88934	5.15764	4.90586e-19	-1.9501	-1.98434
104848259	rs142023235	1.06719e-25	-2.83746e-10	-0.904505	5.09243e-18	-2.83746e-10	-1.59453
104848430	rs10430665	0.0107335	34.9813	17.0794	5.57116e-19	-2.05269	-1.75457
104848820	rs138994297	1.58612e-25	-2.83746e-10	-0.508244	1.09349e-17	-2.83746e-10	-0.830321
104848844	rs12573199	3.52867e-26	-0.786443	-1.22476	2.68639e-18	-1.57799	-0.656096
104848855	rs12573200	3.73508e-26	-0.729593	-1.22476	2.7877e-18	-1.54097	-0.656096
104849116	rs10786736	1.71933e-07	23.1681	17.8509	5.7883e-19	-2.08245	-1.68658
104849144	rs12573221	3.36912e-26	-0.832711	-1.22476	2.60745e-18	-1.60781	-0.656096
104849468	rs3740387	1.43644e-20	3.77151	7.13405	5.38454e-19	-1.97105	-1.87029
104850155	rs17795366	9.29856e-23	5.86549	-9.59764e-10	3.18734e-18	-2.06309	-9.59764e-10
104850568	rs3736924	7.95224e-26	-2.83746e-10	-1.19867	3.42822e-18	-2.83746e-10	-1.99024
104850569	rs3736923	7.98132e-26	-2.83746e-10	-1.19502	3.42783e-18	-2.83746e-10	-1.99036
104850620	rs34758128	3.25344e-26	-2.09241	-9.59764e-10	3.61113e-18	-1.93826	-9.59764e-10
104850632	rs3736922	4.2756e-23	2.25354	2.83502	4.28886e-19	-2.08082	-1.98803
104850835	rs11191551	0.0110251	35.3123	16.7752	5.37483e-19	-2.03507	-1.80807
104850895	rs11191552	1.64059e-25	-0.474481	-9.59764e-10	5.57976e-18	-1.50314	-9.59764e-10
104851285	rs10883830	1.22027e-25	-0.867243	0.0967777	4.47211e-19	-2.07256	-1.95444
104851301	rs17094683	0.015314	35.7033	16.7128	5.46413e-19	-2.01248	-1.81419
104851396	rs11191553	1.14035e-25	-0.867243	0.0290467	4.43431e-19	-2.07256	-1.96293
104851400	rs79438485	3.67841e-26	-0.734468	-1.23517	2.74086e-18	-1.54416	-0.669852
104851544	rs118043850	1.00016e-25	-2.83746e-10	-0.969378	5.34143e-18	-2.83746e-10	-1.54679
104851889	rs12217501	0.0274567	36.2043	16.7956	5.69417e-19	-1.98075	-1.80467
104851912	rs12220743	0.0161241	35.7033	16.7644	5.49928e-19	-2.01248	-1.80777
104852002	rs56036640	4.29655e-27	-2.14664	-1.97025	1.78353e-18	-0.832092	-1.81159
104852166	rs12355120	4.96519e-25	-0.721613	1.35453	4.3627e-19	-2.09783	-1.95395
104852419	rs3781282	4.86851e-25	-0.741277	1.35453	4.37944e-19	-2.094	-1.95395
104852506	rs117541709	7.58693e-26	-2.83746e-10	-1.24569	3.60211e-18	-2.83746e-10	-1.94076
104852648	rs3781281	5.03489e-25	-0.741277	1.38813	4.38305e-19	-2.094	-1.95312
104853290	rs72843997	5.09453e-26	-1.64395	-9.59764e-10	3.22526e-18	-2.05127	-9.59764e-10
104853407	rs140795780	3.09017e-26	-2.14389	-9.59764e-10	3.8072e-18	-1.88539	-9.59764e-10
104853503	rs2274341	1.30144e-25	-0.296468	-0.409597	9.66283e-19	-1.31524	-1.94134
104853577	rs2274340	9.11682e-27	-2.14412	-1.22047	1.05465e-18	-1.19988	-1.9692
104854262	rs148828123	1.32565e-25	-0.687632	-9.59764e-10	8.53791e-18	-1.07777	-9.59764e-10
104854444	rs7080242	2.88532e-25	0.0901018	-9.59764e-10	9.56789e-18	-0.96387	-9.59764e-10
104855046	rs17115452	9.86193e-26	-2.83746e-10	-0.983438	3.4351e-18	-2.83746e-10	-1.98823
104855261	rs72843998	1.1646e-24	1.48542	-9.59764e-10	8.95696e-18	-1.02985	-9.59764e-10
104855267	rs72843999	5.04348e-26	-1.65402	-9.59764e-10	3.21105e-18	-2.05569	-9.59764e-10
104855278	rs11191554	1.3472e-26	-1.94387	-1.03022	4.06361e-19	-2.13176	-1.99103
104855593	rs79927334	9.77353e-26	-2.83746e-10	-0.992442	3.45026e-18	-2.83746e-10	-1.98383
104855656	rs1926030	1.49673e-22	3.75821	2.58329	4.85625e-19	-1.95352	-1.99108
104855670	rs1926029	1.26341e-25	-0.79664	0.0609185	4.39605e-19	-2.08871	-1.95545
104856100	rs77593808	8.11076e-23	5.72883	-9.59764e-10	3.14402e-18	-2.07678	-9.59764e-10
104856162	rs12412038	0.0453136	36.7972	16.7037	5.82215e-19	-1.94158	-1.82162
104857218	rs10786737	1.33001e-26	-1.94387	-1.04307	4.06418e-19	-2.13176	-1.99089
104857234	rs10883831	8.0736e-26	-2.14604	0.962519	9.01817e-19	-1.9599	-1.36572
104857523	rs11191555	0.0374704	36.6226	16.6883	5.78356e-19	-1.95417	-1.81568
104857956	rs117396605	7.88513e-26	-2.83746e-10	-1.20714	3.43445e-18	-2.83746e-10	-1.98842
104857994	rs76039638	1.53239e-25	-2.83746e-10	-0.542704	4.49736e-18	-2.83746e-10	-1.71879
104858144	rs11191556	5.86136e-26	-2.14604	0.642301	7.90808e-19	-1.9599	-1.49708
104860053	rs2274339	1.17291e-25	-0.814037	0.00399285	4.38118e-19	-2.08495	-1.9626
104860933	rs41287482	2.71167e-25	0.02803	-9.59764e-10	7.71996e-18	-1.17847	-9.59764e-10
104861423	rs140193005	6.76199e-26	-1.3608	-9.59764e-10	4.35954e-18	-1.74991	-9.59764e-10
104861736	rs72844002	5.24679e-26	-1.6145	-9.59764e-10	3.22353e-18	-2.0518	-9.59764e-10
104861989	rs140731643	4.64415e-26	-2.83746e-10	-1.73651	3.69222e-18	-2.83746e-10	-1.91605
104863843	rs3781280	6.29549e-25	-0.504231	1.37453	4.24518e-19	-2.12453	-1.95455
104864614	rs11191557	0.0357532	36.6226	16.6414	5.71557e-19	-1.95417	-1.82751
104864678	rs11191558	0.0357532	36.6226	16.6414	5.71557e-19	-1.95417	-1.82751
104865075	rs76047346	1.78643e-24	-2.83746e-10	1.91327	3.4469e-18	-2.83746e-10	-1.98481
104865147	rs117875640	4.4741e-26	-2.83746e-10	-1.77382	3.76812e-18	-2.83746e-10	-1.89571
104866062	rs2281877	5.47096e-25	-0.685507	1.41543	4.35026e-19	-2.10445	-1.95018
104866686	rs76986834	9.28383e-26	-2.83746e-10	-1.04385	3.4353e-18	-2.83746e-10	-1.98818
104866815	rs80122405	4.12652e-26	-0.867098	-0.987588	1.89317e-18	-0.599739	-1.98429
104866863	rs7896519	1.65945e-21	6.0286	2.71869	6.90918e-19	-1.60123	-1.99079
104866958	rs7896547	1.74176e-22	3.83533	2.65779	4.92806e-19	-1.93926	-1.99066
104867206	rs12255989	4.85344e-26	-1.27803	-0.414404	5.25685e-19	-2.07712	-1.78821
104867639	rs117814456	2.14207e-25	-0.20776	-9.59764e-10	5.09649e-18	-1.59373	-9.59764e-10
104867686	rs11191559	0.0135385	35.4981	16.7948	5.44681e-19	-2.02635	-1.80348
104867695	rs140814859	3.7366e-26	-0.728501	-1.22544	3.36659e-18	-1.35138	-0.657003
104867946	rs117667048	8.82493e-26	-2.83746e-10	-1.09454	3.42792e-18	-2.83746e-10	-1.99033
104868284	rs141097837	5.07938e-25	-2.83746e-10	0.655654	6.14589e-18	-2.83746e-10	-1.4065
104868859	rs117934336	8.93627e-26	-2.83746e-10	-1.082	3.42931e-18	-2.83746e-10	-1.98992
104869038	rs11191560	0.0366231	36.6226	16.6654	5.77079e-19	-1.95417	-1.81789
104869451	rs10786738	5.15748e-25	-0.703617	1.37453	4.3454e-19	-2.1012	-1.95455
104869531	rs11191561	4.23374e-25	0.79072	-0.317168	8.50711e-19	-1.42613	-1.95784
104870218	rs1807298	5.0655e-25	-0.721613	1.37453	4.36005e-19	-2.09783	-1.95455
104871204	rs12413046	0.0302944	36.6226	16.4757	5.62942e-19	-1.95417	-1.84269
104871279	rs10883832	0.0302944	36.6226	16.4757	5.62942e-19	-1.95417	-1.84269
104871361	rs2066323	1.45357e-22	3.79487	2.51737	4.89061e-19	-1.94679	-1.99076
104872211	rs139157669	3.65673e-26	-2.83746e-10	-1.97555	3.47336e-18	-2.83746e-10	-1.97716
104872547	rs7899084	1.42832e-22	3.79487	2.49985	4.89143e-19	-1.94679	-1.99059
104872684	rs2182348	5.0655e-25	-0.721613	1.37453	4.36005e-19	-2.09783	-1.95455
104872819	rs139839663	4.9814e-25	-2.83746e-10	0.636176	6.09e-18	-2.83746e-10	-1.41563
104873431	rs116993824	1.26909e-26	-1.39185	-1.64197	6.36227e-19	-1.77193	-1.90255
104873761	rs9633712	0.0156021	36.2842	16.1505	5.38369e-19	-1.97751	-1.86398
104874153	rs184481396	1.1656e-25	-2.83746e-10	-0.816299	5.49432e-18	-2.83746e-10	-1.51857
104874609	rs61870853	6.63202e-26	-1.38021	-9.59764e-10	3.19927e-18	-2.05936	-9.59764e-10
104875084	rs7909022	7.41983e-26	-2.14673	0.878768	8.80843e-19	-1.94522	-1.40393
104875136	rs150201993	4.94723e-26	-1.67329	-9.59764e-10	3.33318e-18	-2.01835	-9.59764e-10
104875304	rs7908960	3.66276e-26	-0.75439	-1.21951	3.32794e-18	-1.37075	-0.649176
104876321	rs117522675	1.00773e-25	-2.83746e-10	-0.961835	3.72757e-18	-2.83746e-10	-1.90652
104877035	rs1935323	1.0684e-25	-0.814037	-0.0893316	4.33686e-19	-2.08495	-1.97277
104877302	rs79082900	0.0293237	36.6824	16.3833	5.60747e-19	-1.9499	-1.85087
104877602	rs76907037	9.31073e-26	-2.83746e-10	-1.04095	4.61909e-18	-2.83746e-10	-1.69208
104878010	rs1926037	5.0655e-25	-0.721613	1.37453	4.36005e-19	-2.09783	-1.95455
104878454	rs72846714	5.1411e-26	-1.1881	-0.446757	5.07799e-19	-2.10024	-1.79971
104878543	rs11191564	0.0166349	36.1155	16.3833	5.39441e-19	-1.98863	-1.85087
104878562	rs11191565	5.10216e-25	-2.83746e-10	0.66013	3.46217e-18	-2.83746e-10	-1.98039
104878694	rs79269886	9.43516e-26	-2.83746e-10	-1.02768	3.4386e-18	-2.83746e-10	-1.98722
104879049	rs7895154	1.07642e-25	-0.79664	-0.099257	4.31641e-19	-2.08871	-1.97373
104879402	rs6584539	5.0655e-25	-0.721613	1.37453	4.36005e-19	-2.09783	-1.95455
104879798	rs145870899	3.83273e-26	-1.92854	-9.59764e-10	8.26344e-18	-1.11044	-9.59764e-10
104879847	rs2148200	5.0655e-25	-0.721613	1.37453	4.36005e-19	-2.09783	-1.95455
104879856	rs2148199	3.63155e-26	-0.76991	-1.21255	3.31993e-18	-1.38234	-0.640001
104880236	rs10748837	1.30872e-22	3.75821	2.44906	4.86194e-19	-1.95352	-1.98991
104880773	rs75221325	3.20723e-26	-2.10671	-9.59764e-10	3.58961e-18	-1.94424	-9.59764e-10
104881035	rs2153774	5.0655e-25	-0.721613	1.37453	4.36005e-19	-2.09783	-1.95455
104881402	rs10883834	5.0655e-25	-0.721613	1.37453	4.36005e-19	-2.09783	-1.95455
104881750	rs7915816	5.0655e-25	-0.721613	1.37453	4.36005e-19	-2.09783	-1.95455
104882913	rs79331374	4.21826e-26	-1.76697	-0.0657308	7.15423e-19	-1.93302	-1.62414
104883337	rs1060240	0.0131818	35.9471	16.319	5.3071e-19	-1.99939	-1.85644
104883650	rs7067663	5.32889e-25	-0.685507	1.38911	4.34764e-19	-2.10445	-1.95078
104883812	rs1926036	4.92997e-25	-0.721613	1.34741	4.34796e-19	-2.09783	-1.95733
104884208	rs10883835	0.0134984	36.0016	16.2883	5.31143e-19	-1.99595	-1.85906
104885330	rs1541213	4.8999e-25	-0.741277	1.36096	4.37065e-19	-2.094	-1.95595
104886188	rs10786739	8.92465e-23	3.76009	2.06436	4.94022e-19	-1.94569	-1.98177
104886302	rs182258264	5.5019e-25	-2.83746e-10	0.735558	8.76962e-18	-2.83746e-10	-1.05099
104886348	rs140227748	9.8079e-26	-2.83746e-10	-0.988932	3.44829e-18	-2.83746e-10	-1.9844
104886374	rs11191568	0.0146702	36.1155	16.2576	5.33655e-19	-1.98863	-1.86165
104886533	rs12779263	6.99214e-25	-1.44259	2.41784	1.17826e-18	-1.89503	-1.16321
104886612	rs76003516	4.6691e-27	-2.14244	-1.8913	1.79032e-18	-0.736318	-1.90357
104886621	rs117208459	1.08903e-23	3.72092	-9.59764e-10	3.27109e-18	-2.03716	-9.59764e-10
104890611	rs80027171	9.98438e-26	-2.83746e-10	-0.971098	3.45357e-18	-2.83746e-10	-1.98287
104891013	rs76963528	3.67152e-26	-2.83746e-10	-1.97152	4.40945e-18	-2.83746e-10	-1.73853
104891198	rs10883836	4.8999e-25	-0.741277	1.36096	4.37065e-19	-2.094	-1.95595
104891396	rs12571568	1.31121e-22	3.79487	2.4143	4.89788e-19	-1.94679	-1.98927
104891928	rs149040511	3.07302e-26	-2.14946	-9.59764e-10	2.96561e-18	-2.1352	-9.59764e-10
104891975	rs2148197	1.24229e-22	3.75821	2.39696	4.86683e-19	-1.95352	-1.9889
104892216	rs75287094	3.84562e-26	-0.733374	-1.19181	3.50619e-18	-1.35503	-0.612722
104892483	rs146569383	5.1798e-26	-1.62735	-9.59764e-10	3.24922e-18	-2.04387	-9.59764e-10
104893137	rs11191572	4.92997e-25	-0.721613	1.34741	4.34796e-19	-2.09783	-1.95733
104893271	rs1163246	4.21427e-27	-2.14864	-1.98759	2.45961e-18	-0.679683	-1.6426
104893568	rs12766205	1.19334e-22	3.71801	2.39696	4.83157e-19	-1.96079	-1.9889
104895297	rs111278264	3.90952e-26	-1.797	-0.111708	7.18116e-19	-1.90935	-1.64406
104895421	rs138700206	9.35785e-26	-2.83746e-10	-1.0359	3.43089e-18	-2.83746e-10	-1.98946
104895493	rs147351091	1.41514e-25	-0.622309	-9.59764e-10	7.45262e-18	-1.21372	-9.59764e-10
104895536	rs12415199	4.92997e-25	-0.721613	1.34741	4.34796e-19	-2.09783	-1.95733
104895568	rs12780509	4.87645e-26	-2.14675	0.459048	7.15168e-19	-1.95453	-1.60299
104895786	rs188471271	9.64749e-26	-2.83746e-10	-1.00542	3.43599e-18	-2.83746e-10	-1.98798
104896078	rs34104646	4.92997e-25	-0.721613	1.34741	4.34796e-19	-2.09783	-1.95733
104896100	rs72844301	1.2596e-25	-0.738744	-9.59764e-10	4.23872e-18	-1.77802	-9.59764e-10
104896486	rs10883837	1.22098e-22	3.75821	2.37966	4.86879e-19	-1.95352	-1.9885
104896563	rs1163248	7.03061e-27	-2.13322	-1.49121	1.50592e-18	-0.89396	-1.91892
104896751	rs72846103	5.2241e-26	-1.61884	-9.59764e-10	3.26176e-18	-2.04002	-9.59764e-10
104896816	rs11191573	4.92997e-25	-0.721613	1.34741	4.34796e-19	-2.09783	-1.95733
104897147	rs117194930	4.48477e-26	-2.83746e-10	-1.77143	7.67817e-18	-2.83746e-10	-1.1839
104897254	rs746293	1.22098e-22	3.75821	2.37966	4.86879e-19	-1.95352	-1.9885
104897901	rs732998	0.00685542	35.4773	16.1351	5.08116e-19	-2.02754	-1.87178
104897985	rs11598702	3.18918e-23	3.49894	1.29646	2.73663e-18	-0.261848	-1.95371
104898126	rs11191574	0.00652274	35.4275	16.1351	5.2241e-19	-1.9998	-1.87178
104898337	rs11191575	0.006649	35.4773	16.1045	5.06864e-19	-2.02754	-1.87425
104898422	rs116976910	3.51326e-26	-2.01558	-9.59764e-10	3.33718e-18	-2.01716	-9.59764e-10
104899869	rs35348020	4.91495e-26	-2.14684	0.467002	7.38734e-19	-1.95381	-1.57129
104900272	rs12262258	4.48238e-26	-1.22304	-0.54892	4.94518e-19	-2.09191	-1.83454
104900841	rs78436955	4.19892e-26	-0.659346	-1.17795	3.77502e-18	-1.29934	-0.594535
104901031	rs79993475	0.00661026	35.4773	16.0987	5.09716e-19	-2.02754	-1.86864
104901491	rs12220375	0.0148418	36.3166	16.0682	5.35692e-19	-1.97534	-1.87114
104901619	rs11191576	4.59944e-26	-2.83746e-10	-1.74619	5.1688e-18	-2.83746e-10	-1.57964
104902165	rs11191577	1.11551e-22	3.71801	2.32952	4.84014e-19	-1.96079	-1.98713
104902337	rs11191578	5.10575e-25	-0.703617	1.36445	4.32975e-19	-2.1012	-1.95816
104903638	rs34130454	5.08795e-25	-0.703617	1.36096	4.33931e-19	-2.1012	-1.95595
104903656	rs117026055	9.89375e-26	-2.83746e-10	-0.980216	3.44138e-18	-2.83746e-10	-1.98641
104903666	rs12774513	4.96497e-26	-2.14533	0.475615	7.33325e-19	-1.96472	-1.56773
104905529	rs7912517	7.57078e-26	-0.814037	-0.433787	4.25864e-19	-2.08495	-1.99097
104905604	rs7897663	5.01949e-25	-0.703617	1.34741	4.33335e-19	-2.1012	-1.95733
104906211	rs11191580	0.0164781	36.5982	15.8912	5.35568e-19	-1.9559	-1.89082
104906992	rs12243903	4.46847e-26	-1.21072	-0.564356	4.90535e-19	-2.09494	-1.8396
104907671	rs149574185	5.47652e-26	-2.83746e-10	-1.57165	3.47908e-18	-2.83746e-10	-1.97551
104908253	rs140644073	1.00261e-25	-2.83746e-10	-0.96693	3.44463e-18	-2.83746e-10	-1.98547
104908344	rs182512562	3.07352e-26	-2.1493	-9.59764e-10	3.60993e-18	-1.93859	-9.59764e-10
104909339	rs2066322	7.50944e-26	-0.814037	-0.441922	4.25839e-19	-2.08495	-1.99103
104909890	rs1163249	4.19884e-27	-2.14966	-1.99024	2.18573e-18	-0.759731	-1.6806
104910959	rs79680647	0.00964147	35.7562	16.1973	5.34696e-19	-2.01116	-1.83718
104911356	rs12775302	4.85221e-25	-0.725024	1.33492	4.33043e-19	-2.10281	-1.95639
104913653	rs11191582	0.00263362	36.3153	14.3404	5.64136e-19	-1.9386	-1.85615
104913870	rs7067970	1.40042e-22	3.991	2.28399	5.07711e-19	-1.90925	-1.99087
104913940	rs74233809	0.00231661	36.2989	14.2285	4.66985e-19	-2.06901	-1.91473
104914491	rs12414232	4.96937e-25	-0.703617	1.33737	4.31837e-19	-2.1012	-1.96079
104915018	rs115915120	1.87194e-25	-0.34256	-9.59764e-10	6.87652e-18	-1.29417	-9.59764e-10
104915310	rs2148198	4.91042e-25	-0.703617	1.32544	4.3135e-19	-2.1012	-1.96192
104915471	rs76558380	3.64126e-26	-1.97979	-9.59764e-10	3.02979e-18	-2.11379	-9.59764e-10
104916857	rs3861983	9.80223e-27	-1.94922	-1.34287	4.19593e-19	-2.13013	-1.96062
104916980	rs3861984	4.77621e-25	-0.741277	1.33539	4.35942e-19	-2.094	-1.95853
104917227	rs74827204	5.36314e-26	-1.59257	-9.59764e-10	3.30152e-18	-2.0279	-9.59764e-10
104917342	rs11191583	4.66666e-26	-2.14733	0.415656	7.26396e-19	-1.94959	-1.59235
104917385	rs79224738	1.06128e-25	-2.83746e-10	-0.910062	3.46163e-18	-2.83746e-10	-1.98054
104917444	rs118041803	1.06128e-25	-2.83746e-10	-0.910062	3.46163e-18	-2.83746e-10	-1.98054
104917820	rs117747767	1.0663e-25	-2.83746e-10	-0.905342	3.46326e-18	-2.83746e-10	-1.98007
104919316	rs75883527	1.0857e-25	-2.83746e-10	-0.887306	3.46979e-18	-2.83746e-10	-1.97819
104920232	rs3977751	1.16912e-22	3.72013	2.37434	4.89703e-19	-1.95306	-1.98318
104920341	rs10883839	4.17101e-25	-0.776675	1.2353	4.41446e-19	-2.08669	-1.9533
104920509	rs11191584	4.58566e-26	-2.14785	0.398667	7.25024e-19	-1.94458	-1.59925
104921643	rs75212332	1.10617e-25	-2.83746e-10	-0.868633	3.47705e-18	-2.83746e-10	-1.9761
104921859	rs142985874	1.10617e-25	-2.83746e-10	-0.868633	3.47705e-18	-2.83746e-10	-1.9761
104922039	rs10883840	1.3277e-22	3.75821	2.46345	4.85655e-19	-1.95352	-1.99102
104922395	rs146670034	3.6382e-26	-2.83746e-10	-1.98063	4.32843e-18	-2.83746e-10	-1.75708
104922545	rs139193814	6.46405e-26	-2.83746e-10	-1.40586	3.49309e-18	-2.83746e-10	-1.97149
104922746	rs141637838	3.07218e-26	-2.14973	-9.59764e-10	3.5619e-18	-1.95199	-9.59764e-10
104922870	rs35745742	3.27606e-26	-2.08548	-9.59764e-10	3.35885e-18	-2.01068	-9.59764e-10
104923079	rs78604609	1.11097e-25	-2.83746e-10	-0.864301	3.4788e-18	-2.83746e-10	-1.97559
104923595	rs66652022	3.99214e-25	-0.780936	1.19573	4.33194e-19	-2.10138	-1.95747
104924039	rs149555487	5.27773e-26	-0.622137	-0.986486	3.94946e-18	-1.27118	-0.577525
104924820	rs10509765	3.22399e-25	0.679032	-0.477947	8.30381e-19	-1.43379	-1.97437
104924838	rs12773916	4.51105e-26	-2.14733	0.381743	7.16489e-19	-1.94959	-1.60609
104925543	rs146240286	5.34187e-26	-0.594299	-1.00224	3.9591e-18	-1.25004	-0.59623
104925829	rs4917996	1.10784e-22	3.71801	2.32262	4.8708e-19	-1.96079	-1.98082
104926334	rs10509766	4.40711e-25	-0.721613	1.2353	4.36553e-19	-2.09783	-1.9533
104926485	rs12763944	3.1887e-26	-2.11251	-9.59764e-10	3.48009e-18	-1.97522	-9.59764e-10
104926876	rs112224955	4.47767e-26	-1.77302	-9.59764e-10	3.59973e-18	-1.94142	-9.59764e-10
104926933	rs11191586	4.42222e-25	-0.721613	1.23872	4.35554e-19	-2.09783	-1.95559
104927634	rs6584540	1.03003e-22	3.67795	2.28986	4.84422e-19	-1.96792	-1.97916
104927660	rs149218337	8.16965e-25	-2.83746e-10	1.13089	3.56578e-17	-2.83746e-10	0.351686
104928164	rs75839032	4.82929e-26	-0.691254	-1.00617	3.66194e-18	-1.3234	-0.600888
104928770	rs35195396	3.24751e-23	3.52468	1.28885	1.04316e-18	-1.22987	-1.95016
104928914	rs12416331	0.00696184	35.9229	15.7048	5.20996e-19	-2.0009	-1.87339
104929113	rs7080935	4.1841e-26	-1.22304	-0.617785	4.83697e-19	-2.09191	-1.85667
104929124	rs6584541	6.08058e-26	-0.83132	-0.6357	4.27746e-19	-2.08107	-1.99044
104929191	rs7081075	9.78583e-23	3.67795	2.23862	4.85814e-19	-1.96792	-1.97629
104929555	rs117374691	4.61698e-26	-2.83746e-10	-1.74238	3.44563e-18	-2.83746e-10	-1.98518
104929716	rs11191587	0.00312292	35.3113	15.5148	4.83438e-19	-2.03683	-1.91229
104929748	rs117062978	1.18382e-25	-2.83746e-10	-0.800786	3.4888e-18	-2.83746e-10	-1.97272
104930382	rs11191589	4.3069e-25	-0.721613	1.2123	4.3437e-19	-2.09783	-1.95831
104930391	rs116925486	1.19576e-25	-0.790749	-9.59764e-10	4.41704e-18	-1.73681	-9.59764e-10
104930486	rs1163240	7.26585e-26	-1.28893	-9.59764e-10	3.98451e-18	-1.83987	-9.59764e-10
104930682	rs118141064	2.27258e-25	-0.14862	-9.59764e-10	3.99682e-18	-1.83678	-9.59764e-10
104931051	rs3740386	4.22304e-25	-0.741277	1.2123	4.36037e-19	-2.094	-1.95831
104931231	rs3740385	1.20097e-25	-2.83746e-10	-0.786404	3.49517e-18	-2.83746e-10	-1.9709
104931584	rs12219304	0.00057898	35.4773	13.6636	4.78917e-19	-2.02754	-1.93097
104931818	rs11191590	6.71399e-26	-1.36793	-9.59764e-10	7.76813e-18	-1.17225	-9.59764e-10
104931857	rs191211835	2.64433e-25	-2.83746e-10	0.00288139	3.87257e-18	-2.83746e-10	-1.86836
104931923	rs117633209	1.25397e-25	-2.83746e-10	-0.74322	3.51593e-18	-2.83746e-10	-1.96498
104932062	rs113973959	4.56164e-26	-1.75444	-9.59764e-10	3.55172e-18	-1.95485	-9.59764e-10
104932361	rs143956083	3.29178e-26	-2.08069	-9.59764e-10	3.76978e-18	-1.89526	-9.59764e-10
104933023	rs117715523	3.66623e-26	-1.97296	-9.59764e-10	3.03944e-18	-2.11061	-9.59764e-10
104933243	rs140025915	6.49668e-25	-2.83746e-10	0.901756	6.30305e-18	-2.83746e-10	-1.38125
104933449	rs12257472	3.56657e-25	-1.46303	1.7651	8.62314e-19	-1.94843	-1.42198
104933511	rs12774412	4.54259e-26	-2.14785	0.38923	7.22263e-19	-1.94458	-1.60307
104933654	rs12244207	4.14763e-26	-1.23418	-0.615405	4.85427e-19	-2.08909	-1.85592
104933679	rs190000397	1.44051e-25	-0.604541	-9.59764e-10	5.2316e-18	-1.56757	-9.59764e-10
104933921	rs11191591	4.36411e-25	-0.721613	1.22549	4.34956e-19	-2.09783	-1.95696
104933933	rs187116727	5.28394e-25	-2.83746e-10	0.695138	2.82772e-17	-2.83746e-10	0.119773
104933954	rs149162306	1.17332e-25	-2.83746e-10	-0.809701	3.50134e-18	-2.83746e-10	-1.96913
104934233	rs181988640	4.93446e-26	-2.83746e-10	-1.67588	3.426e-18	-2.83746e-10	-1.99089
104934709	rs10883841	4.6196e-26	-2.14806	0.40625	7.38966e-19	-1.92861	-1.59618
104934952	rs12261294	4.10622e-26	-1.23418	-0.625439	4.83909e-19	-2.08909	-1.85905
104935274	rs117213332	1.25207e-25	-2.83746e-10	-0.744739	3.51515e-18	-2.83746e-10	-1.9652
104935593	rs10786740	8.03903e-23	3.71801	2.00193	4.89167e-19	-1.96079	-1.97654
104937100	rs7917650	5.95784e-26	-0.814037	-0.673374	4.2656e-19	-2.08495	-1.98934
104939052	rs114373406	4.66326e-26	-0.787932	-0.944473	3.86725e-18	-1.34197	-0.52777
104939182	rs10786741	4.51238e-25	-0.741277	1.27857	4.39104e-19	-2.094	-1.9513
104939215	rs11191593	0.00210238	35.365	15.0654	4.71757e-19	-2.03386	-1.93971
104939232	rs12240508	3.75396e-26	-1.25624	-0.69307	4.769e-19	-2.08324	-1.87949
104939283	rs10786742	4.70131e-25	-0.741277	1.31958	4.42273e-19	-2.094	-1.94411
104939538	rs77602755	4.39096e-26	-1.79257	-9.59764e-10	3.12686e-18	-2.08225	-9.59764e-10
104940659	rs78325666	4.27698e-26	-2.83746e-10	-1.81887	3.42743e-18	-2.83746e-10	-1.99047
104940795	rs143466731	4.02098e-25	-2.83746e-10	0.42199	7.32377e-18	-2.83746e-10	-1.23116
104940867	rs56168342	4.97841e-26	-1.66701	-9.59764e-10	3.19309e-18	-2.06129	-9.59764e-10
104940935	rs370749877	9.04343e-26	-2.83746e-10	-1.07008	3.45943e-18	-2.83746e-10	-1.98118
104940946	rs79237883	0.00348179	35.9229	15.0119	4.84313e-19	-2.0009	-1.9464
104941589	rs10883842	7.3267e-23	3.67795	1.94921	4.96893e-19	-1.96792	-1.95374
104942243	rs184211672	5.15582e-26	-0.670361	-0.961632	3.92181e-18	-1.30766	-0.548072
104942244	rs34747231	0.00640949	36.5388	15.0063	5.06264e-19	-1.96007	-1.94291
104943342	rs10786743	8.27641e-23	3.79487	1.95417	4.97571e-19	-1.94679	-1.97351
104943390	rs116821290	8.07819e-26	-0.540499	-0.642453	8.51011e-19	-1.40618	-1.97743
104943530	rs78533530	1.42269e-25	-2.83746e-10	-0.616987	3.74411e-18	-2.83746e-10	-1.9021
104943891	rs141146900	1.46301e-25	-2.83746e-10	-0.589036	3.77124e-18	-2.83746e-10	-1.89488
104943986	rs10748838	2.9478e-23	3.71801	0.998681	4.94664e-19	-1.96079	-1.96537
104943993	rs1163238	2.5471e-23	3.42974	1.14085	3.20088e-18	-0.0902431	-1.96861
104944001	rs11191596	6.51689e-26	-2.14733	0.74961	8.27913e-19	-1.94959	-1.46154
104944720	rs11191598	6.5135e-26	-2.14785	0.74961	8.32068e-19	-1.94458	-1.46154
104944744	rs3758543	3.19142e-23	3.79487	1.00123	5.00972e-19	-1.94679	-1.9667
104945028	rs10786744	7.54117e-26	-0.832972	-0.418769	4.28442e-19	-2.08069	-1.98919
104945213	rs4917997	2.96595e-23	3.79487	0.927962	5.04546e-19	-1.94679	-1.95959
104945463	rs7077097	2.82289e-23	3.75821	0.915183	5.01837e-19	-1.95352	-1.95824
104945734	rs76036912	1.44006e-25	-2.83746e-10	-0.60485	3.69367e-18	-2.83746e-10	-1.91566
104945751	rs7077291	2.80016e-23	3.79487	0.870441	5.0564e-19	-1.94679	-1.95742
104945823	rs77420391	0.000558948	35.7562	13.3495	4.84138e-19	-2.01116	-1.93651
104946325	rs80084683	1.13551e-24	1.46013	-9.59764e-10	3.22163e-18	-2.05239	-9.59764e-10
104946727	rs150694714	8.95223e-26	-2.83746e-10	-1.08022	3.43363e-18	-2.83746e-10	-1.98866
104947493	rs10883843	6.16079e-26	-0.849943	-0.603972	4.29385e-19	-2.07674	-1.99094
104948423	rs189216611	9.63917e-26	-2.83746e-10	-1.00628	4.05424e-18	-2.83746e-10	-1.82252
104948615	rs7091462	4.10743e-26	-1.26717	-0.592155	4.93369e-19	-2.08021	-1.84857
104948712	rs7075552	6.31922e-26	-0.832972	-0.595551	4.27659e-19	-2.08069	-1.99102
104948720	rs75580295	8.63996e-23	5.79203	-9.59764e-10	3.0842e-18	-2.09599	-9.59764e-10
104949116	rs7092407	2.74544e-23	3.84191	0.803664	5.01914e-19	-1.96187	-1.94974
104949318	rs188171137	3.70949e-26	-2.83746e-10	-1.96123	6.17883e-18	-2.83746e-10	-1.40115
104949709	rs11191600	6.17865e-26	-0.81589	-0.635129	4.26261e-19	-2.08454	-1.99045
104949734	rs116979997	3.10219e-26	-2.14001	-9.59764e-10	3.32215e-18	-2.02167	-9.59764e-10
104949900	rs145884725	1.03398e-25	-2.83746e-10	-0.936124	1.83833e-17	-2.83746e-10	-0.310838
104950197	rs7920251	2.61006e-23	3.80511	0.7899	4.99521e-19	-1.96834	-1.94805
104952499	rs79780963	6.02258e-27	-2.01886	-1.76033	1	29.2751	8.94912
104952587	rs115952365	5.20646e-26	-1.62222	-9.59764e-10	3.25676e-18	-2.04155	-9.59764e-10
104952625	rs3087681	7.63026e-26	-2.13425	0.894255	8.29889e-19	-2.02203	-1.38672
104952632	rs12774207	7.69142e-26	-2.13561	0.903595	8.36798e-19	-2.01802	-1.38244
104953007	rs1141095	6.55381e-27	-2.09777	-1.59689	1.41206e-18	-0.97427	-1.90296
104953021	rs111622998	2.91621e-26	-1.81661	-0.385222	6.50749e-19	-1.92034	-1.73157
104953044	rs149363415	7.43801e-26	-0.485705	-0.779811	7.89868e-19	-1.47233	-1.98584
104953547	rs10748839	6.39559e-23	3.90582	1.58542	4.98348e-19	-1.97201	-1.94672
104953734	rs79179549	1.89024e-26	-1.18023	-1.45519	8.38076e-19	-1.61868	-1.78025
104953892	rs117569499	6.44032e-26	-1.40954	-9.59764e-10	4.21181e-18	-1.78439	-9.59764e-10
104954219	rs11191602	6.7306e-26	-0.856984	-0.508471	4.22857e-19	-2.09423	-1.98877
104954795	rs7095304	6.7306e-26	-0.856984	-0.508471	4.22857e-19	-2.09423	-1.98877
104956035	rs11191606	5.6304e-26	-2.1478	0.603865	8.6582e-19	-1.95832	-1.40804
104956218	rs7100369	6.87179e-26	-0.875478	-0.469218	4.24617e-19	-2.09032	-1.98853
104956827	rs10786745	8.29925e-23	3.9839	1.7679	5.07491e-19	-1.95843	-1.94213
104957152	rs12571345	5.2012e-26	-0.511972	-1.11126	5.0288e-18	-1.18717	-0.419933
104957594	rs12784384	6.612e-26	-0.875478	-0.507755	4.24527e-19	-2.09032	-1.98874
104957629	rs12414028	2.32316e-06	34.1349	9.48758	5.97974e-19	-1.84327	-1.89322
104958244	rs10883846	1.43141e-23	3.23945	0.754852	2.15782e-18	-0.463483	-1.9897
104958284	rs10883847	6.39559e-26	-0.908756	-0.507755	4.27705e-19	-2.08286	-1.98874
104958655	rs117320158	2.30337e-25	-2.83746e-10	-0.13516	1.36634e-17	-2.83746e-10	-0.607562
104958900	rs112913898	3.59537e-05	35.3667	10.9951	4.97828e-19	-2.00325	-1.91653
104959188	rs11191607	3.13786e-05	35.1425	11.0832	4.83424e-19	-2.01695	-1.9322
104959477	rs117375427	5.37302e-25	0.711856	-9.59764e-10	5.97384e-18	-1.43489	-9.59764e-10
104959487	rs12774577	5.52198e-26	-2.14952	0.586141	8.80868e-19	-1.93271	-1.41642
104959852	rs4307650	2.40086e-23	3.65555	0.855916	5.16656e-19	-1.92541	-1.95725
104960248	rs184796073	4.58064e-26	-1.75028	-9.59764e-10	3.36693e-18	-2.00828	-9.59764e-10
104960300	rs144453732	5.46595e-26	-0.517193	-1.05639	5.05904e-18	-1.19117	-0.409936
104960549	rs113816956	7.00548e-26	-0.753811	-0.571616	4.3114e-19	-2.073	-1.99061
104960710	rs189401006	8.64161e-27	-2.12212	-1.296	1.23046e-18	-1.06017	-1.95473
104960752	rs113642369	2.96726e-26	-1.35089	-0.83359	4.71367e-19	-2.06978	-1.90462
104960856	rs75075426	6.24483e-26	-0.404643	-1.03572	5.66725e-18	-1.10449	-0.383092
104961119	rs11191608	5.41186e-26	-0.80763	-0.775896	4.38664e-19	-2.05972	-1.98658
104961316	rs74757396	1.45815e-26	-1.5363	-1.35865	3.96004e-18	0.1446	-1.99063
104961477	rs12259163	5.30487e-26	-0.80763	-0.795865	4.39236e-19	-2.05972	-1.98528
104961941	rs183908547	3.08616e-26	-2.14519	-9.59764e-10	2.97548e-18	-2.13188	-9.59764e-10
104963051	rs4917999	1.90028e-25	-1.45339	1.12586	1.56933e-18	-1.8341	-0.93753
104963618	rs12256506	3.05779e-26	-1.08854	-1.06589	4.23963e-19	-2.11828	-1.96211
104963721	rs11191609	5.57024e-26	-0.883447	-0.671235	4.37224e-19	-2.06632	-1.98327
104963737	rs116931390	2.07225e-25	-0.240898	-9.59764e-10	4.28661e-17	0.5358	-9.59764e-10
104963893	rs11191610	4.23908e-24	2.06112	0.716278	1.47692e-18	-0.844728	-1.9876
104963994	rs1163234	6.73976e-26	-1.36409	-9.59764e-10	8.36054e-18	-1.09876	-9.59764e-10
104964157	rs150790859	1.31663e-26	-1.34797	-1.64907	6.52284e-19	-1.74077	-1.90879
104964233	rs114803773	8.00923e-26	-1.19152	-9.59764e-10	5.06924e-18	-1.59909	-9.59764e-10
104964318	rs139155670	4.58697e-25	0.553686	-9.59764e-10	1.14264e-17	-0.786356	-9.59764e-10
104964407	rs185522044	3.34465e-25	0.237829	-9.59764e-10	5.66838e-17	0.815206	-9.59764e-10
104964481	rs80197337	9.28904e-26	-2.83746e-10	-1.04328	5.45729e-18	-2.83746e-10	-1.52533
104964536	rs11818627	8.25211e-24	3.38037	0.0631525	2.00801e-17	1.27676	-1.49931
104964620	rs73353848	5.78322e-24	3.07131	0.016705	1.54068e-17	1.03443	-1.5219
104965366	rs113265609	2.35416e-25	-2.83746e-10	-0.113352	5.29714e-18	-2.83746e-10	-1.55511
104965551	rs1750480	2.91136e-19	7.5997	6.3149	2.177e-18	-0.689681	-1.75465
104965552	rs1773924	3.11207e-19	7.65703	6.32423	2.09776e-18	-0.710261	-1.77115
104965919	rs61870857	4.7421e-26	-1.71564	-9.59764e-10	3.18275e-18	-2.06454	-9.59764e-10
104966171	rs1163233	7.81347e-26	0.104037	-1.32031	1.13566e-18	-1.59507	-1.5
104966287	rs140552605	6.58395e-24	3.11091	0.106775	1.65064e-17	1.06537	-1.48391
104966498	rs116990256	7.38302e-25	1.02965	-9.59764e-10	8.24479e-18	-1.1127	-9.59764e-10
104966518	rs150455041	1.54315e-25	-2.83746e-10	-0.53571	4.19564e-18	-2.83746e-10	-1.78824
104966523	rs111703483	6.34361e-24	3.08402	0.0964797	1.60816e-17	1.04436	-1.48896
104966698	rs142416119	6.44461e-27	-1.72091	-1.99055	4.21545e-19	-2.12933	-1.95678
104967326	rs117469725	1.01753e-24	1.35043	-9.59764e-10	2.04224e-17	-0.205649	-9.59764e-10
104967679	rs1773926	7.81397e-26	0.159141	-1.37535	1.18446e-18	-1.53526	-1.51774
104967813	rs111817773	6.32331e-24	3.09816	0.0791303	1.62195e-17	1.05541	-1.49148
104967834	rs59807730	6.2345e-24	3.08402	0.0791303	1.60412e-17	1.04436	-1.49148
104967999	rs61509417	6.07956e-24	3.08402	0.0539638	1.63593e-17	1.04436	-1.47184
104968050	rs1630303	8.11857e-26	0.147328	-1.32529	1.24582e-18	-1.4984	-1.50409
104968083	rs60068878	6.26998e-24	3.08402	0.0848049	1.6086e-17	1.04436	-1.48869
104968149	rs59539043	2.51147e-25	-2.83746e-10	-0.0486666	5.4664e-18	-2.83746e-10	-1.52366
104968316	rs60218667	2.47493e-25	-2.83746e-10	-0.0633236	5.42731e-18	-2.83746e-10	-1.53084
104968330	rs148583280	9.47658e-25	1.27929	-9.59764e-10	1.8144e-17	-0.323943	-9.59764e-10
104968531	rs117418452	1.02779e-24	1.36046	-9.59764e-10	2.05757e-17	-0.198172	-9.59764e-10
104968686	rs59963492	6.29021e-24	3.07131	0.100738	1.60527e-17	1.03443	-1.48084
104968998	rs61256595	6.32259e-24	3.07131	0.105873	1.60934e-17	1.03443	-1.4783
104969553	rs144810391	9.96262e-25	1.32931	-9.59764e-10	2.01036e-17	-0.221386	-9.59764e-10
104969578	rs11191612	7.28719e-26	0.0354187	-1.32142	1.14503e-18	-1.55081	-1.53603
104969906	rs11522502	1.51489e-25	-0.554192	-9.59764e-10	5.31212e-18	-1.55229	-9.59764e-10
104970156	rs111668583	2.64486e-26	-2.14975	-0.149748	1.15711e-18	-1.38964	-1.68672
104970410	rs139424795	6.35634e-24	3.04452	0.13798	1.60137e-17	1.01352	-1.46236
104971035	rs1807951	6.28596e-24	3.01782	0.153553	1.58059e-17	0.992685	-1.45458
104971159	rs112574306	3.22591e-26	-2.10091	-9.59764e-10	4.87112e-18	-1.63896	-9.59764e-10
104971203	rs111750727	2.52229e-26	-2.10758	-0.239378	9.02308e-19	-1.60259	-1.72249
104972253	rs73353864	2.68395e-25	-2.83746e-10	0.0177533	5.64905e-18	-2.83746e-10	-1.4908
104972770	rs183293459	3.77707e-24	2.00785	0.654151	2.07606e-18	-2.12001	-0.371797
104973061	rs10883848	7.83193e-18	8.85431	8.35246	3.47713e-18	-0.692656	-1.28342
104973172	rs10748840	4.58954e-26	-1.74834	-9.59764e-10	3.80839e-18	-1.88508	-9.59764e-10
104973317	rs190474885	1.41792e-22	7.50354	-1.21613	1.27994e-18	-1.52975	-1.44572
104973429	rs79779224	7.43931e-26	-2.83746e-10	-1.26534	4.62223e-18	-2.83746e-10	-1.6914
104975024	rs148198148	5.03557e-26	-1.65559	-9.59764e-10	9.21511e-18	-1.00144	-9.59764e-10
104975113	rs111230627	3.17992e-26	-2.11526	-9.59764e-10	3.97536e-18	-1.84217	-9.59764e-10
104976822	rs7916091	4.41209e-24	2.97859	-0.161193	1.31101e-17	0.962114	-1.61101
104976963	rs72846141	5.33814e-26	-1.59724	-9.59764e-10	1.18812e-17	-0.747325	-9.59764e-10
104977302	rs190204510	3.73614e-26	-2.83746e-10	-1.95407	7.52456e-18	-2.83746e-10	-1.20411
104977587	rs145225253	2.48736e-25	-2.83746e-10	-0.0583127	5.44063e-18	-2.83746e-10	-1.52839
104977603	rs11191614	6.95222e-26	-1.58858	0.255517	6.75408e-19	-2.01228	-1.60244
104978126	rs113361908	2.40309e-26	-2.10643	-0.288939	9.07502e-19	-1.57766	-1.74169
104978553	rs77664249	1.13205e-24	1.45708	-9.59764e-10	2.21164e-17	-0.125961	-9.59764e-10
104978885	rs143583045	9.75503e-25	1.30825	-9.59764e-10	1.9791e-17	-0.237055	-9.59764e-10
104979168	rs113987398	2.9582e-24	2.87432	-0.456689	1.08809e-17	0.881008	-1.71628
104979954	rs73353870	2.28912e-24	2.95207	-0.790849	1.0154e-17	0.94146	-1.84588
104980726	rs77521106	3.19257e-26	-2.11129	-9.59764e-10	5.16078e-18	-1.58119	-9.59764e-10
104980843	rs145482607	6.27914e-26	-2.83746e-10	-1.43489	4.45416e-18	-2.83746e-10	-1.72844
104981167	rs10786747	3.49704e-24	1.35158	1.23338	8.9237e-19	-1.34522	-1.99094
104981385	rs11191615	3.58316e-26	-0.47843	-1.51745	8.15567e-19	-1.7979	-1.62825
104981795	rs138417829	9.25245e-25	1.25535	-9.59764e-10	1.90285e-17	-0.276342	-9.59764e-10
104983200	rs144826113	9.35463e-25	1.26634	-9.59764e-10	1.91843e-17	-0.268192	-9.59764e-10
104983705	rs75680955	9.25245e-25	1.25535	-9.59764e-10	1.90285e-17	-0.276342	-9.59764e-10
104983736	rs11599577	4.69752e-26	-1.72509	-9.59764e-10	3.77732e-18	-1.89327	-9.59764e-10
104983902	rs7923655	5.83391e-26	-1.50843	-9.59764e-10	4.63674e-18	-1.68827	-9.59764e-10
104985247	rs111306545	1.16341e-25	-2.83746e-10	-0.818176	3.98829e-18	-2.83746e-10	-1.83892
104986016	rs148231033	1.79005e-25	-2.83746e-10	-0.387291	4.67961e-18	-2.83746e-10	-1.67907
104986916	rs11817165	1.24707e-24	2.19644	-0.642599	9.59017e-18	0.830038	-1.79158
104987693	rs139527316	3.23723e-26	-2.0974	-9.59764e-10	4.18901e-18	-1.78982	-9.59764e-10
104988715	rs117162325	7.23188e-25	1.00896	-9.59764e-10	1.58692e-17	-0.457904	-9.59764e-10
104989168	rs74780752	9.25245e-25	1.25535	-9.59764e-10	1.90285e-17	-0.276342	-9.59764e-10
104989360	rs146962034	9.25245e-25	1.25535	-9.59764e-10	1.90285e-17	-0.276342	-9.59764e-10
104989523	rs147575835	9.16158e-25	1.24548	-9.59764e-10	1.88898e-17	-0.28366	-9.59764e-10
104990026	rs200210086	3.12224e-25	-2.83746e-10	0.169017	4.28502e-18	-2.83746e-10	-1.76716
104990037	rs367640224	2.92414e-25	-2.83746e-10	0.103466	6.05095e-18	-2.83746e-10	-1.42207
104990305	rs55939028	1.81883e-25	-0.37134	-9.59764e-10	4.78083e-18	-1.65767	-9.59764e-10
104990877	rs7922955	1.1654e-24	2.0729	-0.586783	5.18924e-18	0.193983	-1.76968
104990933	rs7922982	1.61378e-24	1.84991	-0.0382775	5.26803e-18	0.0983822	-1.65901
104991538	rs117795571	1.57957e-25	-2.83746e-10	-0.512384	4.50337e-18	-2.83746e-10	-1.71746
104991552	rs10883849	1.50632e-25	-1.24903	0.689167	1.11631e-18	-1.83109	-1.28117
104992345	rs142101509	7.16252e-25	-2.83746e-10	0.999327	2.78003e-17	-2.83746e-10	0.102766
104993304	rs79850157	9.64777e-25	1.29719	-9.59764e-10	1.9629e-17	-0.245275	-9.59764e-10
104993328	rs117602516	2.69529e-25	-2.83746e-10	0.0219701	4.09406e-18	-2.83746e-10	-1.81274
104993635	rs112359712	6.68342e-25	1.47471	-0.544616	5.51521e-18	0.238063	-1.75284
104993869	rs76448877	9.35463e-25	1.26634	-9.59764e-10	1.91843e-17	-0.268192	-9.59764e-10
104994436	rs7073965	9.54892e-25	1.28689	-9.59764e-10	1.94793e-17	-0.252929	-9.59764e-10
104994896	rs117361944	9.75224e-25	1.30796	-9.59764e-10	1.97868e-17	-0.237267	-9.59764e-10
104994944	rs117717985	4.73362e-26	-1.71743	-9.59764e-10	4.10476e-18	-1.81014	-9.59764e-10
104995486	rs7082288	3.69534e-20	5.27742	6.57305	6.6497e-18	0.211472	-1.53918
104995788	rs4917384	3.53007e-18	7.67268	8.7372	3.15266e-18	-0.754504	-1.31953
104996259	rs12253370	1.96257e-26	-2.12894	-0.468928	9.83319e-19	-1.59821	-1.64089
104996500	rs11191619	3.6538e-26	-2.83746e-10	-1.97635	6.6673e-18	-2.83746e-10	-1.32507
104997012	rs12761878	1.6266e-25	-1.30646	0.823415	1.08898e-18	-1.84899	-1.28805
104997014	rs6584543	8.85901e-22	4.99378	3.12587	3.1661e-18	-0.142093	-1.92769
104997409	rs6584544	5.10156e-26	-1.64257	-9.59764e-10	4.15475e-18	-1.79803	-9.59764e-10
104997485	rs190707177	5.31686e-26	-1.60124	-9.59764e-10	9.46645e-18	-0.974528	-9.59764e-10
104997914	rs7916056	6.67856e-20	5.74749	6.6948	7.78393e-18	0.377049	-1.54727
104999266	rs6584545	5.08063e-27	-2.09664	-1.85263	2.18235e-18	-0.896652	-1.54523
105000369	rs7894240	1.12816e-21	4.86748	3.49391	3.54957e-18	-0.0838669	-1.87159
105000633	rs6584546	1.23426e-21	4.99378	3.4575	3.3688e-18	-0.142093	-1.86563
105001216	rs117450263	3.68344e-26	-2.83746e-10	-1.96827	3.8944e-18	-2.83746e-10	-1.86274
105001325	rs7913461	7.94624e-20	5.74749	6.8686	8.0116e-18	0.377049	-1.51844
105001510	rs1891292	1.36578e-21	5.03861	3.51392	3.48002e-18	-0.118297	-1.85695
105001797	rs1891293	1.20727e-21	4.95356	3.4756	3.30693e-18	-0.163388	-1.86287
105002317	rs72846144	4.62572e-26	-1.74049	-9.59764e-10	4.02187e-18	-1.83054	-9.59764e-10
105003019	rs78384860	3.11488e-26	-2.13593	-9.59764e-10	5.70748e-18	-1.4805	-9.59764e-10
105003721	rs4917385	2.99508e-18	7.18958	9.05595	3.31235e-18	-0.771739	-1.25288
105003850	rs147209610	2.14034e-25	-2.83746e-10	-0.208569	5.17376e-18	-2.83746e-10	-1.57868
105004101	rs7903004	1.20584e-21	4.87057	3.5574	3.68857e-18	-0.05639	-1.86065
105005500	rs11591398	4.61009e-26	-1.74387	-9.59764e-10	4.00986e-18	-1.83353	-9.59764e-10
105005501	rs71471272	4.78478e-26	-1.70668	-9.59764e-10	3.63291e-18	-1.93225	-9.59764e-10
105005926	rs61746133	3.13693e-26	-2.12887	-9.59764e-10	9.09688e-18	-1.01435	-9.59764e-10
105006771	rs61869770	6.39077e-26	-0.0915657	-1.3257	1.55527e-18	-1.65235	-1.12828
105007528	rs4917386	1.41882e-25	0.256558	-0.87627	8.04224e-19	-1.60082	-1.83934
105007926	rs2506961	1.58941e-21	5.24791	3.45626	3.72494e-18	-0.0472693	-1.85996
105009086	rs1712510	1.76863e-21	5.33474	3.47627	3.91408e-18	-0.000857535	-1.85684
105010418	rs61869771	2.75264e-26	-0.272844	-1.98671	1.36234e-18	-1.61946	-1.29362
105011895	rs3121271	5.59005e-26	-1.55113	-9.59764e-10	3.71684e-18	-1.90941	-9.59764e-10
105012081	rs149318573	5.62337e-26	-1.54519	-9.59764e-10	1.32174e-17	-0.640745	-9.59764e-10
105012214	rs184995389	8.72223e-25	1.19634	-9.59764e-10	1.19238e-16	1.55884	-9.59764e-10
105012269	rs61869780	2.62718e-26	-0.318752	-1.98746	1.25639e-18	-1.66634	-1.3277
105012869	rs12359807	3.79054e-25	0.362974	-9.59764e-10	8.13393e-18	-1.12624	-9.59764e-10
105012994	rs1628768	4.90104e-27	-2.06656	-1.9187	1.77357e-18	-0.97388	-1.67541
105013147	rs4918001	1.79167e-26	-2.14137	-0.547595	9.70434e-19	-1.43728	-1.81502
105013870	rs1712509	4.5498e-18	7.0891	9.57454	3.98186e-18	-0.640869	-1.19966
105014157	rs11522503	2.23509e-25	-0.165255	-9.59764e-10	9.50583e-18	-0.970377	-9.59764e-10
105014781	rs76215422	1.04983e-24	1.38168	-9.59764e-10	2.0904e-17	-0.18234	-9.59764e-10
105015206	rs75787981	6.57405e-26	-2.83746e-10	-1.38899	8.21697e-18	-2.83746e-10	-1.11608
105015670	rs138083841	4.50522e-26	-2.83746e-10	-1.76688	3.6071e-18	-2.83746e-10	-1.93938
105016107	rs1163082	1.42331e-21	5.13566	3.45813	4.17154e-18	0.106953	-1.90095
105017093	rs113174040	9.30815e-25	1.26136	-9.59764e-10	2.90236e-17	0.145827	-9.59764e-10
105017409	rs11191625	2.81741e-25	-2.83746e-10	0.0662829	5.93528e-18	-2.83746e-10	-1.44137
105018196	rs112185508	2.92584e-25	-2.83746e-10	0.104047	6.05278e-18	-2.83746e-10	-1.42176
105018817	rs1163076	1.54854e-21	5.04852	3.62959	4.60058e-18	0.191596	-1.88769
105019965	rs12251523	2.78828e-25	-2.83746e-10	0.0558906	5.90352e-18	-2.83746e-10	-1.44673
105021263	rs1163075	1.56952e-21	5.02284	3.66874	4.68682e-18	0.204799	-1.88233
105021474	rs7903472	1.80465e-26	-2.13949	-0.542259	9.5649e-19	-1.45362	-1.81315
105021762	rs1163074	1.61035e-21	5.04852	3.66874	4.62534e-18	0.191596	-1.88233
105022934	rs1163073	4.22141e-18	6.90569	9.68304	3.80662e-18	-0.714446	-1.17109
105023547	rs78326838	1.52693e-25	-2.83746e-10	-0.546274	4.37283e-18	-2.83746e-10	-1.74687
105024378	rs1163072	1.06137e-25	0.0440165	-0.95399	7.83961e-19	-1.69977	-1.76591
105024616	rs74984861	3.12925e-25	-2.83746e-10	0.171258	1.57173e-17	-2.83746e-10	-0.46752
105025511	rs1342031	2.86349e-25	-2.83746e-10	0.0825051	5.98536e-18	-2.83746e-10	-1.43297
105026201	rs1163070	1.10378e-25	0.0911477	-0.961938	8.03975e-19	-1.67829	-1.76218
105026231	rs111840579	3.2468e-25	-2.83746e-10	0.208135	6.6165e-18	-2.83746e-10	-1.33272
105027662	rs75708209	4.62572e-26	-1.74049	-9.59764e-10	4.02187e-18	-1.83054	-9.59764e-10
105028040	rs1163077	1.14878e-21	4.96424	3.41527	3.79556e-18	0.0119971	-1.90045
105029450	rs1163080	5.5372e-26	-1.56063	-9.59764e-10	3.69459e-18	-1.91541	-9.59764e-10
105029828	rs78352334	1.03928e-24	1.37158	-9.59764e-10	2.0747e-17	-0.189878	-9.59764e-10
105029840	rs1163081	1.25252e-21	4.91957	3.54639	4.25935e-18	0.118303	-1.89147
105030157	rs76957677	4.0099e-26	-1.88335	-9.59764e-10	8.20449e-18	-1.1176	-9.59764e-10
105030297	rs189594843	6.14878e-26	-2.83746e-10	-1.45587	3.7524e-18	-2.83746e-10	-1.89989
105030522	rs11191628	2.58517e-25	-0.0197425	-9.59764e-10	1.06405e-17	-0.85761	-9.59764e-10
105030574	rs149076773	1.03928e-24	1.37158	-9.59764e-10	2.0747e-17	-0.189878	-9.59764e-10
105031611	rs77344735	9.59521e-27	-1.79056	-1.52288	4.42741e-19	-2.14213	-1.89492
105032812	rs148386244	3.09106e-26	-2.14361	-9.59764e-10	3.67089e-18	-1.92185	-9.59764e-10
105033015	rs1712517	4.42254e-23	1.91113	3.21122	1.21242e-18	-1.1133	-1.91636
105033628	rs1712516	1.18215e-19	5.75606	7.25725	1.01164e-17	0.542383	-1.4505
105033742	rs3123794	4.53551e-23	1.97392	3.17365	1.22345e-18	-1.0998	-1.9208
105033903	rs3123795	1.12902e-21	5.00334	3.35881	3.7503e-18	0.00718044	-1.90763
105034268	rs189353863	5.69307e-26	-1.53287	-9.59764e-10	3.76029e-18	-1.89778	-9.59764e-10
105034967	rs7906977	3.33778e-25	-2.83746e-10	0.235771	6.71757e-18	-2.83746e-10	-1.31756
105035338	rs2153771	1.61655e-25	-1.30742	0.818184	1.23493e-18	-1.77983	-1.23144
105035724	rs142707907	5.14043e-26	-1.63498	-9.59764e-10	7.44291e-18	-1.21502	-9.59764e-10
105035954	rs80020194	3.1166e-26	-2.13538	-9.59764e-10	5.42739e-18	-1.53082	-9.59764e-10
105036345	rs140511633	9.63022e-26	-2.83746e-10	-1.00721	4.56024e-18	-2.83746e-10	-1.70491
105036725	rs375983731	1.33516e-25	-2.83746e-10	-0.680485	4.14605e-18	-2.83746e-10	-1.80013
105038455	rs1163083	1.11082e-21	5.04509	3.30082	3.81019e-18	0.0301301	-1.91473
105038605	rs12360346	2.35911e-25	-0.111252	-9.59764e-10	9.2088e-18	-1.00212	-9.59764e-10
105039048	rs1163084	3.42776e-23	1.84286	3.02468	1.12711e-18	-1.16541	-1.93722
105039241	rs1163085	9.58453e-26	0.0416351	-1.0536	8.1199e-19	-1.68953	-1.74102
105039579	rs1163086	7.73076e-20	5.47748	7.11112	8.68848e-18	0.425109	-1.48539
105040690	rs12355126	2.59864e-25	-0.0145477	-9.59764e-10	7.50406e-18	-1.20684	-9.59764e-10
105041253	rs72846169	3.15835e-26	-2.12207	-9.59764e-10	5.6354e-18	-1.49321	-9.59764e-10
105043056	rs117615987	5.79997e-26	-2.83746e-10	-1.51427	3.66257e-18	-2.83746e-10	-1.92412
105043129	rs11191631	3.96032e-25	-2.83746e-10	0.406789	3.50892e-18	-2.83746e-10	-1.96697
105043289	rs1163087	1.5056e-21	5.05475	3.59524	4.14686e-18	0.112639	-1.91257
105043964	rs1163089	1.39431e-21	5.1008	3.4724	4.21958e-18	0.138475	-1.92102
105044157	rs4918003	6.98756e-22	4.57195	3.3104	2.74647e-18	-0.275911	-1.93605
105044284	rs4918004	6.10311e-26	-1.46332	-9.59764e-10	3.27715e-18	-2.03531	-9.59764e-10
105045007	rs145147493	4.31734e-27	-2.13713	-1.97493	1.78162e-18	-0.94487	-1.69989
105045477	rs2487862	5.01856e-27	-2.04236	-1.9192	1.52367e-18	-1.00866	-1.7925
105046007	rs7076274	3.44106e-18	5.86177	10.5226	1.97913e-18	-1.16619	-1.37343
105046689	rs3740381	3.08562e-18	5.86177	10.4135	1.93212e-18	-1.16619	-1.39747
105046732	rs41287484	9.12645e-22	8.1494	-9.59764e-10	2.96084e-18	-2.13681	-9.59764e-10
105046981	rs72846177	1.01555e-25	-0.954104	-9.59764e-10	4.47806e-18	-1.72309	-9.59764e-10
105048217	rs34440112	3.91073e-25	0.394189	-9.59764e-10	1.07924e-17	-0.843444	-9.59764e-10
105049105	rs1063461	2.95347e-22	3.38066	3.64054	1.93402e-18	-0.580214	-1.98247
105049751	rs55996880	3.74311e-25	0.350382	-9.59764e-10	1.04594e-17	-0.874782	-9.59764e-10
105050792	rs116887225	7.51784e-25	1.04774	-9.59764e-10	1.01962e-16	1.40231	-9.59764e-10
105051130	rs147021419	9.85761e-26	-2.83746e-10	-0.983876	5.47809e-18	-2.83746e-10	-1.52153
105051142	rs138203183	3.8084e-25	0.367674	-9.59764e-10	1.05894e-17	-0.862424	-9.59764e-10
105052624	rs4293062	2.57614e-22	3.48346	3.40105	2.02806e-18	-0.525226	-1.98998
105052940	rs11191641	2.57614e-22	3.48346	3.40105	2.02806e-18	-0.525226	-1.98998
105052976	rs4293063	2.55707e-22	3.48346	3.39362	2.02779e-18	-0.525226	-1.99011
105054913	rs78100656	4.40598e-26	-1.78916	-9.59764e-10	4.56758e-18	-1.7033	-9.59764e-10
105054963	rs7917388	1.3015e-18	5.90379	9.50829	1.99787e-18	-1.15143	-1.37877
105055483	rs114225092	4.31008e-25	0.491422	-9.59764e-10	1.15741e-17	-0.773509	-9.59764e-10
105055912	rs11191642	1.21745e-18	5.86392	9.4814	1.99659e-18	-1.14588	-1.38496
105056473	rs2030205	4.78867e-27	-2.06029	-1.94817	1.40787e-18	-1.03709	-1.84311
105056936	rs117476620	4.31008e-25	0.491422	-9.59764e-10	1.15741e-17	-0.773509	-9.59764e-10
105057561	rs11191643	1.04705e-22	3.17185	2.81235	1.37344e-18	-0.918611	-1.98635
105058104	rs75182663	1.68111e-25	-1.90645	1.45638	2.58049e-18	-2.00771	-0.266587
105058832	rs72846183	3.18317e-26	-2.11424	-9.59764e-10	3.88308e-18	-1.86565	-9.59764e-10
105058839	rs2008530	1.02285e-22	3.05922	2.90159	1.4352e-18	-0.872927	-1.98805
105059273	rs181304167	1.07805e-25	-2.83746e-10	-0.894381	4.21431e-18	-2.83746e-10	-1.7838
105059308	rs11191645	9.25002e-23	3.07397	2.78629	1.33661e-18	-0.946432	-1.98571
105059905	rs185629471	3.49766e-25	0.28256	-9.59764e-10	9.44475e-18	-0.976823	-9.59764e-10
105059927	rs538102861	4.90554e-26	-2.83746e-10	-1.68175	3.43125e-18	-2.83746e-10	-1.98936
105061143	rs10883853	9.50526e-23	3.13528	2.7522	1.35203e-18	-0.936166	-1.98451
105063279	rs41287490	2.90812e-26	-0.217884	-1.98673	5.03503e-19	-1.91761	-1.99083
105063636	rs59709249	2.65356e-25	-2.83746e-10	0.00636584	1.46713e-17	-2.83746e-10	-0.536388
105064294	rs112940311	9.32914e-23	3.13528	2.7335	1.353e-18	-0.936166	-1.98379
105065409	rs6584547	1.1443e-23	1.13899	2.63144	7.42596e-19	-1.53725	-1.98263
105066314	rs77328741	1.53144e-25	-1.92878	1.38546	2.64942e-18	-1.97823	-0.269711
105066738	rs117870499	7.22686e-26	-1.29431	-9.59764e-10	4.25084e-18	-1.77517	-9.59764e-10
105067037	rs11191649	9.71095e-24	1.07847	2.52783	6.56674e-19	-1.66526	-1.97759
105067274	rs118129511	2.48727e-23	4.54682	-9.59764e-10	3.01125e-18	-2.11993	-9.59764e-10
105068219	rs147124747	1.07977e-24	1.4098	-9.59764e-10	3.00514e-18	-2.12196	-9.59764e-10
105068233	rs138538313	4.32601e-26	-1.80748	-9.59764e-10	8.37426e-18	-1.09712	-9.59764e-10
105069120	rs61350103	9.00282e-23	3.13528	2.69789	1.35499e-18	-0.936166	-1.98232
105069239	rs11191650	6.72402e-26	-1.36643	-9.59764e-10	3.52929e-18	-1.96119	-9.59764e-10
105070253	rs56060736	1.8975e-26	-1.52439	-1.1072	4.31107e-19	-2.07287	-1.99081
105070837	rs76695159	1.56158e-25	-1.92878	1.40495	2.68657e-18	-1.97823	-0.255784
105071082	rs369513496	6.63682e-26	-2.83746e-10	-1.37949	3.58252e-18	-2.83746e-10	-1.94622
105073070	rs61869825	8.18033e-19	5.60355	9.34416	1.75742e-18	-1.25529	-1.40314
105073252	rs142568730	7.75463e-25	-2.83746e-10	1.07875	7.3776e-18	-2.83746e-10	-1.22383
105074850	rs116877190	5.87602e-25	-2.83746e-10	0.801345	1.94506e-17	-2.83746e-10	-0.254402
105075071	rs117848719	3.08501e-26	-2.14557	-9.59764e-10	2.928e-18	-2.14796	-9.59764e-10
105075712	rs12220267	7.62981e-19	5.55817	9.31987	1.72109e-18	-1.27066	-1.40866
105075736	rs11191652	3.0006e-25	1.47268	-1.3434	5.10123e-18	0.386003	-1.9788
105075994	rs78742461	3.69322e-26	-1.96562	-9.59764e-10	2.92762e-18	-2.14809	-9.59764e-10
105076338	rs112186664	1.33399e-25	-0.681357	-9.59764e-10	4.30503e-18	-1.7625	-9.59764e-10
105076383	rs75890466	3.77882e-26	-1.94271	-9.59764e-10	3.47241e-18	-1.97743	-9.59764e-10
105077124	rs11191654	1.00869e-22	3.24898	2.69789	1.43132e-18	-0.881367	-1.98232
105078108	rs142222668	1.53481e-25	-2.83746e-10	-0.541128	5.06052e-18	-2.83746e-10	-1.60081
105078625	rs74693936	3.32993e-26	-2.06917	-9.59764e-10	4.06729e-18	-1.81931	-9.59764e-10
105078701	rs117576475	6.71186e-26	-2.83746e-10	-1.36824	3.59358e-18	-2.83746e-10	-1.94313
105078793	rs11191655	7.34181e-26	-1.28957	0.0110357	6.77065e-19	-1.92256	-1.68972
105078946	rs150787616	3.09609e-26	-2.14198	-9.59764e-10	3.38216e-18	-2.00377	-9.59764e-10
105079130	rs113555008	3.74394e-26	-1.95198	-9.59764e-10	3.50262e-18	-1.96877	-9.59764e-10
105079162	rs12268583	1.09388e-22	3.36385	2.6641	1.51605e-18	-0.825375	-1.9808
105079417	rs72846190	1.715e-26	-1.54566	-1.18705	4.28814e-19	-2.08021	-1.9888
105079439	rs61869827	1.01186e-22	3.28591	2.6641	1.45944e-18	-0.863435	-1.9808
105080019	rs142048246	5.51752e-26	-2.83746e-10	-1.56419	3.43431e-18	-2.83746e-10	-1.98847
105080575	rs7093667	5.12407e-26	-0.597849	-1.04032	7.62902e-19	-1.9633	-1.5296
105081105	rs116935979	2.54817e-25	-0.0341591	-9.59764e-10	7.98432e-18	-1.1448	-9.59764e-10
105081277	rs34158009	4.12639e-26	-1.85472	-9.59764e-10	8.67409e-18	-1.06194	-9.59764e-10
105081931	rs72846191	8.23139e-26	-1.16417	-9.59764e-10	4.22815e-18	-1.78052	-9.59764e-10
105083226	rs142876938	4.15388e-26	-2.83746e-10	-1.84808	3.78658e-18	-2.83746e-10	-1.89082
105084394	rs148476176	5.93684e-25	-2.83746e-10	0.811643	6.56057e-18	-2.83746e-10	-1.3412
105084449	rs145263159	3.08364e-26	-2.14601	-9.59764e-10	4.63897e-18	-1.68779	-9.59764e-10
105084807	rs113968420	8.26433e-26	-2.83746e-10	-1.16017	3.79369e-18	-2.83746e-10	-1.88894
105084824	rs140474107	1.63716e-25	-2.83746e-10	-0.476571	3.90299e-18	-2.83746e-10	-1.86054
105084840	rs61869829	9.85859e-23	3.39888	2.5251	1.52334e-18	-0.828221	-1.97316
105085191	rs4420190	5.11003e-27	-2.03358	-1.90992	1.32486e-18	-1.0987	-1.84227
105085362	rs145885038	5.20704e-26	-2.83746e-10	-1.62211	3.42611e-18	-2.83746e-10	-1.99086
105086886	rs141329235	2.36529e-25	-2.83746e-10	-0.108632	1.147e-17	-2.83746e-10	-0.78255
105087582	rs138123250	2.375e-25	-0.104535	-9.59764e-10	7.60769e-18	-1.19312	-9.59764e-10
105088961	rs142546763	3.64119e-26	-2.83746e-10	-1.97981	3.91957e-18	-2.83746e-10	-1.8563
105089418	rs139788971	5.44591e-26	-2.83746e-10	-1.57725	3.43112e-18	-2.83746e-10	-1.9894
105089528	rs146633399	5.4411e-26	-2.83746e-10	-1.57814	3.43092e-18	-2.83746e-10	-1.98945
105089747	rs117807544	4.15457e-26	-2.83746e-10	-1.84791	5.81876e-18	-2.83746e-10	-1.4612
105089845	rs75383465	4.45499e-26	-1.7781	-9.59764e-10	2.96026e-18	-2.137	-9.59764e-10
105091373	rs143694918	7.50329e-26	-2.83746e-10	-1.25678	4.02899e-18	-2.83746e-10	-1.82877
105091459	rs72846192	4.94111e-27	-2.04923	-1.92788	1.40571e-18	-1.07462	-1.80712
105092336	rs74233813	4.66615e-26	-2.83746e-10	-1.73179	7.19333e-18	-2.83746e-10	-1.24913
105092447	rs10883855	4.51774e-26	-0.645327	-1.11878	8.03116e-19	-1.96946	-1.47208
105092789	rs150766911	4.42873e-26	-1.78401	-9.59764e-10	4.72383e-18	-1.66966	-9.59764e-10
105094018	rs143921941	5.15635e-26	-2.83746e-10	-1.63189	3.42549e-18	-2.83746e-10	-1.99104
105095180	rs139834723	3.17386e-25	0.185414	-9.59764e-10	1.04021e-17	-0.880278	-9.59764e-10
105095204	rs61869832	6.66665e-23	3.05893	2.47382	1.323e-18	-0.972609	-1.96977
105095395	rs61869833	6.5833e-26	-1.38758	-9.59764e-10	3.48357e-18	-1.97423	-9.59764e-10
105095584	rs11191657	6.82384e-23	3.09886	2.4572	1.34998e-18	-0.953588	-1.96861
105095698	rs61869834	2.04588e-26	-0.587745	-1.96855	1.37335e-18	-1.67671	-1.22832
105096021	rs11191658	3.39349e-19	5.43719	8.63065	1.45129e-18	-1.29315	-1.55668
105096563	rs142438546	2.68463e-25	-2.83746e-10	0.0180071	1.48178e-17	-2.83746e-10	-0.526451
105098024	rs72846198	3.07887e-19	5.41525	8.55529	1.51465e-18	-1.23528	-1.57182
105101701	rs11191659	9.34183e-26	-1.15135	0.113731	7.5005e-19	-1.84901	-1.66088
105101980	rs116120213	3.89858e-26	-1.91151	-9.59764e-10	4.07373e-18	-1.81772	-9.59764e-10
105102965	rs11191660	3.27357e-19	5.36637	8.66549	1.49464e-18	-1.27078	-1.54962
105103698	rs117502120	5.35372e-23	5.31343	-9.59764e-10	4.61605e-18	-1.69274	-9.59764e-10
105104083	rs12258092	8.66331e-23	3.28591	2.50883	1.47216e-18	-0.863435	-1.97212
105104425	rs60388741	8.96291e-24	1.16795	2.35819	7.64113e-19	-1.52472	-1.9666
105104515	rs191187823	3.60611e-26	-2.83746e-10	-1.98949	3.59754e-18	-2.83746e-10	-1.94203
105105304	rs116889583	2.21462e-25	-0.174456	-9.59764e-10	7.25384e-18	-1.24075	-9.59764e-10
105107438	rs117294680	3.1744e-26	-2.117	-9.59764e-10	7.4746e-18	-1.21077	-9.59764e-10
105107470	rs4918007	7.71904e-24	1.19581	2.18093	7.10986e-19	-1.61916	-1.94422
105108455	rs4917387	8.33034e-23	3.24671	2.50883	1.41655e-18	-0.90194	-1.97212
105111528	rs192263924	5.38791e-26	-2.83746e-10	-1.58796	3.42899e-18	-2.83746e-10	-1.99002
105112486	rs184129855	3.08024e-26	-2.14711	-9.59764e-10	3.55778e-18	-1.95315	-9.59764e-10
105112852	rs117927731	3.66546e-26	-1.97317	-9.59764e-10	3.69601e-18	-1.91503	-9.59764e-10
105113534	rs113210389	8.6372e-26	-1.11604	-9.59764e-10	4.35552e-18	-1.75084	-9.59764e-10
105113701	rs7921655	9.36581e-23	3.39888	2.47382	1.52851e-18	-0.828221	-1.96977
105114747	rs61869836	8.04381e-23	3.24671	2.47382	1.41988e-18	-0.90194	-1.96977
105116056	rs7074749	9.21142e-23	3.39888	2.4572	1.53029e-18	-0.828221	-1.96861
105116465	rs12770682	8.79279e-26	-1.17511	0.0769245	7.29735e-19	-1.86199	-1.67536
105116748	rs57963697	1.13701e-25	-1.94148	1.10035	2.16463e-18	-1.97855	-0.471483
105118462	rs11191663	8.60773e-23	3.4363	2.352	1.55267e-18	-0.809924	-1.97238
105118476	rs11191664	7.00533e-23	3.24671	2.33559	1.41773e-18	-0.90194	-1.97129
105118615	rs374495661	5.99186e-26	-2.83746e-10	-1.48172	3.43986e-18	-2.83746e-10	-1.98685
105118960	rs111968809	9.56863e-26	-1.93671	0.923083	1.90499e-18	-1.98282	-0.594981
105119522	rs144794610	3.88562e-26	-2.83746e-10	-1.91484	3.42544e-18	-2.83746e-10	-1.99105
105119705	rs191300325	4.61568e-25	-2.83746e-10	0.559924	6.54581e-18	-2.83746e-10	-1.34346
105120086	rs117974136	4.34399e-26	-1.80333	-9.59764e-10	2.92793e-18	-2.14799	-9.59764e-10
105120649	rs4311992	4.76596e-27	-2.07214	-1.94107	1.38272e-18	-1.06807	-1.83016
105121790	rs188100743	3.90928e-26	-2.83746e-10	-1.90877	3.42629e-18	-2.83746e-10	-1.9908
105122052	rs4319443	8.7998e-26	-1.15135	0.0539586	7.32691e-19	-1.84901	-1.6843
105122160	rs146281173	5.31438e-25	-2.83746e-10	0.700882	3.09e-17	-2.83746e-10	0.208474
105122212	rs376074843	5.97016e-26	-2.83746e-10	-1.48535	3.44102e-18	-2.83746e-10	-1.98651
105123324	rs80112764	2.13029e-25	-0.213274	-9.59764e-10	7.06576e-18	-1.26702	-9.59764e-10
105124216	rs534785978	4.33851e-26	-2.83746e-10	-1.80459	6.30782e-18	-2.83746e-10	-1.38049
105124741	rs7900966	7.91121e-23	3.24671	2.4572	1.42153e-18	-0.90194	-1.96861
105124906	rs141158484	2.07404e-25	-0.240034	-9.59764e-10	3.32007e-18	-2.0223	-9.59764e-10
105125022	rs146927025	3.06613e-25	-2.83746e-10	0.150883	1.47231e-17	-2.83746e-10	-0.532866
105125451	rs113528138	2.51075e-19	5.35157	8.41498	1.35136e-18	-1.32176	-1.59942
105127191	rs72847518	1.05691e-25	-0.914181	-9.59764e-10	4.76316e-17	0.641215	-9.59764e-10
105127278	rs11191666	8.51858e-23	3.32068	2.4572	1.4732e-18	-0.86624	-1.96861
105127587	rs10883857	8.24872e-23	3.28364	2.46206	1.44299e-18	-0.884152	-1.97142
105127634	rs117715127	3.07505e-26	-2.1488	-9.59764e-10	3.28202e-18	-2.03382	-9.59764e-10
105127708	rs10883858	1.04546e-22	3.47385	2.50883	1.58196e-18	-0.791503	-1.97212
105128898	rs11191667	2.63792e-19	5.35157	8.4644	1.36444e-18	-1.32176	-1.58978
105129665	rs10883861	9.78835e-26	0.966227	-1.95715	1.95745e-18	-1.22447	-1.32617
105130812	rs4918012	1.04119e-22	3.4363	2.54228	1.54982e-18	-0.809924	-1.97422
105130913	rs376376951	5.16949e-26	-2.83746e-10	-1.62935	3.53474e-18	-2.83746e-10	-1.95964
105131834	rs117008171	8.79469e-26	-1.09797	-9.59764e-10	2.58523e-17	0.0301189	-9.59764e-10
105132154	rs185088034	6.08421e-26	-1.46642	-9.59764e-10	3.80566e-18	-1.88579	-9.59764e-10
105132466	rs61869857	1.08102e-22	3.47385	2.54228	1.57863e-18	-0.791503	-1.97422
105133461	rs11191670	1.12677e-25	-2.83746e-10	-0.850175	4.19303e-18	-2.83746e-10	-1.78886
105133686	rs76118965	7.52199e-26	-2.83746e-10	-1.25429	4.67584e-18	-2.83746e-10	-1.67987
105134547	rs149562273	4.54317e-26	-1.7585	-9.59764e-10	5.10654e-18	-1.59176	-9.59764e-10
105134659	rs144175333	5.35551e-26	-2.83746e-10	-1.59399	3.56556e-18	-2.83746e-10	-1.95096
105135319	rs7905968	1.05849e-23	1.28714	2.40533	7.83462e-19	-1.48661	-1.9797
105135352	rs117582193	2.04443e-25	-0.254417	-9.59764e-10	3.72076e-17	0.394232	-9.59764e-10
105135612	rs7894768	1.04851e-23	1.25767	2.42533	7.7989e-19	-1.49952	-1.97136
105137878	rs117039336	1.1912e-25	-2.83746e-10	-0.794576	3.42728e-18	-2.83746e-10	-1.99052
105138961	rs11191672	7.93413e-23	3.13303	2.57378	1.32577e-18	-0.956293	-1.98399
105141034	rs2176448	9.8424e-26	0.0749106	-1.06033	8.54346e-19	-1.85842	-1.52128
105142179	rs11191673	4.92625e-26	-1.75548	0.0779405	6.62853e-19	-2.04208	-1.59141
105143438	rs61869858	7.90701e-25	1.09822	-9.59764e-10	1.68715e-17	-0.396653	-9.59764e-10
105144257	rs7099480	3.49475e-26	-0.0537866	-1.96707	1.89243e-18	-1.30679	-1.27763
105144288	rs61871160	1.14262e-22	3.45157	2.61997	1.53086e-18	-0.813941	-1.98251
105145657	rs61871162	8.21965e-23	3.21662	2.52554	1.37949e-18	-0.927383	-1.97318
105146342	rs12414443	1.22488e-22	3.61553	2.52554	1.6409e-18	-0.753852	-1.97318
105146692	rs59744322	8.5072e-23	3.25101	2.52554	1.37562e-18	-0.930195	-1.97318
105148650	rs57707166	2.30855e-25	-2.83746e-10	-0.132914	1.30319e-17	-2.83746e-10	-0.654879
105148960	rs117644036	6.48796e-26	-2.83746e-10	-1.40217	1.16493e-17	-2.83746e-10	-0.767037
105149547	rs7093039	1.17503e-23	1.43937	2.35756	8.45041e-19	-1.41882	-1.97184
105149645	rs12770529	5.03196e-26	-1.74463	0.0883204	5.97059e-19	-2.06712	-1.6709
105150260	rs117222357	4.29867e-27	-2.13559	-1.98081	1.80904e-18	-1.08695	-1.54254
105154089	rs7911488	2.32912e-19	5.35157	8.3399	1.33196e-18	-1.32176	-1.61387
105155066	rs11191676	1.01433e-22	3.54942	2.40303	1.67041e-18	-0.733642	-1.97557
105155645	rs2292807	7.26554e-23	3.28319	2.33559	1.47144e-18	-0.864755	-1.97129
105155780	rs17735597	3.14827e-26	-2.12527	-9.59764e-10	3.05748e-18	-2.10469	-9.59764e-10
105156736	rs112278220	5.96585e-26	-1.48607	-9.59764e-10	4.15094e-18	-1.79895	-9.59764e-10
105157081	rs11191677	3.67776e-26	-2.83746e-10	-1.96982	9.06433e-18	-2.83746e-10	-1.01794
105157128	rs10786751	5.6026e-26	0.428413	-1.9773	2.07204e-18	-1.28098	-1.21277
105159770	rs74966383	2.50859e-25	-0.0498152	-9.59764e-10	7.8987e-18	-1.15558	-9.59764e-10
105161480	rs186833856	6.80975e-26	-2.83746e-10	-1.35376	3.60826e-18	-2.83746e-10	-1.93906
105161778	rs7076463	1.68545e-19	5.22635	8.14166	1.33559e-18	-1.28193	-1.65098
105161879	rs10883863	7.85302e-24	1.4016	1.99235	8.00051e-19	-1.51485	-1.93052
105162320	rs12413386	9.53558e-24	1.46513	2.12295	9.11407e-19	-1.36961	-1.94544
105163997	rs146715278	2.43975e-25	-0.0776392	-9.59764e-10	5.8493e-18	-1.45596	-9.59764e-10
105164513	rs76903131	2.50057e-25	-0.0530166	-9.59764e-10	7.88132e-18	-1.15779	-9.59764e-10
105164774	rs3740383	4.24776e-27	-2.14707	-1.98125	1.54772e-18	-0.944298	-1.8412
105165256	rs11191679	4.66465e-26	-1.6881	-0.0440071	6.08351e-19	-2.01527	-1.70402
105165414	rs144027269	4.23308e-26	-1.82919	-9.59764e-10	4.60559e-18	-1.69501	-9.59764e-10
105166126	rs2292806	3.61011e-26	-2.83746e-10	-1.98838	3.82011e-18	-2.83746e-10	-1.882
105166276	rs17735658	3.87559e-26	-1.91742	-9.59764e-10	1.81849e-17	-0.321689	-9.59764e-10
105167135	rs35499499	7.46925e-26	-1.26133	-9.59764e-10	4.35935e-18	-1.74996	-9.59764e-10
105167339	rs117206710	4.03964e-26	-2.83746e-10	-1.87596	3.45323e-18	-2.83746e-10	-1.98297
105168532	rs12219609	8.5345e-23	3.66594	2.11381	1.83252e-18	-0.675259	-1.94133
105168562	rs10883865	8.79091e-26	0.112703	-1.2111	9.97894e-19	-1.82161	-1.40278
105169582	rs41287492	1.90952e-24	1.9799	-9.59764e-10	1.91419e-17	-0.270402	-9.59764e-10
105169669	rs142642350	6.29539e-26	-2.83746e-10	-1.4323	3.50896e-18	-2.83746e-10	-1.96696
105169744	rs146893319	9.82849e-25	-2.83746e-10	1.31575	7.17704e-18	-2.83746e-10	-1.25139
105169859	rs4918013	8.82304e-26	-2.08494	0.990191	2.17084e-18	-1.88574	-0.561428
105169867	rs149403866	6.76101e-26	-2.83746e-10	-1.36095	1.18276e-17	-2.83746e-10	-0.751845
105170649	rs11191683	1.0571e-19	5.13715	7.76436	1.18483e-18	-1.3445	-1.70819
105170776	rs183347551	5.05394e-26	-1.65195	-9.59764e-10	2.92523e-18	-2.14891	-9.59764e-10
105171865	rs115545027	2.54817e-25	-0.0341591	-9.59764e-10	7.98432e-18	-1.1448	-9.59764e-10
105171897	rs144964763	2.13927e-25	-2.83746e-10	-0.209072	1.36974e-17	-2.83746e-10	-0.605073
105171905	rs148641861	1.81602e-25	-2.83746e-10	-0.372887	1.18604e-17	-2.83746e-10	-0.749078
105172132	rs144259029	2.94941e-25	0.112071	-9.59764e-10	8.83767e-18	-1.04326	-9.59764e-10
105172436	rs117968908	2.56932e-25	-0.0258945	-9.59764e-10	8.02995e-18	-1.1391	-9.59764e-10
105172744	rs11591265	1.0138e-25	-0.955825	-9.59764e-10	4.82186e-18	-1.64912	-9.59764e-10
105173490	rs117532580	1.82075e-25	-0.370289	-9.59764e-10	7.58154e-18	-1.19657	-9.59764e-10
105174869	rs2271750	8.89768e-26	-2.07652	0.990191	2.13591e-18	-1.90196	-0.561428
105175099	rs76771154	3.69025e-26	-2.83746e-10	-1.96643	3.52641e-18	-2.83746e-10	-1.962
105175131	rs2271751	4.80072e-20	4.75963	7.35253	1.07025e-18	-1.42029	-1.7341
105175227	rs190587300	5.48911e-26	-2.83746e-10	-1.56935	3.72e-18	-2.83746e-10	-1.90856
105175355	rs116616626	2.6517e-25	0.00566598	-9.59764e-10	8.20698e-18	-1.1173	-9.59764e-10
105176179	rs7894407	3.23809e-26	-0.782386	-1.31475	9.20274e-19	-1.9995	-1.30586
105176717	rs75371893	2.70712e-25	0.0263516	-9.59764e-10	8.32545e-18	-1.10296	-9.59764e-10
105176914	rs7089271	2.35771e-24	0.548191	1.64255	8.23808e-19	-1.53114	-1.88496
105177217	rs77206432	2.72984e-25	0.0347086	-9.59764e-10	8.37387e-18	-1.09717	-9.59764e-10
105177645	rs11598673	8.4519e-25	1.16486	-9.59764e-10	1.17014e-17	-0.762572	-9.59764e-10
105178031	rs74646973	2.92432e-25	0.103527	-9.59764e-10	8.78504e-18	-1.04923	-9.59764e-10
105179214	rs3740382	5.48049e-22	2.02991	5.60951	6.60036e-19	-1.85388	-1.78386
105179885	rs138873813	3.19046e-26	-2.11195	-9.59764e-10	2.94626e-18	-2.14175	-9.59764e-10
105180514	rs112304628	5.83523e-26	-2.83746e-10	-1.50821	3.46181e-18	-2.83746e-10	-1.98049
105180910	rs35435808	2.42418e-21	2.12687	6.99943	7.21791e-19	-1.82768	-1.72062
105183348	rs61751511	3.1223e-26	-2.13355	-9.59764e-10	2.92731e-18	-2.1482	-9.59764e-10
105183736	rs35615718	1.99157e-24	0.405737	1.61624	4.4428e-19	-2.09389	-1.93969
105184688	rs2296512	2.00219e-25	-2.83746e-10	-0.275295	1.15547e-17	-2.83746e-10	-0.775187
105184858	rs117992169	5.72683e-26	-2.83746e-10	-1.52696	3.51516e-18	-2.83746e-10	-1.9652
105185476	rs146848476	3.34625e-26	-2.06428	-9.59764e-10	6.3768e-18	-1.36962	-9.59764e-10
105185522	rs61871170	8.24347e-23	0.376254	5.3688	5.12639e-19	-2.08559	-1.80487
105186817	rs10883867	5.44763e-22	2.02991	5.6035	6.53393e-19	-1.85388	-1.79397
105187746	rs11191686	2.28186e-21	2.09548	6.97032	7.0448e-19	-1.83625	-1.73633
105188180	rs72847561	3.07393e-26	-2.14916	-9.59764e-10	3.31602e-18	-2.02352	-9.59764e-10
105188868	rs61871171	7.28046e-26	-1.28693	-9.59764e-10	3.71656e-18	-1.90948	-9.59764e-10
105189562	rs11191687	9.56e-25	1.28805	-9.59764e-10	1.44559e-17	-0.551179	-9.59764e-10
105189770	rs6584550	4.02525e-22	1.72731	5.6035	6.07743e-19	-1.92631	-1.79397
105190575	rs2863731	1.39049e-24	0.201346	1.46136	4.43057e-19	-2.11286	-1.92348
105191154	rs139044094	3.59667e-26	-1.99211	-9.59764e-10	3.30952e-18	-2.02548	-9.59764e-10
105192485	rs59961207	7.26944e-26	-2.83746e-10	-1.28844	9.26846e-18	-2.83746e-10	-0.995665
105192570	rs11191688	1.27241e-22	0.590343	5.58879	5.35485e-19	-2.04305	-1.80382
105193803	rs151081342	5.48706e-25	-2.83746e-10	0.732858	6.41393e-17	-2.83746e-10	0.938776
105194086	rs2986014	1.14493e-24	0.155094	1.3133	4.46364e-19	-2.13883	-1.89007
105194476	rs4917389	3.07972e-26	-2.14728	-9.59764e-10	3.73948e-18	-1.90334	-9.59764e-10
105194862	rs117123209	2.90466e-25	-2.83746e-10	0.096783	1.43831e-17	-2.83746e-10	-0.556229
105195897	rs61871172	9.45637e-23	0.458946	5.42338	5.18088e-19	-2.05911	-1.82078
105195922	rs143139516	2.34459e-25	-2.83746e-10	-0.117426	1.32043e-17	-2.83746e-10	-0.641741
105196814	rs10883868	1.03941e-22	0.406815	5.57006	5.20017e-19	-2.06861	-1.80756
105197354	rs187381053	2.4908e-25	-2.83746e-10	-0.0569307	1.39009e-17	-2.83746e-10	-0.59033
105197998	rs2296514	4.77211e-26	-2.83746e-10	-1.70933	3.56264e-18	-2.83746e-10	-1.95178
105199024	rs148760303	3.29283e-26	-2.08037	-9.59764e-10	3.13634e-18	-2.07923	-9.59764e-10
105199139	rs2986015	7.83267e-26	-1.21382	-9.59764e-10	3.93675e-18	-1.85193	-9.59764e-10
105201565	rs2281861	1.19396e-22	0.847503	5.26799	5.13933e-19	-2.03663	-1.85132
105201577	rs2281860	7.07674e-23	0.559815	5.03263	4.83828e-19	-2.07979	-1.86852
105202318	rs1536225	9.64025e-23	0.618529	5.28305	5.18538e-19	-2.03743	-1.8416
105202501	rs137929159	4.60815e-26	-1.74429	-9.59764e-10	2.1806e-17	-0.140098	-9.59764e-10
105202570	rs140870353	5.10341e-26	-2.83746e-10	-1.64221	3.42577e-18	-2.83746e-10	-1.99096
105203006	rs148181718	5.23587e-26	-2.83746e-10	-1.61659	3.42564e-18	-2.83746e-10	-1.99099
105203193	rs79478408	3.6573e-26	-1.97539	-9.59764e-10	3.35916e-18	-2.01059	-9.59764e-10
105203785	rs41302735	3.59382e-26	-1.9929	-9.59764e-10	3.30718e-18	-2.02619	-9.59764e-10
105204048	rs77011508	3.60037e-26	-2.83746e-10	-1.99108	3.43079e-18	-2.83746e-10	-1.98949
105204453	rs34354196	1.00037e-25	-0.969166	-9.59764e-10	4.00823e-18	-1.83393	-9.59764e-10
105204454	rs942900	5.53694e-23	0.170915	5.17616	4.90458e-19	-2.08779	-1.8469
105205302	rs7831	9.21442e-23	0.595681	5.26072	5.24022e-19	-2.0322	-1.83631
105205356	rs3740478	2.53318e-26	-2.12692	-0.215725	4.919e-19	-2.14148	-1.79028
105206365	rs78629205	7.09633e-24	3.29263	-9.59764e-10	3.15775e-18	-2.07242	-9.59764e-10
105206874	rs6580	6.98938e-23	0.525217	5.05481	5.16789e-19	-2.04701	-1.83539
105207505	rs2296513	7.77214e-27	-1.58493	-1.93923	8.76494e-19	-2.02678	-1.32733
105207662	rs17115660	4.98575e-27	-1.97725	-1.99088	4.57943e-19	-2.01224	-1.99105
105208285	rs113661630	3.62646e-26	-2.83746e-10	-1.98386	3.43157e-18	-2.83746e-10	-1.98927
105208653	rs114681462	5.67965e-26	-1.53523	-9.59764e-10	5.8057e-18	-1.46344	-9.59764e-10
105208740	rs148371916	6.20243e-26	-1.44718	-9.59764e-10	1.48752e-17	-0.522584	-9.59764e-10
105209292	rs2232660	7.49809e-26	-2.83746e-10	-1.25747	4.99624e-18	-2.83746e-10	-1.6136
105209413	rs2232659	6.43887e-26	-1.40977	-9.59764e-10	3.44697e-18	-1.98479	-9.59764e-10
105210888	rs11591832	4.16864e-25	0.458055	-9.59764e-10	6.63639e-18	-1.32971	-9.59764e-10
105211432	rs10883869	1.90976e-25	-1.82189	1.49933	4.60351e-19	-2.05032	-1.94773
105213765	rs11191692	2.70573e-24	-1.5738	3.90223	4.9535e-19	-1.98883	-1.93594
105214932	rs729211	1.08088e-26	-1.51836	-1.67598	8.77794e-19	-2.11299	-1.23963
105215016	rs2986016	6.73986e-26	-1.96955	0.605474	1.60163e-18	-2.09606	-0.655196
105215091	rs41287500	3.8085e-26	-1.93488	-9.59764e-10	3.56533e-18	-1.95102	-9.59764e-10
105215147	rs76591097	4.39407e-26	-2.83746e-10	-1.79186	3.42631e-18	-2.83746e-10	-1.9908
105215216	rs41287502	3.79942e-26	-1.93727	-9.59764e-10	3.55716e-18	-1.95332	-9.59764e-10
105215651	rs10883870	7.84955e-24	-0.432042	3.82555	4.31267e-19	-2.09455	-1.96876
105215741	rs77219233	4.03133e-26	-2.83746e-10	-1.87802	4.73959e-18	-2.83746e-10	-1.66633
105216004	rs112298840	3.45178e-26	-2.03323	-9.59764e-10	3.70672e-18	-1.91214	-9.59764e-10
105216799	rs116977079	8.2708e-26	-2.83746e-10	-1.15939	1.07961e-17	-2.83746e-10	-0.843096
105217373	rs79433117	3.71003e-26	-1.96108	-9.59764e-10	3.5552e-18	-1.95387	-9.59764e-10
105217684	rs80101637	1.48967e-25	-2.83746e-10	-0.57098	4.55412e-18	-2.83746e-10	-1.70625
105217976	rs145546138	4.7928e-26	-2.83746e-10	-1.70501	5.29832e-18	-2.83746e-10	-1.55489
105218252	rs2986017	1.49492e-25	-1.94735	1.37989	2.10942e-18	-2.13581	-0.34006
105218254	rs4918016	1.42317e-26	-1.26714	-1.65209	8.57716e-19	-2.10035	-1.27542
105218359	rs2986018	9.34307e-26	-1.98837	0.950886	1.97651e-18	-2.13656	-0.404392
105218738	rs79476748	4.36523e-26	-2.83746e-10	-1.79845	3.76158e-18	-2.83746e-10	-1.89744
105219172	rs74465643	1.10364e-23	3.73425	-9.59764e-10	4.91669e-18	-1.62965	-9.59764e-10
105220837	rs7096861	1.9852e-26	-1.6828	-0.903605	7.43676e-19	-2.1378	-1.38063
105221154	rs12252456	3.32585e-25	-0.840988	1.07318	4.02695e-19	-2.14702	-1.98484
105221194	rs77171315	5.68572e-25	0.768423	-9.59764e-10	7.11916e-18	-1.25949	-9.59764e-10
105221349	rs145687148	1.8464e-25	-0.356296	-9.59764e-10	2.72416e-17	0.0824616	-9.59764e-10
105221357	rs112639942	3.07361e-26	-2.14927	-9.59764e-10	3.30576e-18	-2.02661	-9.59764e-10
105221383	rs7920710	8.41873e-25	-0.572289	1.73321	2.48249e-18	-1.94399	-0.36903
105221433	rs7921066	3.56216e-25	-1.07449	1.37532	3.08582e-18	-1.98896	-0.106507
105221736	rs7900899	2.9003e-26	-0.870024	-1.33728	6.91067e-19	-1.60742	-1.98438
105221740	rs12411854	3.07525e-25	-2.83746e-10	0.15385	8.0244e-18	-2.83746e-10	-1.1398
105222076	rs2986020	8.32098e-26	0.523744	-1.67708	8.26564e-19	-1.54459	-1.86817
105222448	rs117457051	9.95478e-26	-0.974067	-9.59764e-10	1.9522e-17	-0.250739	-9.59764e-10
105223118	rs2986022	6.52636e-26	0.232233	-1.6285	6.79302e-19	-1.70748	-1.90149
105223418	rs872818	5.22975e-26	-1.61776	-9.59764e-10	9.36636e-18	-0.985158	-9.59764e-10
105223710	rs2863732	1.179e-26	-1.28556	-1.8219	1.05774e-18	-1.90278	-1.26337
105223759	rs2094120	1.01878e-25	-1.40408	0.453149	9.97641e-19	-2.11583	-1.10882
105223999	rs2094119	1.13949e-25	-1.30662	0.467668	1.03622e-18	-2.08662	-1.10008
105224032	rs149219533	1.82116e-25	-0.37006	-9.59764e-10	4.97899e-17	0.685531	-9.59764e-10
105224066	rs755577	1.05921e-26	-1.35667	-1.85793	1.17499e-18	-1.95126	-1.10976
105224210	rs76666514	3.27064e-26	-2.08713	-9.59764e-10	3.4282e-18	-1.99025	-9.59764e-10
105224712	rs2986025	1.05745e-25	-1.31188	0.398206	9.81036e-19	-2.09973	-1.1417
105225102	rs11191695	1.17404e-26	-1.65461	-1.45706	6.24173e-19	-1.71541	-1.97819
105225201	rs3014192	7.11149e-26	0.365724	-1.67613	7.39381e-19	-1.64892	-1.87531
105225443	rs12768244	2.71044e-26	-2.07783	-0.19718	7.10099e-19	-2.13608	-1.42856
105226056	rs11191696	1.41939e-25	-0.0363916	-0.582917	6.39292e-19	-1.87589	-1.79379
105226071	rs2986026	1.14992e-25	-1.34194	0.512101	1.04858e-18	-2.10159	-1.07326
105226115	rs3014193	1.15482e-25	-1.34194	0.516353	1.05128e-18	-2.10159	-1.07068
105226398	rs75797839	1.27198e-24	1.57363	-9.59764e-10	3.4633e-18	-1.98006	-9.59764e-10
105226538	rs17736358	4.27886e-26	-1.81843	-9.59764e-10	2.97279e-18	-2.13278	-9.59764e-10
105226894	rs2986027	1.06101e-25	-1.39185	0.481533	1.01752e-18	-2.11318	-1.09173
105227119	rs11191697	1.43145e-25	-1.09933	0.488479	1.08286e-18	-2.05514	-1.08754
105227149	rs11191698	1.12082e-25	-1.37952	0.524044	1.0469e-18	-2.11043	-1.06602
105227381	rs2986028	1.12082e-25	-1.37952	0.524044	1.0469e-18	-2.11043	-1.06602
105227494	rs2986029	1.14464e-25	-1.37952	0.545074	1.06035e-18	-2.11043	-1.05325
105227738	rs1409045	1.12869e-25	-1.37952	0.531045	1.05135e-18	-2.11043	-1.06177
105228290	rs117507917	9.90475e-26	-0.979105	-9.59764e-10	6.17698e-18	-1.40145	-9.59764e-10
105229396	rs11191699	1.34116e-25	-0.0496108	-0.626392	6.60425e-19	-1.86011	-1.77705
105229397	rs3014194	1.21431e-25	-1.45767	0.682311	1.18451e-18	-2.08387	-0.969086
105229526	rs2986030	1.20541e-25	-1.35456	0.571847	1.1069e-18	-2.10464	-1.01609
105229702	rs12259802	9.45149e-27	-1.61714	-1.71139	6.92297e-19	-1.68028	-1.90974
105229720	rs3014195	1.39311e-25	-1.34194	0.703944	1.17939e-18	-2.10159	-0.955694
105230029	rs3014196	1.41095e-25	-1.32922	0.703944	1.18311e-18	-2.09845	-0.955694
105230054	rs2986031	1.39311e-25	-1.34194	0.703944	1.17939e-18	-2.10159	-0.955694
105230103	rs3014197	1.40322e-25	-1.34194	0.711173	1.18469e-18	-2.10159	-0.951211
105230143	rs55925730	3.70441e-26	-1.96259	-9.59764e-10	3.2266e-18	-2.05085	-9.59764e-10
105230332	rs2986032	1.19133e-25	-1.44018	0.645721	1.11342e-18	-2.12318	-0.991662
105230740	rs116874474	3.13977e-25	0.174615	-9.59764e-10	5.2065e-18	-1.57237	-9.59764e-10
105231144	rs12784972	1.17851e-25	-0.208054	-0.597234	5.97497e-19	-1.95591	-1.78137
105231314	rs2986033	3.5775e-26	-1.99746	-9.59764e-10	3.1474e-18	-2.07571	-9.59764e-10
105231379	rs111827358	3.76143e-26	-2.83746e-10	-1.94732	4.2586e-18	-2.83746e-10	-1.77334
105231387	rs12761280	1.51738e-25	0.057577	-0.610126	6.11974e-19	-1.93804	-1.77531
105232580	rs2986034	2.57295e-26	-1.43323	-0.893832	5.03978e-19	-2.08741	-1.82009
105232775	rs59349259	3.76579e-26	-2.83746e-10	-1.94616	4.20283e-18	-2.83746e-10	-1.78652
105233110	rs2986035	2.67147e-26	-1.44523	-0.844262	5.16975e-19	-2.09092	-1.79113
105233500	rs79220939	1.11911e-25	-2.83746e-10	-0.857004	4.21774e-18	-2.83746e-10	-1.78298
105233768	rs3014198	3.07879e-26	-1.44523	-0.702355	5.06411e-19	-2.09092	-1.81177
105235892	rs118112898	3.99134e-26	-2.83746e-10	-1.88799	3.45892e-18	-2.83746e-10	-1.98133
105235925	rs3014199	3.66674e-26	-1.97282	-9.59764e-10	3.20284e-18	-2.05824	-9.59764e-10
105236787	rs2860194	5.67182e-26	-1.53661	-9.59764e-10	2.99819e-18	-2.12427	-9.59764e-10
105236963	rs113627876	3.26067e-26	-2.09019	-9.59764e-10	7.82838e-18	-1.16453	-9.59764e-10
105237365	rs35394073	3.72487e-26	-1.95709	-9.59764e-10	3.01032e-18	-2.12024	-9.59764e-10
105237577	rs146151856	3.83603e-26	-2.83746e-10	-1.92768	4.24633e-18	-2.83746e-10	-1.77623
105237875	rs142395368	9.3441e-26	-1.03737	-9.59764e-10	8.8495e-18	-1.04192	-9.59764e-10
105238111	rs79500517	3.70998e-26	-2.83746e-10	-1.96109	4.0641e-18	-2.83746e-10	-1.82009
105238115	rs3014200	3.22115e-26	-1.21791	-0.884475	5.39298e-19	-2.03206	-1.80771
105239263	rs1555823	2.13975e-25	-1.15671	0.947863	1.53212e-18	-1.99313	-0.802498
105239509	rs3014191	2.1379e-25	-1.1425	0.932792	1.52615e-18	-1.98746	-0.812075
105240184	rs1980796	5.28165e-26	-1.60788	-9.59764e-10	2.96656e-18	-2.13488	-9.59764e-10
105240435	rs6584551	1.03366e-26	-1.35182	-1.8872	1.4215e-18	-1.19531	-1.67526
105240686	rs3014190	3.82755e-26	-1.9299	-9.59764e-10	3.30541e-18	-2.02672	-9.59764e-10
105242694	rs7092160	3.11982e-25	-0.862562	1.0308	2.1154e-18	-1.87636	-0.596674
105243251	rs10786753	1.58248e-25	-1.20819	0.697642	1.577e-18	-1.94689	-0.819868
105243507	rs12416201	3.69056e-26	-2.83746e-10	-1.96634	3.8226e-18	-2.83746e-10	-1.88135
105243614	rs11191709	9.47765e-27	-1.4016	-1.92417	6.97375e-19	-2.0848	-1.49791
105243742	rs182632073	9.38464e-26	-1.03305	-9.59764e-10	8.88781e-18	-1.0376	-9.59764e-10
105244231	rs4918017	2.33252e-26	-1.75721	-0.667958	4.12331e-19	-2.14895	-1.95926
105244271	rs75970668	5.2479e-27	-1.9953	-1.92157	9.54956e-19	-1.48208	-1.7863
105244565	rs2863733	1.71001e-25	-1.38477	0.951737	1.71554e-18	-2.03234	-0.650214
105244858	rs10786754	2.11188e-25	-1.38684	1.16489	2.45161e-18	-1.76146	-0.564076
105245352	rs11191711	6.1216e-26	0.0576349	-1.51793	7.73263e-19	-1.87202	-1.6074
105245420	rs10883872	2.632e-26	-0.439674	-1.8647	2.42216e-18	-1.22086	-1.11676
105245623	rs79972943	4.11542e-26	-2.83746e-10	-1.85738	3.53863e-18	-2.83746e-10	-1.95854
105245663	rs79265841	4.52796e-26	-2.83746e-10	-1.76185	4.92035e-18	-2.83746e-10	-1.6289
105245981	rs3014188	4.19355e-26	0.0569796	-1.89555	7.80575e-19	-1.92089	-1.54912
105245986	rs117930755	6.32709e-26	-1.42728	-9.59764e-10	4.79945e-18	-1.65378	-9.59764e-10
105246283	rs3014187	1.37768e-26	-0.990013	-1.96171	5.54257e-19	-2.14796	-1.66445
105246940	rs3014186	7.12614e-26	-1.89137	0.58302	3.44532e-18	-0.662436	-1.32283
105246959	rs11191712	5.68251e-26	-1.86135	0.32662	4.33122e-18	-0.306263	-1.45017
105247059	rs117856686	9.23496e-26	-2.83746e-10	-1.04912	7.31733e-18	-2.83746e-10	-1.23204
105247076	rs138286588	1.51522e-25	-0.553973	-9.59764e-10	3.43471e-18	-1.98835	-9.59764e-10
105247311	rs59578393	3.25618e-26	-2.09156	-9.59764e-10	2.92428e-18	-2.14923	-9.59764e-10
105247809	rs60933615	4.79861e-26	-0.704557	-0.999236	4.07663e-18	-1.62809	-0.188917
105247817	rs2986036	4.89129e-26	-0.0223405	-1.66232	5.21334e-18	0.127578	-1.69864
105247845	rs76043535	3.15446e-26	-2.1233	-9.59764e-10	2.93155e-18	-2.14675	-9.59764e-10
105248261	rs2986037	4.92606e-26	-0.0244672	-1.65311	5.1352e-18	0.159021	-1.74519
105248361	rs77791399	4.45307e-26	-2.83746e-10	-1.77853	3.43901e-18	-2.83746e-10	-1.9871
105248507	rs2986038	5.2341e-26	-2.08022	0.463293	1.06729e-18	-1.72127	-1.43589
105248686	rs77935393	3.10332e-26	-2.13965	-9.59764e-10	2.96305e-18	-2.13606	-9.59764e-10
105248734	rs3014185	2.49278e-24	2.24645	-9.59764e-10	1.96368e-17	-0.244875	-9.59764e-10
105248782	rs55853687	3.51046e-26	-1.03883	-0.977545	4.08954e-18	-1.72259	-0.0912607
105249029	rs151004762	3.19995e-26	-2.10898	-9.59764e-10	2.9234e-18	-2.14953	-9.59764e-10
105249528	rs146717415	2.25842e-25	-2.83746e-10	-0.154869	1.44437e-17	-2.83746e-10	-0.552026
105250025	rs137955114	1.663e-25	-2.83746e-10	-0.460914	8.59492e-18	-2.83746e-10	-1.07111
105250122	rs186759238	4.63877e-26	-1.73767	-9.59764e-10	4.14232e-18	-1.80103	-9.59764e-10
105250359	rs10883873	4.3721e-25	0.230965	0.274744	8.10599e-18	0.411306	-1.54098
105250435	rs2986039	2.29075e-24	2.16193	-9.59764e-10	1.92286e-17	-0.265882	-9.59764e-10
105250788	rs79937355	3.20422e-26	-2.10765	-9.59764e-10	2.92313e-18	-2.14963	-9.59764e-10
105251428	rs77956555	5.61112e-26	-2.83746e-10	-1.54737	4.32566e-18	-2.83746e-10	-1.75772
105252796	rs113993698	3.20856e-26	-2.1063	-9.59764e-10	2.92292e-18	-2.1497	-9.59764e-10
105253108	rs75320458	3.20856e-26	-2.1063	-9.59764e-10	2.92292e-18	-2.1497	-9.59764e-10
105253888	rs187979592	3.30516e-26	-2.07663	-9.59764e-10	2.93078e-18	-2.14701	-9.59764e-10
105253930	rs3014203	8.26324e-25	1.14228	-9.59764e-10	1.03323e-17	-0.887009	-9.59764e-10
105254090	rs2986041	2.16632e-24	2.10608	-9.59764e-10	1.85329e-17	-0.302737	-9.59764e-10
105254437	rs11191713	1.20131e-26	-2.14915	-0.939561	1.14073e-18	-1.20345	-1.88716
105254936	rs77871758	3.22669e-26	-2.10066	-9.59764e-10	2.92271e-18	-2.14977	-9.59764e-10
105255123	rs2986042	1.06579e-25	-0.90582	-9.59764e-10	7.29264e-18	-1.23542	-9.59764e-10
105255614	rs61871185	1.57538e-25	-0.51504	-9.59764e-10	4.04858e-18	-1.82392	-9.59764e-10
105255841	rs118177631	3.16132e-26	-2.12113	-9.59764e-10	2.92957e-18	-2.14743	-9.59764e-10
105256073	rs12764317	3.11833e-26	-2.13482	-9.59764e-10	3.93631e-18	-1.85204	-9.59764e-10
105256152	rs12263371	1.27578e-26	-1.9018	-1.12676	5.27434e-19	-2.00828	-1.85374
105256263	rs77508972	3.0803e-26	-2.14709	-9.59764e-10	2.93005e-18	-2.14726	-9.59764e-10
105256430	rs75044652	3.23621e-26	-2.09772	-9.59764e-10	2.92298e-18	-2.14968	-9.59764e-10
105256773	rs2986044	2.10694e-24	2.07829	-9.59764e-10	1.81969e-17	-0.32103	-9.59764e-10
105257786	rs7071247	4.4442e-25	0.481722	0.0403432	8.05983e-18	0.479826	-1.61522
105258191	rs112020429	1.68586e-26	-1.96999	-0.779852	2.83326e-18	-2.14973	-0.0311213
105258234	rs184524656	3.24166e-26	-2.09603	-9.59764e-10	2.92713e-18	-2.14826	-9.59764e-10
105258287	rs2986047	2.22757e-24	2.13396	-9.59764e-10	1.88767e-17	-0.284354	-9.59764e-10
105258329	rs4918018	6.52552e-25	0.919182	-0.0129959	4.16695e-19	-2.11601	-1.98167
105258365	rs182540553	7.62414e-26	-2.83746e-10	-1.2408	3.55189e-18	-2.83746e-10	-1.9548
105258485	rs75844976	3.55033e-26	-2.00508	-9.59764e-10	9.83817e-18	-0.936012	-9.59764e-10
105258525	rs2986048	1.98807e-24	2.02021	-9.59764e-10	1.75162e-17	-0.359156	-9.59764e-10
105258695	rs75713837	3.14158e-26	-2.12739	-9.59764e-10	2.93629e-18	-2.14513	-9.59764e-10
105259367	rs2986050	1.46068e-24	1.71195	-9.59764e-10	1.62864e-17	-0.431954	-9.59764e-10
105259536	rs117273348	1.40189e-25	-2.83746e-10	-0.631713	2.66919e-17	-2.83746e-10	0.0620762
105259913	rs74395445	3.12161e-26	-2.13377	-9.59764e-10	2.96214e-18	-2.13637	-9.59764e-10
105259914	rs72848934	1.54417e-25	-0.535051	-9.59764e-10	5.35046e-18	-1.5451	-9.59764e-10
105259917	rs10883875	3.74103e-25	0.571739	-0.221913	6.34099e-18	0.364234	-1.73948
105259937	rs146912493	3.51699e-26	-2.01451	-9.59764e-10	3.42519e-18	-1.99112	-9.59764e-10
105260115	rs75106623	3.15439e-26	-2.12332	-9.59764e-10	2.9413e-18	-2.14343	-9.59764e-10
105260229	rs3014204	4.19902e-25	0.647508	-0.182192	5.06202e-18	0.130084	-1.7306
105260343	rs187577128	5.9165e-26	-2.83746e-10	-1.49438	3.43895e-18	-2.83746e-10	-1.98712
105260526	rs79268645	3.16139e-26	-2.12111	-9.59764e-10	2.92955e-18	-2.14743	-9.59764e-10
105260534	rs10748843	8.68161e-27	-1.8757	-1.53779	5.36752e-19	-2.0782	-1.7663
105260822	rs1536223	1.81654e-24	1.92998	-9.59764e-10	1.88543e-17	-0.28554	-9.59764e-10
105261118	rs3736916	6.05135e-26	-1.90724	0.435402	6.62012e-19	-2.14814	-1.48662
105262185	rs3014205	4.42984e-25	0.629411	-0.110582	5.11939e-18	0.11375	-1.703
105262224	rs1536222	1.38667e-24	1.65995	-9.59764e-10	1.27053e-17	-0.680267	-9.59764e-10
105262437	rs2986052	1.27165e-24	1.57337	-9.59764e-10	1.20423e-17	-0.733853	-9.59764e-10
105262570	rs10883876	8.89735e-27	-1.8352	-1.55375	5.46243e-19	-2.07849	-1.74848
105262664	rs76312244	3.17988e-26	-2.11528	-9.59764e-10	2.92568e-18	-2.14876	-9.59764e-10
105262845	rs3014206	1.6559e-24	1.83739	-9.59764e-10	1.83264e-17	-0.313937	-9.59764e-10
105262877	rs3014207	1.34833e-24	1.63192	-9.59764e-10	1.24862e-17	-0.69766	-9.59764e-10
105263041	rs79593320	3.17226e-26	-2.11767	-9.59764e-10	2.92704e-18	-2.14829	-9.59764e-10
105263293	rs3014208	1.58246e-24	1.79203	-9.59764e-10	1.71821e-17	-0.378411	-9.59764e-10
105263983	rs117368190	3.08406e-26	-2.14587	-9.59764e-10	2.96832e-18	-2.13429	-9.59764e-10
105264087	rs76384183	3.14158e-26	-2.12739	-9.59764e-10	2.93629e-18	-2.14513	-9.59764e-10
105264137	rs11191714	3.32664e-26	-2.07016	-9.59764e-10	7.00037e-18	-1.27632	-9.59764e-10
105264913	rs3014209	1.40587e-24	1.67371	-9.59764e-10	1.32168e-17	-0.640796	-9.59764e-10
105265089	rs114011803	3.24161e-26	-2.09605	-9.59764e-10	2.92324e-18	-2.14959	-9.59764e-10
105265384	rs116998366	3.30339e-26	-2.07717	-9.59764e-10	2.92482e-18	-2.14905	-9.59764e-10
105265610	rs56212516	6.20872e-26	-1.44616	-9.59764e-10	3.07774e-18	-2.09808	-9.59764e-10
105266269	rs59551302	1.01526e-26	-2.13829	-1.11869	1.93437e-18	-2.12336	-0.439136
105266370	rs10883877	2.20615e-26	-0.679023	-1.80185	3.95685e-18	-0.295763	-1.55107
105266412	rs10883878	3.12542e-25	0.704145	-0.534113	7.2854e-18	0.544863	-1.78127
105268056	rs2986053	2.22596e-26	-0.659756	-1.81218	4.10905e-18	-0.274138	-1.53495
105268296	rs75010064	3.35059e-26	-2.06298	-9.59764e-10	8.20395e-18	-1.11767	-9.59764e-10
105268455	rs10786755	1.94775e-26	-0.790737	-1.81471	4.36415e-18	-0.229057	-1.5198
105268678	rs2986054	1.99142e-26	-0.775366	-1.80791	3.62334e-18	-0.404132	-1.53075
105268938	rs2986055	1.99142e-26	-0.775366	-1.80791	3.62334e-18	-0.404132	-1.53075
105269103	rs55817828	8.28537e-27	-2.14123	-1.31898	1.76377e-18	-2.11834	-0.536484
105269370	rs56336659	8.42074e-27	-2.14255	-1.30146	1.81456e-18	-2.11567	-0.510767
105269873	rs17737062	1.03684e-26	-1.99408	-1.24186	1.40642e-18	-2.12315	-0.758087
105271296	rs117883235	3.608e-26	-2.83746e-10	-1.98897	3.66127e-18	-2.83746e-10	-1.92447
105271758	rs2281859	1.84517e-26	-0.759066	-1.90048	4.45945e-18	-0.387074	-1.34018
105271890	rs2281858	2.23413e-26	-0.565375	-1.90289	5.95007e-18	-0.105207	-1.33367
105272025	rs2986059	2.23684e-26	-0.561788	-1.90527	5.63704e-18	-0.165795	-1.32713
105272239	rs41287504	2.57809e-26	-1.1515	-1.17357	2.64317e-18	-0.712251	-1.53805
105273152	rs58843488	8.77309e-27	-2.14938	-1.25364	2.41494e-18	-2.09852	-0.24209
105273860	rs72848945	3.89995e-26	-1.91116	-9.59764e-10	3.00158e-18	-2.12314	-9.59764e-10
105274270	rs3014183	2.84505e-25	0.823259	-0.747214	5.99623e-18	0.395972	-1.82712
105274383	rs3014182	2.2452e-26	-0.545576	-1.91775	5.83896e-18	-0.180711	-1.27702
105274722	rs3014181	5.74105e-26	-1.52448	-9.59764e-10	3.46965e-18	-1.97823	-9.59764e-10
105274900	rs180934412	2.74643e-24	2.34335	-9.59764e-10	2.92917e-18	-2.14756	-9.59764e-10
105274941	rs3740474	2.26921e-25	0.580372	-0.730475	4.82048e-18	0.171602	-1.82101
105275242	rs2860495	1.49159e-25	-0.569695	-9.59764e-10	3.32941e-18	-2.01949	-9.59764e-10
105275425	rs2148021	5.40981e-27	-2.148	-1.73849	1.77968e-18	-1.04964	-1.59621
105275448	rs2986060	1.96341e-26	-0.682838	-1.9146	4.96528e-18	-0.333114	-1.2867
105275750	rs11813481	9.03062e-27	-2.14978	-1.2243	2.6017e-18	-2.08801	-0.178107
105275921	rs60012792	8.9206e-27	-2.14978	-1.23656	2.55306e-18	-2.08801	-0.196983
105275961	rs11191716	1.87287e-25	0.472529	-0.814593	6.07628e-18	0.423344	-1.84123
105276545	rs72848950	8.89336e-27	-2.14971	-1.23969	2.63554e-18	-2.08721	-0.165979
105276998	rs149258751	3.60045e-26	-2.83746e-10	-1.99106	3.47441e-18	-2.83746e-10	-1.97686
105277167	rs72848951	9.55294e-27	-1.96637	-1.35148	1.18462e-18	-2.13834	-0.914523
105277168	rs72848953	9.61202e-27	-1.96021	-1.35148	1.18287e-18	-2.13982	-0.914523
105277474	rs55693294	3.17031e-26	-2.11829	-9.59764e-10	3.55113e-18	-1.95502	-9.59764e-10
105279140	rs60217999	8.32509e-27	-2.14035	-1.31509	2.13692e-18	-2.11539	-0.34753
105279279	rs117286909	5.3553e-26	-2.83746e-10	-1.59403	3.43315e-18	-2.83746e-10	-1.98881
105279335	rs12252305	1.60961e-25	0.618793	-1.11233	5.53362e-18	0.418734	-1.93017
105279356	rs55771356	8.28468e-27	-2.14521	-1.31509	2.16234e-18	-2.10356	-0.34753
105279633	rs12781250	4.98579e-27	-2.13685	-1.83127	2.2737e-18	-0.894583	-1.50629
105279769	rs12268523	1.39838e-26	-0.965642	-1.97116	4.86776e-18	-0.531975	-1.10767
105279972	rs12268628	1.5955e-26	-0.849233	-1.9557	4.75117e-18	-0.48878	-1.17511
105280929	rs117290795	1.52134e-25	-0.549942	-9.59764e-10	4.65365e-18	-1.68463	-9.59764e-10
105281260	rs10786756	1.57132e-26	-0.858823	-1.96138	5.76997e-18	-0.35271	-1.11691
105281413	rs117567373	5.21168e-26	-1.62122	-9.59764e-10	1.42328e-16	1.73585	-9.59764e-10
105282664	rs4917391	1.02456e-26	-1.9613	-1.28656	2.05084e-18	-2.14938	-0.35465
105283463	rs181384457	3.15037e-26	-2.1246	-9.59764e-10	3.33128e-18	-2.01892	-9.59764e-10
105284588	rs3014201	1.83156e-26	-0.716262	-1.95069	4.57478e-18	-0.464854	-1.23687
105285674	rs12220427	1.22248e-25	-2.83746e-10	-0.768654	3.70277e-18	-2.83746e-10	-1.9132
105285711	rs117962599	4.09952e-26	-2.83746e-10	-1.86125	3.5113e-18	-2.83746e-10	-1.9663
105286413	rs9419955	1.62491e-26	-0.849338	-1.93733	3.57165e-18	-0.608662	-1.34059
105286429	rs9419956	1.53277e-26	-0.902416	-1.94262	3.43572e-18	-0.666493	-1.32156
105287809	rs7080969	1.59946e-26	-0.867152	-1.9353	3.46462e-18	-0.62806	-1.35162
105288582	rs2902633	1.60773e-26	-0.849338	-1.94796	3.3664e-18	-0.608662	-1.39978
105289093	rs4918020	1.56548e-26	-0.902416	-1.92151	3.19256e-18	-0.666493	-1.39497
105289128	rs116928340	4.89235e-26	-2.83746e-10	-1.68445	3.47853e-18	-2.83746e-10	-1.97567
105289694	rs117162952	7.16885e-26	-1.30237	-9.59764e-10	4.26565e-18	-1.77169	-9.59764e-10
105289954	rs146691046	3.60037e-26	-2.83746e-10	-1.99108	5.05436e-18	-2.83746e-10	-1.60203
105290489	rs79039404	2.02764e-24	3.45902	-1.4191	1.33667e-18	-1.08451	-1.84759
105291965	rs117274118	4.5354e-26	-2.83746e-10	-1.76021	3.43248e-18	-2.83746e-10	-1.989
105292821	rs151323183	7.53504e-26	-1.25256	-9.59764e-10	2.92474e-18	-2.14908	-9.59764e-10
105292943	rs4918021	4.83677e-27	-2.14912	-1.84933	1.82499e-18	-1.01553	-1.60518
105293214	rs113411616	1.07901e-26	-2.05111	-1.14497	2.39918e-18	-2.11991	-0.22725
105293280	rs118069865	6.67196e-26	-1.37421	-9.59764e-10	2.92616e-18	-2.14859	-9.59764e-10
105293325	rs2863992	8.65525e-27	-2.14559	-1.27095	2.18904e-18	-2.02523	-0.413592
105293514	rs150827980	5.36372e-26	-1.59246	-9.59764e-10	3.58176e-18	-1.94643	-9.59764e-10
105293517	rs12268602	6.27904e-24	5.15529	-1.98502	6.2876e-19	-1.70998	-1.97631
105293588	rs138301912	5.51918e-27	-1.88973	-1.97675	5.77308e-19	-2.09368	-1.67798
105293723	rs11492754	9.25539e-27	-2.08281	-1.26669	6.3806e-19	-1.68946	-1.98214
105293873	rs148431368	1.48572e-25	-2.83746e-10	-0.573638	9.99763e-18	-2.83746e-10	-0.919934
105294110	rs142558241	3.7297e-26	-2.83746e-10	-1.95579	4.89516e-18	-2.83746e-10	-1.63403
105294641	rs117458422	5.68489e-26	-1.53431	-9.59764e-10	1.11627e-17	-0.809707	-9.59764e-10
105294897	rs72848965	9.92122e-27	-1.95358	-1.32645	1.5138e-18	-1.9705	-0.837151
105295012	rs72848966	9.20645e-27	-1.95644	-1.39836	1.34492e-18	-1.9619	-0.964043
105296388	rs2208322	5.28952e-26	0.383392	-1.98978	1.14728e-18	-1.35119	-1.73369
105296429	rs80065416	4.43547e-26	-2.83746e-10	-1.78249	3.54406e-18	-2.83746e-10	-1.95701
105297388	rs112373232	4.3877e-26	-1.79332	-9.59764e-10	3.02447e-18	-2.11555	-9.59764e-10
105297770	rs7069733	2.06253e-24	3.4812	-1.42421	3.80405e-18	-0.052433	-1.83378
105297976	rs7088041	1.54187e-25	-0.53654	-9.59764e-10	4.54761e-18	-1.70768	-9.59764e-10
105298003	rs7088055	5.86776e-26	0.485566	-1.98821	1.14171e-18	-1.38515	-1.70461
105299341	rs75846612	4.33244e-26	-2.83746e-10	-1.80599	3.51202e-18	-2.83746e-10	-1.96609
105299476	rs6584554	1.95136e-24	3.47265	-1.47108	3.01591e-18	-0.28287	-1.83551
105299611	rs6584555	1.95136e-24	3.47265	-1.47108	3.01591e-18	-0.28287	-1.83551
105299745	rs6584556	6.87031e-26	0.639885	-1.9848	1.23471e-18	-1.32127	-1.69018
105299886	rs6584557	2.1349e-24	3.55855	-1.46708	3.17633e-18	-0.233237	-1.83332
105299906	rs7904046	2.39073e-24	3.67591	-1.47127	3.39291e-18	-0.164978	-1.83562
105300055	rs55833902	8.84494e-27	-2.06935	-1.32551	1.42133e-18	-2.04911	-0.821585
105300137	rs1884930	2.06773e-24	3.53077	-1.47127	3.11849e-18	-0.249317	-1.83562
105300191	rs147758611	1.14454e-25	-0.834533	-9.59764e-10	2.94498e-18	-2.14218	-9.59764e-10
105300328	rs2002859	1.98629e-24	3.50306	-1.48374	3.04819e-18	-0.265331	-1.8424
105300343	rs1884931	1.98629e-24	3.50306	-1.48374	3.04819e-18	-0.265331	-1.8424
105300546	rs59576512	8.41229e-27	-2.07919	-1.36582	1.32185e-18	-2.06803	-0.875226
105301944	rs376442286	5.10568e-26	-2.83746e-10	-1.64177	3.4623e-18	-2.83746e-10	-1.98035
105303126	rs56758262	3.49801e-26	-2.01992	-9.59764e-10	3.9983e-18	-1.83641	-9.59764e-10
105303398	rs7894798	2.33536e-24	3.64439	-1.46318	3.47206e-18	-0.134754	-1.84278
105303557	rs61871220	1.27527e-25	-0.726375	-9.59764e-10	5.61957e-18	-1.49603	-9.59764e-10
105303592	rs76996467	3.11001e-26	-2.13749	-9.59764e-10	2.94226e-18	-2.1431	-9.59764e-10
105304260	rs141902653	1.02858e-25	-2.83746e-10	-0.941355	1.67416e-17	-2.83746e-10	-0.404385
105304351	rs56397630	3.33691e-26	-2.06708	-9.59764e-10	2.96507e-18	-2.13538	-9.59764e-10
105305001	rs72848971	7.96602e-27	-2.09559	-1.40392	1.11067e-18	-2.08577	-1.03156
105305876	rs116907051	3.10766e-26	-2.13825	-9.59764e-10	2.97766e-18	-2.13114	-9.59764e-10
105307163	rs74154531	5.63578e-26	-1.54298	-9.59764e-10	3.4417e-18	-1.98632	-9.59764e-10
105307584	rs10883880	1.62185e-25	-0.48597	-9.59764e-10	4.45737e-18	-1.72772	-9.59764e-10
105307724	rs74154533	2.86527e-24	4.02001	-1.63429	5.72897e-18	0.456754	-1.9335
105307889	rs55928628	3.3113e-26	-0.147675	-1.92711	1.48973e-18	-1.37166	-1.45203
105308090	rs10883881	4.92689e-27	-2.05725	-1.92275	7.32144e-19	-2.13225	-1.40181
105308495	rs56077057	5.70558e-26	-1.53068	-9.59764e-10	3.46386e-18	-1.9799	-9.59764e-10
105308863	rs11191720	3.46055e-26	-0.103588	-1.92711	1.53138e-18	-1.34408	-1.45203
105308994	rs11191721	3.28474e-24	4.16691	-1.64458	6.64839e-18	0.609679	-1.93759
105309319	rs7920798	9.81835e-26	-0.987866	-9.59764e-10	6.33315e-18	-1.37648	-9.59764e-10
105309602	rs7893473	3.07144e-24	4.10644	-1.65124	6.41619e-18	0.569758	-1.93322
105310388	rs11817727	6.63419e-26	0.59225	-1.97213	1.33186e-18	-1.32774	-1.60797
105310498	rs55911544	3.18837e-24	4.14042	-1.64786	6.20708e-18	0.535226	-1.93182
105310558	rs117577689	3.81623e-26	-2.83746e-10	-1.93286	3.52858e-18	-2.83746e-10	-1.96139
105310770	rs12414184	3.60092e-26	-0.0599256	-1.931	1.516e-18	-1.34274	-1.46347
105311224	rs11191723	3.18837e-24	4.14042	-1.64786	6.20708e-18	0.535226	-1.93182
105311809	rs74154536	5.66037e-26	-1.53863	-9.59764e-10	3.4495e-18	-1.98405	-9.59764e-10
105311814	rs11593191	3.39917e-24	4.20105	-1.64447	6.46735e-18	0.574886	-1.9304
105312113	rs61871224	7.96787e-26	0.773222	-1.96992	1.63779e-18	-1.11528	-1.61366
105312304	rs74154538	6.13504e-26	-1.4581	-9.59764e-10	3.60153e-18	-1.94092	-9.59764e-10
105312412	rs55706621	8.66664e-26	0.857285	-1.96992	1.77516e-18	-1.03474	-1.61366
105312536	rs72848976	1.4679e-26	-1.63916	-1.24912	1.96058e-18	-1.81765	-0.731389
105312885	rs188727373	1.00162e-25	-0.967911	-9.59764e-10	3.16278e-18	-2.07083	-9.59764e-10
105313039	rs912889	1.69873e-25	-0.439652	-9.59764e-10	4.81868e-18	-1.64978	-9.59764e-10
105313076	rs7914871	6.98083e-26	-1.32895	-9.59764e-10	7.79328e-17	1.13357	-9.59764e-10
105313230	rs912888	3.68361e-26	-0.0822587	-1.88597	1.39174e-18	-1.3566	-1.53513
105313407	rs10786757	6.13303e-27	-1.83928	-1.92174	8.21355e-19	-2.00122	-1.41787
105315226	rs180924020	4.23754e-26	-2.83746e-10	-1.82814	3.61406e-18	-2.83746e-10	-1.93745
105315431	rs112250284	3.98495e-26	-1.88959	-9.59764e-10	6.56302e-18	-1.34083	-9.59764e-10
105315821	rs116999811	4.61305e-25	0.559354	-9.59764e-10	6.2672e-18	-1.38695	-9.59764e-10
105316296	rs74154539	2.8252e-23	6.16889	-1.49468	1.74758e-17	1.49669	-1.85815
105317454	rs372378524	5.13917e-26	-2.83746e-10	-1.63523	3.45324e-18	-2.83746e-10	-1.98297
105317541	rs113378881	8.00619e-26	-1.1919	-9.59764e-10	9.59214e-17	1.34125	-9.59764e-10
105318600	rs11191724	1.31278e-23	5.39425	-1.48647	1.11734e-17	1.04514	-1.85389
105319040	rs11599861	2.15407e-23	5.81762	-1.41462	1.51407e-17	1.32267	-1.82757
105319041	rs11597473	1.9073e-23	5.70905	-1.42773	1.39978e-17	1.25112	-1.83451
105319409	rs72848980	4.54831e-26	-1.37224	-0.385124	1.92431e-18	-2.04314	-0.524576
105319602	rs902992	6.48046e-27	-1.84865	-1.85726	9.93614e-19	-1.99116	-1.23753
105319685	rs6584559	7.85513e-26	0.727708	-1.93866	1.68836e-18	-1.19717	-1.50135
105319707	rs56965730	1.79178e-23	5.74976	-1.53091	1.2186e-17	1.16445	-1.88644
105319717	rs117945788	6.14459e-26	-2.83746e-10	-1.45655	9.74197e-18	-2.83746e-10	-0.945838
105319782	rs61326925	1.23981e-23	5.35781	-1.50722	1.06839e-17	1.02144	-1.87499
105319819	rs12572965	1.58677e-23	5.60455	-1.50722	1.25509e-17	1.1825	-1.87499
105320759	rs117583209	6.20635e-26	-2.83746e-10	-1.44655	4.07385e-18	-2.83746e-10	-1.81769
105321685	rs72848984	1.47743e-26	-1.79176	-1.09005	2.77824e-18	-1.88919	-0.31128
105321881	rs60848348	2.73252e-23	5.95259	-1.31173	8.35959e-18	0.71648	-1.81535
105322105	rs2029672	3.5165e-25	0.287932	-9.59764e-10	6.92936e-18	-1.28651	-9.59764e-10
105322199	rs112773164	4.70096e-26	-1.72435	-9.59764e-10	3.37051e-18	-2.00722	-9.59764e-10
105322373	rs11191727	3.23597e-26	-0.430261	-1.66753	6.77517e-19	-1.63366	-1.97794
105322483	rs142798585	4.42565e-26	-2.83746e-10	-1.7847	3.48756e-18	-2.83746e-10	-1.97308
105322617	rs10883882	1.04301e-26	-1.86144	-1.36857	5.97415e-19	-1.97689	-1.76054
105322719	rs149471933	3.24789e-26	-2.09411	-9.59764e-10	9.0315e-18	-1.02156	-9.59764e-10
105323859	rs11191728	9.8159e-26	-2.83746e-10	-0.988116	3.43468e-18	-2.83746e-10	-1.98836
105323948	rs12261058	1.45115e-24	0.57137	1.13403	1.59578e-17	-1.53114	1.07881
105324170	rs7084783	1.67937e-25	-0.0152061	-0.435908	1.93949e-18	-1.36605	-1.1938
105324242	rs61871257	2.43362e-24	0.715633	1.5068	3.05038e-17	-1.50539	1.70096
105324344	rs56967738	1.8738e-25	-0.341566	-9.59764e-10	5.16076e-18	-1.5812	-9.59764e-10
105324774	rs12415501	2.85068e-23	6.38088	-1.69769	7.12736e-18	0.657707	-1.91605
105324904	rs118149970	1.61209e-25	-2.83746e-10	-0.492002	2.19284e-17	-2.83746e-10	-0.1345
105325170	rs10748844	6.93676e-26	-0.928652	-0.406633	1.35523e-18	-1.78367	-1.13464
105325643	rs117854764	1.54858e-25	-2.83746e-10	-0.532196	5.02207e-17	-2.83746e-10	0.694145
105326081	rs10786758	5.56741e-26	-1.14856	-0.406633	1.36875e-18	-1.77374	-1.13464
105326249	rs7094488	6.71754e-26	-0.960765	-0.406633	1.36589e-18	-1.77583	-1.13464
105326300	rs10883883	1.23128e-26	-1.94294	-1.12113	7.14813e-19	-1.84606	-1.71195
105327140	rs17799455	3.07417e-26	-2.14908	-9.59764e-10	2.92406e-18	-2.14931	-9.59764e-10
105327445	rs11191729	8.62347e-27	-1.75782	-1.6624	6.448e-19	-2.02208	-1.63902
105328241	rs11191730	1.22014e-26	-1.97205	-1.10111	7.23144e-19	-1.88157	-1.66486
105330397	rs11191731	9.3498e-27	-1.65602	-1.68333	5.56034e-19	-2.14851	-1.66069
105330947	rs12253987	7.84883e-23	7.18578	-1.48978	6.65931e-18	0.580542	-1.90681
105331761	rs11191732	2.05835e-24	0.815463	1.23949	1.93012e-17	-1.52615	1.26404
105331866	rs60469668	8.07933e-23	7.19814	-1.4732	6.38677e-18	0.531876	-1.89993
105331934	rs117080365	3.42129e-26	-2.0421	-9.59764e-10	2.92279e-18	-2.14974	-9.59764e-10
105332302	rs1994837	6.28185e-26	-0.968537	-0.465917	1.25777e-18	-1.79263	-1.20031
105332452	rs7067666	4.30118e-26	-1.21176	-0.60147	1.08878e-18	-1.86267	-1.27455
105332568	rs74154544	1.26733e-25	-0.732619	-9.59764e-10	3.44288e-18	-1.98597	-9.59764e-10
105332617	rs7068081	5.33441e-26	-1.01257	-0.585371	1.06169e-18	-1.85603	-1.30639
105333127	rs12360357	1.13268e-26	-1.97038	-1.17715	6.60711e-19	-1.87953	-1.7572
105333220	rs10883884	8.99691e-27	-1.75847	-1.61935	6.87757e-19	-2.0217	-1.5749
105333613	rs12411463	7.50667e-23	7.15794	-1.50651	6.16607e-18	0.510363	-1.91358
105333852	rs10883885	5.95467e-25	-0.012362	0.827003	2.38594e-18	-1.4681	-0.884588
105334081	rs74154547	2.05812e-25	-0.247739	-9.59764e-10	4.15645e-18	-1.79762	-9.59764e-10
105334427	rs74154548	2.08537e-25	-0.23459	-9.59764e-10	4.18009e-18	-1.79195	-9.59764e-10
105335156	rs3781370	1.04588e-26	-1.96557	-1.26169	7.07022e-19	-1.78365	-1.78533
105335179	rs151014021	5.31047e-26	-1.60244	-9.59764e-10	7.77536e-18	-1.17132	-9.59764e-10
105336075	rs11191733	1.17077e-26	-1.88201	-1.23245	7.13044e-19	-1.80431	-1.75619
105336956	rs1536224	1.17972e-26	-1.58209	-1.52476	6.52069e-19	-2.13155	-1.51834
105337294	rs3781367	5.47469e-25	-0.0549809	0.785581	2.28967e-18	-1.53379	-0.860085
105337518	rs75091248	3.67136e-26	-2.83746e-10	-1.97156	4.45032e-18	-2.83746e-10	-1.72931
105337994	rs10883886	1.05993e-26	-1.9095	-1.30441	6.77026e-19	-1.78942	-1.82291
105338128	rs11191734	6.415e-25	0.0899309	0.799174	2.33835e-18	-1.47084	-0.902
105338726	rs77260060	3.14496e-26	-2.12632	-9.59764e-10	4.2555e-18	-1.77407	-9.59764e-10
105338800	rs12774610	1.16035e-26	-1.88905	-1.23435	6.85637e-19	-1.81231	-1.78737
105338822	rs11815048	1.41885e-23	5.58036	-1.59488	3.95079e-18	0.0978907	-1.94626
105339048	rs11815073	6.11679e-26	-0.538722	-0.92236	1.85261e-18	-1.13132	-1.47436
105339421	rs1018014	1.08762e-26	-1.95964	-1.22849	7.13659e-19	-1.7753	-1.78433
105339698	rs7067892	9.48548e-25	0.50875	0.771477	2.1602e-18	-1.5328	-0.919278
105339790	rs1018013	1.74049e-26	-1.79072	-0.927233	8.84862e-19	-1.70098	-1.64363
105340059	rs7068070	9.54345e-27	-1.93704	-1.38181	7.43446e-19	-1.72568	-1.79306
105341214	rs4917392	1.42112e-26	-1.83546	-1.08521	8.57731e-19	-1.5665	-1.80925
105341860	rs4918024	6.6158e-25	-0.257379	1.1773	2.17251e-18	-1.57029	-0.876115
105341946	rs11191736	1.86239e-25	-0.347672	-9.59764e-10	5.25442e-18	-1.56321	-9.59764e-10
105342672	rs11598047	5.72772e-24	4.68894	-1.61057	4.02179e-18	0.132674	-1.96323
105342866	rs4918025	5.04091e-25	-0.112898	0.760951	1.8175e-18	-1.4888	-1.13602
105342900	rs902991	9.55456e-27	-1.7283	-1.58939	5.94608e-19	-2.14969	-1.59245
105343280	rs4918026	9.92672e-27	-1.67801	-1.60147	5.88032e-19	-2.14878	-1.60448
105343999	rs3781366	1.01821e-26	-1.65658	-1.59749	5.91086e-19	-2.14756	-1.60052
105344451	rs11191737	1.36923e-26	-1.78582	-1.17205	7.39064e-19	-1.67771	-1.84694
105344756	rs2236209	5.04424e-26	-0.630275	-1.0236	1.93964e-18	-0.976723	-1.58306
105345201	rs1047425	4.88664e-25	-0.165492	0.782462	1.71732e-18	-1.53874	-1.14278
105345327	rs7100958	1.2923e-26	-1.87258	-1.14312	7.0577e-19	-1.73608	-1.83466
105345362	rs61872561	3.37233e-26	-2.05652	-9.59764e-10	3.03914e-18	-2.11071	-9.59764e-10
105345984	rs11191738	1.30311e-25	-1.4803	0.77552	1.18663e-18	-1.92327	-1.12789
105346412	rs2047035	2.13365e-25	0.290613	-0.502311	7.55048e-19	-1.69605	-1.80721
105346762	rs4917393	1.05424e-26	-1.6139	-1.6054	6.10078e-19	-2.1272	-1.58925
105346764	rs2840221	1.24969e-26	-1.45215	-1.59707	6.33947e-19	-2.09732	-1.58075
105346881	rs80130740	1.57195e-25	-2.83746e-10	-0.517215	3.04082e-17	-2.83746e-10	0.19243
105346902	rs4918027	1.51694e-25	-0.0446667	-0.508173	7.414e-19	-1.72037	-1.80112
105347011	rs80099007	4.04316e-26	-2.83746e-10	-1.87509	4.09683e-18	-2.83746e-10	-1.81207
105347152	rs4917394	2.06724e-25	0.255183	-0.498502	7.40844e-19	-1.72459	-1.79765
105347423	rs74154553	3.22138e-25	0.200275	-9.59764e-10	5.10859e-18	-1.59136	-9.59764e-10
105348493	rs1853842	2.17067e-25	0.304005	-0.498502	7.56317e-19	-1.70392	-1.79765
105348767	rs61606504	1.46163e-25	-1.49291	0.902922	1.13916e-18	-1.93058	-1.16141
105349161	rs2236210	5.86804e-27	-2.01169	-1.79349	1.11178e-18	-1.32304	-1.79328
105349785	rs141805584	3.61381e-26	-2.83746e-10	-1.98736	4.58066e-18	-2.83746e-10	-1.70044
105349816	rs2236211	2.65477e-25	0.290282	-0.283459	8.19275e-19	-1.69619	-1.72543
105350033	rs2273556	6.37531e-26	-2.83746e-10	-1.41969	3.59198e-18	-2.83746e-10	-1.94358
105350447	rs7918186	1.63494e-25	0.0302452	-0.508173	7.56616e-19	-1.70006	-1.80112
105351014	rs80351305	3.09368e-26	-2.14276	-9.59764e-10	3.23469e-18	-2.04835	-9.59764e-10
105351035	rs79220716	6.09866e-27	-1.98996	-1.77668	1.15242e-18	-1.271	-1.80942
105351349	rs4918028	1.36067e-26	-1.36268	-1.60147	6.52166e-19	-2.04526	-1.60448
105351382	rs4917395	4.24201e-25	-0.218381	0.693885	1.65e-18	-1.54828	-1.17322
105351690	rs79432554	3.75454e-26	-2.83746e-10	-1.94915	3.46191e-18	-2.83746e-10	-1.98046
105351996	rs75053469	3.21944e-26	-2.10291	-9.59764e-10	4.61742e-18	-1.69245	-9.59764e-10
105351997	rs12217979	5.62142e-27	-2.05141	-1.79671	7.88564e-19	-1.66979	-1.79004
105352914	rs7079576	7.54271e-25	1.05105	-9.59764e-10	4.92611e-18	-1.62773	-9.59764e-10
105352990	rs729952	1.61741e-25	0.0295208	-0.518232	7.98404e-19	-1.6538	-1.79362
105353046	rs902998	3.67094e-26	-1.97167	-9.59764e-10	3.90772e-18	-1.85933	-9.59764e-10
105353273	rs55758651	2.97915e-25	0.122103	-9.59764e-10	4.91925e-18	-1.62913	-9.59764e-10
105354443	rs2295588	7.18885e-26	-2.83746e-10	-1.29959	3.72592e-18	-2.83746e-10	-1.90697
105354556	rs10879	4.31114e-25	-0.147583	0.639251	1.66619e-18	-1.50849	-1.20325
105354833	rs41287510	3.24956e-26	-2.0936	-9.59764e-10	4.74944e-18	-1.66426	-9.59764e-10
105354982	rs4918029	3.40164e-26	-2.04786	-9.59764e-10	3.37575e-18	-2.00567	-9.59764e-10
105355413	rs186908784	5.19952e-26	-2.83746e-10	-1.62355	3.4418e-18	-2.83746e-10	-1.98629
105355414	rs190540263	5.19952e-26	-2.83746e-10	-1.62355	3.4418e-18	-2.83746e-10	-1.98629
105356021	rs80325437	6.53801e-26	-2.83746e-10	-1.39449	9.28036e-18	-2.83746e-10	-0.994381
105356031	rs17738042	3.88099e-26	-1.91603	-9.59764e-10	2.94535e-18	-2.14205	-9.59764e-10
105356544	rs72852215	6.32597e-26	-2.1103	0.682842	1.08238e-17	-1.54925	0.708718
105357181	rs10883887	3.25812e-26	-1.87691	-0.214057	5.83371e-19	-2.14267	-1.61854
105357976	rs11191740	4.37564e-26	-1.9098	0.113733	6.87017e-19	-2.14975	-1.44793
105357987	rs7911638	7.11584e-26	-1.3098	-9.59764e-10	6.61943e-18	-1.33227	-9.59764e-10
105358458	rs9521	2.30982e-25	-0.118964	-0.0133995	9.92337e-19	-1.70085	-1.52912
105358980	rs2281584	2.28561e-25	-0.199635	0.0567313	1.38334e-18	-1.40287	-1.49491
105360773	rs3824782	1.03979e-26	-1.67611	-1.55699	6.01226e-19	-2.1471	-1.58397
105361816	rs4918031	6.74287e-26	-1.36363	-9.59764e-10	5.10601e-18	-1.59186	-9.59764e-10
105361871	rs3781365	4.65481e-25	-2.83746e-10	0.568366	1.84715e-17	-2.83746e-10	-0.306054
105362104	rs11191741	2.62891e-26	-1.325	-0.980546	4.25297e-19	-2.14196	-1.93529
105362179	rs3740473	1.12347e-26	-1.72466	-1.43104	7.57144e-19	-2.05872	-1.44177
105362209	rs4917396	3.19166e-26	-2.11158	-9.59764e-10	3.51553e-18	-1.96509	-9.59764e-10
105362287	rs3740472	1.2194e-26	-1.68347	-1.39029	7.49173e-19	-2.07639	-1.43468
105363289	rs3740471	4.15589e-25	-1.70774	2.16274	1.64769e-17	-2.0504	1.63007
105365289	rs3781363	5.38087e-27	-1.92398	-1.96787	1.3902e-18	-1.2248	-1.66804
105365386	rs7088714	6.99163e-26	-1.32741	-9.59764e-10	5.36838e-18	-1.54176	-9.59764e-10
105365517	rs117387787	1.6138e-26	-0.802442	-1.99109	4.49935e-19	-2.08054	-1.9404
105368297	rs78609824	2.98297e-25	0.123386	-9.59764e-10	4.92227e-18	-1.62851	-9.59764e-10
105368645	rs77662912	2.65491e-25	0.0068771	-9.59764e-10	4.65888e-18	-1.68351	-9.59764e-10
105368760	rs12255953	1.2463e-26	-1.63218	-1.41977	6.9173e-19	-2.14975	-1.44109
105369103	rs74154556	2.83135e-25	0.0712188	-9.59764e-10	4.80159e-18	-1.65334	-9.59764e-10
105369912	rs112238879	3.83577e-26	-1.92775	-9.59764e-10	4.19178e-18	-1.78916	-9.59764e-10
105369989	rs1565707	3.24196e-25	-1.98596	2.1926	1.64823e-17	-2.14196	1.72197
105370496	rs61151381	4.21823e-25	-1.6658	2.13568	1.58622e-17	-2.06316	1.60481
105370692	rs76788789	1.47975e-25	-2.83746e-10	-0.577663	6.11242e-17	-2.83746e-10	0.890625
105371021	rs2281585	3.20614e-25	-1.98565	2.18119	1.62978e-17	-2.14247	1.71122
105371052	rs7907682	3.27115e-25	-2.00114	2.21675	1.68557e-17	-2.14231	1.74472
105371129	rs191017274	3.8681e-26	-1.91936	-9.59764e-10	4.06512e-18	-1.81984	-9.59764e-10
105372696	rs117568095	5.15168e-26	-2.83746e-10	-1.6328	3.69975e-18	-2.83746e-10	-1.91402
105373110	rs1884932	4.05432e-26	-1.87234	-9.59764e-10	5.02424e-18	-1.60801	-9.59764e-10
105374695	rs7901223	4.4488e-27	-2.09423	-1.98784	7.15071e-19	-1.99077	-1.56688
105375357	rs12243196	1.20737e-26	-1.66313	-1.42054	7.76842e-19	-2.09157	-1.38323
105375601	rs3781362	2.94675e-25	-1.52332	1.63449	1.27251e-17	-2.06706	1.38836
105375817	rs3781361	1.92152e-26	-1.3198	-1.2992	7.52258e-19	-2.13493	-1.37203
105376021	rs145978079	1.37886e-25	-0.648279	-9.59764e-10	3.13916e-18	-2.07833	-9.59764e-10
105376388	rs3824781	1.2547e-26	-1.66974	-1.37548	7.95963e-19	-2.08926	-1.36123
105376474	rs553553173	3.62254e-26	-2.83746e-10	-1.98494	3.76355e-18	-2.83746e-10	-1.89692
105376737	rs2281586	3.49714e-26	-0.858595	-1.16158	4.1713e-19	-2.14527	-1.95137
105377349	rs2281587	3.38612e-26	-0.858595	-1.19384	4.13027e-19	-2.14527	-1.96125
105377864	rs3781360	2.66675e-25	-1.75583	1.76715	1.4271e-17	-2.14512	1.58107
105378003	rs6584562	3.07238e-26	-2.14967	-9.59764e-10	3.08446e-18	-2.09591	-9.59764e-10
105378102	rs3781359	2.95229e-25	-1.74723	1.86028	1.56174e-17	-2.14578	1.67188
105378308	rs10883889	2.94823e-25	-1.7766	1.88827	1.49773e-17	-2.14713	1.63139
105378567	rs11191748	1.19579e-26	-1.75864	-1.33467	9.00876e-19	-2.03198	-1.29469
105378840	rs11191749	3.53976e-25	-1.5014	1.79593	1.49931e-17	-2.05898	1.54429
105378932	rs7095740	2.81275e-25	-1.85117	1.9158	1.64592e-17	-2.14743	1.72603
105379129	rs75577686	3.1217e-26	-2.13374	-9.59764e-10	4.01619e-18	-1.83195	-9.59764e-10
105379431	rs3781358	2.81224e-26	-1.09277	-1.14537	4.16771e-19	-2.14134	-1.95617
105381189	rs4918033	3.31851e-26	-2.07261	-9.59764e-10	3.22514e-18	-2.05131	-9.59764e-10
105383070	rs7913695	6.4594e-26	-1.11192	-0.294662	1.31659e-18	-1.39217	-1.55507
105383611	rs56033495	2.47765e-24	-1.67343	3.9138	1.37916e-16	-2.00385	3.70821
105383889	rs138997422	3.62263e-26	-1.98492	-9.59764e-10	4.45008e-18	-1.72936	-9.59764e-10
105383972	rs2131471	4.11289e-26	-1.85799	-9.59764e-10	4.78877e-18	-1.65601	-9.59764e-10
105384262	rs902997	2.37894e-24	-1.39799	3.59769	1.74881e-16	-1.45591	3.39774
105384491	rs902996	2.99771e-24	-1.23323	3.66413	2.05676e-16	-1.35895	3.46297
105384826	rs3824780	2.91603e-26	-1.09839	-1.10351	4.59476e-19	-2.13785	-1.8621
105384962	rs4918034	1.2535e-25	-0.743598	-9.59764e-10	1.32323e-17	-0.639619	-9.59764e-10
105385350	rs3781354	1.68055e-26	-1.4858	-1.26719	9.06057e-19	-2.11206	-1.20888
105385885	rs12415413	4.09513e-26	-1.86232	-9.59764e-10	4.86408e-18	-1.6404	-9.59764e-10
105386006	rs12416648	2.71649e-24	-1.30023	3.63262	1.70735e-16	-1.5142	3.43203
105386275	rs56984020	2.54395e-24	-1.69219	3.95896	1.42697e-16	-2.01415	3.75259
105386568	rs6584564	2.99661e-24	-1.24064	3.67118	1.85994e-16	-1.46647	3.4699
105387528	rs78339712	3.79398e-26	-2.83746e-10	-1.9387	3.48117e-18	-2.83746e-10	-1.97491
105388286	rs11191750	6.47308e-27	-2.11262	-1.59443	4.60446e-18	-0.153218	-1.54204
105388556	rs12415095	6.4786e-27	-2.11177	-1.59443	4.46125e-18	-0.184814	-1.54204
105388691	rs12415143	6.44636e-26	-1.14511	-0.263494	1.37341e-18	-1.38073	-1.52426
105389017	rs7084642	6.11621e-27	-2.14205	-1.62171	2.16416e-18	-0.879156	-1.57109
105389403	rs3781353	5.96401e-27	-2.14976	-1.6392	1.82303e-18	-1.03203	-1.58975
105389486	rs3781352	6.10016e-27	-2.14923	-1.61716	1.88836e-18	-1.02033	-1.56624
105390021	rs10883890	1.25742e-26	-1.54474	-1.49832	6.14163e-19	-2.14305	-1.56672
105390122	rs10883891	6.16769e-27	-2.14976	-1.60562	1.85562e-18	-1.03203	-1.57204
105390200	rs3781351	1.51211e-26	-1.57671	-1.2819	8.86705e-19	-2.14104	-1.20148
105390677	rs12359556	2.83166e-24	-1.71579	4.0897	1.6515e-16	-1.99648	3.88105
105390685	rs12220738	4.55622e-27	-2.07505	-1.98316	5.9516e-19	-2.08429	-1.65692
105390802	rs7917478	6.16826e-27	-2.14967	-1.60562	1.87989e-18	-1.01903	-1.57204
105390881	rs7902790	6.1443e-27	-2.14894	-1.61024	1.94609e-18	-0.979603	-1.57686
105391300	rs7918134	6.12504e-27	-2.14855	-1.61377	1.96487e-18	-0.966313	-1.58054
105391561	rs12256085	4.69544e-27	-2.14803	-1.88009	1.46266e-18	-0.951608	-1.89042
105391725	rs11191751	4.73996e-27	-2.14803	-1.87065	1.48303e-18	-0.951608	-1.87658
105392991	rs12258364	4.46175e-27	-2.14956	-1.9296	1.30068e-18	-1.03827	-1.92113
105394262	rs76664225	6.47163e-27	-1.99605	-1.71123	3.19572e-18	-0.519434	-1.54104
105394304	rs76084192	3.0729e-26	-2.1495	-9.59764e-10	4.37774e-18	-1.74575	-9.59764e-10
105394452	rs3824778	4.66262e-27	-2.06036	-1.97477	6.02874e-19	-2.05933	-1.669
105395116	rs74154560	5.92114e-25	0.808994	-9.59764e-10	4.15612e-18	-1.7977	-9.59764e-10
105395453	rs7900994	5.86177e-26	0.482841	-1.98651	1.14629e-18	-1.13339	-1.95236
105395501	rs11598294	3.50045e-26	-2.01923	-9.59764e-10	5.53556e-18	-1.51109	-9.59764e-10
105395564	rs117449364	5.25269e-26	-2.83746e-10	-1.61338	4.72803e-18	-2.83746e-10	-1.66877
105395893	rs6584565	6.92122e-26	0.645457	-1.98299	1.25884e-18	-1.03143	-1.96066
105396318	rs4918035	3.90992e-26	-1.9086	-9.59764e-10	4.40876e-18	-1.73869	-9.59764e-10
105396485	rs4917398	3.76569e-26	-1.94619	-9.59764e-10	4.19561e-18	-1.78824	-9.59764e-10
105396564	rs11191753	7.23722e-26	0.690523	-1.98341	1.29641e-18	-1.00286	-1.95983
105397102	rs10883892	1.23613e-25	-0.513913	-0.24364	1.10911e-18	-1.58629	-1.53243
105397741	rs7910092	8.91266e-27	-2.14323	-1.244	7.86451e-19	-1.53052	-1.93199
105398223	rs117813054	7.99015e-27	-1.8782	-1.61829	5.07373e-18	-0.17324	-1.42497
105398249	rs60203807	8.29605e-26	0.8278	-1.98414	1.41759e-18	-0.915033	-1.95829
105398439	rs3781349	1.00821e-25	-0.600939	-0.360417	1.04577e-18	-1.59501	-1.58252
105398484	rs60145709	4.20312e-25	0.466291	-9.59764e-10	4.23022e-18	-1.78003	-9.59764e-10
105398624	rs4918036	4.88611e-26	-1.68572	-9.59764e-10	5.78032e-18	-1.46782	-9.59764e-10
105398748	rs7898267	2.17455e-26	-0.507776	-1.98752	7.62771e-19	-1.53651	-1.95657
105398912	rs141850865	3.83693e-26	-2.83746e-10	-1.92745	3.77179e-18	-2.83746e-10	-1.89473
105399229	rs34241369	4.88815e-27	-2.12427	-1.86362	1.67389e-18	-0.850426	-1.85671
105399909	rs10748845	4.73273e-26	-1.71762	-9.59764e-10	5.89502e-18	-1.44817	-9.59764e-10
105400725	rs3824777	7.41633e-27	-1.68664	-1.88438	1.11323e-18	-1.13636	-1.97866
105401191	rs3781347	7.37895e-27	-1.68664	-1.88944	1.11289e-18	-1.13636	-1.97897
105401556	rs9665523	4.71587e-27	-2.09352	-1.93025	4.78625e-19	-2.04505	-1.91407
105401861	rs9665531	4.49793e-26	0.219209	-1.98771	1.82601e-18	-0.731205	-1.88894
105401959	rs10748846	5.08063e-26	-1.64668	-9.59764e-10	6.44786e-18	-1.35853	-9.59764e-10
105402215	rs187208282	3.87408e-26	-2.83746e-10	-1.91781	3.42532e-18	-2.83746e-10	-1.99109
105402526	rs141881003	4.60714e-26	-1.74451	-9.59764e-10	2.9272e-18	-2.14823	-9.59764e-10
105402565	rs7100298	5.19708e-26	0.36563	-1.98965	2.26207e-18	-0.53039	-1.87561
105403300	rs61870170	5.33133e-27	-2.03077	-1.87034	5.42859e-19	-1.89612	-1.93706
105403967	rs67220558	4.43022e-27	-2.13246	-1.9538	4.69248e-19	-1.98783	-1.99108
105404504	rs2902634	4.35891e-27	-2.14286	-1.95962	4.50371e-19	-2.02891	-1.99106
105404862	rs7475602	4.37336e-27	-2.13814	-1.96103	4.5867e-19	-2.01113	-1.99057
105405382	rs880868	3.60172e-26	-1.99071	-9.59764e-10	2.97551e-18	-2.13187	-9.59764e-10
105405390	rs880869	3.5592e-26	-2.00258	-9.59764e-10	2.98831e-18	-2.12758	-9.59764e-10
105405707	rs140138650	9.89239e-25	1.32223	-9.59764e-10	1.13784e-17	-0.790562	-9.59764e-10
105406129	rs880549	5.52133e-27	-2.01306	-1.85302	5.64462e-19	-2.07142	-1.72275
```
