## Supplementary material for "Characterization of shared and ancestry-specific signals driving complex traits using multi-ancestry fine-mapping": susiex_nc3.cs80.summary

```
# chr10:103736645-105406211
CS_ID	CS_LENGTH	CS_PURITY	MAX_PIP_SNP	BP	REF_ALLELE	ALT_ALLELE	REF_FRQ	BETA	SE	-LOG10P	MAX_PIP	POST-HOC_PROB_POP1	POST-HOC_PROB_POP2
1	37	0.987773	rs12412038	104856162	A,A	G,G	0.912525,0.712302	-0.0596211,-0.0503453	0.00699802,0.00944284	16.796,7.01161	0.0453136	1	1
2	1	1	rs79780963	104952499	T,T	C,C	0.033797,0.020833	-0.0925406,-0.149948	0.0109412,0.0299295	16.5653,6.26427	1	1	0.99987
```
