## Supplementary material for "Characterization of shared and ancestry-specific signals driving complex traits using multi-ancestry fine-mapping": susiex_nc1.cs80.cs

```
CS_ID	SNP	BP	REF_ALLELE	ALT_ALLELE	REF_FRQ	BETA	SE	-LOG10P	CS_PIP	OVRL_PIP
1	chr10:112142660:A:C	112142660	C,C	A,A	1,1	-inf,inf	inf,inf	4.97244,0.849568	0.0707658	0.0707658
1	chr10:112173248:ATT:A	112173248	A,A	ATT,ATT	1,1	inf,-inf	inf,inf	4.89075,0.902144	0.0650502	0.0650502
1	chr10:112141879:T:C	112141879	C,C	T,T	1,1	-inf,inf	inf,inf	5.09342,0.530838	0.0557107	0.0557107
1	chr10:112142696:C:T	112142696	T,T	C,C	1,1	-inf,inf	inf,inf	5.085,0.515994	0.0535928	0.0535928
1	chr10:112143069:C:T	112143069	T,T	C,C	1,1	-inf,inf	inf,inf	4.9445,0.69843	0.05241	0.05241
1	chr10:112141436:C:T	112141436	T,T	C,C	1,1	-inf,inf	inf,inf	5.08776,0.464702	0.0501959	0.0501959
1	chr10:112159367:G:T	112159367	T,T	G,G	1,1	inf,-inf	inf,inf	4.65327,0.923188	0.0410143	0.0410143
1	chr10:112158075:T:C	112158075	C,C	T,T	1,1	inf,-inf	inf,inf	4.4725,1.09435	0.0376541	0.0376541
1	chr10:112156544:T:C	112156544	C,C	T,T	1,1	inf,-inf	inf,inf	4.80997,0.642989	0.0363184	0.0363184
1	chr10:112157077:A:C	112157077	C,C	A,A	1,1	inf,-inf	inf,inf	4.80033,0.64006	0.0354358	0.0354358
1	chr10:112161401:T:A	112161401	A,A	T,T	1,1	inf,-inf	inf,inf	4.64716,0.803625	0.0332662	0.0332662
1	chr10:112159366:A:G	112159366	G,G	A,A	1,1	inf,-inf	inf,inf	4.81972,0.547886	0.0321885	0.0321885
1	chr10:112157327:T:A	112157327	A,A	T,T	1,1	inf,-inf	inf,inf	4.69105,0.635009	0.0279869	0.0279869
1	chr10:112189906:T:C	112189906	C,C	T,T	1,1	inf,-inf	inf,inf	4.10819,1.19172	0.0209324	0.0209324
1	chr10:112242269:C:T	112242269	T,T	C,C	1,1	inf,inf	inf,inf	4.82561,0.175437	0.0208228	0.0208228
1	chr10:112162067:G:A	112162067	A,A	G,G	1,1	inf,-inf	inf,inf	4.00219,1.25239	0.0187085	0.0187085
1	chr10:112174626:G:C	112174626	C,C	G,G	1,1	inf,-inf	inf,inf	4.01451,1.14354	0.0158428	0.0158428
1	chr10:112190660:T:C	112190660	C,C	T,T	1,1	inf,-inf	inf,inf	4.05594,1.08472	0.0155848	0.0155848
1	chr10:112179826:G:A	112179826	A,A	G,G	1,1	inf,-inf	inf,inf	3.85335,1.28435	0.0145567	0.0145567
1	chr10:112143752:G:A	112143752	A,A	G,G	1,1	-inf,inf	inf,inf	4.22257,0.813633	0.0139671	0.0139671
1	chr10:112174128:A:G	112174128	G,G	A,A	1,1	inf,-inf	inf,inf	3.97633,1.10806	0.0137616	0.0137616
1	chr10:112150963:A:G	112150963	G,G	A,A	1,1	inf,-inf	inf,inf	4.55132,0.316856	0.0135547	0.0135547
1	chr10:112187282:C:T	112187282	T,T	C,C	1,1	inf,-inf	inf,inf	3.92389,1.12261	0.0126632	0.0126632
1	chr10:112161596:G:A	112161596	A,A	G,G	1,1	inf,-inf	inf,inf	3.91444,1.1026	0.0119936	0.0119936
1	chr10:112254105:A:G	112254105	G,G	A,A	1,1	-inf,-inf	inf,inf	4.21704,0.658261	0.0108047	0.0108047
1	chr10:112240658:C:T	112240658	T,T	C,C	1,1	inf,inf	inf,inf	4.4975,0.0744924	0.00981646	0.00981646
1	chr10:112252320:A:G	112252320	G,G	A,A	1,1	inf,-inf	inf,inf	4.46537,0.0974908	0.00928938	0.00928938
1	chr10:112222917:T:G	112222917	G,G	T,T	1,1	inf,inf	inf,inf	4.30639,0.328081	0.00824739	0.00824739
```
