## Supplementary material for "Characterization of shared and ancestry-specific signals driving complex traits using multi-ancestry fine-mapping": susiex_nc1.cs80.snp

```
BP	SNP	PIP(CS1)	LogBF(CS1,Pop1)	LogBF(CS1,Pop2)
111662082	chr10:111662082:G:A	0.00024634	1.75237	-5.85139e-10
111662107	chr10:111662107:T:C	1.24358e-05	-1.77699e-10	-1.23376
111662220	chr10:111662220:G:GT	1.00587e-05	-1.4459	-5.85139e-10
111662342	chr10:111662342:G:A	3.42067e-06	-1.32299	-1.20152
111662456	chr10:111662456:G:A	1.83001e-05	-1.77699e-10	-0.847431
111662476	chr10:111662476:G:A	4.62934e-06	-1.30377	-0.918157
111662501	chr10:111662501:G:C	1.18353e-05	-1.28325	-5.85139e-10
111662532	chr10:111662532:C:T	7.67377e-05	-1.77699e-10	0.586054
111662543	chr10:111662543:A:G	5.36877e-06	-0.939191	-1.13455
111662552	chr10:111662552:C:T	4.20117e-06	-1.21172	-1.10725
111662604	chr10:111662604:T:C	4.12067e-06	-1.07671	-1.26161
111662610	chr10:111662610:T:C	9.96235e-06	-1.45553	-5.85139e-10
111663197	chr10:111663197:T:C	4.30846e-06	-1.02972	-1.26404
111663203	chr10:111663203:A:G	4.14772e-05	-1.77699e-10	-0.029194
111663269	chr10:111663269:TTTCCATAGTATGCTGCTGTG:T	4.7794e-06	-0.965584	-1.22444
111663368	chr10:111663368:C:T	0.00011381	0.980191	-5.85139e-10
111663523	chr10:111663523:T:C	2.90572e-05	-1.77699e-10	-0.385074
111663768	chr10:111663768:T:C	4.61752e-06	-1.19946	-1.02502
111663963	chr10:111663963:T:C	0.000196068	1.52412	-5.85139e-10
111663970	chr10:111663970:A:C	2.97697e-06	-1.38385	-1.27958
111665212	chr10:111665212:A:T	1.62836e-05	-1.49848	0.534299
111665213	chr10:111665213:TAAA:T	1.62712e-05	-1.49924	0.534299
111665300	chr10:111665300:T:C	3.89301e-05	-1.77699e-10	-0.0925714
111665691	chr10:111665691:G:A	0.000126587	-1.77699e-10	1.08659
111665945	chr10:111665945:G:A	8.36676e-05	-1.77699e-10	0.672512
111666305	chr10:111666305:T:C	1.67655e-05	-1.77699e-10	-0.935015
111666347	chr10:111666347:A:G	4.31531e-06	-1.32291	-0.969259
111666824	chr10:111666824:G:C	2.25015e-05	-1.77699e-10	-0.640758
111667041	chr10:111667041:T:C	4.21626e-06	-1.23852	-1.07687
111667130	chr10:111667130:A:C	4.21706e-06	-1.24374	-1.07146
111667510	chr10:111667510:G:T	2.94914e-06	-1.38334	-1.28948
111667905	chr10:111667905:A:G	2.02363e-05	-1.77699e-10	-0.746862
111668014	chr10:111668014:T:C	4.33852e-05	-1.77699e-10	0.0157787
111668541	chr10:111668541:C:T	2.17863e-05	-1.47118	0.798121
111668771	chr10:111668771:A:G	3.62541e-05	-1.77699e-10	-0.163786
111668912	chr10:111668912:G:C	1.97497e-05	-1.77699e-10	-0.7712
111669037	chr10:111669037:A:G	0.000169598	-1.77699e-10	1.37909
111669513	chr10:111669513:G:A	1.33997e-05	-1.77699e-10	-1.15911
111669536	chr10:111669536:C:T	4.59535e-06	-1.24674	-0.982558
111669552	chr10:111669552:C:T	4.46542e-06	-0.97155	-1.28642
111669756	chr10:111669756:A:G	3.16371e-06	-1.39984	-1.20275
111670288	chr10:111670288:A:C	4.25191e-06	-1.3402	-0.966776
111670324	chr10:111670324:A:C	3.90582e-05	-1.77699e-10	-0.0892849
111670532	chr10:111670532:C:T	0.000165348	1.35371	-5.85139e-10
111670690	chr10:111670690:G:T	5.77808e-06	-0.702867	-1.2974
111671166	chr10:111671166:T:C	3.38016e-06	-1.37166	-1.16475
111671190	chr10:111671190:A:T	2.20824e-05	-1.77699e-10	-0.65956
111671586	chr10:111671586:C:T	3.29556e-06	-1.45889	-1.10287
111671843	chr10:111671843:A:C	3.49362e-06	-1.34003	-1.16337
111671881	chr10:111671881:G:A	2.92945e-05	-1.49874	1.1218
111672262	chr10:111672262:A:G	9.48033e-06	-1.50237	-0.00274998
111672696	chr10:111672696:G:A	1.46022e-05	-1.77699e-10	-1.07317
111673086	chr10:111673086:G:A	9.35544e-06	-1.51838	-5.85139e-10
111673200	chr10:111673200:G:A	1.51884e-05	-1.77699e-10	-1.03381
111673268	chr10:111673268:A:G	1.73108e-05	-1.77699e-10	-0.903009
111673373	chr10:111673373:TAAAACAG:T	4.89696e-06	-1.36659	-0.79913
111673593	chr10:111673593:A:G	1.80849e-05	-1.77699e-10	-0.859263
111673669	chr10:111673669:A:C	5.76961e-06	-0.797795	-1.20394
111673725	chr10:111673725:T:G	3.17361e-06	-1.40283	-1.19664
111673894	chr10:111673894:G:GA	7.80696e-06	-1.30507	-0.394254
111674241	chr10:111674241:A:C	6.1688e-06	-0.779117	-1.15572
111674516	chr10:111674516:A:G	3.43625e-06	-1.52046	-0.999501
111674922	chr10:111674922:A:G	9.34234e-06	-1.51978	-5.85139e-10
111675134	chr10:111675134:T:C	2.60735e-05	-0.493419	-5.85139e-10
111675393	chr10:111675393:T:C	3.90678e-06	-1.48438	-0.907246
111675655	chr10:111675655:T:A	7.47376e-06	-1.31079	-0.432146
111675967	chr10:111675967:T:TTCTAAC	6.19295e-06	-0.727065	-1.20386
111676076	chr10:111676076:G:A	4.20176e-06	-1.26329	-1.05554
111676135	chr10:111676135:C:T	3.84728e-06	-1.37545	-1.03152
111676430	chr10:111676430:C:G	3.02581e-06	-1.42356	-1.2236
111676480	chr10:111676480:A:G	1.20969e-05	-1.77699e-10	-1.26139
111676903	chr10:111676903:C:T	3.88436e-06	-1.28469	-1.11269
111676931	chr10:111676931:C:T	1.205e-05	-1.77699e-10	-1.26527
111676984	chr10:111676984:A:G	3.98373e-06	-1.49233	-0.879792
111676998	chr10:111676998:G:A	5.42039e-06	-0.820597	-1.24357
111677218	chr10:111677218:G:A	4.07568e-06	-1.50067	-0.848633
111677370	chr10:111677370:G:A	4.65894e-06	-1.37692	-0.838632
111677590	chr10:111677590:A:G	1.43862e-05	-1.08807	-5.85139e-10
111677859	chr10:111677859:ATCAT:A	3.76942e-06	-1.28943	-1.13799
111677891	chr10:111677891:G:A	3.91955e-06	-1.24743	-1.14094
111677961	chr10:111677961:C:T	1.19305e-05	-1.77699e-10	-1.27524
111678378	chr10:111678378:G:A	7.63049e-05	-1.77699e-10	0.580399
111678433	chr10:111678433:T:G	5.58595e-06	-0.898852	-1.13523
111678517	chr10:111678517:G:A	1.95119e-05	-1.48591	0.702599
111678768	chr10:111678768:TAAAG:T	3.29509e-06	-1.34324	-1.21867
111678853	chr10:111678853:C:T	1.95054e-05	-1.48712	0.703472
111679336	chr10:111679336:T:C	2.02195e-05	-1.77699e-10	-0.747693
111679368	chr10:111679368:G:A	5.177e-06	-0.901446	-1.20867
111679698	chr10:111679698:G:T	1.21652e-05	-1.77699e-10	-1.25576
111680287	chr10:111680287:A:C	1.76395e-05	-1.4619	0.577706
111680298	chr10:111680298:G:C	2.96933e-06	-1.43206	-1.23394
111680379	chr10:111680379:G:T	1.47117e-05	-1.77699e-10	-1.0657
111680411	chr10:111680411:A:C	2.94152e-06	-1.42803	-1.24739
111680484	chr10:111680484:A:G	1.21719e-05	-1.77699e-10	-1.25521
111680513	chr10:111680513:G:T	2.74866e-06	-1.4574	-1.28582
111680614	chr10:111680614:G:C	9.62446e-06	-1.49003	-5.85139e-10
111680713	chr10:111680713:C:T	3.05113e-06	-1.39943	-1.2394
111680877	chr10:111680877:G:A	1.17038e-05	-1.77699e-10	-1.29443
111681134	chr10:111681134:T:C	0.000176693	-1.77699e-10	1.42007
111681368	chr10:111681368:G:A	5.24404e-06	-1.50777	-0.589477
111681552	chr10:111681552:C:T	9.65561e-06	-1.4868	-5.85139e-10
111681553	chr10:111681553:C:T	9.65945e-06	-1.4864	-5.85139e-10
111681879	chr10:111681879:T:C	1.16659e-05	-1.77699e-10	-1.29767
111682062	chr10:111682062:G:A	1.29917e-05	-1.77699e-10	-1.19003
111682088	chr10:111682088:C:T	3.15386e-06	-1.367	-1.23871
111682230	chr10:111682230:C:T	1.55542e-05	-1.77699e-10	-1.01001
111682474	chr10:111682474:A:G	1.79321e-05	-0.867747	-5.85139e-10
111684064	chr10:111684064:A:G	3.37669e-06	-1.27946	-1.25798
111684414	chr10:111684414:A:G	1.44449e-05	-1.77699e-10	-1.084
111684585	chr10:111684585:G:A	1.16976e-05	-1.29496	-5.85139e-10
111684754	chr10:111684754:G:A	0.000112989	-1.77699e-10	0.97295
111684847	chr10:111684847:T:C	1.20224e-05	-1.26757	-5.85139e-10
111685063	chr10:111685063:A:G	3.28625e-06	-1.28769	-1.27691
111685148	chr10:111685148:T:G	1.22108e-05	0.0479814	-1.3
111685150	chr10:111685150:T:G	1.2032e-05	0.0350738	-1.30184
111685212	chr10:111685212:C:T	2.25599e-05	-1.77699e-10	-0.638163
111685292	chr10:111685292:G:A	3.61273e-05	-1.77699e-10	-0.16729
111685296	chr10:111685296:G:A	1.22073e-05	-1.77699e-10	-1.2523
111685438	chr10:111685438:G:A	3.25971e-05	-1.77699e-10	-0.270116
111685481	chr10:111685481:A:C	1.18323e-05	-1.77699e-10	-1.2835
111685684	chr10:111685684:G:T	1.16821e-05	-1.77699e-10	-1.29628
111685809	chr10:111685809:A:C	1.16183e-05	-1.77699e-10	-1.30176
111685824	chr10:111685824:A:G	4.70143e-06	-1.38754	-0.818938
111685878	chr10:111685878:C:T	4.99666e-06	-1.38899	-0.756579
111686277	chr10:111686277:A:G	1.17039e-05	-1.77699e-10	-1.29442
111686327	chr10:111686327:T:C	1.70625e-05	-1.77699e-10	-0.917458
111686392	chr10:111686392:A:G	1.32977e-05	-1.77699e-10	-1.16675
111686787	chr10:111686787:A:G	1.16681e-05	-1.77699e-10	-1.29748
111687192	chr10:111687192:C:T	1.16534e-05	-1.77699e-10	-1.29874
111687225	chr10:111687225:G:C	2.99472e-05	-1.77699e-10	-0.354903
111688262	chr10:111688262:G:T	1.16729e-05	-1.77699e-10	-1.29707
111688363	chr10:111688363:T:C	3.56857e-06	-1.27683	-1.20534
111688606	chr10:111688606:A:T	1.07608e-05	-1.37843	-5.85139e-10
111689121	chr10:111689121:A:G	1.16139e-05	-1.77699e-10	-1.30213
111689265	chr10:111689265:T:G	1.88021e-05	-1.77699e-10	-0.820373
111689339	chr10:111689339:T:C	2.02924e-05	-1.77699e-10	-0.744092
111689473	chr10:111689473:T:G	4.38951e-06	-1.5131	-0.762017
111689483	chr10:111689483:C:T	2.48379e-05	-1.77699e-10	-0.541969
111689833	chr10:111689833:G:A	1.86445e-05	-1.77699e-10	-0.828787
111690306	chr10:111690306:T:C	0.000235352	-1.77699e-10	1.70674
111690402	chr10:111690402:G:A	1.29473e-05	-1.77699e-10	-1.19345
111690796	chr10:111690796:A:G	1.16413e-05	-1.77699e-10	-1.29978
111690797	chr10:111690797:T:C	4.72543e-06	-1.33588	-0.865499
111691014	chr10:111691014:C:T	5.02394e-06	-0.938755	-1.20137
111691334	chr10:111691334:T:G	1.85717e-05	-0.832701	-5.85139e-10
111691488	chr10:111691488:C:G	1.24332e-05	-1.77699e-10	-1.23397
111691786	chr10:111691786:G:A	1.18197e-05	-1.77699e-10	-1.28457
111691819	chr10:111691819:A:G	8.49226e-06	-1.26739	-0.347795
111692136	chr10:111692136:T:C	3.41155e-05	-1.77699e-10	-0.224587
111692240	chr10:111692240:T:C	1.26681e-05	-1.77699e-10	-1.21525
111692494	chr10:111692494:T:A	5.67075e-06	-1.11962	-0.899402
111693507	chr10:111693507:C:T	0.000123978	-1.77699e-10	1.06577
111693680	chr10:111693680:T:C	1.65315e-05	-1.77699e-10	-0.949074
111693697	chr10:111693697:G:A	3.71373e-06	-1.14105	-1.30125
111693716	chr10:111693716:C:T	2.70784e-06	-1.45933	-1.29885
111693760	chr10:111693760:G:A	1.79635e-05	-0.865998	-5.85139e-10
111693942	chr10:111693942:A:G	0.00456291	4.67138	-5.85139e-10
111694282	chr10:111694282:C:T	6.55485e-06	-1.04013	-0.834001
111694317	chr10:111694317:G:A	1.13083e-05	-1.3288	-5.85139e-10
111695575	chr10:111695575:C:T	1.35539e-05	-1.77699e-10	-1.14766
111695662	chr10:111695662:G:A	1.1622e-05	-1.77699e-10	-1.30144
111696034	chr10:111696034:C:A	1.12169e-05	-1.33692	-5.85139e-10
111696309	chr10:111696309:A:T	2.93093e-06	-1.42481	-1.25421
111696432	chr10:111696432:C:T	1.23772e-05	-1.23848	-5.85139e-10
111696457	chr10:111696457:T:C	5.8789e-05	-1.77699e-10	0.319616
111696838	chr10:111696838:GA:G	1.62873e-05	-1.77699e-10	-0.963955
111697203	chr10:111697203:A:C	2.09936e-05	-0.71012	-5.85139e-10
111697416	chr10:111697416:T:G	1.615e-05	-1.77699e-10	-0.972421
111697701	chr10:111697701:G:A	5.28444e-05	-1.77699e-10	0.213012
111697888	chr10:111697888:G:A	1.2495e-05	-1.77699e-10	-1.22901
111697938	chr10:111697938:A:T	4.3666e-06	-1.02262	-1.25774
111699034	chr10:111699034:TTA:T	1.31266e-05	-1.77699e-10	-1.1797
111699173	chr10:111699173:T:C	4.29145e-05	-1.77699e-10	0.00487044
111699591	chr10:111699591:T:C	1.60339e-05	-1.77699e-10	-0.979635
111700002	chr10:111700002:T:C	5.84526e-05	-1.77699e-10	0.313877
111700055	chr10:111700055:T:C	3.40957e-06	-1.23942	-1.28834
111700351	chr10:111700351:A:C	5.33638e-05	-1.77699e-10	0.222794
111700385	chr10:111700385:T:G	6.67789e-06	-0.777761	-1.07778
111700580	chr10:111700580:GACAATT:G	1.25235e-05	-1.77699e-10	-1.22673
111700786	chr10:111700786:C:A	1.25322e-05	-1.77699e-10	-1.22604
111700966	chr10:111700966:G:T	4.41634e-06	-1.47749	-0.791537
111701057	chr10:111701057:C:T	5.19404e-06	-1.51993	-0.586896
111701286	chr10:111701286:C:T	1.31535e-05	-1.77699e-10	-1.17765
111701733	chr10:111701733:G:A	2.9887e-05	-1.77699e-10	-0.356916
111701735	chr10:111701735:T:A	1.16268e-05	-1.77699e-10	-1.30103
111701803	chr10:111701803:G:A	6.0697e-06	-1.37638	-0.574646
111702337	chr10:111702337:C:T	7.17572e-06	-1.4996	-0.28404
111702604	chr10:111702604:A:G	1.17185e-05	-1.77699e-10	-1.29317
111702869	chr10:111702869:A:G	2.00332e-05	-1.77699e-10	-0.75695
111703204	chr10:111703204:C:T	4.08676e-05	-1.36975	1.32575
111703207	chr10:111703207:A:G	3.66041e-06	-1.25096	-1.2058
111703376	chr10:111703376:T:C	5.45686e-05	-0.644109	0.889228
111704115	chr10:111704115:A:G	1.16512e-05	-1.77699e-10	-1.29893
111704762	chr10:111704762:G:A	7.03437e-06	-1.2612	-0.542327
111704812	chr10:111704812:G:A	4.13459e-06	-1.39705	-0.937905
111704926	chr10:111704926:G:A	4.40141e-06	-0.98103	-1.29138
111705049	chr10:111705049:TAAG:T	3.36355e-06	-1.24239	-1.29895
111705393	chr10:111705393:T:C	1.87999e-05	-1.77699e-10	-0.820487
111705425	chr10:111705425:T:A	2.05851e-05	-1.77699e-10	-0.72977
111705968	chr10:111705968:T:C	1.18406e-05	-1.77699e-10	-1.28281
111705970	chr10:111705970:T:C	5.44109e-05	-1.77699e-10	0.242226
111706424	chr10:111706424:G:T	1.21902e-05	-1.77699e-10	-1.2537
111706695	chr10:111706695:G:A	4.05986e-05	-1.77699e-10	-0.0506041
111707222	chr10:111707222:T:C	1.44651e-05	-1.77699e-10	-1.0826
111707437	chr10:111707437:C:T	1.41506e-05	-1.77699e-10	-1.10458
111707766	chr10:111707766:T:C	1.28873e-05	-1.77699e-10	-1.19809
111708035	chr10:111708035:G:A	1.88161e-05	-1.77699e-10	-0.819625
111708183	chr10:111708183:T:G	1.46889e-05	-1.77699e-10	-1.06725
111708513	chr10:111708513:G:A	0.000122811	-1.77699e-10	1.05631
111708811	chr10:111708811:A:G	9.52339e-06	-1.50059	-5.85139e-10
111708890	chr10:111708890:A:C	4.33064e-05	0.0139605	-5.85139e-10
111709023	chr10:111709023:T:C	2.92139e-05	-1.77699e-10	-0.379696
111709769	chr10:111709769:G:A	4.18404e-06	-1.24694	-1.07612
111709833	chr10:111709833:A:T	1.28294e-05	-1.77699e-10	-1.2026
111709975	chr10:111709975:G:A	1.27865e-05	-1.77699e-10	-1.20595
111710054	chr10:111710054:A:C	3.80384e-06	-1.33204	-1.08629
111710817	chr10:111710817:G:A	3.93322e-06	-1.304	-1.08088
111710924	chr10:111710924:TGAA:T	2.61091e-05	-1.77699e-10	-0.492055
111711228	chr10:111711228:T:C	1.44284e-05	-1.77699e-10	-1.08514
111711313	chr10:111711313:T:C	4.21968e-05	-0.857221	0.845225
111711651	chr10:111711651:C:A	0.000142991	-1.77699e-10	1.20844
111711794	chr10:111711794:G:A	4.88619e-06	-1.41469	-0.753231
111712360	chr10:111712360:A:C	9.53643e-05	-1.77699e-10	0.803365
111712673	chr10:111712673:T:C	9.5353e-05	-1.77699e-10	0.803247
111712904	chr10:111712904:G:A	5.68112e-06	-1.40474	-0.612453
111713059	chr10:111713059:T:C	3.46323e-06	-1.33428	-1.17785
111713311	chr10:111713311:T:C	5.04597e-06	-1.40418	-0.731568
111713598	chr10:111713598:A:G	2.84994e-06	-1.4049	-1.30214
111713924	chr10:111713924:C:T	2.778e-06	-1.47415	-1.25845
111714530	chr10:111714530:C:T	1.30238e-05	-1.77699e-10	-1.18756
111714785	chr10:111714785:T:C	4.06126e-06	-1.34222	-1.01063
111714954	chr10:111714954:C:G	4.47485e-06	-1.0915	-1.16436
111715000	chr10:111715000:A:G	9.49354e-06	-1.50373	-5.85139e-10
111715047	chr10:111715047:A:G	2.00214e-05	-1.77699e-10	-0.757535
111715169	chr10:111715169:A:C	3.50854e-06	-1.29236	-1.20678
111715427	chr10:111715427:T:C	3.39998e-06	-1.27484	-1.25573
111715489	chr10:111715489:A:ACAT	4.00908e-06	-1.35804	-1.00773
111715589	chr10:111715589:T:C	3.38089e-06	-1.26302	-1.27318
111715668	chr10:111715668:A:C	3.61353e-06	-1.29444	-1.17522
111715698	chr10:111715698:A:G	4.46128e-06	-1.38365	-0.875255
111715809	chr10:111715809:G:C	3.79681e-06	-1.28771	-1.13247
111715845	chr10:111715845:G:A	1.84021e-05	-1.77699e-10	-0.841875
111716301	chr10:111716301:T:C	3.87595e-06	-1.27017	-1.12938
111716678	chr10:111716678:C:T	1.16356e-05	-1.77699e-10	-1.30027
111716732	chr10:111716732:T:C	3.0184e-05	-1.77699e-10	-0.347028
111716847	chr10:111716847:C:T	8.29608e-06	-1.06627	-0.57229
111716908	chr10:111716908:A:C	9.46214e-06	-1.49082	-0.0162235
111717849	chr10:111717849:C:T	7.92644e-05	-1.77699e-10	0.618451
111717967	chr10:111717967:G:A	1.96375e-05	-1.77699e-10	-0.776897
111718714	chr10:111718714:A:C	7.37792e-06	-1.15862	-0.597228
111718772	chr10:111718772:G:A	1.88652e-05	-1.77699e-10	-0.817021
111718808	chr10:111718808:T:C	2.79346e-06	-1.4978	-1.22926
111719029	chr10:111719029:T:G	1.47691e-05	-1.77699e-10	-1.0618
111719254	chr10:111719254:C:T	4.32965e-06	-1.24567	-1.04318
111719390	chr10:111719390:G:C	2.59799e-05	-1.77699e-10	-0.497015
111719418	chr10:111719418:G:C	4.66558e-06	-1.22362	-0.990505
111719487	chr10:111719487:A:G	0.000157818	-1.77699e-10	1.3071
111719506	chr10:111719506:G:A	3.41386e-06	-1.28724	-1.23926
111719512	chr10:111719512:C:T	4.0795e-06	-1.31339	-1.03498
111720398	chr10:111720398:C:G	4.30617e-06	-1.29796	-0.996329
111720429	chr10:111720429:G:T	1.17561e-05	-1.77699e-10	-1.28997
111720881	chr10:111720881:G:A	5.56605e-06	-1.16071	-0.876945
111720981	chr10:111720981:G:C	2.48266e-05	-1.77699e-10	-0.542423
111721117	chr10:111721117:C:T	3.52154e-06	-1.49465	-1.00079
111721195	chr10:111721195:T:C	1.53745e-05	-1.77699e-10	-1.02163
111721338	chr10:111721338:A:G	1.82225e-05	-1.77699e-10	-0.851682
111721359	chr10:111721359:T:C	1.13711e-05	-0.887651	-0.43561
111721875	chr10:111721875:C:T	4.30397e-06	-1.33194	-0.962857
111721916	chr10:111721916:C:T	4.32631e-06	-1.34261	-0.947012
111722026	chr10:111722026:C:T	1.41941e-05	-1.77699e-10	-1.10151
111722208	chr10:111722208:T:G	8.06043e-06	-0.920855	-0.746517
111722772	chr10:111722772:T:C	1.53769e-05	-1.77699e-10	-1.02148
111722991	chr10:111722991:C:A	3.56173e-06	-1.50039	-0.983703
111722996	chr10:111722996:T:C	3.78846e-06	-1.39658	-1.0258
111723206	chr10:111723206:A:C	3.33689e-05	-1.77699e-10	-0.246715
111723290	chr10:111723290:CT:C	6.31736e-06	-1.0547	-0.856338
111723585	chr10:111723585:A:T	4.74278e-06	-1.4143	-0.783418
111723910	chr10:111723910:T:G	4.16913e-06	-1.33368	-0.992953
111724194	chr10:111724194:C:G	1.31093e-05	-1.77699e-10	-1.18102
111724274	chr10:111724274:G:T	3.86637e-06	-1.32544	-1.07659
111724307	chr10:111724307:C:T	1.53678e-05	-1.77699e-10	-1.02206
111724313	chr10:111724313:C:T	1.53678e-05	-1.77699e-10	-1.02206
111724529	chr10:111724529:C:T	2.75756e-05	-1.77699e-10	-0.437406
111724789	chr10:111724789:T:G	1.53035e-05	-1.77699e-10	-1.02626
111724834	chr10:111724834:A:T	1.28109e-05	-1.77699e-10	-1.20404
111724963	chr10:111724963:A:G	1.53641e-05	-1.77699e-10	-1.02231
111725057	chr10:111725057:GAGAAAAA:G	1.22828e-05	-1.77699e-10	-1.24614
111725123	chr10:111725123:T:C	7.36441e-06	-1.22125	-0.536433
111725239	chr10:111725239:G:T	6.68211e-06	-0.753368	-1.10154
111725727	chr10:111725727:C:T	9.21125e-05	-1.77699e-10	0.768672
111725767	chr10:111725767:T:C	6.69232e-06	-1.24405	-0.609331
111725975	chr10:111725975:GT:G	0.000149272	-1.77699e-10	1.25143
111725977	chr10:111725977:T:A	0.000149131	-1.77699e-10	1.25049
111725985	chr10:111725985:A:G	1.7674e-05	-1.77699e-10	-0.882244
111726030	chr10:111726030:G:A	3.10671e-06	-1.32092	-1.29985
111726061	chr10:111726061:G:A	1.48771e-05	-1.77699e-10	-1.05451
111726250	chr10:111726250:T:TCTCCTTCTTCTCC	5.91632e-05	-1.77699e-10	0.32596
111726479	chr10:111726479:G:C	3.91201e-06	-1.24957	-1.14072
111726651	chr10:111726651:T:G	1.57469e-05	-0.789904	-0.20779
111726786	chr10:111726786:A:G	0.000181492	-1.3974	2.84427
111726925	chr10:111726925:C:G	1.42658e-05	-1.77699e-10	-1.09647
111727227	chr10:111727227:C:T	5.38662e-06	-0.925741	-1.14468
111727382	chr10:111727382:G:A	1.43755e-05	-1.77699e-10	-1.08882
111727410	chr10:111727410:T:C	0.000104924	-1.77699e-10	0.898895
111727655	chr10:111727655:A:G	6.0405e-06	-0.827133	-1.12872
111727842	chr10:111727842:T:C	3.89356e-06	-1.34255	-1.05247
111727977	chr10:111727977:C:T	1.88013e-05	-1.77699e-10	-0.820412
111728272	chr10:111728272:C:A	2.47888e-05	-0.802238	0.258291
111728430	chr10:111728430:C:G	1.23163e-05	-1.77699e-10	-1.24342
111728483	chr10:111728483:G:T	9.75795e-06	-1.47626	-5.85139e-10
111728950	chr10:111728950:A:G	0.000211616	-1.77699e-10	1.60043
111729112	chr10:111729112:C:T	2.54661e-05	-0.809795	0.292803
111729199	chr10:111729199:T:C	3.93348e-05	-0.758291	0.676062
111729239	chr10:111729239:T:G	1.38765e-05	-1.12414	-5.85139e-10
111729398	chr10:111729398:C:T	8.67689e-06	-0.305422	-1.28825
111729421	chr10:111729421:T:C	1.75201e-05	-0.93455	0.0435626
111729448	chr10:111729448:TAAA:T	5.82486e-05	-1.77699e-10	0.310381
111729681	chr10:111729681:A:T	1.19103e-05	-1.77699e-10	-1.27694
111729700	chr10:111729700:A:G	6.96517e-05	-0.389714	0.878882
111729776	chr10:111729776:G:C	5.24826e-06	-1.08591	-1.01053
111729779	chr10:111729779:A:G	0.000154545	-1.77699e-10	1.28614
111729859	chr10:111729859:T:C	3.37631e-05	-1.77699e-10	-0.23497
111729889	chr10:111729889:T:G	2.42709e-05	-1.77699e-10	-0.565061
111729957	chr10:111729957:G:A	9.36036e-06	-1.37922	-0.138635
111730008	chr10:111730008:T:G	2.42709e-05	-1.77699e-10	-0.565061
111730203	chr10:111730203:T:G	5.12849e-06	-0.87582	-1.24371
111730499	chr10:111730499:A:G	0.000146313	-1.77699e-10	1.23141
111731316	chr10:111731316:G:A	2.54496e-05	-1.77699e-10	-0.517638
111731493	chr10:111731493:T:TC	0.000146313	-1.77699e-10	1.23141
111731509	chr10:111731509:T:C	4.01475e-06	-1.5107	-0.853668
111731516	chr10:111731516:C:T	2.56622e-05	-1.77699e-10	-0.509319
111731687	chr10:111731687:T:C	5.38947e-06	-0.951734	-1.11816
111731710	chr10:111731710:G:A	3.65262e-06	-1.17237	-1.28652
111731711	chr10:111731711:A:G	0.000146323	-1.77699e-10	1.23148
111732064	chr10:111732064:T:A	1.43755e-05	-1.77699e-10	-1.08882
111732668	chr10:111732668:A:G	3.19105e-06	-1.37951	-1.21448
111732802	chr10:111732802:A:G	3.71867e-06	-1.2996	-1.14137
111732975	chr10:111732975:A:G	1.43885e-05	-1.77699e-10	-1.08791
111733209	chr10:111733209:A:G	5.45804e-05	-1.77699e-10	0.245337
111734312	chr10:111734312:G:T	4.93e-06	-1.5202	-0.638796
111734575	chr10:111734575:G:A	3.20129e-06	-1.31773	-1.27306
111734641	chr10:111734641:A:G	4.1638e-06	-1.30751	-1.0204
111734735	chr10:111734735:G:A	6.57483e-06	-1.01457	-0.85652
111735431	chr10:111735431:T:C	1.41792e-05	-1.77699e-10	-1.10256
111735581	chr10:111735581:CTAT:C	8.02379e-06	-0.972596	-0.699332
111736502	chr10:111736502:A:G	6.32234e-06	-0.842697	-1.06755
111736637	chr10:111736637:C:G	1.2097e-05	0.0376487	-1.29903
111736936	chr10:111736936:T:C	3.88275e-05	-0.0952091	-5.85139e-10
111737311	chr10:111737311:A:C	0.000146167	-1.77699e-10	1.23041
111737563	chr10:111737563:C:T	0.000217396	-1.31231	2.93969
111737613	chr10:111737613:G:A	2.88449e-05	-1.77699e-10	-0.392405
111737773	chr10:111737773:A:G	1.18935e-05	-1.77699e-10	-1.27835
111737890	chr10:111737890:A:G	3.66333e-06	-1.18617	-1.2698
111738220	chr10:111738220:T:C	1.51834e-05	-1.32771	0.293573
111738286	chr10:111738286:C:T	3.97662e-06	-1.34592	-1.02798
111739124	chr10:111739124:G:A	3.50038e-05	-0.493909	0.295027
111739367	chr10:111739367:G:A	4.35632e-06	-1.33045	-0.95226
111739395	chr10:111739395:T:C	4.10255e-06	-1.30242	-1.04031
111739553	chr10:111739553:A:G	1.43057e-05	-1.77699e-10	-1.09368
111739763	chr10:111739763:C:G	1.21405e-05	-1.77699e-10	-1.25779
111740175	chr10:111740175:T:C	2.49047e-05	-1.77699e-10	-0.539284
111740539	chr10:111740539:C:T	2.87788e-05	-1.77699e-10	-0.3947
111740669	chr10:111740669:C:G	1.34441e-05	-1.77699e-10	-1.1558
111741089	chr10:111741089:C:G	0.000128094	-1.77699e-10	1.09842
111741221	chr10:111741221:G:A	0.000143744	1.2137	-5.85139e-10
111741277	chr10:111741277:A:G	3.43884e-06	-1.25753	-1.26168
111741316	chr10:111741316:A:G	1.19616e-05	-1.27264	-5.85139e-10
111741351	chr10:111741351:T:G	4.22723e-06	-1.08731	-1.22548
111741450	chr10:111741450:T:C	1.60245e-05	-1.77699e-10	-0.98022
111741480	chr10:111741480:C:T	2.79799e-05	-1.77699e-10	-0.422854
111741597	chr10:111741597:G:T	3.06476e-06	-1.37378	-1.26059
111741615	chr10:111741615:A:C	2.142e-05	-1.77699e-10	-0.690012
111741789	chr10:111741789:A:C	5.54787e-06	-1.101	-0.939929
111741914	chr10:111741914:A:G	3.01184e-06	-1.3869	-1.26489
111741942	chr10:111741942:TTTAA:T	9.33285e-05	-1.77699e-10	0.781787
111742354	chr10:111742354:T:C	1.37148e-05	-1.13586	-5.85139e-10
111742407	chr10:111742407:C:T	9.90889e-06	-1.46091	-5.85139e-10
111742640	chr10:111742640:A:G	1.94813e-05	-1.77699e-10	-0.784885
111742780	chr10:111742780:C:T	3.7196e-06	-1.19484	-1.24588
111742917	chr10:111742917:C:T	2.32465e-05	-1.77699e-10	-0.608185
111743388	chr10:111743388:C:T	1.39028e-05	-1.77699e-10	-1.12225
111743442	chr10:111743442:C:T	2.09449e-05	-1.77699e-10	-0.712445
111743602	chr10:111743602:T:C	1.48087e-05	-1.77699e-10	-1.05912
111743700	chr10:111743700:C:A	9.44519e-06	-1.50883	-5.85139e-10
111743866	chr10:111743866:A:G	3.7261e-06	-1.45934	-0.979639
111744082	chr10:111744082:T:C	3.23057e-06	-1.51818	-1.0635
111744234	chr10:111744234:G:T	3.69797e-06	-1.47873	-0.967823
111744422	chr10:111744422:T:C	2.81073e-06	-1.4191	-1.3018
111744523	chr10:111744523:G:A	3.42444e-06	-1.28252	-1.24088
111744558	chr10:111744558:G:T	1.01047e-05	-1.44134	-5.85139e-10
111744786	chr10:111744786:T:C	2.07479e-05	-1.77699e-10	-0.721894
111744854	chr10:111744854:G:A	3.67693e-06	-1.51897	-0.933291
111745031	chr10:111745031:T:C	1.02839e-05	-1.42376	-5.85139e-10
111745117	chr10:111745117:A:G	1.4586e-05	-1.77699e-10	-1.07428
111745372	chr10:111745372:T:C	1.64179e-05	-1.77699e-10	-0.955966
111745411	chr10:111745411:G:T	3.27851e-06	-1.51335	-1.0536
111745640	chr10:111745640:G:A	2.28404e-05	-1.77699e-10	-0.625808
111745695	chr10:111745695:C:T	2.51464e-05	-1.77699e-10	-0.529625
111746043	chr10:111746043:C:T	4.43922e-06	-1.50859	-0.755274
111746547	chr10:111746547:C:G	9.38737e-06	-1.51497	-5.85139e-10
111746563	chr10:111746563:A:G	3.17811e-06	-1.51705	-1.081
111746664	chr10:111746664:A:G	3.49819e-06	-1.20632	-1.29578
111746820	chr10:111746820:C:T	2.07604e-05	-1.77699e-10	-0.721293
111746855	chr10:111746855:A:T	2.8293e-06	-1.42003	-1.29428
111746980	chr10:111746980:C:A	2.08059e-05	-1.77699e-10	-0.719103
111747252	chr10:111747252:G:A	1.36553e-05	-1.77699e-10	-1.14021
111747474	chr10:111747474:C:T	4.28467e-05	-1.77699e-10	0.0032888
111747499	chr10:111747499:T:C	1.35791e-05	-1.77699e-10	-1.1458
111747580	chr10:111747580:G:A	3.08526e-06	-1.36517	-1.26254
111747944	chr10:111747944:A:C	3.99197e-06	-1.15417	-1.21589
111748083	chr10:111748083:G:T	3.87562e-06	-1.15832	-1.24132
111748239	chr10:111748239:C:T	1.70798e-05	-1.77699e-10	-0.916442
111748287	chr10:111748287:A:T	2.78922e-06	-1.43951	-1.28906
111748543	chr10:111748543:A:G	3.70409e-06	-1.15996	-1.28494
111748566	chr10:111748566:T:C	2.80718e-06	-1.43873	-1.28343
111749095	chr10:111749095:T:C	4.02539e-06	-1.06804	-1.29368
111749174	chr10:111749174:T:A	3.00283e-06	-1.43827	-1.21651
111751307	chr10:111751307:C:T	3.1066e-06	-1.38599	-1.23482
111751519	chr10:111751519:T:C	3.37546e-05	-1.77699e-10	-0.235222
111751523	chr10:111751523:G:A	1.1614e-05	-1.77699e-10	-1.30213
111751583	chr10:111751583:A:T	1.27394e-05	-1.77699e-10	-1.20964
111751683	chr10:111751683:A:G	4.1776e-06	-1.50135	-0.823252
111751774	chr10:111751774:G:A	1.39361e-05	-1.77699e-10	-1.11986
111752035	chr10:111752035:G:A	1.46746e-05	-1.77699e-10	-1.06822
111752043	chr10:111752043:G:A	1.63061e-05	-1.77699e-10	-0.962799
111752222	chr10:111752222:GATCA:G	1.16171e-05	-1.77699e-10	-1.30186
111752413	chr10:111752413:C:A	1.17063e-05	-1.77699e-10	-1.29421
111752713	chr10:111752713:A:G	1.51388e-05	-1.77699e-10	-1.03708
111752852	chr10:111752852:G:C	1.19359e-05	-1.77699e-10	-1.27479
111752866	chr10:111752866:C:T	1.19371e-05	-1.77699e-10	-1.27469
111752867	chr10:111752867:G:A	1.7186e-05	-1.77699e-10	-0.910243
111752872	chr10:111752872:C:T	1.55102e-05	-1.77699e-10	-1.01284
111752902	chr10:111752902:C:T	1.16197e-05	-1.77699e-10	-1.30163
111753204	chr10:111753204:A:G	9.33565e-06	-1.5205	-5.85139e-10
111753208	chr10:111753208:C:T	7.88319e-06	-0.641049	-1.04856
111753233	chr10:111753233:C:T	1.38778e-05	-1.77699e-10	-1.12405
111753292	chr10:111753292:GT:G	7.21228e-06	-1.34844	-0.430109
111753326	chr10:111753326:G:T	3.02297e-06	-1.47189	-1.17621
111753554	chr10:111753554:C:CTCTG	1.16424e-05	-1.77699e-10	-1.29968
111753622	chr10:111753622:G:A	1.48125e-05	-1.77699e-10	-1.05886
111753717	chr10:111753717:G:C	4.56222e-06	-1.46987	-0.766662
111753762	chr10:111753762:T:C	6.86837e-05	0.475173	-5.85139e-10
111753882	chr10:111753882:T:C	1.16818e-05	-1.77699e-10	-1.2963
111753924	chr10:111753924:C:T	1.1682e-05	-1.77699e-10	-1.29629
111754075	chr10:111754075:A:T	2.85795e-06	-1.49198	-1.21225
111754271	chr10:111754271:C:T	1.16881e-05	-1.77699e-10	-1.29577
111754624	chr10:111754624:A:G	4.73635e-06	-1.10071	-1.09837
111754728	chr10:111754728:T:C	1.16593e-05	-1.77699e-10	-1.29824
111754732	chr10:111754732:T:C	1.77221e-05	-1.77699e-10	-0.879528
111754777	chr10:111754777:C:T	1.78417e-05	-1.77699e-10	-0.8728
111755187	chr10:111755187:G:C	9.33548e-06	-1.52052	-5.85139e-10
111755289	chr10:111755289:G:A	9.47256e-06	-1.51932	0.0133842
111755308	chr10:111755308:G:A	1.16598e-05	-1.77699e-10	-1.29819
111755318	chr10:111755318:CA:C	1.36526e-05	-1.77699e-10	-1.14041
111755446	chr10:111755446:G:A	1.16616e-05	-1.77699e-10	-1.29804
111755631	chr10:111755631:G:A	1.19778e-05	-1.77699e-10	-1.27129
111755713	chr10:111755713:T:A	1.16616e-05	-1.77699e-10	-1.29804
111755885	chr10:111755885:T:G	1.08119e-05	-0.528975	-0.844716
111755958	chr10:111755958:T:A	1.58271e-05	-1.77699e-10	-0.992612
111756599	chr10:111756599:G:A	1.61303e-05	-1.77699e-10	-0.973637
111756696	chr10:111756696:C:T	2.20155e-05	-0.662592	-5.85139e-10
111756736	chr10:111756736:T:C	7.05721e-06	-1.38264	-0.417652
111756758	chr10:111756758:T:C	1.47769e-05	-1.77699e-10	-1.06127
111756862	chr10:111756862:G:T	5.76922e-06	-1.40361	-0.598196
111756937	chr10:111756937:T:C	1.16967e-05	-1.77699e-10	-1.29503
111756993	chr10:111756993:C:A	1.79122e-05	-1.77699e-10	-0.868858
111757085	chr10:111757085:T:C	1.19377e-05	-1.77699e-10	-1.27463
111757572	chr10:111757572:G:A	1.20995e-05	-0.129146	-1.13203
111757676	chr10:111757676:A:T	3.00942e-06	-1.44084	-1.21175
111757684	chr10:111757684:G:T	3.49996e-06	-1.20361	-1.29797
111757687	chr10:111757687:T:C	1.19368e-05	-1.77699e-10	-1.27471
111757766	chr10:111757766:G:A	1.21602e-05	-1.77699e-10	-1.25617
111757791	chr10:111757791:C:T	1.19345e-05	-1.77699e-10	-1.2749
111757792	chr10:111757792:A:G	1.19452e-05	-1.77699e-10	-1.27401
111757974	chr10:111757974:C:CT	1.73227e-05	-1.77699e-10	-0.902319
111758050	chr10:111758050:T:G	1.19345e-05	-1.77699e-10	-1.2749
111758101	chr10:111758101:T:C	1.19659e-05	-1.77699e-10	-1.27228
111758173	chr10:111758173:T:G	8.19649e-06	-0.828332	-0.8223
111758246	chr10:111758246:A:C	3.38782e-06	-1.24977	-1.28438
111758281	chr10:111758281:C:T	1.19345e-05	-1.77699e-10	-1.2749
111758398	chr10:111758398:C:T	1.19345e-05	-1.77699e-10	-1.2749
111758416	chr10:111758416:T:C	1.19345e-05	-1.77699e-10	-1.2749
111758444	chr10:111758444:C:G	1.19345e-05	-1.77699e-10	-1.2749
111758465	chr10:111758465:A:T	1.19345e-05	-1.77699e-10	-1.2749
111758674	chr10:111758674:C:T	1.19894e-05	-1.77699e-10	-1.27032
111758682	chr10:111758682:T:C	7.90469e-06	-0.512851	-1.17403
111758968	chr10:111758968:T:C	7.63242e-06	-0.576689	-1.14525
111758971	chr10:111758971:C:T	7.74502e-06	-0.575279	-1.13201
111758990	chr10:111758990:A:G	1.18509e-05	-1.77699e-10	-1.28193
111759382	chr10:111759382:C:T	1.19345e-05	-1.77699e-10	-1.2749
111759866	chr10:111759866:T:C	3.58497e-06	-1.49155	-0.986036
111760174	chr10:111760174:T:C	1.19765e-05	-1.77699e-10	-1.27139
111760180	chr10:111760180:A:G	7.4251e-06	-0.606024	-1.14345
111760435	chr10:111760435:A:G	1.18502e-05	-1.77699e-10	-1.282
111761220	chr10:111761220:G:A	9.33634e-06	-1.52042	-5.85139e-10
111761399	chr10:111761399:T:A	1.01519e-05	-0.809413	-0.62726
111762061	chr10:111762061:G:A	1.60509e-05	-1.77699e-10	-0.978577
111762318	chr10:111762318:T:C	1.45823e-05	-1.77699e-10	-1.07453
111762320	chr10:111762320:C:T	1.58879e-05	-1.77699e-10	-0.988784
111762797	chr10:111762797:G:A	1.16273e-05	-1.77699e-10	-1.30098
111762865	chr10:111762865:A:G	1.21827e-05	-1.77699e-10	-1.25432
111762976	chr10:111762976:T:G	8.7757e-06	-1.44148	-0.140871
111762996	chr10:111762996:A:G	3.0339e-06	-1.37438	-1.2701
111763096	chr10:111763096:A:G	3.05413e-06	-1.36764	-1.2702
111763176	chr10:111763176:A:G	1.03755e-05	-0.875397	-0.53949
111763365	chr10:111763365:G:C	1.22047e-05	-1.77699e-10	-1.25252
111763537	chr10:111763537:A:T	1.46653e-05	-1.77699e-10	-1.06886
111764203	chr10:111764203:T:C	1.81282e-05	-1.77699e-10	-0.856869
111764555	chr10:111764555:G:A	1.57521e-05	-1.77699e-10	-0.997367
111764613	chr10:111764613:T:C	1.27194e-05	-0.184506	-1.0267
111764834	chr10:111764834:GA:G	1.48065e-05	-1.77699e-10	-1.05927
111765079	chr10:111765079:C:T	1.16193e-05	-1.77699e-10	-1.30167
111765141	chr10:111765141:G:A	1.8645e-05	-0.828763	-5.85139e-10
111765156	chr10:111765156:T:C	3.13979e-06	-1.50368	-1.1065
111765293	chr10:111765293:T:C	1.42258e-05	-1.77699e-10	-1.09928
111765758	chr10:111765758:T:A	1.26577e-05	-1.44897	0.232891
111765792	chr10:111765792:G:C	3.91734e-06	-1.5204	-0.868525
111766202	chr10:111766202:A:G	9.89493e-06	-1.47662	0.0143008
111766396	chr10:111766396:G:A	1.17305e-05	-1.77699e-10	-1.29214
111766560	chr10:111766560:A:T	1.85422e-05	-1.77699e-10	-0.834291
111766958	chr10:111766958:C:G	1.12071e-05	-1.50247	0.164676
111767743	chr10:111767743:C:T	2.05175e-05	-1.77699e-10	-0.73306
111768027	chr10:111768027:T:A	9.99229e-06	-1.45253	-5.85139e-10
111768289	chr10:111768289:T:C	1.26241e-05	-1.77699e-10	-1.21873
111768611	chr10:111768611:T:C	1.20653e-05	-1.77699e-10	-1.264
111768689	chr10:111768689:G:T	9.85752e-06	-1.4661	-5.85139e-10
111768718	chr10:111768718:A:G	1.79082e-05	-1.77699e-10	-0.869082
111768736	chr10:111768736:G:A	1.2031e-05	-1.77699e-10	-1.26685
111768785	chr10:111768785:T:C	1.21027e-05	-1.77699e-10	-1.26091
111769319	chr10:111769319:T:C	1.19095e-05	-1.77699e-10	-1.27701
111769368	chr10:111769368:G:A	9.33896e-06	-1.52014	-5.85139e-10
111769749	chr10:111769749:G:A	1.20653e-05	-1.77699e-10	-1.264
111769781	chr10:111769781:A:T	1.74152e-05	-1.77699e-10	-0.896993
111770009	chr10:111770009:G:A	1.89962e-05	-1.77699e-10	-0.810099
111770053	chr10:111770053:G:A	1.16769e-05	-1.77699e-10	-1.29673
111770326	chr10:111770326:A:C	4.75497e-06	-1.44981	-0.745335
111770818	chr10:111770818:G:A	1.17488e-05	-1.77699e-10	-1.29059
111770864	chr10:111770864:A:AG	1.78508e-05	-1.77699e-10	-0.872293
111771064	chr10:111771064:G:A	8.54232e-06	-0.331986	-1.27732
111771217	chr10:111771217:A:G	1.76354e-05	-1.77699e-10	-0.884429
111771547	chr10:111771547:C:T	7.02691e-06	-1.43468	-0.36991
111771930	chr10:111771930:A:G	9.33553e-06	-1.52051	-5.85139e-10
111772223	chr10:111772223:T:G	1.20962e-05	-1.77699e-10	-1.26144
111772259	chr10:111772259:C:T	3.89352e-06	-1.51615	-0.878874
111772291	chr10:111772291:C:T	2.2497e-05	-1.77699e-10	-0.640957
111772521	chr10:111772521:C:A	2.79931e-05	-0.422381	-5.85139e-10
111772557	chr10:111772557:C:T	1.81633e-05	-1.77699e-10	-0.854938
111772560	chr10:111772560:C:T	1.44896e-05	-1.77699e-10	-1.08091
111772563	chr10:111772563:G:A	1.20962e-05	-1.77699e-10	-1.26144
111773112	chr10:111773112:A:G	9.9444e-06	-1.45733	-5.85139e-10
111773209	chr10:111773209:G:T	4.60763e-06	-1.5087	-0.717924
111773547	chr10:111773547:A:G	5.28319e-06	-1.38239	-0.707419
111773701	chr10:111773701:G:A	6.71912e-05	-1.77699e-10	0.453204
111773740	chr10:111773740:G:A	1.36905e-05	-1.77699e-10	-1.13763
111773998	chr10:111773998:C:T	5.32372e-05	0.220418	-5.85139e-10
111774471	chr10:111774471:T:G	1.79082e-05	-1.77699e-10	-0.869082
111774688	chr10:111774688:T:C	1.25786e-05	-1.77699e-10	-1.22234
111774771	chr10:111774771:A:C	1.75382e-05	-1.77699e-10	-0.889955
111774807	chr10:111774807:G:A	1.54622e-05	-1.77699e-10	-1.01594
111774845	chr10:111774845:C:T	1.2773e-05	-1.77699e-10	-1.20701
111775222	chr10:111775222:T:C	1.06309e-05	-1.52023	0.129659
111775648	chr10:111775648:A:C	4.52172e-06	-1.43647	-0.808975
111776033	chr10:111776033:A:G	8.1381e-06	-1.52044	-0.13734
111776175	chr10:111776175:A:C	1.78507e-05	-1.77699e-10	-0.872297
111776486	chr10:111776486:G:C	1.59996e-05	-1.77699e-10	-0.981777
111776531	chr10:111776531:C:A	1.96267e-05	-1.77699e-10	-0.77745
111776608	chr10:111776608:C:T	2.97437e-06	-1.50792	-1.15638
111776848	chr10:111776848:A:G	8.28782e-06	-1.51266	-0.126891
111776982	chr10:111776982:G:A	1.84055e-05	-1.77699e-10	-0.841692
111777238	chr10:111777238:G:A	1.81755e-05	-1.77699e-10	-0.854266
111777265	chr10:111777265:G:A	2.14399e-05	-0.689084	-5.85139e-10
111777290	chr10:111777290:A:G	1.76443e-05	-1.77699e-10	-0.883926
111777894	chr10:111777894:A:G	9.18734e-06	-1.45635	-0.0801609
111777938	chr10:111777938:G:A	1.75466e-05	-1.77699e-10	-0.889477
111778187	chr10:111778187:C:T	2.28301e-05	-1.77699e-10	-0.626261
111778430	chr10:111778430:C:T	3.6214e-06	-1.51912	-0.948356
111778930	chr10:111778930:G:A	4.49416e-06	-1.503	-0.748558
111778984	chr10:111778984:T:C	1.55193e-05	-1.77699e-10	-1.01226
111778994	chr10:111778994:T:C	7.27711e-06	-1.44568	-0.323921
111779017	chr10:111779017:C:A	1.73175e-05	-1.77699e-10	-0.902622
111779436	chr10:111779436:C:T	3.79197e-06	-1.51593	-0.905524
111779540	chr10:111779540:C:T	2.04632e-05	-1.77699e-10	-0.735712
111779545	chr10:111779545:A:G	1.18261e-05	-1.77699e-10	-1.28403
111780367	chr10:111780367:T:G	3.08472e-06	-1.52006	-1.10782
111780466	chr10:111780466:G:A	1.27248e-05	-1.77699e-10	-1.21079
111780710	chr10:111780710:A:C	1.51444e-05	-1.77699e-10	-1.03671
111781018	chr10:111781018:C:T	6.00836e-05	-1.77699e-10	0.341399
111781328	chr10:111781328:A:T	5.51439e-06	-1.52026	-0.526721
111781700	chr10:111781700:A:G	1.26923e-05	-1.77699e-10	-1.21335
111781861	chr10:111781861:T:C	1.69565e-05	-1.77699e-10	-0.923685
111781960	chr10:111781960:TC:T	6.02303e-05	-1.77699e-10	0.343837
111782341	chr10:111782341:A:G	9.05368e-06	-1.4678	-0.0833631
111782397	chr10:111782397:C:T	6.30422e-06	-1.4284	-0.484718
111782707	chr10:111782707:A:G	1.6284e-05	-1.77699e-10	-0.964158
111783163	chr10:111783163:T:C	1.54311e-05	-1.77699e-10	-1.01795
111783201	chr10:111783201:C:A	9.2586e-06	-1.46809	-0.0606918
111783496	chr10:111783496:T:C	7.63666e-06	-1.49313	-0.22825
111783981	chr10:111783981:G:A	1.24997e-05	-1.77699e-10	-1.22863
111784558	chr10:111784558:A:G	8.89967e-06	-1.4925	-0.0758283
111784645	chr10:111784645:C:T	1.19095e-05	-1.77699e-10	-1.27701
111784758	chr10:111784758:A:C	1.37893e-05	-1.77699e-10	-1.13045
111784786	chr10:111784786:C:T	9.51587e-06	-1.50138	-5.85139e-10
111784924	chr10:111784924:C:T	1.98158e-05	-1.77699e-10	-0.767859
111784997	chr10:111784997:A:C	1.18585e-05	-1.77699e-10	-1.28129
111785437	chr10:111785437:T:C	1.73175e-05	-1.77699e-10	-0.902622
111785629	chr10:111785629:G:A	1.29022e-05	-1.77699e-10	-1.19694
111785641	chr10:111785641:A:G	3.8684e-06	-1.51286	-0.888637
111785821	chr10:111785821:A:G	9.40459e-06	-1.51314	-5.85139e-10
111786066	chr10:111786066:A:G	1.57321e-05	-1.77699e-10	-0.998634
111786428	chr10:111786428:C:T	1.10356e-05	-1.35321	-5.85139e-10
111786691	chr10:111786691:A:G	1.18231e-05	-1.28429	-5.85139e-10
111786748	chr10:111786748:A:G	1.73543e-05	-1.77699e-10	-0.900498
111786790	chr10:111786790:G:A	1.5666e-05	-1.77699e-10	-1.00284
111787411	chr10:111787411:T:C	1.35424e-05	-1.77699e-10	-1.14852
111787533	chr10:111787533:T:A	1.20575e-05	-1.77699e-10	-1.26465
111787574	chr10:111787574:C:T	1.55754e-05	-1.77699e-10	-1.00864
111787758	chr10:111787758:C:T	1.29308e-05	-1.77699e-10	-1.19473
111787979	chr10:111787979:C:T	1.27636e-05	-1.77699e-10	-1.20774
111788107	chr10:111788107:C:A	3.87899e-05	-1.77699e-10	-0.0961777
111788145	chr10:111788145:T:C	3.44194e-06	-1.36804	-1.15027
111788578	chr10:111788578:T:C	1.20395e-05	-1.77699e-10	-1.26615
111788648	chr10:111788648:T:C	2.39296e-05	-1.77699e-10	-0.579222
111788681	chr10:111788681:C:A	1.36298e-05	-1.77699e-10	-1.14208
111788795	chr10:111788795:C:T	1.54086e-05	-1.77699e-10	-1.01941
111789139	chr10:111789139:G:T	1.70821e-05	-1.77699e-10	-0.916307
111789273	chr10:111789273:C:T	1.45718e-05	-1.77699e-10	-1.07525
111789778	chr10:111789778:T:C	1.53861e-05	-1.77699e-10	-1.02087
111789912	chr10:111789912:A:T	1.44508e-05	-1.77699e-10	-1.08359
111790221	chr10:111790221:A:G	3.31574e-06	-1.4129	-1.14276
111790565	chr10:111790565:C:G	3.87899e-05	-1.77699e-10	-0.0961777
111790833	chr10:111790833:T:C	6.39004e-05	-1.77699e-10	0.402987
111790852	chr10:111790852:C:T	1.16276e-05	-1.77699e-10	-1.30096
111791052	chr10:111791052:T:C	1.17233e-05	-1.77699e-10	-1.29276
111791066	chr10:111791066:G:T	1.17222e-05	-1.77699e-10	-1.29286
111791134	chr10:111791134:T:C	5.68181e-06	-1.51504	-0.502035
111791137	chr10:111791137:T:G	9.33544e-06	-1.52052	-5.85139e-10
111791243	chr10:111791243:G:T	1.24143e-05	-1.77699e-10	-1.23549
111791696	chr10:111791696:A:C	1.71425e-05	-1.77699e-10	-0.912776
111792243	chr10:111792243:T:G	1.70774e-05	-1.77699e-10	-0.916583
111792322	chr10:111792322:C:T	1.22048e-05	-1.77699e-10	-1.25251
111792323	chr10:111792323:A:G	1.209e-05	-1.77699e-10	-1.26196
111792659	chr10:111792659:G:A	1.16217e-05	-1.77699e-10	-1.30147
111792700	chr10:111792700:CAA:C	1.25461e-05	-1.77699e-10	-1.22493
111792783	chr10:111792783:T:C	1.74128e-05	-0.897131	-5.85139e-10
111792950	chr10:111792950:A:C	1.47768e-05	-1.77699e-10	-1.06128
111792973	chr10:111792973:C:A	1.31991e-05	-1.77699e-10	-1.17419
111793015	chr10:111793015:G:A	1.44683e-05	-1.77699e-10	-1.08238
111793034	chr10:111793034:G:A	3.52389e-06	-1.34502	-1.14976
111793285	chr10:111793285:G:C	5.98422e-06	-1.37471	-0.590499
111793286	chr10:111793286:G:A	5.10933e-06	-1.40619	-0.717085
111793385	chr10:111793385:C:T	3.3631e-06	-1.333	-1.20847
111793490	chr10:111793490:A:G	1.27449e-05	-1.77699e-10	-1.2092
111794447	chr10:111794447:C:G	1.95632e-05	-1.77699e-10	-0.780691
111795742	chr10:111795742:A:G	4.95379e-06	-1.50951	-0.64468
111795823	chr10:111795823:G:T	1.5712e-05	-1.77699e-10	-0.999913
111795996	chr10:111795996:G:A	3.87899e-05	-1.77699e-10	-0.0961777
111796035	chr10:111796035:G:T	3.72196e-06	-1.34078	-1.09931
111796116	chr10:111796116:C:T	1.18996e-05	-1.77699e-10	-1.27783
111796176	chr10:111796176:G:A	1.36184e-05	-1.77699e-10	-1.14291
111796222	chr10:111796222:G:C	1.17104e-05	-1.77699e-10	-1.29386
111796668	chr10:111796668:T:G	3.41409e-06	-1.41056	-1.11587
111796718	chr10:111796718:T:A	1.21566e-05	-1.77699e-10	-1.25646
111796857	chr10:111796857:C:T	1.4659e-05	-1.77699e-10	-1.06928
111796979	chr10:111796979:G:A	1.87884e-05	-1.77699e-10	-0.8211
111796997	chr10:111796997:A:G	1.44171e-05	-1.77699e-10	-1.08592
111797061	chr10:111797061:C:A	1.44383e-05	-1.77699e-10	-1.08446
111797098	chr10:111797098:A:T	3.88308e-05	-1.77699e-10	-0.0951257
111798063	chr10:111798063:G:T	1.27968e-05	-1.77699e-10	-1.20514
111798158	chr10:111798158:A:T	3.73711e-06	-1.51614	-0.919887
111798299	chr10:111798299:T:C	1.24615e-05	-1.77699e-10	-1.2317
111798429	chr10:111798429:T:C	5.38469e-06	-1.38428	-0.6865
111798524	chr10:111798524:C:A	3.12402e-06	-1.52052	-1.09469
111798525	chr10:111798525:C:T	3.12403e-06	-1.52052	-1.09469
111798547	chr10:111798547:G:A	4.56678e-05	-1.77699e-10	0.0670544
111798852	chr10:111798852:A:G	1.23505e-05	-1.77699e-10	-1.24064
111798978	chr10:111798978:G:A	5.16607e-06	-1.41135	-0.700877
111799371	chr10:111799371:C:T	2.34175e-05	-1.77699e-10	-0.600855
111799555	chr10:111799555:C:T	1.17233e-05	-1.77699e-10	-1.29276
111799643	chr10:111799643:T:C	1.22918e-05	-1.77699e-10	-1.2454
111800134	chr10:111800134:G:C	1.17217e-05	-1.77699e-10	-1.29289
111800242	chr10:111800242:G:A	1.5483e-05	-1.77699e-10	-1.01459
111800376	chr10:111800376:A:G	5.14152e-06	-1.4066	-0.710394
111800574	chr10:111800574:T:A	1.28034e-05	-1.77699e-10	-1.20462
111800581	chr10:111800581:G:T	2.15254e-05	-0.685107	-5.85139e-10
111800787	chr10:111800787:A:G	1.17233e-05	-1.77699e-10	-1.29276
111800832	chr10:111800832:T:C	2.5554e-05	-1.77699e-10	-0.513544
111800842	chr10:111800842:C:T	1.2774e-05	-1.77699e-10	-1.20693
111801016	chr10:111801016:A:G	1.63993e-05	-1.77699e-10	-0.957099
111801154	chr10:111801154:A:G	1.18244e-05	-1.77699e-10	-1.28418
111801254	chr10:111801254:T:C	9.61994e-06	-1.4905	-5.85139e-10
111801287	chr10:111801287:C:T	1.26353e-05	-1.77699e-10	-1.21784
111801508	chr10:111801508:G:A	1.67871e-05	-1.77699e-10	-0.933726
111801659	chr10:111801659:G:A	1.29513e-05	-1.77699e-10	-1.19315
111801770	chr10:111801770:G:C	1.50298e-05	-1.77699e-10	-1.0443
111801843	chr10:111801843:G:A	1.3275e-05	-1.77699e-10	-1.16845
111802017	chr10:111802017:G:A	1.25849e-05	-1.77699e-10	-1.22184
111802118	chr10:111802118:G:A	1.60978e-05	-1.77699e-10	-0.975654
111802652	chr10:111802652:G:A	4.99504e-06	-1.43858	-0.707314
111803101	chr10:111803101:A:G	1.58171e-05	-1.77699e-10	-0.993246
111803126	chr10:111803126:G:A	6.15569e-06	-1.45164	-0.485326
111803196	chr10:111803196:T:G	1.18062e-05	-1.77699e-10	-1.28571
111803321	chr10:111803321:G:T	1.50872e-05	-1.77699e-10	-1.04049
111803679	chr10:111803679:T:C	1.73128e-05	-1.77699e-10	-0.902894
111803827	chr10:111803827:C:T	1.20827e-05	-1.77699e-10	-1.26257
111803863	chr10:111803863:G:A	1.73128e-05	-1.77699e-10	-0.902894
111804069	chr10:111804069:C:T	1.202e-05	-1.77699e-10	-1.26776
111804167	chr10:111804167:A:G	1.09358e-05	-1.3623	-5.85139e-10
111804298	chr10:111804298:C:T	1.30734e-05	-1.77699e-10	-1.18376
111804361	chr10:111804361:G:A	1.51078e-05	-1.03913	-5.85139e-10
111804674	chr10:111804674:T:A	2.88534e-06	-1.51984	-1.17486
111804686	chr10:111804686:A:G	3.87679e-06	-1.51608	-0.88325
111804872	chr10:111804872:T:C	5.33228e-06	-1.50812	-0.57244
111804967	chr10:111804967:G:A	1.25849e-05	-1.77699e-10	-1.22184
111805163	chr10:111805163:A:C	1.21169e-05	-1.77699e-10	-1.25974
111805208	chr10:111805208:A:G	3.668e-06	-1.42189	-1.0328
111805383	chr10:111805383:G:A	1.17933e-05	-1.77699e-10	-1.28681
111805451	chr10:111805451:C:T	3.5429e-05	-1.77699e-10	-0.186807
111805498	chr10:111805498:T:C	1.71786e-05	-1.77699e-10	-0.910673
111805564	chr10:111805564:G:A	4.4616e-05	0.0437527	-5.85139e-10
111805692	chr10:111805692:T:A	3.57958e-06	-1.45196	-1.02713
111806015	chr10:111806015:A:G	1.25768e-05	-1.77699e-10	-1.22249
111806066	chr10:111806066:C:A	2.7551e-06	-1.44382	-1.29706
111806181	chr10:111806181:C:T	1.72715e-05	-1.77699e-10	-0.905281
111806191	chr10:111806191:T:C	1.92304e-05	-1.77699e-10	-0.797845
111807521	chr10:111807521:T:C	1.26821e-05	-1.77699e-10	-1.21415
111807670	chr10:111807670:C:T	1.78614e-05	-1.77699e-10	-0.871694
111807716	chr10:111807716:A:G	9.33713e-06	-1.52034	-5.85139e-10
111807986	chr10:111807986:C:T	1.22893e-05	-1.77699e-10	-1.24561
111808609	chr10:111808609:T:G	5.1147e-06	-1.51984	-0.602382
111808707	chr10:111808707:A:C	5.15982e-06	-1.32684	-0.786601
111809071	chr10:111809071:C:T	2.71824e-06	-1.51796	-1.23639
111809203	chr10:111809203:C:T	3.48484e-05	-1.77699e-10	-0.203333
111809322	chr10:111809322:C:T	3.37066e-06	-1.51891	-1.02032
111809483	chr10:111809483:A:T	3.39365e-05	-1.77699e-10	-0.229848
111809647	chr10:111809647:T:C	1.22209e-05	-1.77699e-10	-1.25119
111809691	chr10:111809691:G:A	1.24295e-05	-1.77699e-10	-1.23427
111809730	chr10:111809730:C:T	1.19591e-05	-1.77699e-10	-1.27285
111809743	chr10:111809743:C:T	2.71649e-06	-1.45696	-1.29804
111809838	chr10:111809838:T:C	9.5042e-06	-1.5026	-5.85139e-10
111810161	chr10:111810161:C:T	3.2981e-06	-1.51871	-1.04228
111810242	chr10:111810242:T:C	3.47379e-05	-1.77699e-10	-0.206508
111810482	chr10:111810482:G:C	1.22893e-05	-1.77699e-10	-1.24561
111810818	chr10:111810818:C:A	2.70766e-06	-1.51837	-1.23988
111811415	chr10:111811415:C:A	1.31244e-05	-1.77699e-10	-1.17987
111811422	chr10:111811422:G:C	1.23737e-05	-1.77699e-10	-1.23876
111811548	chr10:111811548:A:G	1.31616e-05	-1.77699e-10	-1.17704
111811608	chr10:111811608:T:C	2.72988e-06	-1.51845	-1.23164
111811722	chr10:111811722:T:C	2.75528e-06	-1.51706	-1.22376
111812232	chr10:111812232:G:T	3.34595e-06	-1.39676	-1.14983
111812521	chr10:111812521:T:C	1.82046e-05	-1.77699e-10	-0.852665
111812776	chr10:111812776:A:G	4.25457e-06	-1.51834	-0.788004
111813088	chr10:111813088:T:G	3.79306e-05	-1.77699e-10	-0.118579
111813107	chr10:111813107:T:C	1.19139e-05	-1.77699e-10	-1.27663
111813108	chr10:111813108:T:C	1.32985e-05	-1.16669	-5.85139e-10
111813348	chr10:111813348:G:A	1.1628e-05	-1.77699e-10	-1.30092
111813404	chr10:111813404:C:G	2.82856e-05	-1.77699e-10	-0.411986
111813415	chr10:111813415:C:A	2.77804e-05	-1.77699e-10	-0.430008
111813617	chr10:111813617:T:A	3.02042e-06	-1.51522	-1.13373
111813635	chr10:111813635:G:A	5.30909e-06	-0.854415	-1.2305
111813827	chr10:111813827:A:C	5.19028e-06	-1.51875	-0.588805
111813937	chr10:111813937:C:G	2.91121e-06	-1.51936	-1.16641
111813963	chr10:111813963:G:A	3.24685e-05	-1.77699e-10	-0.274067
111814135	chr10:111814135:G:A	1.54236e-05	-1.77699e-10	-1.01844
111814170	chr10:111814170:C:T	1.24986e-05	-1.77699e-10	-1.22872
111814187	chr10:111814187:T:G	1.92861e-05	-1.77699e-10	-0.794956
111814261	chr10:111814261:C:A	1.17598e-05	-1.77699e-10	-1.28965
111814288	chr10:111814288:C:A	1.37017e-05	-1.77699e-10	-1.13682
111814442	chr10:111814442:A:T	9.36529e-06	-1.51733	-5.85139e-10
111815672	chr10:111815672:G:A	1.37333e-05	-1.77699e-10	-1.13451
111815694	chr10:111815694:C:T	1.17297e-05	-1.77699e-10	-1.29221
111815726	chr10:111815726:G:A	1.47611e-05	-1.77699e-10	-1.06234
111815772	chr10:111815772:A:C	1.16446e-05	-1.77699e-10	-1.2995
111815855	chr10:111815855:A:G	1.29994e-05	-1.18943	-5.85139e-10
111816228	chr10:111816228:T:A	1.16153e-05	-1.77699e-10	-1.30202
111816317	chr10:111816317:A:G	2.69436e-06	-1.51325	-1.24993
111816912	chr10:111816912:G:A	1.16298e-05	-1.77699e-10	-1.30077
111816936	chr10:111816936:A:C	1.84905e-05	-1.77699e-10	-0.837083
111817217	chr10:111817217:A:T	1.19296e-05	-1.77699e-10	-1.27531
111817230	chr10:111817230:A:T	2.91992e-06	-1.41228	-1.27051
111817424	chr10:111817424:A:G	3.09441e-06	-1.46619	-1.15855
111817553	chr10:111817553:G:A	9.40208e-06	-1.51341	-5.85139e-10
111817555	chr10:111817555:C:A	9.38377e-06	-1.51536	-5.85139e-10
111818485	chr10:111818485:GAAC:G	1.31585e-05	-1.77699e-10	-1.17727
111819833	chr10:111819833:A:T	3.09447e-06	-1.33172	-1.293
111819930	chr10:111819930:G:T	1.22415e-05	-1.77699e-10	-1.2495
111820383	chr10:111820383:C:T	1.22806e-05	-1.77699e-10	-1.24631
111820638	chr10:111820638:C:G	1.80176e-05	-1.77699e-10	-0.862992
111820796	chr10:111820796:CA:C	1.22442e-05	-1.77699e-10	-1.24928
111820931	chr10:111820931:T:C	1.79739e-05	-1.77699e-10	-0.865419
111820953	chr10:111820953:G:T	2.81402e-06	-1.4992	-1.22052
111821522	chr10:111821522:T:C	1.18765e-05	-1.77699e-10	-1.27978
111821588	chr10:111821588:T:C	1.21175e-05	-1.77699e-10	-1.25968
111822479	chr10:111822479:C:A	6.1863e-06	-0.653784	-1.27822
111822564	chr10:111822564:G:A	6.84406e-05	-1.77699e-10	0.471628
111822945	chr10:111822945:T:G	1.16899e-05	-1.77699e-10	-1.29561
111823237	chr10:111823237:T:C	3.8177e-06	-1.18745	-1.22724
111823456	chr10:111823456:A:G	7.8384e-06	-1.33268	-0.362623
111823464	chr10:111823464:A:G	1.33152e-05	-1.16544	-5.85139e-10
111823559	chr10:111823559:T:C	1.25373e-05	-1.77699e-10	-1.22563
111823581	chr10:111823581:T:C	4.41321e-06	-1.40686	-0.86288
111823607	chr10:111823607:A:G	2.12456e-05	-1.77699e-10	-0.698189
111823851	chr10:111823851:T:C	7.89025e-06	-1.33647	-0.352243
111824629	chr10:111824629:A:C	7.1782e-06	-1.34983	-0.433464
111825203	chr10:111825203:T:A	3.69719e-06	-1.23224	-1.21452
111825673	chr10:111825673:A:G	1.82922e-05	-1.77699e-10	-0.847864
111825857	chr10:111825857:C:A	1.54219e-05	-1.77699e-10	-1.01855
111826021	chr10:111826021:A:G	1.1934e-05	-1.77699e-10	-1.27495
111826096	chr10:111826096:T:C	1.16162e-05	-1.77699e-10	-1.30194
111826214	chr10:111826214:G:A	1.45056e-05	-1.77699e-10	-1.0798
111826343	chr10:111826343:G:A	1.71083e-05	-1.77699e-10	-0.914775
111826402	chr10:111826402:C:T	2.62254e-06	-1.50796	-1.28223
111826916	chr10:111826916:A:G	1.20915e-05	-1.77699e-10	-1.26184
111826971	chr10:111826971:T:C	5.09278e-06	-1.42864	-0.697877
111827255	chr10:111827255:A:G	2.73233e-05	-0.446598	-5.85139e-10
111827754	chr10:111827754:G:A	1.16911e-05	-1.77699e-10	-1.29551
111828119	chr10:111828119:G:A	1.91729e-05	-1.77699e-10	-0.800841
111829725	chr10:111829725:T:C	9.63271e-06	-0.689395	-0.79978
111830200	chr10:111830200:C:T	1.21914e-05	-1.77699e-10	-1.25361
111830270	chr10:111830270:C:T	1.23785e-05	-1.77699e-10	-1.23837
111830764	chr10:111830764:G:A	1.25573e-05	-1.77699e-10	-1.22404
111830868	chr10:111830868:T:C	1.89234e-05	-1.77699e-10	-0.813938
111830891	chr10:111830891:T:A	9.86678e-06	-1.46517	-5.85139e-10
111830996	chr10:111830996:T:A	7.9215e-06	-1.51915	-0.165607
111831028	chr10:111831028:C:T	1.20108e-05	-1.77699e-10	-1.26853
111831066	chr10:111831066:G:A	1.87426e-05	-1.77699e-10	-0.823538
111831137	chr10:111831137:G:A	1.22612e-05	-1.77699e-10	-1.2479
111831280	chr10:111831280:T:C	1.30809e-05	-1.77699e-10	-1.18319
111831423	chr10:111831423:G:A	1.16537e-05	-1.77699e-10	-1.29872
111831559	chr10:111831559:C:G	1.36383e-05	-1.77699e-10	-1.14146
111831730	chr10:111831730:T:C	1.30457e-05	-1.77699e-10	-1.18588
111831742	chr10:111831742:C:T	1.92526e-05	-1.77699e-10	-0.796692
111831815	chr10:111831815:T:C	1.16327e-05	-1.77699e-10	-1.30052
111831997	chr10:111831997:C:T	1.83748e-05	-1.77699e-10	-0.843359
111832022	chr10:111832022:A:G	1.56428e-05	-1.77699e-10	-1.00433
111832114	chr10:111832114:A:AC	1.30516e-05	-1.77699e-10	-1.18543
111832239	chr10:111832239:A:C	2.2833e-05	-1.77699e-10	-0.62613
111832342	chr10:111832342:T:G	3.08903e-06	-1.46668	-1.1598
111833132	chr10:111833132:A:T	5.88006e-06	-0.920501	-1.06227
111833341	chr10:111833341:G:A	1.32879e-05	-1.77699e-10	-1.16749
111833358	chr10:111833358:T:C	2.69066e-06	-1.48086	-1.2837
111833440	chr10:111833440:G:A	2.81675e-06	-1.52018	-1.19858
111833777	chr10:111833777:C:T	2.67163e-05	-1.77699e-10	-0.469065
111834716	chr10:111834716:A:G	2.6877e-06	-1.49536	-1.27029
111834776	chr10:111834776:G:C	1.2096e-05	-1.77699e-10	-1.26146
111834871	chr10:111834871:G:C	1.69138e-05	-1.77699e-10	-0.92621
111835000	chr10:111835000:A:T	5.82782e-06	-1.00608	-0.985619
111835035	chr10:111835035:T:G	4.30625e-06	-0.994942	-1.29933
111835198	chr10:111835198:G:A	2.18274e-05	-1.77699e-10	-0.671174
111835525	chr10:111835525:G:A	1.5148e-05	-1.77699e-10	-1.03647
111835573	chr10:111835573:ACAAT:A	1.80821e-05	-1.77699e-10	-0.859419
111835683	chr10:111835683:C:T	1.18695e-05	-1.77699e-10	-1.28036
111835725	chr10:111835725:G:A	1.43105e-05	-1.77699e-10	-1.09335
111835926	chr10:111835926:G:T	2.34115e-05	-1.77699e-10	-0.601111
111836471	chr10:111836471:G:C	2.63261e-06	-1.49312	-1.29324
111837039	chr10:111837039:G:A	2.92179e-06	-1.3824	-1.29974
111837441	chr10:111837441:T:C	6.09366e-06	-1.41723	-0.529863
111837632	chr10:111837632:CCTT:C	2.60272e-06	-1.50977	-1.28801
111837831	chr10:111837831:A:G	5.78399e-06	-0.845193	-1.15405
111838116	chr10:111838116:A:C	0.000193866	-1.77699e-10	1.51283
111838331	chr10:111838331:C:T	2.43953e-05	-1.77699e-10	-0.55995
111838426	chr10:111838426:T:C	2.76492e-06	-1.43911	-1.29821
111838432	chr10:111838432:C:G	1.33017e-05	-1.77699e-10	-1.16645
111838634	chr10:111838634:A:G	1.22628e-05	-1.77699e-10	-1.24777
111838704	chr10:111838704:G:A	1.16138e-05	-1.77699e-10	-1.30214
111838854	chr10:111838854:T:C	2.07709e-05	-1.77699e-10	-0.720785
111839170	chr10:111839170:G:C	1.29071e-05	-1.77699e-10	-1.19656
111839686	chr10:111839686:G:T	1.83786e-05	-1.77699e-10	-0.843152
111839933	chr10:111839933:T:C	5.36707e-05	-1.77699e-10	0.228528
111840017	chr10:111840017:T:C	3.85016e-06	-1.33667	-1.06955
111840061	chr10:111840061:C:A	1.16334e-05	-1.77699e-10	-1.30046
111840198	chr10:111840198:C:T	1.80159e-05	-1.77699e-10	-0.863085
111840786	chr10:111840786:C:A	1.60848e-05	-1.77699e-10	-0.976465
111840877	chr10:111840877:C:A	2.66374e-06	-1.47293	-1.30168
111840967	chr10:111840967:A:G	2.21309e-05	-1.77699e-10	-0.657365
111841180	chr10:111841180:C:T	2.2856e-05	-1.77699e-10	-0.625126
111841448	chr10:111841448:T:G	1.25195e-05	-1.77699e-10	-1.22706
111841539	chr10:111841539:A:G	5.33792e-05	-1.77699e-10	0.223082
111841794	chr10:111841794:ATG:A	2.19382e-05	-1.77699e-10	-0.666109
111841988	chr10:111841988:A:T	1.2729e-05	-1.77699e-10	-1.21046
111842232	chr10:111842232:G:T	3.16128e-06	-1.44444	-1.15892
111842353	chr10:111842353:A:T	5.36711e-05	-1.77699e-10	0.228536
111842464	chr10:111842464:C:A	2.31679e-05	-1.77699e-10	-0.611569
111842833	chr10:111842833:A:T	3.99707e-06	-1.404	-0.964781
111843081	chr10:111843081:T:C	3.53649e-06	-1.52052	-0.970681
111843390	chr10:111843390:G:A	2.24631e-05	-1.77699e-10	-0.642464
111843844	chr10:111843844:T:C	1.16616e-05	-1.77699e-10	-1.29804
111844035	chr10:111844035:T:C	5.13259e-06	-1.39276	-0.725965
111844111	chr10:111844111:A:C	9.20084e-06	-1.52052	-0.014524
111844128	chr10:111844128:G:A	7.46074e-06	-1.49059	-0.254099
111844235	chr10:111844235:C:T	1.10727e-05	-1.34986	-5.85139e-10
111844585	chr10:111844585:C:T	1.31421e-05	-1.17852	-5.85139e-10
111845039	chr10:111845039:A:G	2.89124e-05	-0.390069	-5.85139e-10
111845164	chr10:111845164:A:G	3.00751e-06	-1.45753	-1.1957
111845170	chr10:111845170:T:C	1.24109e-05	-1.77699e-10	-1.23576
111845542	chr10:111845542:A:T	2.15572e-05	-1.77699e-10	-0.683628
111845613	chr10:111845613:C:T	2.65053e-06	-1.48033	-1.29925
111845630	chr10:111845630:A:G	2.74855e-06	-1.52037	-1.22289
111846170	chr10:111846170:C:T	1.24916e-05	-1.77699e-10	-1.22929
111846518	chr10:111846518:C:T	5.56077e-05	-1.77699e-10	0.263982
111846540	chr10:111846540:T:A	4.20372e-06	-1.34174	-0.976632
111846836	chr10:111846836:G:A	1.94631e-05	-1.77699e-10	-0.78582
111846839	chr10:111846839:T:A	3.10255e-06	-1.49439	-1.12772
111846957	chr10:111846957:G:A	1.79199e-05	-1.77699e-10	-0.868427
111846991	chr10:111846991:T:C	3.3411e-06	-1.35202	-1.19602
111847304	chr10:111847304:G:C	9.33628e-06	-1.52043	-5.85139e-10
111847543	chr10:111847543:T:C	1.46333e-05	-1.77699e-10	-1.07104
111848095	chr10:111848095:G:C	5.03983e-06	-1.47	-0.666963
111848175	chr10:111848175:A:G	1.40355e-05	-1.77699e-10	-1.11275
111848180	chr10:111848180:G:T	1.26979e-05	-1.77699e-10	-1.2129
111848204	chr10:111848204:T:C	1.16138e-05	-1.77699e-10	-1.30214
111848418	chr10:111848418:G:A	1.95238e-05	-0.894629	0.111925
111848705	chr10:111848705:T:C	3.66301e-06	-1.4468	-1.00925
111848836	chr10:111848836:C:G	2.93726e-06	-1.51109	-1.16577
111849024	chr10:111849024:A:G	3.64327e-06	-1.4501	-1.01136
111849115	chr10:111849115:G:A	1.89482e-05	-1.77699e-10	-0.812631
111849174	chr10:111849174:T:G	1.42285e-05	-1.77699e-10	-1.0991
111849304	chr10:111849304:G:A	1.18734e-05	-1.77699e-10	-1.28004
111849325	chr10:111849325:A:G	1.47054e-05	-1.77699e-10	-1.06612
111849335	chr10:111849335:A:C	1.79646e-05	-1.77699e-10	-0.865937
111849450	chr10:111849450:T:C	3.50976e-06	-1.50884	-0.989957
111849523	chr10:111849523:T:C	1.70005e-05	-1.77699e-10	-0.921099
111849773	chr10:111849773:T:C	2.77181e-06	-1.48927	-1.24557
111849885	chr10:111849885:C:T	1.84606e-05	-1.77699e-10	-0.838701
111850017	chr10:111850017:C:A	1.66372e-05	-1.77699e-10	-0.942697
111850630	chr10:111850630:T:C	1.89729e-05	-0.879809	0.068479
111850716	chr10:111850716:C:A	1.86654e-05	-1.77699e-10	-0.827665
111851038	chr10:111851038:C:T	3.69322e-06	-1.4502	-0.997642
111851263	chr10:111851263:T:C	3.83435e-06	-1.43405	-0.976287
111851310	chr10:111851310:G:A	2.64518e-06	-1.49148	-1.29012
111851736	chr10:111851736:C:T	1.19667e-05	-1.77699e-10	-1.27221
111851780	chr10:111851780:T:C	1.17611e-05	-1.77699e-10	-1.28955
111851811	chr10:111851811:A:G	2.65636e-06	-1.51289	-1.2645
111852732	chr10:111852732:C:T	1.85227e-05	-1.77699e-10	-0.835342
111852785	chr10:111852785:G:A	2.09702e-05	-1.77699e-10	-0.711236
111852825	chr10:111852825:A:G	1.27111e-05	-1.77699e-10	-1.21186
111853189	chr10:111853189:A:G	2.67962e-06	-1.51762	-1.25104
111853940	chr10:111853940:T:A	1.34944e-05	-1.77699e-10	-1.15206
111854154	chr10:111854154:C:T	2.8233e-06	-1.50383	-1.2126
111854829	chr10:111854829:G:C	1.29497e-05	-1.77699e-10	-1.19327
111855017	chr10:111855017:G:A	3.06702e-05	-1.77699e-10	-0.331048
111855339	chr10:111855339:A:G	3.54187e-06	-1.51819	-0.971492
111856494	chr10:111856494:G:A	3.36776e-05	-1.77699e-10	-0.237507
111856497	chr10:111856497:T:C	2.9193e-06	-1.39983	-1.28317
111856625	chr10:111856625:T:C	1.71574e-05	-1.77699e-10	-0.91191
111856766	chr10:111856766:A:C	5.88737e-05	-1.77699e-10	0.321055
111856991	chr10:111856991:A:C	5.62044e-06	-1.08594	-0.941989
111857131	chr10:111857131:C:T	1.0391e-05	-1.4134	-5.85139e-10
111857151	chr10:111857151:A:G	1.26781e-05	-1.77699e-10	-1.21447
111857567	chr10:111857567:T:C	4.87462e-06	-1.02306	-1.14724
111857929	chr10:111857929:G:A	3.20541e-06	-1.30185	-1.28765
111857948	chr10:111857948:T:C	3.05335e-06	-1.51726	-1.12084
111858033	chr10:111858033:T:C	1.20713e-05	-1.77699e-10	-1.26351
111858048	chr10:111858048:T:C	3.48157e-06	-1.46645	-1.04041
111858597	chr10:111858597:T:C	1.16363e-05	-1.77699e-10	-1.30021
111858646	chr10:111858646:T:C	1.73224e-05	-1.77699e-10	-0.902337
111858784	chr10:111858784:A:G	1.16924e-05	-1.77699e-10	-1.2954
111859327	chr10:111859327:A:G	1.2109e-05	-1.77699e-10	-1.26039
111859434	chr10:111859434:G:A	1.54565e-05	-1.77699e-10	-1.01631
111859600	chr10:111859600:C:T	1.73468e-05	-1.77699e-10	-0.90093
111859785	chr10:111859785:T:C	1.28172e-05	-1.77699e-10	-1.20355
111859912	chr10:111859912:T:C	3.27824e-06	-1.50411	-1.06292
111859935	chr10:111859935:G:A	2.57456e-06	-1.51598	-1.29268
111860005	chr10:111860005:T:C	1.29907e-05	-1.77699e-10	-1.1901
111860447	chr10:111860447:T:C	1.28304e-05	-1.77699e-10	-1.20252
111860472	chr10:111860472:G:A	1.30231e-05	-1.77699e-10	-1.18761
111861106	chr10:111861106:C:T	1.17191e-05	-1.77699e-10	-1.29312
111861129	chr10:111861129:G:C	5.50693e-06	-0.876241	-1.17209
111861186	chr10:111861186:A:G	2.38293e-05	-1.77699e-10	-0.583423
111861319	chr10:111861319:G:T	2.62481e-06	-1.51193	-1.2774
111862195	chr10:111862195:A:T	3.20037e-06	-1.50292	-1.08816
111862707	chr10:111862707:C:T	1.16506e-05	-1.77699e-10	-1.29898
111863232	chr10:111863232:C:G	1.4637e-05	-0.970427	-0.100362
111863382	chr10:111863382:T:C	3.06966e-06	-1.49417	-1.1386
111863404	chr10:111863404:G:C	4.3195e-06	-1.24911	-1.04209
111863423	chr10:111863423:G:C	4.04393e-06	-1.13072	-1.2264
111863984	chr10:111863984:G:A	3.75882e-06	-1.48732	-0.942916
111864526	chr10:111864526:G:A	2.63254e-06	-1.51735	-1.26904
111864576	chr10:111864576:A:G	1.733e-05	-1.77699e-10	-0.901901
111864682	chr10:111864682:T:G	1.71759e-05	-1.77699e-10	-0.910833
111865040	chr10:111865040:T:C	1.29992e-05	-1.77699e-10	-1.18945
111865380	chr10:111865380:T:C	6.45321e-05	-1.77699e-10	0.412824
111865991	chr10:111865991:T:C	3.31432e-06	-1.39101	-1.16508
111866042	chr10:111866042:G:A	1.2157e-05	-1.77699e-10	-1.25643
111866201	chr10:111866201:T:G	2.88961e-06	-1.46038	-1.23284
111866239	chr10:111866239:C:T	3.13543e-06	-1.41305	-1.19852
111866249	chr10:111866249:C:T	1.17125e-05	-1.77699e-10	-1.29369
111866250	chr10:111866250:T:C	2.78447e-06	-1.51845	-1.21183
111866581	chr10:111866581:C:T	1.17175e-05	-1.77699e-10	-1.29326
111867081	chr10:111867081:G:C	6.33021e-06	-0.891269	-1.01774
111867905	chr10:111867905:C:T	1.28382e-05	-0.910518	-0.291399
111868128	chr10:111868128:T:C	2.61037e-06	-1.5205	-1.27435
111868161	chr10:111868161:A:C	6.82267e-05	-1.77699e-10	0.468497
111868324	chr10:111868324:G:A	2.19458e-05	-1.77699e-10	-0.665763
111868683	chr10:111868683:G:A	7.37971e-05	-1.77699e-10	0.54698
111868858	chr10:111868858:C:T	2.29692e-05	-1.77699e-10	-0.620184
111868902	chr10:111868902:G:A	1.21554e-05	-1.77699e-10	-1.25656
111869149	chr10:111869149:T:G	3.58167e-05	-1.77699e-10	-0.175924
111869200	chr10:111869200:G:A	3.73325e-05	-1.77699e-10	-0.134473
111869219	chr10:111869219:T:C	1.16988e-05	-1.77699e-10	-1.29485
111869302	chr10:111869302:T:C	2.63393e-06	-1.51921	-1.26665
111869642	chr10:111869642:T:C	1.16271e-05	-1.77699e-10	-1.301
111869668	chr10:111869668:T:C	5.97239e-05	-1.77699e-10	0.335393
111870290	chr10:111870290:T:TC	3.26685e-06	-1.51864	-1.05187
111870421	chr10:111870421:G:A	3.268e-06	-1.5195	-1.05066
111870503	chr10:111870503:G:A	1.97822e-05	-1.77699e-10	-0.769556
111870940	chr10:111870940:G:A	1.97822e-05	-1.77699e-10	-0.769556
111870967	chr10:111870967:T:C	9.34985e-06	-1.51898	-5.85139e-10
111871868	chr10:111871868:C:T	1.19687e-05	-1.77699e-10	-1.27204
111871873	chr10:111871873:A:G	7.37971e-05	-1.77699e-10	0.54698
111872050	chr10:111872050:G:A	0.00011904	-1.77699e-10	1.02512
111872354	chr10:111872354:T:C	2.22616e-05	-1.77699e-10	-0.651475
111872499	chr10:111872499:G:A	1.2006e-05	-1.77699e-10	-1.26893
111872566	chr10:111872566:T:C	2.66605e-06	-1.51949	-1.25425
111872742	chr10:111872742:G:A	1.3548e-05	-1.1481	-5.85139e-10
111872996	chr10:111872996:A:T	1.52486e-05	-1.77699e-10	-1.02985
111873049	chr10:111873049:A:C	1.29609e-05	-1.77699e-10	-1.1924
111873805	chr10:111873805:G:A	4.42937e-06	-1.16531	-1.10077
111873819	chr10:111873819:G:A	1.47084e-05	-0.912019	-0.153903
111873952	chr10:111873952:C:T	1.18806e-05	-1.77699e-10	-1.27943
111874263	chr10:111874263:T:C	2.32016e-05	-1.77699e-10	-0.610116
111874727	chr10:111874727:G:T	4.21768e-06	-1.23975	-1.07531
111874975	chr10:111874975:T:C	1.60825e-05	-0.976609	-5.85139e-10
111875101	chr10:111875101:C:T	2.5831e-06	-1.51609	-1.28925
111875522	chr10:111875522:G:A	2.59046e-06	-1.50699	-1.29551
111875762	chr10:111875762:G:C	2.90482e-06	-1.39074	-1.29723
111875828	chr10:111875828:G:T	4.76036e-05	-1.77699e-10	0.108569
111875999	chr10:111875999:A:G	2.84056e-05	-1.77699e-10	-0.407752
111876560	chr10:111876560:G:T	1.9306e-05	-1.77699e-10	-0.793921
111877076	chr10:111877076:T:C	2.68509e-06	-1.51755	-1.24907
111877088	chr10:111877088:A:G	1.55689e-05	-1.77699e-10	-1.00906
111877112	chr10:111877112:G:A	2.6004e-06	-1.51431	-1.28437
111877137	chr10:111877137:T:C	2.58263e-06	-1.51876	-1.28677
111877362	chr10:111877362:C:T	2.54932e-06	-1.51991	-1.2986
111877546	chr10:111877546:T:C	2.56931e-05	-1.77699e-10	-0.508117
111877790	chr10:111877790:C:T	1.16749e-05	-1.77699e-10	-1.2969
111878614	chr10:111878614:G:A	1.36947e-05	-1.77699e-10	-1.13733
111878772	chr10:111878772:C:T	1.32953e-05	-1.77699e-10	-1.16693
111878837	chr10:111878837:AG:A	1.07659e-05	-0.944905	-0.433047
111880287	chr10:111880287:AG:A	9.60749e-06	-1.4918	-5.85139e-10
111880803	chr10:111880803:T:C	1.17765e-05	-1.77699e-10	-1.28823
111880850	chr10:111880850:G:T	1.20815e-05	-1.77699e-10	-1.26266
111881089	chr10:111881089:T:C	3.70859e-05	-1.77699e-10	-0.141102
111881499	chr10:111881499:T:C	1.32979e-05	-1.77699e-10	-1.16674
111881694	chr10:111881694:T:C	1.27166e-05	-1.77699e-10	-1.21143
111881709	chr10:111881709:G:A	5.46605e-05	-1.77699e-10	0.246803
111881758	chr10:111881758:C:T	2.55815e-06	-1.51345	-1.30161
111882050	chr10:111882050:G:A	1.22308e-05	-1.77699e-10	-1.25038
111882141	chr10:111882141:C:G	1.16627e-05	-1.77699e-10	-1.29794
111882513	chr10:111882513:A:G	2.83659e-06	-1.45681	-1.25493
111882596	chr10:111882596:A:G	2.56251e-06	-1.5143	-1.29905
111882754	chr10:111882754:A:G	2.70036e-06	-1.51851	-1.24244
111882764	chr10:111882764:C:T	1.16143e-05	-1.77699e-10	-1.30211
111883199	chr10:111883199:A:C	3.08631e-05	-0.324777	-5.85139e-10
111883451	chr10:111883451:G:T	1.16575e-05	-1.77699e-10	-1.29839
111883548	chr10:111883548:C:T	2.73202e-06	-1.51142	-1.23788
111883552	chr10:111883552:A:C	1.25895e-05	-1.77699e-10	-1.22147
111883997	chr10:111883997:G:T	1.41946e-05	-1.77699e-10	-1.10148
111884265	chr10:111884265:TA:T	1.31309e-05	-1.77699e-10	-1.17937
111884284	chr10:111884284:T:A	1.16594e-05	-1.77699e-10	-1.29823
111884589	chr10:111884589:G:T	1.48952e-05	-1.77699e-10	-1.0533
111884795	chr10:111884795:T:G	1.31309e-05	-1.77699e-10	-1.17937
111884929	chr10:111884929:A:G	4.59534e-05	-1.77699e-10	0.0732885
111885145	chr10:111885145:G:A	1.53435e-05	-1.77699e-10	-1.02365
111885556	chr10:111885556:G:A	2.73438e-05	-1.77699e-10	-0.44585
111885585	chr10:111885585:T:C	1.32006e-05	-1.77699e-10	-1.17408
111885628	chr10:111885628:T:C	1.16144e-05	-1.77699e-10	-1.30209
111885968	chr10:111885968:C:A	2.84861e-06	-1.45959	-1.24791
111886053	chr10:111886053:T:C	1.19519e-05	-1.77699e-10	-1.27345
111886416	chr10:111886416:A:T	1.16226e-05	-1.77699e-10	-1.30139
111886418	chr10:111886418:G:C	1.47353e-05	-1.77699e-10	-1.06409
111886932	chr10:111886932:G:A	1.60867e-05	-1.77699e-10	-0.976344
111886975	chr10:111886975:G:A	2.59512e-06	-1.50344	-1.29727
111887167	chr10:111887167:G:A	1.16801e-05	-1.77699e-10	-1.29645
111887941	chr10:111887941:C:T	1.16139e-05	-1.77699e-10	-1.30214
111888593	chr10:111888593:C:T	1.52189e-05	-1.77699e-10	-1.0318
111888722	chr10:111888722:C:T	9.3529e-06	-0.941608	-0.577044
111888920	chr10:111888920:C:T	4.66896e-05	-1.77699e-10	0.0891835
111888977	chr10:111888977:G:A	1.25768e-05	-1.77699e-10	-1.22249
111889084	chr10:111889084:A:T	3.22752e-06	-1.51087	-1.07176
111889087	chr10:111889087:A:T	3.20687e-06	-1.51146	-1.07758
111889088	chr10:111889088:A:G	3.20597e-06	-1.51174	-1.07758
111889116	chr10:111889116:C:T	1.59744e-05	-1.77699e-10	-0.98335
111889117	chr10:111889117:G:A	1.16413e-05	-1.77699e-10	-1.29978
111889307	chr10:111889307:G:A	4.28958e-05	-1.77699e-10	0.00443571
111889439	chr10:111889439:T:G	1.59049e-05	-1.77699e-10	-0.98771
111889561	chr10:111889561:C:T	2.59349e-06	-1.50049	-1.30085
111889742	chr10:111889742:C:A	9.83e-06	-1.4689	-5.85139e-10
111890397	chr10:111890397:T:C	1.0935e-05	-1.36237	-5.85139e-10
111890471	chr10:111890471:C:T	1.73118e-05	-0.902949	-5.85139e-10
111890558	chr10:111890558:T:C	1.35856e-05	-1.77699e-10	-1.14533
111890619	chr10:111890619:C:T	1.2199e-05	-1.77699e-10	-1.25298
111890719	chr10:111890719:A:C	2.57587e-06	-1.5179	-1.29025
111890919	chr10:111890919:T:C	3.45163e-06	-1.51421	-1.00129
111891395	chr10:111891395:T:C	1.21613e-05	-1.77699e-10	-1.25608
111891588	chr10:111891588:T:C	1.2254e-05	-1.77699e-10	-1.24848
111891987	chr10:111891987:T:C	1.16672e-05	-1.77699e-10	-1.29756
111892335	chr10:111892335:T:C	2.65812e-06	-1.50691	-1.26981
111892682	chr10:111892682:C:T	3.37076e-06	-1.44517	-1.09403
111892884	chr10:111892884:G:A	5.60316e-06	-0.953893	-1.07711
111892950	chr10:111892950:G:A	4.86005e-06	-1.1985	-0.974787
111893797	chr10:111893797:C:A	1.19587e-05	-1.77699e-10	-1.27288
111893833	chr10:111893833:AC:A	1.1817e-05	-0.876683	-0.408119
111893977	chr10:111893977:C:T	2.33889e-05	-1.50999	0.907913
111894066	chr10:111894066:G:C	1.35137e-05	-1.77699e-10	-1.15064
111894295	chr10:111894295:G:A	1.33152e-05	-1.77699e-10	-1.16543
111895258	chr10:111895258:A:T	4.21353e-05	-1.77699e-10	-0.0134523
111895376	chr10:111895376:T:C	3.69277e-05	-1.77699e-10	-0.145377
111895552	chr10:111895552:T:C	2.55681e-06	-1.514	-1.30158
111896343	chr10:111896343:A:C	1.24555e-05	-1.77699e-10	-1.23218
111896422	chr10:111896422:C:CAT	4.77128e-05	-1.77699e-10	0.110861
111897108	chr10:111897108:AAAG:A	2.28548e-05	-1.77699e-10	-0.625177
111897203	chr10:111897203:G:A	3.06461e-05	-1.77699e-10	-0.331833
111897240	chr10:111897240:A:G	1.16165e-05	-1.77699e-10	-1.30191
111897387	chr10:111897387:T:C	1.16149e-05	-1.77699e-10	-1.30205
111897675	chr10:111897675:T:C	1.19525e-05	-1.77699e-10	-1.2734
111898000	chr10:111898000:C:T	2.99066e-05	-1.77699e-10	-0.356259
111898159	chr10:111898159:A:G	3.89228e-06	-1.26524	-1.13011
111898521	chr10:111898521:A:G	1.25811e-05	-1.77699e-10	-1.22214
111898819	chr10:111898819:G:A	1.18048e-05	-1.77699e-10	-1.28583
111898833	chr10:111898833:C:T	1.4981e-05	-1.77699e-10	-1.04756
111898969	chr10:111898969:A:AATAGGAT	2.95388e-05	-1.77699e-10	-0.368635
111899036	chr10:111899036:A:G	1.26821e-05	-1.77699e-10	-1.21415
111899120	chr10:111899120:T:G	2.99697e-05	-1.77699e-10	-0.354153
111899462	chr10:111899462:G:T	1.19195e-05	-1.77699e-10	-1.27617
111899624	chr10:111899624:GC:G	2.28394e-05	-1.77699e-10	-0.625854
111899723	chr10:111899723:C:T	3.56462e-06	-1.31699	-1.16629
111899914	chr10:111899914:TG:T	4.39016e-06	-1.51513	-0.759848
111899935	chr10:111899935:G:A	1.20245e-05	-1.77699e-10	-1.26739
111900038	chr10:111900038:A:G	3.14753e-05	-1.77699e-10	-0.305135
111900463	chr10:111900463:G:A	1.18127e-05	-1.77699e-10	-1.28517
111900546	chr10:111900546:T:C	2.99561e-05	-1.77699e-10	-0.354604
111900637	chr10:111900637:A:T	3.55165e-05	-0.184341	-5.85139e-10
111900862	chr10:111900862:T:C	1.17402e-05	-1.77699e-10	-1.29132
111901303	chr10:111901303:T:C	2.68358e-06	-1.52047	-1.24672
111901308	chr10:111901308:G:T	3.71681e-06	-1.31982	-1.12165
111901324	chr10:111901324:A:G	2.6566e-06	-1.52024	-1.25705
111901910	chr10:111901910:G:A	1.16465e-05	-1.77699e-10	-1.29933
111902235	chr10:111902235:C:T	1.26819e-05	-1.77699e-10	-1.21416
111902412	chr10:111902412:G:A	3.0902e-05	-1.77699e-10	-0.323517
111902464	chr10:111902464:A:G	1.17574e-05	-1.77699e-10	-1.28986
111902616	chr10:111902616:G:A	2.62556e-06	-1.50811	-1.28093
111903023	chr10:111903023:G:T	1.22689e-05	-1.77699e-10	-1.24727
111903046	chr10:111903046:A:G	3.76199e-05	-1.77699e-10	-0.126807
111903059	chr10:111903059:C:T	3.57211e-06	-1.42828	-1.0529
111903224	chr10:111903224:A:T	4.34486e-05	-1.77699e-10	0.017239
111903375	chr10:111903375:A:G	3.62429e-06	-1.31602	-1.15066
111903782	chr10:111903782:G:A	1.32106e-05	-1.17332	-5.85139e-10
111903815	chr10:111903815:T:C	2.67556e-06	-1.51323	-1.25695
111903911	chr10:111903911:C:T	1.19856e-05	-1.77699e-10	-1.27063
111904067	chr10:111904067:C:T	1.19856e-05	-1.77699e-10	-1.27063
111904533	chr10:111904533:T:C	1.19879e-05	-1.77699e-10	-1.27044
111904546	chr10:111904546:GAATA:G	1.7425e-05	-1.32757	0.431135
111904711	chr10:111904711:G:A	6.71672e-05	-1.77699e-10	0.452846
111904929	chr10:111904929:T:C	2.58371e-06	-1.50857	-1.29655
111905708	chr10:111905708:A:G	1.72523e-05	-1.77699e-10	-0.906394
111905766	chr10:111905766:A:G	6.7511e-06	-1.14666	-0.697976
111906086	chr10:111906086:A:C	1.28696e-05	-1.77699e-10	-1.19947
111906345	chr10:111906345:ATG:A	1.3161e-05	-1.77699e-10	-1.17708
111907101	chr10:111907101:T:C	4.86574e-05	-1.77699e-10	0.130466
111907276	chr10:111907276:A:G	1.21113e-05	-1.77699e-10	-1.2602
111907411	chr10:111907411:A:G	1.7801e-05	-1.30622	0.431135
111907585	chr10:111907585:T:C	1.16177e-05	-1.77699e-10	-1.30181
111907649	chr10:111907649:C:T	1.84631e-05	-1.77699e-10	-0.838567
111907724	chr10:111907724:A:G	1.8195e-05	-1.77699e-10	-0.853193
111908323	chr10:111908323:T:C	1.32996e-05	-1.77699e-10	-1.1666
111908334	chr10:111908334:C:T	1.16751e-05	-1.77699e-10	-1.29688
111908463	chr10:111908463:C:T	1.23903e-05	-1.77699e-10	-1.23742
111908538	chr10:111908538:T:C	1.35079e-05	-1.77699e-10	-1.15107
111908732	chr10:111908732:T:C	1.60632e-05	-1.77699e-10	-0.977805
111908923	chr10:111908923:T:A	8.35628e-05	-1.77699e-10	0.67126
111909312	chr10:111909312:T:C	2.99655e-05	-0.354292	-5.85139e-10
111909465	chr10:111909465:T:C	3.24134e-06	-1.33488	-1.24347
111909568	chr10:111909568:G:A	1.66844e-05	-1.77699e-10	-0.939864
111909869	chr10:111909869:A:G	1.25873e-05	-1.77699e-10	-1.22165
111910055	chr10:111910055:G:T	3.27192e-06	-1.32882	-1.24014
111910121	chr10:111910121:A:G	3.53021e-05	-1.77699e-10	-0.190396
111910191	chr10:111910191:C:A	8.2264e-05	-1.77699e-10	0.655595
111910197	chr10:111910197:G:C	6.6576e-05	-1.77699e-10	0.444005
111910858	chr10:111910858:A:G	2.6692e-06	-1.51244	-1.26012
111910968	chr10:111910968:C:T	9.41812e-06	-1.5117	-5.85139e-10
111911311	chr10:111911311:T:G	1.73834e-05	-1.32996	0.431135
111911557	chr10:111911557:C:T	1.2106e-05	-1.26064	-5.85139e-10
111911840	chr10:111911840:T:C	5.08588e-05	-1.77699e-10	0.174715
111911882	chr10:111911882:A:G	1.73318e-05	-1.77699e-10	-0.901796
111911918	chr10:111911918:T:C	2.44879e-05	-1.77699e-10	-0.556159
111911947	chr10:111911947:A:T	4.45441e-05	-1.77699e-10	0.0421417
111912163	chr10:111912163:G:A	4.35767e-05	-1.77699e-10	0.0201841
111912165	chr10:111912165:G:A	4.43487e-06	-1.12926	-1.13558
111912499	chr10:111912499:A:AGTATG	3.35893e-05	-1.77699e-10	-0.240132
111912724	chr10:111912724:G:C	1.16143e-05	-1.77699e-10	-1.3021
111912728	chr10:111912728:A:G	4.68439e-06	-1.10185	-1.10826
111912884	chr10:111912884:G:C	1.79166e-05	-0.86861	-5.85139e-10
111912892	chr10:111912892:T:C	3.38872e-06	-1.41877	-1.11511
111913528	chr10:111913528:T:C	2.82691e-06	-1.48516	-1.23
111913592	chr10:111913592:T:C	1.4049e-05	-1.77699e-10	-1.11179
111913645	chr10:111913645:T:C	1.79934e-05	-1.2913	0.426963
111914293	chr10:111914293:C:T	8.47256e-05	-1.51362	2.1987
111914438	chr10:111914438:A:G	2.79988e-06	-1.46229	-1.26247
111914502	chr10:111914502:G:A	2.69364e-06	-1.46213	-1.30132
111914514	chr10:111914514:T:G	1.59327e-05	-1.47533	0.489366
111914785	chr10:111914785:A:G	1.76398e-05	-1.77699e-10	-0.884184
111914955	chr10:111914955:C:T	1.16935e-05	-1.77699e-10	-1.29531
111915503	chr10:111915503:G:A	2.76123e-06	-1.51192	-1.22674
111915606	chr10:111915606:G:A	1.16943e-05	-1.77699e-10	-1.29523
111915730	chr10:111915730:T:A	1.73935e-05	-1.77699e-10	-0.898245
111915738	chr10:111915738:A:G	2.89349e-05	-1.77699e-10	-0.38929
111915949	chr10:111915949:G:C	1.48052e-05	-1.3694	0.310039
111915980	chr10:111915980:T:C	2.80059e-06	-1.44118	-1.28333
111916486	chr10:111916486:G:A	1.17155e-05	-1.77699e-10	-1.29343
111916519	chr10:111916519:A:T	3.25837e-06	-1.46673	-1.10638
111916840	chr10:111916840:A:C	2.72363e-06	-1.50623	-1.24614
111917407	chr10:111917407:C:T	2.76574e-06	-1.5073	-1.22973
111917416	chr10:111917416:C:A	2.91053e-06	-1.43858	-1.24742
111917629	chr10:111917629:G:A	1.50293e-05	-1.04434	-5.85139e-10
111918064	chr10:111918064:G:A	1.39675e-05	-1.77699e-10	-1.1176
111918371	chr10:111918371:A:T	1.16832e-05	-1.77699e-10	-1.29619
111918390	chr10:111918390:T:A	2.69472e-06	-1.47495	-1.2881
111918404	chr10:111918404:T:C	2.70368e-06	-1.46908	-1.29064
111918423	chr10:111918423:G:T	1.25843e-05	-1.77699e-10	-1.22189
111918657	chr10:111918657:G:A	7.9799e-06	-1.40066	-0.276755
111918897	chr10:111918897:G:T	2.91139e-06	-1.50908	-1.17663
111919088	chr10:111919088:G:A	3.10256e-05	-1.50643	1.1869
111919571	chr10:111919571:G:A	4.17884e-05	-0.0217199	-5.85139e-10
111919689	chr10:111919689:A:G	1.51455e-05	-1.34049	0.303849
111919911	chr10:111919911:T:C	5.28625e-06	-0.857893	-1.23134
111920381	chr10:111920381:T:G	4.79976e-05	-1.77699e-10	0.116812
111920559	chr10:111920559:T:C	1.73875e-05	-1.77699e-10	-0.898586
111920714	chr10:111920714:G:A	4.89918e-05	-1.77699e-10	0.137314
111921128	chr10:111921128:G:A	4.42696e-05	-1.77699e-10	0.03596
111921372	chr10:111921372:G:A	1.16522e-05	-1.77699e-10	-1.29884
111921425	chr10:111921425:C:T	1.17291e-05	-1.77699e-10	-1.29227
111921478	chr10:111921478:A:G	2.5789e-06	-1.50496	-1.30202
111921865	chr10:111921865:G:A	9.35972e-06	-1.51792	-5.85139e-10
111922211	chr10:111922211:T:C	3.04026e-06	-1.34187	-1.30052
111922350	chr10:111922350:C:G	1.33084e-05	-1.77699e-10	-1.16594
111922877	chr10:111922877:A:G	1.16804e-05	-1.77699e-10	-1.29642
111923452	chr10:111923452:G:A	1.73896e-05	-1.77699e-10	-0.898465
111924039	chr10:111924039:T:C	1.52868e-05	-1.33663	0.309277
111924138	chr10:111924138:C:T	1.49454e-05	-1.35941	0.309471
111924159	chr10:111924159:G:A	2.74506e-06	-1.44305	-1.30148
111924269	chr10:111924269:A:C	4.03317e-06	-1.14627	-1.21352
111924340	chr10:111924340:C:T	4.08968e-05	-0.043286	-5.85139e-10
111924356	chr10:111924356:G:A	1.23974e-05	-1.77699e-10	-1.23685
111924791	chr10:111924791:C:T	3.75777e-06	-1.18443	-1.24609
111925482	chr10:111925482:C:T	3.55002e-06	-1.26932	-1.21806
111925618	chr10:111925618:A:G	2.7672e-06	-1.43721	-1.29929
111925698	chr10:111925698:G:A	3.68049e-06	-1.17649	-1.27481
111925932	chr10:111925932:T:G	3.71149e-05	-0.14032	-5.85139e-10
111926053	chr10:111926053:C:T	1.18795e-05	-1.77699e-10	-1.27952
111926221	chr10:111926221:G:A	7.01847e-06	-1.22211	-0.58368
111926486	chr10:111926486:G:A	1.451e-05	-1.35566	0.276159
111926500	chr10:111926500:A:G	2.60951e-06	-1.50316	-1.29201
111926587	chr10:111926587:C:T	2.61687e-06	-1.51043	-1.28193
111927419	chr10:111927419:G:A	1.85224e-05	-1.77699e-10	-0.835356
111927568	chr10:111927568:T:A	1.16182e-05	-1.77699e-10	-1.30176
111927648	chr10:111927648:GTTCCCACCAGATT:G	1.16541e-05	-1.77699e-10	-1.29868
111927905	chr10:111927905:A:T	0.000103808	0.888206	-5.85139e-10
111927956	chr10:111927956:G:A	2.02863e-05	-1.77699e-10	-0.744392
111928139	chr10:111928139:C:T	1.18032e-05	-1.77699e-10	-1.28596
111928209	chr10:111928209:G:A	6.98362e-06	-1.06875	-0.742022
111928424	chr10:111928424:A:C	1.35671e-05	-1.77699e-10	-1.14669
111928564	chr10:111928564:C:T	1.18059e-05	-1.77699e-10	-1.28574
111928621	chr10:111928621:A:G	1.17614e-05	-1.77699e-10	-1.28951
111928964	chr10:111928964:T:G	1.19472e-05	-1.77699e-10	-1.27384
111929266	chr10:111929266:T:A	1.17633e-05	-1.77699e-10	-1.28935
111929454	chr10:111929454:T:A	1.2844e-05	-1.77699e-10	-1.20146
111929942	chr10:111929942:T:C	3.13355e-06	-1.34475	-1.26742
111929993	chr10:111929993:G:C	1.33801e-05	-1.77699e-10	-1.16057
111930094	chr10:111930094:T:C	3.22206e-06	-1.3195	-1.26482
111930492	chr10:111930492:C:T	1.34239e-05	-1.77699e-10	-1.1573
111930545	chr10:111930545:C:T	2.2823e-05	-1.77699e-10	-0.626569
111930623	chr10:111930623:G:A	2.93513e-06	-1.45472	-1.22287
111930663	chr10:111930663:C:T	1.22929e-05	-1.77699e-10	-1.24532
111930686	chr10:111930686:G:A	1.40105e-05	-1.29277	0.178245
111930896	chr10:111930896:G:A	1.16878e-05	-1.77699e-10	-1.29579
111930971	chr10:111930971:A:C	2.64386e-06	-1.48031	-1.30179
111930991	chr10:111930991:T:C	3.26002e-06	-1.32307	-1.24954
111931101	chr10:111931101:G:T	1.89042e-05	-1.77699e-10	-0.814953
111931180	chr10:111931180:T:C	1.51225e-05	-1.77699e-10	-1.03815
111931562	chr10:111931562:T:A	3.74114e-06	-1.15195	-1.283
111931638	chr10:111931638:C:T	1.16353e-05	-1.77699e-10	-1.3003
111932454	chr10:111932454:A:C	3.84077e-06	-1.15028	-1.25839
111932705	chr10:111932705:G:A	3.72246e-06	-1.15903	-1.28092
111932743	chr10:111932743:C:A	1.18413e-05	-1.77699e-10	-1.28274
111933553	chr10:111933553:C:G	3.31891e-06	-1.30025	-1.25445
111933579	chr10:111933579:T:C	1.16603e-05	-1.77699e-10	-1.29815
111933985	chr10:111933985:G:C	1.35377e-05	-1.77699e-10	-1.14886
111934129	chr10:111934129:G:A	1.1945e-05	-1.77699e-10	-1.27403
111934324	chr10:111934324:A:C	1.34304e-05	-1.77699e-10	-1.15682
111934532	chr10:111934532:T:C	2.81987e-06	-1.48707	-1.23057
111934729	chr10:111934729:C:T	1.3349e-05	-1.77699e-10	-1.1629
111934732	chr10:111934732:TA:T	1.69855e-05	-1.77699e-10	-0.92198
111935907	chr10:111935907:T:A	1.34244e-05	-1.77699e-10	-1.15726
111935973	chr10:111935973:C:CA	3.43498e-06	-1.24995	-1.27038
111936233	chr10:111936233:A:T	3.6402e-06	-1.22688	-1.23542
111936260	chr10:111936260:C:T	0.000165251	-1.77699e-10	1.35313
111936878	chr10:111936878:T:G	3.33457e-06	-1.27723	-1.27277
111937129	chr10:111937129:G:A	1.32445e-05	-1.77699e-10	-1.17075
111937185	chr10:111937185:GTT:G	1.31679e-05	-1.35948	0.182926
111937310	chr10:111937310:G:A	3.37031e-06	-1.26722	-1.27212
111937341	chr10:111937341:C:T	7.58172e-06	-0.914856	-0.813743
111938356	chr10:111938356:C:T	1.39051e-05	-1.77699e-10	-1.12208
111938374	chr10:111938374:A:G	2.25723e-05	-1.77699e-10	-0.637616
111938571	chr10:111938571:T:C	4.14667e-06	-1.33488	-0.99715
111938822	chr10:111938822:G:A	1.33871e-05	-1.41816	0.258108
111938933	chr10:111938933:C:T	1.1997e-05	-1.77699e-10	-1.26968
111939007	chr10:111939007:T:C	1.20083e-05	-1.77699e-10	-1.26874
111939206	chr10:111939206:G:C	2.24126e-05	-1.77699e-10	-0.644714
111939425	chr10:111939425:G:A	3.49213e-06	-1.32227	-1.18156
111939743	chr10:111939743:G:A	1.28327e-05	-1.77699e-10	-1.20234
111940112	chr10:111940112:T:C	2.15643e-05	-1.77699e-10	-0.683302
111940507	chr10:111940507:C:T	2.60011e-06	-1.49748	-1.3013
111940512	chr10:111940512:G:A	1.30942e-05	-1.3651	0.182926
111941051	chr10:111941051:T:C	2.60842e-06	-1.52013	-1.27546
111941092	chr10:111941092:T:C	1.41898e-05	-1.77699e-10	-1.10181
111941109	chr10:111941109:A:C	2.62443e-06	-1.51603	-1.27345
111941113	chr10:111941113:A:G	4.20147e-06	-1.50858	-0.81032
111941255	chr10:111941255:A:T	3.54429e-06	-1.20735	-1.28165
111941787	chr10:111941787:T:G	1.60844e-05	-1.77699e-10	-0.976489
111942197	chr10:111942197:G:A	3.81446e-06	-1.17468	-1.24086
111942304	chr10:111942304:C:T	1.26123e-05	-1.77699e-10	-1.21966
111942315	chr10:111942315:T:A	1.16551e-05	-1.77699e-10	-1.29859
111942602	chr10:111942602:G:A	1.35979e-05	-1.77699e-10	-1.14442
111942883	chr10:111942883:C:T	3.35836e-06	-1.2632	-1.27968
111943115	chr10:111943115:A:C	2.41453e-05	-1.77699e-10	-0.57025
111943216	chr10:111943216:T:A	9.8592e-06	-1.46593	-5.85139e-10
111943222	chr10:111943222:C:A	1.26198e-05	-1.77699e-10	-1.21907
111943376	chr10:111943376:T:C	1.41612e-05	-1.77699e-10	-1.10383
111943662	chr10:111943662:T:G	1.42774e-05	-1.77699e-10	-1.09566
111944117	chr10:111944117:C:T	1.26905e-05	-1.77699e-10	-1.21349
111944491	chr10:111944491:A:G	2.59618e-06	-1.50217	-1.29813
111944848	chr10:111944848:C:T	1.69505e-05	-1.77699e-10	-0.924039
111945163	chr10:111945163:T:C	1.07865e-05	-1.37604	-5.85139e-10
111945296	chr10:111945296:C:T	1.30538e-05	-1.36818	0.182926
111945327	chr10:111945327:G:A	2.74272e-05	-0.442804	-5.85139e-10
111945373	chr10:111945373:G:A	1.33954e-05	-1.77699e-10	-1.15943
111945488	chr10:111945488:G:A	3.2539e-06	-1.33588	-1.23861
111945898	chr10:111945898:T:C	1.34125e-05	-1.77699e-10	-1.15815
111946040	chr10:111946040:A:T	4.26194e-05	-1.77699e-10	-0.00202968
111946263	chr10:111946263:G:T	1.18194e-05	-1.77699e-10	-1.2846
111946549	chr10:111946549:A:T	1.09967e-05	-1.35674	-5.85139e-10
111946610	chr10:111946610:A:T	1.23845e-05	-1.77699e-10	-1.2379
111946754	chr10:111946754:A:G	1.39299e-05	-1.77699e-10	-1.1203
111946826	chr10:111946826:C:G	1.39853e-05	-1.77699e-10	-1.11633
111946892	chr10:111946892:A:C	1.34165e-05	-1.77699e-10	-1.15785
111946989	chr10:111946989:G:A	4.19252e-06	-1.26829	-1.05274
111947106	chr10:111947106:A:G	3.66409e-06	-1.21033	-1.24543
111947815	chr10:111947815:A:G	4.34692e-05	-1.77699e-10	0.0177133
111947902	chr10:111947902:C:A	1.22436e-05	-1.77699e-10	-1.24934
111948503	chr10:111948503:A:G	1.17733e-05	-1.77699e-10	-1.2885
111948567	chr10:111948567:A:G	9.52459e-06	-1.50046	-5.85139e-10
111948983	chr10:111948983:A:G	1.16139e-05	-1.77699e-10	-1.30213
111949083	chr10:111949083:T:A	4.45409e-05	0.0420699	-5.85139e-10
111949146	chr10:111949146:G:A	1.36755e-05	-1.77699e-10	-1.13873
111949461	chr10:111949461:C:T	2.60606e-06	-1.51134	-1.28515
111949476	chr10:111949476:T:C	1.31718e-05	-1.77699e-10	-1.17626
111949582	chr10:111949582:G:A	1.39926e-05	-1.11581	-5.85139e-10
111949661	chr10:111949661:A:T	2.65533e-06	-1.51205	-1.26572
111949716	chr10:111949716:T:C	1.26483e-05	-1.77699e-10	-1.21682
111949766	chr10:111949766:A:G	1.89319e-05	-1.77699e-10	-0.813489
111949948	chr10:111949948:C:G	2.56118e-06	-1.51612	-1.29775
111950222	chr10:111950222:A:G	1.14343e-05	-1.31772	-5.85139e-10
111950268	chr10:111950268:C:T	1.32665e-05	-1.77699e-10	-1.16909
111950569	chr10:111950569:C:G	1.32847e-05	-1.77699e-10	-1.16772
111950787	chr10:111950787:T:G	1.25816e-05	-1.77699e-10	-1.22211
111950910	chr10:111950910:G:A	3.30685e-06	-1.27229	-1.28605
111950989	chr10:111950989:G:A	1.84833e-05	-1.77699e-10	-0.837473
111951808	chr10:111951808:T:A	2.35947e-05	-1.77699e-10	-0.593317
111951854	chr10:111951854:C:A	1.18194e-05	-1.77699e-10	-1.2846
111952074	chr10:111952074:G:T	1.16159e-05	-1.77699e-10	-1.30196
111952853	chr10:111952853:G:A	2.96696e-06	-1.40499	-1.26181
111952926	chr10:111952926:A:G	1.1727e-05	-1.77699e-10	-1.29244
111952927	chr10:111952927:G:A	1.39262e-05	-1.77699e-10	-1.12056
111952932	chr10:111952932:G:A	1.38156e-05	-1.77699e-10	-1.12854
111952958	chr10:111952958:C:A	1.3402e-05	-1.77699e-10	-1.15893
111952979	chr10:111952979:A:G	1.17286e-05	-1.77699e-10	-1.29231
111952985	chr10:111952985:C:T	1.87902e-05	-1.77699e-10	-0.821005
111953223	chr10:111953223:AAAAAAAAGAATATCATGGTAGATTAAAGAGTCCATAAATCAAACTCC:A	1.90004e-05	-1.77699e-10	-0.809877
111954003	chr10:111954003:A:G	3.21587e-06	-1.28748	-1.29876
111954054	chr10:111954054:G:A	1.35488e-05	-1.77699e-10	-1.14804
111954770	chr10:111954770:G:A	1.19155e-05	-1.77699e-10	-1.2765
111954845	chr10:111954845:T:C	1.22607e-05	-1.77699e-10	-1.24794
111954915	chr10:111954915:T:C	2.31971e-05	-1.77699e-10	-0.610312
111955274	chr10:111955274:T:C	1.34392e-05	-1.77699e-10	-1.15617
111955678	chr10:111955678:G:A	1.07502e-05	-1.37942	-5.85139e-10
111955871	chr10:111955871:C:T	3.30839e-05	-0.255294	-5.85139e-10
111956077	chr10:111956077:G:A	1.16193e-05	-1.77699e-10	-1.30167
111956080	chr10:111956080:G:A	3.02e-06	-1.37997	-1.26911
111956344	chr10:111956344:A:G	2.95175e-06	-1.39087	-1.28107
111956390	chr10:111956390:G:A	1.40647e-05	-1.33587	0.225198
111956533	chr10:111956533:G:A	1.31474e-05	-1.77699e-10	-1.17812
111956574	chr10:111956574:C:T	3.02441e-06	-1.40623	-1.24139
111956752	chr10:111956752:G:A	3.23283e-06	-1.32735	-1.25364
111956963	chr10:111956963:T:C	1.34077e-05	-1.77699e-10	-1.15851
111957009	chr10:111957009:TA:T	1.79732e-05	-1.77699e-10	-0.865456
111957047	chr10:111957047:G:T	3.07052e-06	-1.36367	-1.26882
111957231	chr10:111957231:TTTGCCCTGCCCTTGTGACC:T	4.34778e-05	-1.77699e-10	0.0179111
111957324	chr10:111957324:G:A	3.1148e-06	-1.35583	-1.26235
111957349	chr10:111957349:G:A	2.2189e-05	-1.77699e-10	-0.65474
111957483	chr10:111957483:T:C	3.67614e-06	-1.37195	-1.08053
111957799	chr10:111957799:G:A	2.55986e-06	-1.51501	-1.29938
111957971	chr10:111957971:CAT:C	1.57431e-05	-1.77699e-10	-0.997937
111958312	chr10:111958312:G:A	2.97733e-06	-1.38006	-1.28325
111958447	chr10:111958447:G:GA	1.34399e-05	-1.77699e-10	-1.15611
111958691	chr10:111958691:G:A	3.2814e-05	-0.263483	-5.85139e-10
111958856	chr10:111958856:G:A	2.93431e-06	-1.40321	-1.27465
111958863	chr10:111958863:T:C	1.92428e-05	-1.77699e-10	-0.797204
111958865	chr10:111958865:G:T	3.31315e-06	-1.31532	-1.24112
111958875	chr10:111958875:T:A	2.82251e-06	-1.4371	-1.27961
111958924	chr10:111958924:G:T	1.27204e-05	-1.77699e-10	-1.21113
111959256	chr10:111959256:G:T	1.33205e-05	-1.77699e-10	-1.16504
111959273	chr10:111959273:A:G	2.87224e-06	-1.41865	-1.2806
111959932	chr10:111959932:G:C	1.41207e-05	-1.77699e-10	-1.1067
111960006	chr10:111960006:A:G	3.57118e-06	-1.51186	-0.969583
111960027	chr10:111960027:A:T	3.52556e-05	-1.77699e-10	-0.191713
111960073	chr10:111960073:A:G	1.35129e-05	-1.77699e-10	-1.15069
111960206	chr10:111960206:A:G	3.02367e-06	-1.37655	-1.27132
111960561	chr10:111960561:A:G	1.51869e-05	-1.03391	-5.85139e-10
111961076	chr10:111961076:T:C	1.17279e-05	-1.77699e-10	-1.29237
111961309	chr10:111961309:T:C	1.34705e-05	-1.77699e-10	-1.15383
111961431	chr10:111961431:A:T	1.3437e-05	-1.77699e-10	-1.15633
111961529	chr10:111961529:T:C	1.75936e-05	-1.77699e-10	-0.886806
111962185	chr10:111962185:G:A	1.27859e-05	-1.77699e-10	-1.206
111962358	chr10:111962358:T:C	3.07089e-06	-1.34411	-1.28826
111962820	chr10:111962820:C:T	1.33954e-05	-1.77699e-10	-1.15943
111962875	chr10:111962875:T:C	1.73114e-05	-1.77699e-10	-0.902976
111963046	chr10:111963046:C:T	1.55996e-05	-1.77699e-10	-1.00709
111963808	chr10:111963808:C:A	1.45389e-05	-1.31165	0.234139
111963889	chr10:111963889:C:A	2.62384e-06	-1.51021	-1.27949
111964439	chr10:111964439:C:T	1.21567e-05	-1.77699e-10	-1.25646
111964929	chr10:111964929:G:A	1.36821e-05	-1.77699e-10	-1.13825
111965115	chr10:111965115:T:C	1.16461e-05	-1.77699e-10	-1.29937
111965227	chr10:111965227:T:C	1.13724e-05	-1.32315	-5.85139e-10
111965239	chr10:111965239:C:T	1.4161e-05	-1.33798	0.234139
111965607	chr10:111965607:T:C	1.78848e-05	-1.77699e-10	-0.870387
111965624	chr10:111965624:C:T	1.35985e-05	-1.77699e-10	-1.14438
111965770	chr10:111965770:T:C	1.34809e-05	-1.77699e-10	-1.15306
111965827	chr10:111965827:A:G	4.84632e-06	-1.19993	-0.976191
111966017	chr10:111966017:A:T	1.79549e-05	-1.77699e-10	-0.866475
111966615	chr10:111966615:AAAG:A	1.61994e-05	-0.969367	-5.85139e-10
111966865	chr10:111966865:T:A	1.32078e-05	-1.40767	0.234139
111966926	chr10:111966926:A:G	1.51976e-05	-1.77699e-10	-1.0332
111966938	chr10:111966938:C:G	1.4617e-05	-1.77699e-10	-1.07215
111967135	chr10:111967135:T:C	1.60307e-05	-1.77699e-10	-0.979836
111967184	chr10:111967184:ACTTACTGAATGC:A	1.1826e-05	-1.77699e-10	-1.28404
111967491	chr10:111967491:C:T	3.93929e-06	-1.12807	-1.25527
111967512	chr10:111967512:T:G	3.49395e-06	-1.28022	-1.22309
111967560	chr10:111967560:T:C	1.35736e-05	-1.77699e-10	-1.14621
111967574	chr10:111967574:T:C	1.35993e-05	-1.77699e-10	-1.14432
111967599	chr10:111967599:T:A	3.63115e-06	-1.21826	-1.24653
111967743	chr10:111967743:C:T	1.57717e-05	-1.77699e-10	-0.99612
111967776	chr10:111967776:C:A	3.19113e-06	-1.45025	-1.14371
111968340	chr10:111968340:T:G	1.25182e-05	-1.77699e-10	-1.22716
111969390	chr10:111969390:AAG:A	2.67524e-06	-1.47398	-1.29632
111969601	chr10:111969601:A:G	2.96419e-06	-1.50817	-1.15957
111969764	chr10:111969764:TGTG:T	2.54131e-06	-1.5198	-1.30186
111969783	chr10:111969783:T:G	2.31698e-05	-1.77699e-10	-0.611488
111969836	chr10:111969836:T:C	3.83686e-05	-1.43073	1.32363
111969986	chr10:111969986:T:C	3.08918e-06	-1.50947	-1.11696
111970175	chr10:111970175:T:G	2.6005e-06	-1.49918	-1.29946
111970288	chr10:111970288:A:G	1.22517e-05	-1.77699e-10	-1.24868
111970669	chr10:111970669:C:T	4.25161e-06	-1.0087	-1.29835
111971750	chr10:111971750:TTAC:T	2.726e-06	-1.45648	-1.29502
111971765	chr10:111971765:A:C	2.65795e-06	-1.50175	-1.27503
111971808	chr10:111971808:C:T	3.35036e-05	-1.77699e-10	-0.242685
111972202	chr10:111972202:T:A	1.63058e-05	-1.77699e-10	-0.962816
111972224	chr10:111972224:C:T	1.17375e-05	-1.77699e-10	-1.29155
111972231	chr10:111972231:A:G	2.6177e-06	-1.5078	-1.28425
111972235	chr10:111972235:C:G	4.69291e-06	-1.48916	-0.719127
111972723	chr10:111972723:C:T	9.85831e-06	-1.46602	-5.85139e-10
111973043	chr10:111973043:A:G	4.78998e-05	0.114773	-5.85139e-10
111973555	chr10:111973555:A:G	3.27357e-06	-1.50111	-1.06735
111973890	chr10:111973890:C:T	3.74079e-05	-0.132457	-5.85139e-10
111974329	chr10:111974329:AG:A	2.69361e-06	-1.47537	-1.28809
111974443	chr10:111974443:A:G	2.87622e-06	-1.51953	-1.17833
111974534	chr10:111974534:C:T	3.58609e-05	-1.77699e-10	-0.174691
111974535	chr10:111974535:T:C	1.19637e-05	-1.77699e-10	-1.27246
111974667	chr10:111974667:T:A	7.10282e-06	-1.4416	-0.352251
111975026	chr10:111975026:C:T	1.59811e-05	-1.77699e-10	-0.982935
111975209	chr10:111975209:A:G	1.48039e-05	-1.77699e-10	-1.05945
111975212	chr10:111975212:T:C	3.30831e-06	-1.25706	-1.30084
111975546	chr10:111975546:T:C	2.89214e-06	-1.45787	-1.23448
111975908	chr10:111975908:C:T	5.3601e-06	-1.0763	-0.999053
111975940	chr10:111975940:G:GA	3.72461e-06	-1.44473	-0.994645
111975955	chr10:111975955:C:T	2.8268e-06	-1.47365	-1.24154
111975959	chr10:111975959:G:A	3.71811e-05	-1.77699e-10	-0.138539
111976079	chr10:111976079:C:T	1.53003e-05	-1.77699e-10	-1.02647
111976117	chr10:111976117:ACAGCTCTTAATGTGCTGTTCT:A	1.38988e-05	-1.77699e-10	-1.12254
111976234	chr10:111976234:T:A	1.5215e-05	-1.77699e-10	-1.03205
111976265	chr10:111976265:A:T	3.33499e-06	-1.47299	-1.07688
111976822	chr10:111976822:G:A	1.21494e-05	-1.77699e-10	-1.25706
111977046	chr10:111977046:T:C	1.17083e-05	-1.77699e-10	-1.29404
111977325	chr10:111977325:T:C	5.32363e-05	-1.77699e-10	0.220401
111977752	chr10:111977752:C:T	1.17955e-05	-1.77699e-10	-1.28662
111977847	chr10:111977847:T:C	5.0127e-06	-0.926606	-1.21576
111978191	chr10:111978191:T:G	1.1628e-05	-1.77699e-10	-1.30093
111978340	chr10:111978340:C:T	2.54164e-05	-1.77699e-10	-0.518944
111979473	chr10:111979473:T:C	3.33885e-05	-1.77699e-10	-0.246128
111979502	chr10:111979502:A:G	1.06031e-05	-0.447946	-0.945245
111979566	chr10:111979566:G:C	1.14181e-05	-0.440481	-0.878655
111979570	chr10:111979570:T:C	3.47391e-05	-1.77699e-10	-0.206473
111979619	chr10:111979619:G:A	3.46943e-06	-1.22541	-1.28494
111979721	chr10:111979721:T:C	5.75929e-05	-1.77699e-10	0.299061
111980126	chr10:111980126:A:G	9.47903e-06	-1.50526	-5.85139e-10
111980146	chr10:111980146:G:GGCTTATTTCACTTA	1.33407e-05	-1.77699e-10	-1.16352
111980290	chr10:111980290:G:A	1.24546e-05	-0.38305	-0.849202
111980372	chr10:111980372:C:T	9.95031e-06	-0.167382	-1.28935
111980504	chr10:111980504:T:C	1.67383e-05	-0.93664	-5.85139e-10
111980808	chr10:111980808:C:T	1.03218e-05	-0.135148	-1.28494
111980914	chr10:111980914:A:G	6.11154e-05	-1.77699e-10	0.358425
111980948	chr10:111980948:A:G	9.34021e-06	-1.52001	-5.85139e-10
111981277	chr10:111981277:T:C	6.45228e-05	-1.77699e-10	0.41268
111981586	chr10:111981586:T:G	5.92871e-05	-1.77699e-10	0.328054
111982328	chr10:111982328:T:C	4.24577e-05	-1.77699e-10	-0.0058315
111982637	chr10:111982637:G:A	1.23316e-05	-1.24217	-5.85139e-10
111982651	chr10:111982651:G:T	6.23969e-06	-0.658534	-1.26487
111982771	chr10:111982771:C:T	1.48372e-05	-1.77699e-10	-1.0572
111983037	chr10:111983037:T:C	6.30069e-05	-1.77699e-10	0.388906
111983071	chr10:111983071:C:G	1.37204e-05	-1.77699e-10	-1.13546
111983592	chr10:111983592:T:C	6.30069e-05	-1.77699e-10	0.388906
111983631	chr10:111983631:A:C	1.05671e-05	-0.103139	-1.29346
111984046	chr10:111984046:A:G	5.87653e-05	-1.77699e-10	0.319212
111984496	chr10:111984496:C:T	1.54002e-05	-1.77699e-10	-1.01996
111984499	chr10:111984499:C:T	1.16154e-05	-1.30201	-5.85139e-10
111984600	chr10:111984600:G:A	1.60074e-05	-0.188403	-0.792886
111985760	chr10:111985760:G:C	6.0805e-05	-1.77699e-10	0.353332
111986186	chr10:111986186:T:C	1.37254e-05	0.0615143	-1.1966
111987320	chr10:111987320:G:A	1.25806e-05	-1.22218	-5.85139e-10
111987375	chr10:111987375:G:A	1.33467e-05	-1.77699e-10	-1.16307
111987536	chr10:111987536:A:G	3.05574e-05	-1.77699e-10	-0.334732
111988026	chr10:111988026:A:C	1.17861e-05	-1.77699e-10	-1.28742
111988138	chr10:111988138:C:A	1.22424e-05	-0.430452	-0.81898
111988390	chr10:111988390:A:G	2.80523e-05	-1.77699e-10	-0.420267
111988623	chr10:111988623:T:A	1.17305e-05	-0.29987	-0.992277
111988698	chr10:111988698:T:C	1.59842e-05	-1.77699e-10	-0.982737
111988724	chr10:111988724:G:A	1.33382e-05	-1.77699e-10	-1.1637
111988869	chr10:111988869:G:A	1.33467e-05	-1.77699e-10	-1.16307
111988946	chr10:111988946:A:C	7.81218e-06	-0.398595	-1.30006
111989875	chr10:111989875:C:T	1.13864e-05	-0.395882	-0.926035
111990275	chr10:111990275:C:A	1.38146e-05	-1.77699e-10	-1.12861
111991501	chr10:111991501:C:T	1.18257e-05	-1.77699e-10	-1.28407
111991539	chr10:111991539:C:T	1.38141e-05	-1.77699e-10	-1.12865
111991589	chr10:111991589:T:C	1.30079e-05	0.0347551	-1.22354
111991872	chr10:111991872:T:C	1.33469e-05	-1.77699e-10	-1.16306
111992296	chr10:111992296:A:C	1.40515e-05	0.056605	-1.16821
111992649	chr10:111992649:G:A	1.40685e-05	-1.77699e-10	-1.1104
111992720	chr10:111992720:G:A	9.9584e-06	-1.45592	-5.85139e-10
111992821	chr10:111992821:A:G	1.35957e-05	-1.77699e-10	-1.14459
111993066	chr10:111993066:A:G	1.4141e-05	-1.77699e-10	-1.10526
111993199	chr10:111993199:C:T	1.23186e-05	-0.0350654	-1.20817
111993244	chr10:111993244:T:C	1.32746e-05	0.0356229	-1.20411
111993338	chr10:111993338:T:C	8.13058e-06	-1.37853	-0.280174
111993429	chr10:111993429:T:C	2.02191e-05	0.0455402	-0.793254
111993477	chr10:111993477:A:G	2.05792e-05	0.0848992	-0.814958
111993494	chr10:111993494:T:A	1.17303e-05	-1.77699e-10	-1.29217
111993710	chr10:111993710:T:C	1.20508e-05	-1.77699e-10	-1.26521
111993956	chr10:111993956:G:C	1.4226e-05	-1.77699e-10	-1.09927
111994087	chr10:111994087:C:G	1.43173e-05	-1.77699e-10	-1.09287
111994108	chr10:111994108:G:A	2.62971e-06	-1.48599	-1.30148
111994277	chr10:111994277:C:T	3.00076e-05	0.262318	-0.615207
111994859	chr10:111994859:T:C	1.08221e-05	-0.172119	-1.20063
111994972	chr10:111994972:T:C	1.40746e-05	0.191459	-1.30143
111995160	chr10:111995160:T:TA	3.5718e-05	-1.77699e-10	-0.178683
111995489	chr10:111995489:T:C	1.10866e-05	-0.151454	-1.19715
111995597	chr10:111995597:C:T	1.07963e-05	-1.37514	-5.85139e-10
111995906	chr10:111995906:C:T	1.13491e-05	-0.120721	-1.20448
111996016	chr10:111996016:T:A	1.89296e-05	-1.77699e-10	-0.813614
111996525	chr10:111996525:C:CAGTG	1.16237e-05	-1.77699e-10	-1.30129
111996632	chr10:111996632:G:A	1.55552e-05	-1.00995	-5.85139e-10
111996759	chr10:111996759:T:C	5.90451e-06	-0.676553	-1.30207
111997093	chr10:111997093:A:C	6.05454e-06	-0.803939	-1.14959
111997673	chr10:111997673:G:C	1.42432e-05	-1.77699e-10	-1.09806
111998169	chr10:111998169:G:A	3.66296e-06	-1.15455	-1.30152
111998204	chr10:111998204:G:A	1.17797e-05	-1.77699e-10	-1.28796
111998291	chr10:111998291:A:G	9.44548e-05	-1.77699e-10	0.793782
111998320	chr10:111998320:A:G	1.17325e-05	-1.77699e-10	-1.29198
111998327	chr10:111998327:A:G	1.3416e-05	-1.77699e-10	-1.15789
111998682	chr10:111998682:A:G	1.17916e-05	-1.77699e-10	-1.28695
111999463	chr10:111999463:TG:T	5.24296e-05	-1.77699e-10	0.205132
111999466	chr10:111999466:ATTGAT:A	5.0921e-05	-1.77699e-10	0.175936
111999472	chr10:111999472:T:C	4.99516e-05	-1.77699e-10	0.156716
111999925	chr10:111999925:A:G	1.31203e-05	-1.77699e-10	-1.18018
112000476	chr10:112000476:T:G	1.53407e-05	-1.77699e-10	-1.02383
112000787	chr10:112000787:A:G	0.000162943	-1.77699e-10	1.33906
112000797	chr10:112000797:G:A	1.16416e-05	-1.77699e-10	-1.29975
112001059	chr10:112001059:A:G	2.37918e-05	0.716172	-1.30117
112001320	chr10:112001320:A:G	1.17489e-05	-1.77699e-10	-1.29058
112001559	chr10:112001559:A:C	1.16405e-05	-1.77699e-10	-1.29985
112001664	chr10:112001664:A:T	1.1618e-05	-1.77699e-10	-1.30178
112001759	chr10:112001759:A:C	1.17038e-05	-1.77699e-10	-1.29443
112001915	chr10:112001915:C:T	5.50687e-05	-1.77699e-10	0.254243
112001945	chr10:112001945:T:G	1.5326e-05	-1.77699e-10	-1.02479
112001973	chr10:112001973:C:T	1.53404e-05	-1.77699e-10	-1.02385
112001998	chr10:112001998:AAAAG:A	9.70859e-06	-1.48133	-5.85139e-10
112002047	chr10:112002047:T:C	1.16833e-05	-1.77699e-10	-1.29618
112002883	chr10:112002883:G:A	1.16138e-05	-1.77699e-10	-1.30214
112002940	chr10:112002940:C:A	3.18725e-05	-1.77699e-10	-0.292597
112003035	chr10:112003035:AATAAG:A	1.23634e-05	-1.77699e-10	-1.2396
112003132	chr10:112003132:A:G	1.2639e-05	-1.77699e-10	-1.21755
112003252	chr10:112003252:G:A	1.2518e-05	-1.77699e-10	-1.22717
112003508	chr10:112003508:T:C	5.44878e-05	-1.77699e-10	0.243638
112003583	chr10:112003583:A:C	1.29314e-05	-1.77699e-10	-1.19468
112003678	chr10:112003678:A:G	1.33038e-05	-1.77699e-10	-1.16629
112003685	chr10:112003685:G:A	1.24104e-05	-1.77699e-10	-1.2358
112003771	chr10:112003771:A:AG	6.79368e-05	-1.77699e-10	0.464239
112003895	chr10:112003895:A:C	1.36569e-05	-1.77699e-10	-1.14009
112003952	chr10:112003952:A:G	1.11595e-05	-1.34205	-5.85139e-10
112004064	chr10:112004064:G:A	1.72186e-05	-1.77699e-10	-0.908349
112004267	chr10:112004267:T:C	1.32075e-05	-1.77699e-10	-1.17355
112004396	chr10:112004396:A:C	1.16206e-05	-1.77699e-10	-1.30156
112004900	chr10:112004900:T:A	1.66881e-05	-1.77699e-10	-0.939641
112005190	chr10:112005190:C:T	1.19447e-05	-1.77699e-10	-1.27405
112005419	chr10:112005419:C:T	2.61336e-05	-1.77699e-10	-0.491118
112005754	chr10:112005754:A:G	1.5743e-05	-1.77699e-10	-0.997944
112005936	chr10:112005936:T:C	4.78312e-05	-1.77699e-10	0.11334
112005994	chr10:112005994:T:C	1.58154e-05	-0.993354	-5.85139e-10
112006221	chr10:112006221:A:C	1.76264e-05	-1.77699e-10	-0.884939
112006246	chr10:112006246:A:T	1.76765e-05	-1.77699e-10	-0.882105
112006289	chr10:112006289:T:C	1.16392e-05	-1.77699e-10	-1.29996
112006738	chr10:112006738:G:A	5.01199e-05	-1.77699e-10	0.160079
112006748	chr10:112006748:T:A	5.2685e-05	-1.77699e-10	0.209993
112006860	chr10:112006860:G:T	8.97809e-06	-1.49723	-0.0623253
112006918	chr10:112006918:G:A	3.34399e-05	0.981466	-1.22605
112007187	chr10:112007187:A:G	1.62782e-05	-1.77699e-10	-0.964515
112007568	chr10:112007568:T:C	1.69929e-05	-1.77699e-10	-0.921541
112007887	chr10:112007887:T:A	1.30664e-05	-1.18429	-5.85139e-10
112008009	chr10:112008009:A:G	0.000141342	2.35239	-1.15555
112008217	chr10:112008217:A:G	0.000106613	1.85378	-0.938912
112008561	chr10:112008561:G:A	1.29505e-05	-1.77699e-10	-1.1932
112008778	chr10:112008778:G:T	1.28893e-05	-1.77699e-10	-1.19794
112009967	chr10:112009967:C:T	5.22748e-05	0.202175	-5.85139e-10
112010024	chr10:112010024:G:A	3.20905e-05	-1.77699e-10	-0.285779
112011084	chr10:112011084:CCAAA:C	1.52608e-05	-1.77699e-10	-1.02905
112011606	chr10:112011606:T:C	2.21727e-05	-1.77699e-10	-0.655477
112011733	chr10:112011733:G:C	5.63423e-05	0.277107	-5.85139e-10
112012171	chr10:112012171:A:G	1.1917e-05	-1.77699e-10	-1.27638
112012519	chr10:112012519:T:C	1.21721e-05	-1.25519	-5.85139e-10
112012585	chr10:112012585:T:C	9.38402e-05	2.05945	-1.27219
112013134	chr10:112013134:A:G	1.55919e-05	-1.77699e-10	-1.00758
112013255	chr10:112013255:TAC:T	1.19146e-05	-1.77699e-10	-1.27657
112013309	chr10:112013309:C:T	1.18975e-05	-1.77699e-10	-1.27801
112014525	chr10:112014525:C:T	7.36101e-05	1.457	-0.912559
112014684	chr10:112014684:C:T	7.87352e-06	-0.389494	-1.30134
112014828	chr10:112014828:C:T	1.16226e-05	-1.77699e-10	-1.30139
112015187	chr10:112015187:A:G	3.46459e-06	-1.52031	-0.991435
112015651	chr10:112015651:A:G	4.91742e-05	1.37533	-1.2343
112015934	chr10:112015934:C:T	0.000487799	3.63019	-1.19463
112016317	chr10:112016317:G:T	1.28111e-05	-1.77699e-10	-1.20403
112016349	chr10:112016349:C:T	2.96564e-05	-1.77699e-10	-0.36466
112016350	chr10:112016350:G:A	1.19086e-05	-1.77699e-10	-1.27708
112016490	chr10:112016490:A:G	0.000322193	3.04446	-1.02365
112016585	chr10:112016585:C:T	2.96497e-05	-1.77699e-10	-0.364888
112017169	chr10:112017169:C:T	2.29681e-05	-1.77699e-10	-0.620233
112017317	chr10:112017317:A:G	0.000309328	3.06443	-1.08436
112017933	chr10:112017933:C:A	2.26632e-05	-0.633598	-5.85139e-10
112018013	chr10:112018013:C:T	2.31644e-05	-1.77699e-10	-0.611721
112018279	chr10:112018279:C:T	6.21322e-05	1.39055	-1.01563
112018345	chr10:112018345:C:T	1.16367e-05	-1.77699e-10	-1.30017
112018427	chr10:112018427:T:C	3.16908e-05	0.965997	-1.26431
112018451	chr10:112018451:T:C	1.06599e-05	-1.38785	-5.85139e-10
112019078	chr10:112019078:T:C	2.81952e-06	-1.46359	-1.25418
112019472	chr10:112019472:CA:C	1.16148e-05	-1.77699e-10	-1.30206
112019587	chr10:112019587:G:A	1.03852e-05	-1.41395	-5.85139e-10
112020209	chr10:112020209:G:A	1.38053e-05	-1.77699e-10	-1.12928
112020691	chr10:112020691:T:C	2.7467e-06	-1.48516	-1.25878
112020695	chr10:112020695:T:C	0.000156451	2.33581	-1.0374
112021180	chr10:112021180:T:C	2.69873e-06	-1.51157	-1.24999
112021235	chr10:112021235:G:A	9.34169e-06	-1.51985	-5.85139e-10
112021430	chr10:112021430:A:C	1.80982e-05	-1.77699e-10	-0.858529
112021472	chr10:112021472:A:C	1.37184e-05	-1.77699e-10	-1.1356
112022334	chr10:112022334:C:G	1.85472e-05	-1.77699e-10	-0.83402
112022406	chr10:112022406:G:A	1.18687e-05	-1.77699e-10	-1.28044
112023034	chr10:112023034:A:G	3.43755e-05	-1.77699e-10	-0.216995
112023076	chr10:112023076:A:T	0.000107681	2.2112	-1.28637
112023611	chr10:112023611:T:G	0.000208999	2.55448	-0.966494
112024590	chr10:112024590:C:T	7.40698e-05	1.21164	-0.660975
112025044	chr10:112025044:T:C	1.10418e-05	-1.51986	0.16721
112025080	chr10:112025080:T:C	3.75158e-05	1.10181	-1.23138
112025606	chr10:112025606:G:A	1.41955e-05	-1.77699e-10	-1.10141
112025937	chr10:112025937:C:T	1.17271e-05	-1.77699e-10	-1.29244
112026055	chr10:112026055:T:C	3.51489e-06	-1.45317	-1.04416
112026163	chr10:112026163:T:C	4.67493e-05	-1.77699e-10	0.0904605
112026549	chr10:112026549:A:G	0.000101261	2.01672	-1.15336
112026634	chr10:112026634:C:T	1.32956e-05	-1.77699e-10	-1.1669
112027153	chr10:112027153:G:A	9.20088e-05	-1.77699e-10	0.767545
112027273	chr10:112027273:T:C	0.00011061	-1.77699e-10	0.951669
112027388	chr10:112027388:T:C	0.000162239	2.16691	-0.832174
112027811	chr10:112027811:A:G	0.00020511	2.79891	-1.2297
112028436	chr10:112028436:C:T	2.05168e-05	0.566803	-1.2999
112028625	chr10:112028625:T:C	1.21901e-05	-1.77699e-10	-1.25372
112028739	chr10:112028739:T:C	1.52228e-05	-1.77699e-10	-1.03154
112028867	chr10:112028867:A:C	0.00025164	3.02188	-1.24822
112029056	chr10:112029056:T:C	1.46314e-05	-1.77699e-10	-1.07117
112029300	chr10:112029300:C:T	2.68775e-05	0.684681	-1.14773
112029505	chr10:112029505:G:C	1.6833e-05	-1.77699e-10	-0.930999
112029693	chr10:112029693:T:C	1.44904e-05	-1.77699e-10	-1.08085
112029813	chr10:112029813:G:A	1.1738e-05	-1.77699e-10	-1.29151
112029840	chr10:112029840:T:C	0.000160289	1.87302	-0.55038
112029858	chr10:112029858:G:T	6.38602e-05	-1.77699e-10	0.402358
112029913	chr10:112029913:C:T	1.70566e-05	-1.77699e-10	-0.9178
112029925	chr10:112029925:C:T	1.67436e-05	-1.77699e-10	-0.93632
112029950	chr10:112029950:A:C	5.19364e-05	-1.77699e-10	0.195681
112030253	chr10:112030253:C:G	5.31417e-05	-1.77699e-10	0.218624
112030847	chr10:112030847:G:A	1.18198e-05	-1.77699e-10	-1.28456
112031079	chr10:112031079:T:C	0.000129063	1.27723	-0.171272
112031294	chr10:112031294:T:C	1.51307e-05	-1.77699e-10	-1.03761
112031652	chr10:112031652:T:C	4.80734e-05	-1.77699e-10	0.11839
112031996	chr10:112031996:C:A	9.66148e-06	-1.48619	-5.85139e-10
112032134	chr10:112032134:G:A	1.87348e-05	-1.77699e-10	-0.823958
112032578	chr10:112032578:A:C	1.276e-05	-1.77699e-10	-1.20803
112032712	chr10:112032712:A:T	1.45674e-05	-1.77699e-10	-1.07556
112032753	chr10:112032753:G:T	7.68562e-05	-1.77699e-10	0.587597
112032767	chr10:112032767:CT:C	1.24446e-05	-1.77699e-10	-1.23305
112033190	chr10:112033190:C:T	2.22136e-05	0.642936	-1.29657
112033193	chr10:112033193:C:T	0.000184376	-1.77699e-10	1.46264
112033204	chr10:112033204:A:C	1.70566e-05	-1.77699e-10	-0.9178
112033251	chr10:112033251:G:A	1.61755e-05	-1.77699e-10	-0.970844
112033323	chr10:112033323:G:C	7.53905e-05	1.1991	-0.630758
112033549	chr10:112033549:G:T	6.56858e-05	1.08362	-0.653076
112033600	chr10:112033600:TTCTCTC:T	1.5243e-05	-1.77699e-10	-1.03022
112033917	chr10:112033917:G:A	1.17062e-05	-1.77699e-10	-1.29422
112034133	chr10:112034133:T:C	1.21788e-05	-1.77699e-10	-1.25464
112034145	chr10:112034145:A:G	1.50704e-05	-1.77699e-10	-1.0416
112034424	chr10:112034424:C:T	4.85137e-05	-1.77699e-10	0.127508
112034479	chr10:112034479:G:A	1.47775e-05	-1.77699e-10	-1.06124
112034693	chr10:112034693:C:T	3.07141e-06	-1.33532	-1.29688
112034878	chr10:112034878:A:G	5.39654e-05	-1.77699e-10	0.234005
112034888	chr10:112034888:C:T	2.31914e-05	-1.77699e-10	-0.610556
112034977	chr10:112034977:G:T	9.66116e-06	-1.48622	-5.85139e-10
112035465	chr10:112035465:C:T	6.46633e-05	1.29027	-0.875416
112035603	chr10:112035603:G:A	1.57189e-05	-0.999475	-5.85139e-10
112036096	chr10:112036096:CAT:C	3.0271e-05	0.793708	-1.13786
112036297	chr10:112036297:C:A	4.83615e-05	1.06306	-0.938693
112036538	chr10:112036538:G:A	6.06323e-05	1.03278	-0.682289
112037302	chr10:112037302:A:G	0.000137361	2.39623	-1.22796
112037352	chr10:112037352:C:T	2.79208e-05	0.629684	-1.05465
112037518	chr10:112037518:T:C	9.81903e-06	-1.47002	-5.85139e-10
112037519	chr10:112037519:G:A	3.45655e-05	-1.77699e-10	-0.211484
112037833	chr10:112037833:C:T	1.24205e-05	-1.77699e-10	-1.23499
112038265	chr10:112038265:GC:G	1.25696e-05	-1.77699e-10	-1.22305
112038796	chr10:112038796:T:C	9.84417e-06	-1.46746	-5.85139e-10
112038860	chr10:112038860:G:A	1.41053e-05	-1.77699e-10	-1.10779
112038909	chr10:112038909:A:G	8.62921e-05	1.99293	-1.28953
112038980	chr10:112038980:G:A	1.23066e-05	-1.77699e-10	-1.2442
112039008	chr10:112039008:G:A	2.33033e-05	-1.77699e-10	-0.605744
112039339	chr10:112039339:C:A	3.38844e-05	1.07075	-1.30213
112040229	chr10:112040229:A:T	4.56861e-05	1.367	-1.29954
112040302	chr10:112040302:A:G	1.45514e-05	-1.77699e-10	-1.07665
112040441	chr10:112040441:A:G	1.20751e-05	-1.77699e-10	-1.26319
112040475	chr10:112040475:T:C	1.42881e-05	-1.77699e-10	-1.09491
112040959	chr10:112040959:C:A	1.20751e-05	-1.77699e-10	-1.26319
112041029	chr10:112041029:A:G	1.20751e-05	-1.77699e-10	-1.26319
112041335	chr10:112041335:G:C	1.23037e-05	-1.77699e-10	-1.24444
112041463	chr10:112041463:C:A	1.23982e-05	-1.77699e-10	-1.23679
112041751	chr10:112041751:A:G	1.67892e-05	-1.77699e-10	-0.933601
112041805	chr10:112041805:T:A	0.000161053	2.35105	-1.02366
112042004	chr10:112042004:G:A	1.79832e-05	-1.77699e-10	-0.864902
112042060	chr10:112042060:C:A	1.26698e-05	-1.77699e-10	-1.21512
112042116	chr10:112042116:C:T	0.000217626	-1.77699e-10	1.62844
112042140	chr10:112042140:A:G	0.00018722	2.47856	-1.00062
112042197	chr10:112042197:C:T	1.83149e-05	-1.77699e-10	-0.846627
112042358	chr10:112042358:A:G	9.69007e-06	-1.48324	-5.85139e-10
112042648	chr10:112042648:G:T	1.8092e-05	-1.77699e-10	-0.858869
112042706	chr10:112042706:C:T	1.19382e-05	-1.77699e-10	-1.2746
112042802	chr10:112042802:T:G	1.16391e-05	-1.77699e-10	-1.29997
112042943	chr10:112042943:GACAA:G	9.82288e-05	-1.77699e-10	0.832961
112043139	chr10:112043139:C:T	1.33248e-05	-1.77699e-10	-1.16471
112043468	chr10:112043468:G:A	4.40867e-06	-1.00294	-1.26783
112043625	chr10:112043625:T:C	7.5668e-05	-1.77699e-10	0.572016
112043769	chr10:112043769:T:G	3.40624e-05	-1.77699e-10	-0.226144
112044290	chr10:112044290:G:A	1.2332e-05	-1.77699e-10	-1.24214
112044327	chr10:112044327:T:C	1.43057e-05	-1.77699e-10	-1.09368
112044441	chr10:112044441:G:C	0.000178501	2.47022	-1.03996
112044478	chr10:112044478:C:G	1.36528e-05	-1.77699e-10	-1.1404
112044703	chr10:112044703:A:C	1.16392e-05	-1.77699e-10	-1.29996
112044873	chr10:112044873:C:T	3.35303e-06	-1.51239	-1.03208
112045077	chr10:112045077:C:T	1.44274e-05	-1.77699e-10	-1.08521
112045335	chr10:112045335:C:T	1.42881e-05	-1.77699e-10	-1.09491
112045755	chr10:112045755:A:G	8.34924e-05	-1.77699e-10	0.670417
112046181	chr10:112046181:C:T	7.42184e-05	1.34637	-0.7937
112046623	chr10:112046623:C:T	3.60097e-06	-1.24936	-1.22378
112047427	chr10:112047427:C:A	1.95412e-05	-1.77699e-10	-0.781814
112047473	chr10:112047473:C:T	1.20751e-05	-1.77699e-10	-1.26319
112047801	chr10:112047801:CAG:C	1.20751e-05	-1.77699e-10	-1.26319
112047940	chr10:112047940:G:C	9.52986e-06	-1.49991	-5.85139e-10
112048114	chr10:112048114:G:A	4.71493e-05	-1.77699e-10	0.0989806
112048227	chr10:112048227:T:C	1.1635e-05	-1.77699e-10	-1.30032
112048594	chr10:112048594:T:C	1.2219e-05	-1.77699e-10	-1.25134
112049268	chr10:112049268:T:C	1.18255e-05	-1.77699e-10	-1.28408
112049292	chr10:112049292:G:A	1.432e-05	-1.77699e-10	-1.09268
112049611	chr10:112049611:C:G	0.000313298	2.32682	-0.334005
112049807	chr10:112049807:G:T	1.21105e-05	-1.77699e-10	-1.26027
112050177	chr10:112050177:C:T	1.04992e-05	-1.40304	-5.85139e-10
112050210	chr10:112050210:C:T	0.000116151	-1.77699e-10	1.00056
112050223	chr10:112050223:T:C	1.16604e-05	-1.77699e-10	-1.29814
112050370	chr10:112050370:G:GTTTATTTT	1.42513e-05	-1.77699e-10	-1.09749
112050462	chr10:112050462:T:C	1.17257e-05	-1.77699e-10	-1.29255
112050622	chr10:112050622:C:T	4.84722e-05	-1.77699e-10	0.126651
112050645	chr10:112050645:G:C	1.18275e-05	-1.77699e-10	-1.28391
112050671	chr10:112050671:C:T	0.000121407	-1.77699e-10	1.04481
112050676	chr10:112050676:A:G	1.16558e-05	-1.77699e-10	-1.29854
112050719	chr10:112050719:C:T	0.000216227	2.50071	-0.878716
112050793	chr10:112050793:T:C	2.60506e-05	-1.77699e-10	-0.494296
112050874	chr10:112050874:C:T	9.12194e-05	-1.77699e-10	0.758929
112051606	chr10:112051606:T:C	1.23037e-05	-1.77699e-10	-1.24444
112052495	chr10:112052495:T:C	1.42633e-05	-1.77699e-10	-1.09665
112053052	chr10:112053052:G:A	1.16165e-05	-1.77699e-10	-1.30191
112053169	chr10:112053169:G:A	1.32678e-05	-1.77699e-10	-1.169
112053329	chr10:112053329:A:G	1.25422e-05	-1.77699e-10	-1.22524
112053970	chr10:112053970:A:G	3.23618e-05	-0.277361	-5.85139e-10
112054803	chr10:112054803:G:T	9.38703e-06	-1.51501	-5.85139e-10
112054964	chr10:112054964:G:A	1.42352e-05	-1.77699e-10	-1.09862
112055108	chr10:112055108:G:A	1.162e-05	-1.77699e-10	-1.30161
112055110	chr10:112055110:A:G	5.53939e-05	-1.77699e-10	0.26013
112055251	chr10:112055251:C:G	1.45206e-05	-1.07877	-5.85139e-10
112055290	chr10:112055290:C:T	1.25493e-05	-1.77699e-10	-1.22467
112055300	chr10:112055300:C:T	1.25493e-05	-1.77699e-10	-1.22467
112055429	chr10:112055429:G:A	1.25739e-05	-1.77699e-10	-1.22272
112055660	chr10:112055660:A:T	1.25517e-05	-1.77699e-10	-1.22448
112055862	chr10:112055862:C:T	1.6996e-05	-0.92136	-5.85139e-10
112055938	chr10:112055938:C:A	1.17364e-05	-1.77699e-10	-1.29164
112056078	chr10:112056078:G:A	1.19609e-05	-1.77699e-10	-1.2727
112056237	chr10:112056237:T:C	6.95246e-05	1.52114	-1.03379
112056308	chr10:112056308:G:T	1.19609e-05	-1.77699e-10	-1.2727
112056367	chr10:112056367:G:A	1.90574e-05	-1.77699e-10	-0.806882
112056776	chr10:112056776:G:A	1.42981e-05	-1.77699e-10	-1.09421
112057043	chr10:112057043:G:A	7.86499e-05	1.60886	-0.998189
112057257	chr10:112057257:G:A	0.000191004	-1.77699e-10	1.49796
112057347	chr10:112057347:T:C	9.34068e-05	-1.77699e-10	0.782625
112057471	chr10:112057471:C:T	1.25493e-05	-1.77699e-10	-1.22467
112057568	chr10:112057568:T:C	2.43908e-05	-1.77699e-10	-0.560132
112057928	chr10:112057928:T:C	1.25493e-05	-1.77699e-10	-1.22467
112057971	chr10:112057971:T:C	1.25199e-05	-1.77699e-10	-1.22702
112058078	chr10:112058078:G:A	1.25547e-05	-1.77699e-10	-1.22425
112058671	chr10:112058671:G:C	4.56858e-05	0.0674479	-5.85139e-10
112058737	chr10:112058737:A:G	1.36426e-05	-1.77699e-10	-1.14114
112059116	chr10:112059116:A:G	8.9148e-05	1.703	-0.967044
112059452	chr10:112059452:G:A	1.36992e-05	-1.77699e-10	-1.137
112059822	chr10:112059822:T:C	1.42776e-05	-1.77699e-10	-1.09565
112059991	chr10:112059991:A:C	0.000145601	2.51531	-1.28878
112060200	chr10:112060200:C:T	3.73178e-05	0.997998	-1.13287
112060502	chr10:112060502:A:T	1.25417e-05	-1.77699e-10	-1.22528
112060797	chr10:112060797:C:A	1.25466e-05	-1.77699e-10	-1.22489
112061781	chr10:112061781:C:T	4.17646e-06	-1.03409	-1.29078
112061827	chr10:112061827:G:C	1.23928e-05	-1.77699e-10	-1.23722
112061837	chr10:112061837:G:GA	2.82146e-05	-1.77699e-10	-0.414501
112061967	chr10:112061967:T:C	0.000168045	2.52432	-1.15442
112062090	chr10:112062090:T:G	4.51544e-05	-1.77699e-10	0.0557483
112062310	chr10:112062310:C:T	2.45545e-05	-1.77699e-10	-0.553446
112062322	chr10:112062322:G:A	4.51544e-05	-1.77699e-10	0.0557483
112062449	chr10:112062449:G:A	1.20637e-05	-1.77699e-10	-1.26414
112062530	chr10:112062530:C:T	1.23669e-05	-1.77699e-10	-1.23932
112062547	chr10:112062547:G:A	1.22103e-05	-1.77699e-10	-1.25206
112062596	chr10:112062596:C:T	1.30925e-05	-1.77699e-10	-1.1823
112062685	chr10:112062685:C:T	5.91496e-05	1.50855	-1.18282
112062694	chr10:112062694:G:T	9.34868e-06	-1.5191	-5.85139e-10
112062731	chr10:112062731:C:T	1.23751e-05	-1.77699e-10	-1.23865
112063008	chr10:112063008:T:C	1.44705e-05	-1.77699e-10	-1.08222
112063102	chr10:112063102:T:C	8.70173e-05	1.78679	-1.07502
112063249	chr10:112063249:A:C	1.30925e-05	-1.77699e-10	-1.1823
112063685	chr10:112063685:C:T	0.000106342	-1.77699e-10	0.912324
112063719	chr10:112063719:G:C	5.5045e-05	-1.77699e-10	0.253813
112063815	chr10:112063815:A:G	9.62025e-05	2.11424	-1.30212
112063816	chr10:112063816:G:C	1.1966e-05	-1.77699e-10	-1.27227
112064376	chr10:112064376:G:A	2.9339e-05	-1.77699e-10	-0.375421
112064774	chr10:112064774:G:C	1.69182e-05	-1.77699e-10	-0.925948
112064780	chr10:112064780:T:C	0.000139182	-1.77699e-10	1.18144
112064848	chr10:112064848:C:G	4.82504e-05	-1.77699e-10	0.122066
112065576	chr10:112065576:T:C	0.000150849	2.52162	-1.25968
112065737	chr10:112065737:T:G	2.55907e-05	-1.77699e-10	-0.51211
112067790	chr10:112067790:A:C	7.28771e-05	1.79915	-1.26471
112067970	chr10:112067970:G:A	9.35817e-06	-1.51809	-5.85139e-10
112067995	chr10:112067995:G:A	1.81793e-05	-1.77699e-10	-0.854054
112068073	chr10:112068073:C:T	1.08628e-05	-1.369	-5.85139e-10
112068438	chr10:112068438:A:G	1.23695e-05	-1.77699e-10	-1.2391
112068588	chr10:112068588:T:G	6.38842e-05	-1.77699e-10	0.402734
112068616	chr10:112068616:A:G	3.34006e-05	-0.245766	-5.85139e-10
112068647	chr10:112068647:C:T	6.52852e-05	1.37009	-0.94566
112068924	chr10:112068924:C:T	1.23751e-05	-1.77699e-10	-1.23865
112069029	chr10:112069029:C:A	1.52722e-05	-1.77699e-10	-1.0283
112069313	chr10:112069313:G:A	5.39852e-05	1.20844	-0.974071
112069348	chr10:112069348:C:T	1.23782e-05	-1.77699e-10	-1.2384
112069493	chr10:112069493:C:T	1.39303e-05	-1.77699e-10	-1.12028
112069764	chr10:112069764:C:T	1.24446e-05	-1.77699e-10	-1.23305
112069966	chr10:112069966:G:A	1.23751e-05	-1.77699e-10	-1.23865
112070178	chr10:112070178:T:C	8.80967e-05	-1.77699e-10	0.724096
112070205	chr10:112070205:C:T	1.49622e-05	-1.77699e-10	-1.04881
112070227	chr10:112070227:G:A	1.23751e-05	-1.77699e-10	-1.23865
112070251	chr10:112070251:G:T	1.23751e-05	-1.77699e-10	-1.23865
112070355	chr10:112070355:A:G	1.19609e-05	-1.77699e-10	-1.2727
112070886	chr10:112070886:T:C	9.37401e-06	-1.5164	-5.85139e-10
112070907	chr10:112070907:A:C	1.36457e-05	-1.77699e-10	-1.14091
112070924	chr10:112070924:G:T	1.23751e-05	-1.77699e-10	-1.23865
112071378	chr10:112071378:A:G	1.23895e-05	-1.77699e-10	-1.23749
112071559	chr10:112071559:A:T	5.90836e-05	-1.77699e-10	0.324615
112071860	chr10:112071860:G:A	1.23751e-05	-1.77699e-10	-1.23865
112071895	chr10:112071895:A:G	5.90836e-05	-1.77699e-10	0.324615
112072191	chr10:112072191:A:C	0.000162604	2.47824	-1.14127
112072912	chr10:112072912:T:C	1.29428e-05	-1.77699e-10	-1.1938
112073143	chr10:112073143:C:A	1.52478e-05	-1.77699e-10	-1.02991
112073374	chr10:112073374:C:CTGGTGCCAAAAAGGT	1.26721e-05	-1.77699e-10	-1.21493
112073398	chr10:112073398:G:A	1.25066e-05	-1.77699e-10	-1.22808
112074427	chr10:112074427:G:A	2.52381e-05	0.66724	-1.19323
112074916	chr10:112074916:A:T	1.21575e-05	-1.77699e-10	-1.25639
112074966	chr10:112074966:C:T	1.42061e-05	-1.77699e-10	-1.10067
112074994	chr10:112074994:C:T	1.23749e-05	-1.77699e-10	-1.23867
112075129	chr10:112075129:C:T	1.19609e-05	-1.77699e-10	-1.2727
112075397	chr10:112075397:G:A	4.9211e-06	-1.37852	-0.782285
112075637	chr10:112075637:G:C	1.23743e-05	-1.77699e-10	-1.23872
112075804	chr10:112075804:C:T	1.23751e-05	-1.77699e-10	-1.23865
112075954	chr10:112075954:T:C	1.17885e-05	-1.77699e-10	-1.28721
112076148	chr10:112076148:C:T	1.23751e-05	-1.77699e-10	-1.23865
112076210	chr10:112076210:C:A	1.23655e-05	-1.77699e-10	-1.23943
112076368	chr10:112076368:T:C	9.18458e-05	-1.77699e-10	0.765772
112076456	chr10:112076456:A:G	2.63087e-05	-1.77699e-10	-0.48444
112076517	chr10:112076517:C:G	0.000103533	-1.77699e-10	0.885552
112076535	chr10:112076535:C:A	0.000100857	0.85936	-5.85139e-10
112076589	chr10:112076589:G:A	1.31402e-05	-1.17866	-5.85139e-10
112076593	chr10:112076593:T:C	9.28168e-05	-1.77699e-10	0.776289
112076737	chr10:112076737:A:C	1.23751e-05	-1.77699e-10	-1.23865
112076748	chr10:112076748:A:T	1.23504e-05	-1.77699e-10	-1.24065
112076759	chr10:112076759:C:T	1.23751e-05	-1.77699e-10	-1.23865
112076805	chr10:112076805:A:G	1.23738e-05	-1.77699e-10	-1.23876
112076847	chr10:112076847:T:C	1.44084e-05	-1.77699e-10	-1.08653
112076934	chr10:112076934:A:C	1.23801e-05	-1.77699e-10	-1.23825
112076936	chr10:112076936:G:GCC	1.23801e-05	-1.77699e-10	-1.23825
112076938	chr10:112076938:T:C	1.23801e-05	-1.77699e-10	-1.23825
112076990	chr10:112076990:A:G	1.4301e-05	-1.77699e-10	-1.09401
112077447	chr10:112077447:T:C	1.2379e-05	-1.77699e-10	-1.23834
112077511	chr10:112077511:C:T	1.23909e-05	-1.77699e-10	-1.23737
112077809	chr10:112077809:GA:G	1.23751e-05	-1.77699e-10	-1.23865
112078029	chr10:112078029:A:G	1.23751e-05	-1.77699e-10	-1.23865
112078159	chr10:112078159:G:A	1.23751e-05	-1.77699e-10	-1.23865
112078272	chr10:112078272:ACAT:A	0.000107976	-1.77699e-10	0.927568
112078305	chr10:112078305:A:G	1.23751e-05	-1.77699e-10	-1.23865
112078473	chr10:112078473:C:G	0.000110252	-1.77699e-10	0.948431
112078678	chr10:112078678:G:A	1.23751e-05	-1.77699e-10	-1.23865
112078743	chr10:112078743:T:C	1.45014e-05	-1.77699e-10	-1.08009
112078800	chr10:112078800:G:T	1.23751e-05	-1.77699e-10	-1.23865
112079155	chr10:112079155:C:T	1.23751e-05	-1.77699e-10	-1.23865
112079211	chr10:112079211:G:A	1.23751e-05	-1.77699e-10	-1.23865
112079311	chr10:112079311:T:C	1.00786e-05	-1.44392	-5.85139e-10
112079409	chr10:112079409:G:A	0.000111176	-1.77699e-10	0.95678
112079458	chr10:112079458:C:T	1.55678e-05	-1.77699e-10	-1.00913
112079593	chr10:112079593:C:T	2.16469e-05	-1.77699e-10	-0.679476
112079790	chr10:112079790:A:G	1.23646e-05	-1.77699e-10	-1.2395
112079862	chr10:112079862:C:T	0.000108188	2.22415	-1.29462
112079978	chr10:112079978:T:C	0.000114207	-1.77699e-10	0.983671
112080102	chr10:112080102:T:C	1.23629e-05	-1.77699e-10	-1.23964
112080108	chr10:112080108:A:C	0.000166405	2.65995	-1.29986
112080309	chr10:112080309:C:G	1.24385e-05	-1.77699e-10	-1.23355
112080407	chr10:112080407:G:A	1.44381e-05	-1.77699e-10	-1.08447
112080565	chr10:112080565:G:A	2.4288e-05	-1.77699e-10	-0.564357
112080901	chr10:112080901:C:T	6.26095e-05	1.5612	-1.17862
112080976	chr10:112080976:G:A	1.45725e-05	-1.0752	-5.85139e-10
112081116	chr10:112081116:G:A	1.22787e-05	-1.77699e-10	-1.24647
112081233	chr10:112081233:T:C	1.2568e-05	-1.77699e-10	-1.22318
112081343	chr10:112081343:C:T	0.000253237	-1.77699e-10	1.77999
112081389	chr10:112081389:C:T	0.000263127	-1.77699e-10	1.8183
112081425	chr10:112081425:C:A	1.34361e-05	-1.15639	-5.85139e-10
112081688	chr10:112081688:C:A	1.23751e-05	-1.77699e-10	-1.23865
112081755	chr10:112081755:TTCTA:T	0.000117573	-1.77699e-10	1.01272
112082022	chr10:112082022:T:C	1.23751e-05	-1.77699e-10	-1.23865
112082409	chr10:112082409:C:T	5.89925e-05	1.49294	-1.16987
112082723	chr10:112082723:C:T	2.27878e-05	-0.628114	-5.85139e-10
112082824	chr10:112082824:T:C	4.99458e-05	-1.77699e-10	0.156599
112083220	chr10:112083220:C:G	2.3609e-05	-1.77699e-10	-0.592712
112083827	chr10:112083827:A:G	1.19643e-05	-1.77699e-10	-1.27241
112083875	chr10:112083875:C:T	0.000264811	-1.77699e-10	1.82468
112084050	chr10:112084050:C:T	2.06334e-05	-0.727427	-5.85139e-10
112084358	chr10:112084358:C:T	8.46239e-05	-1.77699e-10	0.683878
112084369	chr10:112084369:T:G	1.19601e-05	-1.77699e-10	-1.27276
112084701	chr10:112084701:T:C	1.19328e-05	-1.77699e-10	-1.27505
112084977	chr10:112084977:G:T	1.19611e-05	-1.77699e-10	-1.27268
112085025	chr10:112085025:G:A	3.81837e-05	-1.77699e-10	-0.11193
112085143	chr10:112085143:G:C	1.19176e-05	-1.77699e-10	-1.27633
112085532	chr10:112085532:A:G	1.19567e-05	-1.77699e-10	-1.27305
112085582	chr10:112085582:T:G	1.19609e-05	-1.77699e-10	-1.2727
112085900	chr10:112085900:A:G	1.44885e-05	-1.77699e-10	-1.08099
112085929	chr10:112085929:T:C	1.76762e-05	-1.77699e-10	-0.882118
112085964	chr10:112085964:G:A	2.16193e-05	-1.77699e-10	-0.680754
112086232	chr10:112086232:A:G	4.47488e-05	1.03419	-0.987463
112086855	chr10:112086855:G:A	5.52061e-05	-1.77699e-10	0.256734
112086955	chr10:112086955:C:A	0.000195443	-1.77699e-10	1.52093
112087279	chr10:112087279:T:C	9.98979e-06	-1.10973	-0.343046
112087296	chr10:112087296:A:G	1.20417e-05	-0.863085	-0.402876
112087469	chr10:112087469:C:T	0.000294555	-1.77699e-10	1.93113
112087714	chr10:112087714:C:T	6.5041e-06	-1.04031	-0.8416
112087889	chr10:112087889:T:C	3.32013e-05	-1.77699e-10	-0.251749
112087901	chr10:112087901:A:C	6.96256e-05	-1.77699e-10	0.488794
112088798	chr10:112088798:C:T	0.000276702	-1.77699e-10	1.8686
112089349	chr10:112089349:G:A	3.05375e-05	-1.77699e-10	-0.335383
112089748	chr10:112089748:T:C	1.66217e-05	-0.943628	-5.85139e-10
112089803	chr10:112089803:C:G	1.51825e-05	-1.77699e-10	-1.03419
112089954	chr10:112089954:A:C	1.41438e-05	-1.77699e-10	-1.10506
112090215	chr10:112090215:G:A	6.80769e-05	-1.77699e-10	0.466299
112090261	chr10:112090261:C:T	7.70419e-06	-0.440813	-1.27176
112090266	chr10:112090266:G:A	0.000225213	0.263665	1.39904
112090438	chr10:112090438:T:C	1.39373e-05	-1.77699e-10	-1.11977
112090802	chr10:112090802:C:G	1.45597e-05	-1.77699e-10	-1.07608
112090852	chr10:112090852:T:C	6.78405e-05	-1.77699e-10	0.462821
112091012	chr10:112091012:G:A	0.000311465	-1.77699e-10	1.98695
112091211	chr10:112091211:T:C	1.42488e-05	-1.77699e-10	-1.09766
112091430	chr10:112091430:TCTC:T	0.000271761	-1.77699e-10	1.85058
112091491	chr10:112091491:C:T	0.000177467	-1.77699e-10	1.42444
112091556	chr10:112091556:G:A	6.51705e-05	-1.77699e-10	0.422668
112091663	chr10:112091663:T:C	3.16072e-05	-1.77699e-10	-0.300955
112091971	chr10:112091971:C:T	2.93313e-05	-1.77699e-10	-0.375684
112092083	chr10:112092083:C:T	6.5361e-06	-1.16172	-0.715276
112093007	chr10:112093007:C:T	1.90093e-05	-1.77699e-10	-0.809413
112093307	chr10:112093307:A:G	7.65355e-05	-1.77699e-10	0.583415
112093731	chr10:112093731:G:A	1.61709e-05	-1.77699e-10	-0.971123
112093902	chr10:112093902:TGCG:T	4.76921e-05	0.110426	-5.85139e-10
112093903	chr10:112093903:G:C	1.30667e-05	-1.77699e-10	-1.18427
112093961	chr10:112093961:C:T	1.20904e-05	-1.77699e-10	-1.26193
112093982	chr10:112093982:C:T	9.58076e-06	-1.49458	-5.85139e-10
112094141	chr10:112094141:T:C	0.0012623	-1.77699e-10	3.38635
112094228	chr10:112094228:AAACT:A	1.21499e-05	-1.77699e-10	-1.25702
112094258	chr10:112094258:T:C	1.20044e-05	-1.77699e-10	-1.26907
112094281	chr10:112094281:T:A	0.000177677	-1.77699e-10	1.42563
112094490	chr10:112094490:A:G	1.16874e-05	-1.77699e-10	-1.29583
112095512	chr10:112095512:T:C	2.68951e-06	-1.4829	-1.28208
112095854	chr10:112095854:G:A	1.16205e-05	-1.77699e-10	-1.30157
112095986	chr10:112095986:G:C	1.30026e-05	-1.77699e-10	-1.18919
112096059	chr10:112096059:A:C	7.43753e-06	-0.564765	-1.18304
112096305	chr10:112096305:T:C	0.000100625	-1.77699e-10	0.857067
112096405	chr10:112096405:G:A	8.08399e-05	-1.77699e-10	0.638131
112096512	chr10:112096512:A:G	1.36672e-05	-1.77699e-10	-1.13934
112096748	chr10:112096748:T:C	0.00216324	-1.77699e-10	3.92502
112097115	chr10:112097115:A:G	1.49781e-05	-1.77699e-10	-1.04775
112097281	chr10:112097281:T:A	1.59029e-05	-1.77699e-10	-0.987838
112097574	chr10:112097574:G:A	0.000108275	-1.77699e-10	0.93034
112097636	chr10:112097636:A:G	2.72947e-06	-1.49698	-1.25325
112098164	chr10:112098164:T:A	3.04207e-06	-1.47445	-1.16736
112098182	chr10:112098182:C:G	1.22126e-05	-1.77699e-10	-1.25187
112098221	chr10:112098221:C:T	1.44902e-05	-1.77699e-10	-1.08087
112098434	chr10:112098434:C:A	2.82459e-06	-1.51069	-1.20529
112098588	chr10:112098588:AAAGAT:A	8.55512e-05	-1.77699e-10	0.694776
112098645	chr10:112098645:TC:T	8.56697e-05	-1.77699e-10	0.69616
112098684	chr10:112098684:T:C	1.59898e-05	-1.77699e-10	-0.982387
112098867	chr10:112098867:ATACGAT:A	5.69293e-06	-0.719601	-1.29551
112098981	chr10:112098981:A:G	3.47426e-06	-1.32195	-1.18701
112099023	chr10:112099023:T:C	1.60352e-05	-1.77699e-10	-0.979556
112099193	chr10:112099193:C:T	9.82728e-06	-1.46918	-5.85139e-10
112099231	chr10:112099231:G:A	2.51548e-05	-1.77699e-10	-0.529291
112099461	chr10:112099461:C:T	9.34802e-06	-1.51917	-5.85139e-10
112099466	chr10:112099466:C:A	3.49715e-06	-1.23957	-1.26282
112099490	chr10:112099490:C:T	1.96892e-05	-1.77699e-10	-0.774267
112100124	chr10:112100124:C:T	2.929e-06	-1.50481	-1.17487
112100551	chr10:112100551:G:A	2.45469e-05	-1.77699e-10	-0.553751
112100601	chr10:112100601:C:T	2.896e-06	-1.51929	-1.17172
112100940	chr10:112100940:C:T	3.78924e-05	-1.77699e-10	-0.119587
112101445	chr10:112101445:C:T	3.42551e-06	-1.27127	-1.25182
112101544	chr10:112101544:A:G	2.42672e-05	-0.565212	-5.85139e-10
112101683	chr10:112101683:A:G	3.00287e-05	-1.77699e-10	-0.352187
112101736	chr10:112101736:C:A	0.000106484	-1.77699e-10	0.913659
112101813	chr10:112101813:C:T	1.38207e-05	-1.77699e-10	-1.12817
112102100	chr10:112102100:A:G	2.77915e-06	-1.51242	-1.21977
112102777	chr10:112102777:C:T	9.35133e-06	-1.51882	-5.85139e-10
112103245	chr10:112103245:G:C	3.1551e-05	-1.77699e-10	-0.302733
112103753	chr10:112103753:T:C	1.35836e-05	-1.77699e-10	-1.14547
112103790	chr10:112103790:G:A	1.21133e-05	-1.77699e-10	-1.26003
112103853	chr10:112103853:A:T	1.1938e-05	-1.77699e-10	-1.27461
112104093	chr10:112104093:G:A	3.00625e-06	-1.52052	-1.13312
112104296	chr10:112104296:G:A	1.65768e-05	-1.77699e-10	-0.946334
112104371	chr10:112104371:C:T	3.02915e-06	-1.51649	-1.12957
112104451	chr10:112104451:C:T	1.28054e-05	-1.77699e-10	-1.20447
112104580	chr10:112104580:G:A	2.92989e-05	-1.77699e-10	-0.376788
112104682	chr10:112104682:G:C	1.16211e-05	-1.77699e-10	-1.30152
112104714	chr10:112104714:C:T	2.33899e-05	-1.77699e-10	-0.602033
112104734	chr10:112104734:T:C	1.43548e-05	-1.77699e-10	-1.09025
112104801	chr10:112104801:T:C	1.05642e-05	-1.14958	-0.247292
112104884	chr10:112104884:C:G	3.21357e-05	-1.77699e-10	-0.284372
112104935	chr10:112104935:C:T	7.22119e-05	-1.77699e-10	0.525266
112105005	chr10:112105005:C:A	2.89307e-06	-1.51674	-1.17528
112105219	chr10:112105219:C:T	1.21081e-05	-1.77699e-10	-1.26047
112105247	chr10:112105247:T:C	3.21226e-05	-1.77699e-10	-0.28478
112105257	chr10:112105257:C:T	1.69084e-05	-1.77699e-10	-0.92653
112105313	chr10:112105313:T:C	1.18283e-05	-1.77699e-10	-1.28385
112105477	chr10:112105477:C:T	1.92296e-05	-1.77699e-10	-0.79789
112105482	chr10:112105482:A:C	9.3457e-06	-1.51942	-5.85139e-10
112105654	chr10:112105654:C:A	1.79581e-05	-1.77699e-10	-0.866295
112105791	chr10:112105791:G:A	3.92819e-06	-1.15533	-1.23082
112105799	chr10:112105799:C:T	2.5729e-06	-1.51424	-1.29507
112105857	chr10:112105857:G:A	2.37501e-05	-1.77699e-10	-0.586751
112105861	chr10:112105861:C:T	1.16759e-05	-1.77699e-10	-1.29682
112106149	chr10:112106149:A:C	4.16348e-05	-1.77699e-10	-0.0254015
112106305	chr10:112106305:A:G	1.44812e-05	-1.77699e-10	-1.08149
112106411	chr10:112106411:G:T	9.33618e-06	-1.52044	-5.85139e-10
112106710	chr10:112106710:C:A	3.52009e-06	-1.19377	-1.30209
112107368	chr10:112107368:G:A	1.6991e-05	-1.77699e-10	-0.921653
112107613	chr10:112107613:G:A	1.39035e-05	-1.77699e-10	-1.1222
112107637	chr10:112107637:G:A	4.00568e-05	-0.0640406	-5.85139e-10
112107649	chr10:112107649:A:G	3.15527e-05	-1.77699e-10	-0.30268
112107707	chr10:112107707:T:C	2.90286e-05	0.823285	-1.20934
112107840	chr10:112107840:G:A	0.000157684	-1.77699e-10	1.30626
112107864	chr10:112107864:T:G	3.55732e-06	-1.48171	-1.00362
112108114	chr10:112108114:A:C	1.36184e-05	-1.77699e-10	-1.14292
112108157	chr10:112108157:G:C	5.98272e-06	-0.956794	-1.00867
112108811	chr10:112108811:C:T	3.28974e-06	-1.26326	-1.30027
112108816	chr10:112108816:C:G	5.00123e-06	-0.929812	-1.21484
112109213	chr10:112109213:G:T	0.000319943	-1.77699e-10	2.01381
112109242	chr10:112109242:A:T	2.50746e-05	-1.77699e-10	-0.532484
112109265	chr10:112109265:T:C	1.4421e-05	-1.77699e-10	-1.08566
112110131	chr10:112110131:G:C	4.01416e-06	-1.06239	-1.30212
112110362	chr10:112110362:G:A	1.18307e-05	-1.77699e-10	-1.28364
112110911	chr10:112110911:C:T	1.47821e-05	-1.77699e-10	-1.06092
112110928	chr10:112110928:T:C	1.96386e-05	-1.77699e-10	-0.77684
112111014	chr10:112111014:A:G	3.05551e-05	-0.334809	-5.85139e-10
112111072	chr10:112111072:C:T	1.20891e-05	-1.77699e-10	-1.26203
112111187	chr10:112111187:C:T	4.42559e-06	-0.96598	-1.30096
112111471	chr10:112111471:T:C	3.98799e-06	-1.48722	-0.883832
112111669	chr10:112111669:T:C	1.21107e-05	-1.77699e-10	-1.26025
112111917	chr10:112111917:T:G	1.25659e-05	-1.77699e-10	-1.22336
112111999	chr10:112111999:C:G	1.18243e-05	-1.77699e-10	-1.28419
112112395	chr10:112112395:C:G	1.91835e-05	-1.77699e-10	-0.800289
112112944	chr10:112112944:A:G	1.39343e-05	-1.77699e-10	-1.11999
112113256	chr10:112113256:G:C	1.32794e-05	-1.77699e-10	-1.16813
112113469	chr10:112113469:C:T	1.60691e-05	-1.77699e-10	-0.977442
112113805	chr10:112113805:G:C	1.87382e-05	-1.77699e-10	-0.823774
112114122	chr10:112114122:G:A	1.25595e-05	-1.77699e-10	-1.22386
112114160	chr10:112114160:C:T	1.83994e-05	-1.77699e-10	-0.842022
112114963	chr10:112114963:G:A	5.74098e-06	-1.42739	-0.579314
112115067	chr10:112115067:T:C	2.73289e-06	-1.47471	-1.27427
112115083	chr10:112115083:C:T	4.05983e-05	-1.77699e-10	-0.0506119
112115441	chr10:112115441:T:C	6.05044e-05	-1.77699e-10	0.348378
112115704	chr10:112115704:T:C	5.78389e-06	-1.45244	-0.546824
112115768	chr10:112115768:G:A	4.05983e-05	-1.77699e-10	-0.0506119
112115942	chr10:112115942:G:C	0.000111101	-1.77699e-10	0.956099
112116010	chr10:112116010:A:G	1.34957e-05	-1.77699e-10	-1.15197
112116635	chr10:112116635:T:C	2.37768e-05	-1.77699e-10	-0.58563
112116893	chr10:112116893:T:C	4.84326e-06	-1.28002	-0.896732
112117007	chr10:112117007:T:C	3.3286e-06	-1.42148	-1.13031
112117438	chr10:112117438:G:A	1.27039e-05	-1.21243	-5.85139e-10
112117488	chr10:112117488:C:T	6.05044e-05	-1.77699e-10	0.348378
112117501	chr10:112117501:G:A	1.17087e-05	-1.77699e-10	-1.29401
112117628	chr10:112117628:T:C	0.00118099	-1.77699e-10	3.31977
112118055	chr10:112118055:T:C	8.51726e-06	-0.878678	-0.733567
112118235	chr10:112118235:A:G	1.57642e-05	-1.34882	0.352221
112118339	chr10:112118339:G:A	2.56915e-05	-1.77699e-10	-0.508181
112118375	chr10:112118375:CT:C	1.16933e-05	-1.77699e-10	-1.29532
112118689	chr10:112118689:C:T	1.3716e-05	-1.77699e-10	-1.13578
112118793	chr10:112118793:T:C	1.1842e-05	-1.77699e-10	-1.28268
112118815	chr10:112118815:G:A	2.12718e-05	-1.77699e-10	-0.696959
112118824	chr10:112118824:G:A	7.40974e-06	-0.979742	-0.771802
112118879	chr10:112118879:C:T	1.16959e-05	-1.77699e-10	-1.2951
112119075	chr10:112119075:G:A	1.16968e-05	-1.77699e-10	-1.29502
112119425	chr10:112119425:G:A	1.93678e-05	-1.77699e-10	-0.790728
112119542	chr10:112119542:ATGTC:A	1.17999e-05	-1.77699e-10	-1.28625
112119732	chr10:112119732:A:T	1.16178e-05	-1.77699e-10	-1.3018
112119931	chr10:112119931:CT:C	2.02347e-05	-1.77699e-10	-0.746941
112119935	chr10:112119935:T:C	1.31157e-05	-1.77699e-10	-1.18053
112119984	chr10:112119984:C:T	1.87841e-05	-1.77699e-10	-0.82133
112120062	chr10:112120062:C:T	1.341e-05	-1.77699e-10	-1.15834
112120107	chr10:112120107:C:A	2.40887e-05	-1.77699e-10	-0.572597
112120142	chr10:112120142:C:A	1.92733e-05	-1.77699e-10	-0.795619
112120229	chr10:112120229:G:T	2.97674e-06	-1.36188	-1.30163
112120247	chr10:112120247:A:G	4.8876e-06	-1.50009	-0.667548
112120298	chr10:112120298:G:T	1.45939e-05	-1.77699e-10	-1.07373
112120309	chr10:112120309:G:A	1.74764e-05	-1.77699e-10	-0.893488
112120745	chr10:112120745:C:T	1.46316e-05	-1.77699e-10	-1.07115
112120747	chr10:112120747:G:A	1.61608e-05	-1.77699e-10	-0.971753
112120830	chr10:112120830:A:G	1.67925e-05	-1.77699e-10	-0.933407
112121057	chr10:112121057:A:G	1.204e-05	-1.77699e-10	-1.26611
112121148	chr10:112121148:C:T	1.46316e-05	-1.77699e-10	-1.07115
112121192	chr10:112121192:A:G	1.368e-05	-1.77699e-10	-1.1384
112121367	chr10:112121367:G:A	1.33404e-05	-1.77699e-10	-1.16354
112121512	chr10:112121512:C:T	3.72788e-06	-1.14018	-1.29832
112121519	chr10:112121519:T:C	1.25447e-05	-1.77699e-10	-1.22504
112121985	chr10:112121985:T:G	1.49172e-05	-1.77699e-10	-1.05183
112122276	chr10:112122276:G:A	3.75228e-06	-1.40405	-1.02792
112122288	chr10:112122288:T:C	1.60945e-05	-1.77699e-10	-0.975859
112122299	chr10:112122299:T:C	1.26346e-05	-1.77699e-10	-1.2179
112122527	chr10:112122527:T:C	1.22601e-05	-1.77699e-10	-1.24799
112122545	chr10:112122545:G:A	6.09211e-06	-1.23826	-0.709082
112122664	chr10:112122664:C:T	1.1617e-05	-1.77699e-10	-1.30187
112122910	chr10:112122910:A:G	1.29144e-05	-1.77699e-10	-1.196
112123038	chr10:112123038:G:GCA	4.64022e-06	-1.48599	-0.733583
112123105	chr10:112123105:A:G	3.26913e-06	-1.51264	-1.05717
112123289	chr10:112123289:C:T	0.000121875	1.64429	-0.595639
112123355	chr10:112123355:C:T	1.25045e-05	-1.77699e-10	-1.22825
112123419	chr10:112123419:T:C	1.27678e-05	-1.77699e-10	-1.20742
112124207	chr10:112124207:A:T	1.85336e-05	-1.77699e-10	-0.834756
112124493	chr10:112124493:G:C	1.36074e-05	-1.77699e-10	-1.14373
112124671	chr10:112124671:T:C	9.1563e-06	-0.433908	-1.10599
112124731	chr10:112124731:T:C	4.88689e-05	0.134802	-5.85139e-10
112124770	chr10:112124770:A:G	9.25438e-06	-0.692241	-0.837001
112124902	chr10:112124902:T:A	1.23015e-05	-1.77699e-10	-1.24462
112125150	chr10:112125150:G:A	1.8764e-05	-0.822397	-5.85139e-10
112125626	chr10:112125626:A:G	2.95089e-05	-1.77699e-10	-0.369647
112125687	chr10:112125687:A:G	2.98363e-06	-1.50739	-1.1538
112125735	chr10:112125735:C:T	1.23037e-05	-1.77699e-10	-1.24444
112125768	chr10:112125768:A:AAAGTCAAGAACTACCTAG	1.49802e-05	-1.77699e-10	-1.04761
112126068	chr10:112126068:T:C	1.16476e-05	-1.77699e-10	-1.29924
112126267	chr10:112126267:G:A	9.46054e-06	-1.50721	-5.85139e-10
112126583	chr10:112126583:G:A	2.53876e-05	-1.77699e-10	-0.520078
112126701	chr10:112126701:C:T	1.16432e-05	-1.77699e-10	-1.29962
112126977	chr10:112126977:G:A	8.04279e-05	0.633022	-5.85139e-10
112127323	chr10:112127323:A:T	1.8059e-05	-1.77699e-10	-0.860695
112127418	chr10:112127418:T:C	1.16884e-05	-1.77699e-10	-1.29574
112128142	chr10:112128142:A:C	1.16973e-05	-1.77699e-10	-1.29498
112128367	chr10:112128367:G:A	1.64427e-05	-1.77699e-10	-0.954459
112128416	chr10:112128416:A:T	3.50172e-05	-1.77699e-10	-0.1985
112128593	chr10:112128593:G:A	2.8761e-05	-1.77699e-10	-0.395318
112128691	chr10:112128691:T:C	1.39862e-05	-1.77699e-10	-1.11626
112129063	chr10:112129063:T:C	4.96233e-06	-0.959132	-1.19333
112129076	chr10:112129076:A:G	1.16872e-05	-1.77699e-10	-1.29584
112129134	chr10:112129134:C:T	3.17792e-05	-0.295526	-5.85139e-10
112129171	chr10:112129171:C:T	1.16144e-05	-1.77699e-10	-1.30209
112129224	chr10:112129224:C:T	1.16749e-05	-1.77699e-10	-1.2969
112129410	chr10:112129410:G:A	1.17431e-05	-1.77699e-10	-1.29107
112129487	chr10:112129487:T:C	1.87427e-05	-1.77699e-10	-0.823534
112129503	chr10:112129503:C:T	3.16153e-05	-1.77699e-10	-0.300697
112129504	chr10:112129504:G:A	1.16325e-05	-1.77699e-10	-1.30054
112130157	chr10:112130157:C:G	2.15706e-05	-1.77699e-10	-0.683006
112130159	chr10:112130159:C:A	4.45352e-05	-1.77699e-10	0.0419399
112130306	chr10:112130306:G:A	2.52283e-05	-0.526374	-5.85139e-10
112130375	chr10:112130375:C:T	1.30995e-05	-1.77699e-10	-1.18176
112130425	chr10:112130425:G:C	4.19221e-05	-0.0185265	-5.85139e-10
112130621	chr10:112130621:T:C	1.17559e-05	-1.77699e-10	-1.28998
112130666	chr10:112130666:AG:A	9.50133e-05	-1.77699e-10	0.799678
112130744	chr10:112130744:A:C	1.16682e-05	-1.77699e-10	-1.29747
112131024	chr10:112131024:C:T	1.16774e-05	-1.77699e-10	-1.29669
112131025	chr10:112131025:G:A	1.24118e-05	-1.77699e-10	-1.23569
112131041	chr10:112131041:A:AC	1.76928e-05	-1.77699e-10	-0.881183
112131109	chr10:112131109:G:A	1.86213e-05	-1.77699e-10	-0.830033
112131159	chr10:112131159:A:T	1.24089e-05	-1.77699e-10	-1.23593
112131720	chr10:112131720:C:T	4.70797e-06	-1.19054	-1.01454
112131860	chr10:112131860:C:T	1.76615e-05	-1.77699e-10	-0.882954
112131862	chr10:112131862:C:A	1.36057e-05	-1.77699e-10	-1.14385
112132025	chr10:112132025:G:T	4.49446e-06	-1.20804	-1.04345
112132095	chr10:112132095:A:G	4.6082e-06	-1.23009	-0.996408
112132194	chr10:112132194:T:C	4.64017e-06	-1.20611	-1.01348
112132494	chr10:112132494:T:G	1.16596e-05	-1.77699e-10	-1.29821
112132558	chr10:112132558:CTT:C	1.16723e-05	-1.77699e-10	-1.29712
112132855	chr10:112132855:C:A	1.77555e-05	-1.77699e-10	-0.877646
112132992	chr10:112132992:G:A	3.73892e-06	-1.13475	-1.30079
112132993	chr10:112132993:T:C	1.16684e-05	-1.77699e-10	-1.29745
112133184	chr10:112133184:G:A	1.67072e-05	-1.77699e-10	-0.938499
112133217	chr10:112133217:T:A	1.4732e-05	-1.77699e-10	-1.06432
112133241	chr10:112133241:TTAA:T	1.70179e-05	-1.77699e-10	-0.920075
112133242	chr10:112133242:T:TGTTTC	2.09051e-05	-1.77699e-10	-0.714346
112133244	chr10:112133244:A:AAAACAGGTAATGAGAT	2.08748e-05	-1.77699e-10	-0.715797
112133287	chr10:112133287:T:C	1.34798e-05	-1.77699e-10	-1.15314
112133347	chr10:112133347:C:T	3.35778e-06	-1.3483	-1.19476
112133429	chr10:112133429:A:G	3.04814e-05	-1.77699e-10	-0.337224
112133707	chr10:112133707:C:T	1.3254e-05	-1.77699e-10	-1.17004
112133796	chr10:112133796:G:A	1.40092e-05	-1.77699e-10	-1.11463
112133929	chr10:112133929:G:A	1.19118e-05	-0.682429	-0.594382
112134103	chr10:112134103:G:A	3.31952e-05	-1.77699e-10	-0.251934
112134123	chr10:112134123:T:G	2.06932e-05	-1.77699e-10	-0.724535
112134142	chr10:112134142:G:A	1.3015e-05	-1.77699e-10	-1.18824
112134280	chr10:112134280:C:G	1.33697e-05	-1.77699e-10	-1.16135
112134339	chr10:112134339:C:T	4.00139e-06	-1.28985	-1.07785
112134475	chr10:112134475:G:A	1.16455e-05	-1.77699e-10	-1.29942
112134505	chr10:112134505:G:C	1.16752e-05	-1.77699e-10	-1.29687
112134648	chr10:112134648:C:A	3.35259e-05	-1.77699e-10	-0.242021
112134651	chr10:112134651:G:A	1.17981e-05	-1.77699e-10	-1.2864
112134779	chr10:112134779:G:A	1.94389e-05	-0.787061	-5.85139e-10
112135287	chr10:112135287:G:A	2.07981e-05	-1.77699e-10	-0.719476
112135337	chr10:112135337:C:T	8.55007e-05	-1.77699e-10	0.694186
112135580	chr10:112135580:T:C	3.07908e-05	-0.327125	-5.85139e-10
112136100	chr10:112136100:G:A	1.16297e-05	-1.77699e-10	-1.30078
112136987	chr10:112136987:TC:T	1.31782e-05	-1.77699e-10	-1.17577
112137271	chr10:112137271:C:T	1.76185e-05	-1.77699e-10	-0.885389
112137423	chr10:112137423:G:A	3.73687e-05	-1.77699e-10	-0.133504
112137890	chr10:112137890:T:C	1.16621e-05	-1.77699e-10	-1.298
112137893	chr10:112137893:T:C	1.82891e-05	-1.77699e-10	-0.848033
112137988	chr10:112137988:T:C	2.56494e-06	-1.51181	-1.30059
112138173	chr10:112138173:G:A	1.36223e-05	-1.77699e-10	-1.14263
112139016	chr10:112139016:G:A	3.83847e-06	-1.13815	-1.27111
112139033	chr10:112139033:T:C	1.70632e-05	-1.77699e-10	-0.917415
112140240	chr10:112140240:T:C	3.32053e-06	-1.48093	-1.07328
112140314	chr10:112140314:G:T	2.59232e-06	-1.51882	-1.28297
112140337	chr10:112140337:T:C	1.48349e-05	-1.77699e-10	-1.05736
112140422	chr10:112140422:T:C	5.13563e-05	-1.77699e-10	0.184449
112140493	chr10:112140493:T:C	1.47319e-05	-1.77699e-10	-1.06432
112140632	chr10:112140632:G:A	1.87799e-05	-1.77699e-10	-0.821552
112140908	chr10:112140908:C:T	2.13087e-05	-0.695223	-5.85139e-10
112141119	chr10:112141119:C:G	5.07256e-05	-1.77699e-10	0.172092
112141193	chr10:112141193:C:T	3.37375e-05	-1.77699e-10	-0.235728
112141400	chr10:112141400:T:C	1.40014e-05	-1.77699e-10	-1.11518
112141436	chr10:112141436:C:T	0.0501959	7.95513	-0.885779
112141571	chr10:112141571:G:A	1.25018e-05	-1.77699e-10	-1.22847
112141659	chr10:112141659:G:A	4.80328e-05	0.117546	-5.85139e-10
112141879	chr10:112141879:T:C	0.0557107	7.96698	-0.793391
112141943	chr10:112141943:CA:C	1.40947e-05	-1.77699e-10	-1.10854
112142635	chr10:112142635:C:A	1.30261e-05	-1.77699e-10	-1.18738
112142660	chr10:112142660:A:C	0.0707658	7.71349	-0.300696
112142696	chr10:112142696:C:T	0.0535928	7.94933	-0.814503
112142807	chr10:112142807:G:A	1.44972e-05	-1.77699e-10	-1.08038
112143069	chr10:112143069:C:T	0.05241	7.65499	-0.542481
112143173	chr10:112143173:A:G	1.72099e-05	-1.77699e-10	-0.908852
112143625	chr10:112143625:G:C	1.16167e-05	-1.77699e-10	-1.30189
112143752	chr10:112143752:G:A	0.0139671	6.1494	-0.359272
112143799	chr10:112143799:C:A	7.20945e-05	0.523638	-5.85139e-10
112144109	chr10:112144109:C:T	0.000140544	2.12619	-0.935007
112144213	chr10:112144213:G:A	1.7216e-05	-1.77699e-10	-0.908499
112144322	chr10:112144322:C:T	1.80442e-05	-1.77699e-10	-0.861516
112144338	chr10:112144338:A:C	1.53433e-05	-1.77699e-10	-1.02366
112144835	chr10:112144835:C:T	3.26428e-05	-1.77699e-10	-0.268715
112145038	chr10:112145038:C:A	3.09732e-05	-1.77699e-10	-0.321217
112145150	chr10:112145150:C:G	1.45436e-05	-1.77699e-10	-1.07719
112145174	chr10:112145174:C:T	0.00149938	-1.77699e-10	3.55847
112145514	chr10:112145514:T:A	1.98167e-05	-1.77699e-10	-0.767812
112145648	chr10:112145648:A:T	1.81087e-05	-1.77699e-10	-0.857945
112145764	chr10:112145764:A:T	6.15463e-06	-0.852488	-1.08465
112145859	chr10:112145859:C:T	1.48925e-05	-1.77699e-10	-1.05348
112145881	chr10:112145881:A:C	5.49134e-05	-1.77699e-10	0.251419
112145976	chr10:112145976:G:A	6.8687e-05	-1.77699e-10	0.47522
112146360	chr10:112146360:G:A	1.33238e-05	-1.77699e-10	-1.16479
112146500	chr10:112146500:C:G	1.30119e-05	-1.77699e-10	-1.18847
112146552	chr10:112146552:C:T	1.55033e-05	-1.77699e-10	-1.01329
112146635	chr10:112146635:A:G	2.08387e-05	-1.77699e-10	-0.717526
112147212	chr10:112147212:G:A	1.23507e-05	-1.77699e-10	-1.24062
112147495	chr10:112147495:G:C	1.27574e-05	-1.77699e-10	-1.20822
112147548	chr10:112147548:T:C	1.5259e-05	-1.77699e-10	-1.02917
112148047	chr10:112148047:T:TAG	1.23473e-05	-1.77699e-10	-1.2409
112148116	chr10:112148116:C:G	3.55864e-05	-1.77699e-10	-0.182376
112148276	chr10:112148276:CT:C	6.18534e-05	0.370429	-5.85139e-10
112148349	chr10:112148349:G:A	1.2049e-05	-1.77699e-10	-1.26536
112148420	chr10:112148420:C:T	3.65905e-05	-1.77699e-10	-0.154552
112148522	chr10:112148522:T:C	2.23588e-05	-1.77699e-10	-0.64712
112148780	chr10:112148780:T:G	1.16222e-05	-1.77699e-10	-1.30142
112148784	chr10:112148784:C:G	1.67261e-05	-1.77699e-10	-0.937367
112148879	chr10:112148879:G:A	4.08594e-05	-1.77699e-10	-0.0442032
112148883	chr10:112148883:T:A	1.23409e-05	-1.77699e-10	-1.24142
112149526	chr10:112149526:G:A	1.8641e-05	-1.77699e-10	-0.828975
112149555	chr10:112149555:G:A	0.000328187	2.55355	-0.514304
112149631	chr10:112149631:T:C	1.41942e-05	-1.77699e-10	-1.1015
112150291	chr10:112150291:G:A	1.83054e-05	-1.77699e-10	-0.847142
112150846	chr10:112150846:G:A	1.21627e-05	-1.77699e-10	-1.25596
112150863	chr10:112150863:C:T	4.91293e-05	-1.77699e-10	0.140117
112150933	chr10:112150933:T:C	1.77106e-05	-0.880174	-5.85139e-10
112150963	chr10:112150963:A:G	0.0135547	6.8335	-1.07335
112151327	chr10:112151327:T:C	1.38174e-05	-1.77699e-10	-1.12841
112151475	chr10:112151475:C:A	1.84445e-05	-1.77699e-10	-0.839575
112151532	chr10:112151532:T:C	1.88136e-05	-1.77699e-10	-0.81976
112151583	chr10:112151583:G:T	1.17986e-05	-1.77699e-10	-1.28636
112151695	chr10:112151695:T:C	1.24176e-05	-1.77699e-10	-1.23522
112151987	chr10:112151987:A:G	1.79061e-05	-1.77699e-10	-0.869196
112152016	chr10:112152016:G:A	1.18791e-05	-1.77699e-10	-1.27956
112152188	chr10:112152188:C:G	1.17905e-05	-1.77699e-10	-1.28705
112152259	chr10:112152259:T:TA	1.3527e-05	-1.77699e-10	-1.14965
112152820	chr10:112152820:T:C	3.80342e-05	-1.77699e-10	-0.115854
112153435	chr10:112153435:T:C	4.72903e-06	-0.942163	-1.25845
112153811	chr10:112153811:C:A	3.82646e-05	-1.77699e-10	-0.109814
112153860	chr10:112153860:T:C	0.00184266	3.76463	-5.85139e-10
112154046	chr10:112154046:C:G	1.23331e-05	-1.77699e-10	-1.24205
112154178	chr10:112154178:T:G	0.000400417	2.74836	-0.510198
112154862	chr10:112154862:G:A	1.1692e-05	-1.77699e-10	-1.29544
112155037	chr10:112155037:T:C	0.000335525	2.52288	-0.461521
112155344	chr10:112155344:A:C	1.18733e-05	-1.77699e-10	-1.28005
112155408	chr10:112155408:G:A	1.85353e-05	-1.77699e-10	-0.834664
112155737	chr10:112155737:T:C	1.18327e-05	-1.77699e-10	-1.28347
112156392	chr10:112156392:T:C	1.16616e-05	-1.77699e-10	-1.29804
112156510	chr10:112156510:C:T	1.18389e-05	-1.77699e-10	-1.28295
112156544	chr10:112156544:T:C	0.0363184	7.37353	-0.627791
112156553	chr10:112156553:G:A	0.000301067	2.49762	-0.54462
112156725	chr10:112156725:G:A	1.6561e-05	-1.77699e-10	-0.947287
112157077	chr10:112157077:A:C	0.0354358	7.35338	-0.63224
112157079	chr10:112157079:G:T	1.17311e-05	-1.77699e-10	-1.29209
112157327	chr10:112157327:T:A	0.0279869	7.12505	-0.639897
112157411	chr10:112157411:T:C	2.17284e-05	-1.77699e-10	-0.675719
112157469	chr10:112157469:G:A	9.33551e-06	-1.52051	-5.85139e-10
112157566	chr10:112157566:G:A	1.18406e-05	-1.77699e-10	-1.2828
112157760	chr10:112157760:G:A	0.000288823	2.4201	-0.508621
112158075	chr10:112158075:T:C	0.0376541	6.66923	0.112628
112158194	chr10:112158194:G:T	2.28826e-05	-1.77699e-10	-0.623961
112158224	chr10:112158224:C:G	0.000310436	2.45188	-0.468237
112158474	chr10:112158474:G:A	5.28669e-06	-0.817258	-1.27189
112158643	chr10:112158643:T:A	4.53164e-05	-1.77699e-10	0.0593311
112158890	chr10:112158890:C:T	3.8069e-05	-1.77699e-10	-0.114939
112158960	chr10:112158960:G:A	3.82038e-05	-1.77699e-10	-0.111403
112159272	chr10:112159272:G:A	0.000181729	2.27593	-0.827757
112159366	chr10:112159366:A:G	0.0321885	7.39392	-0.768892
112159367	chr10:112159367:G:T	0.0410143	7.04618	-0.178845
112159377	chr10:112159377:C:T	0.000341723	2.5538	-0.474139
112159459	chr10:112159459:G:A	1.7556e-05	-1.77699e-10	-0.888945
112159840	chr10:112159840:C:T	4.70995e-06	-1.45981	-0.74485
112160413	chr10:112160413:C:T	1.71539e-05	-1.77699e-10	-0.912111
112160469	chr10:112160469:G:A	1.1913e-05	-1.77699e-10	-1.27671
112160707	chr10:112160707:G:A	0.000290346	2.40314	-0.486411
112160988	chr10:112160988:T:C	5.29998e-05	-1.77699e-10	0.21595
112161249	chr10:112161249:G:A	1.98468e-05	-1.77699e-10	-0.766298
112161401	chr10:112161401:T:A	0.0332662	7.03343	-0.375474
112161596	chr10:112161596:G:A	0.0119936	5.51087	0.126918
112161853	chr10:112161853:C:T	8.46572e-05	0.684271	-5.85139e-10
112162067	chr10:112162067:G:A	0.0187085	5.69242	0.38997
112162131	chr10:112162131:A:G	9.44368e-06	-1.10497	-0.404025
112162158	chr10:112162158:A:G	1.24477e-05	-1.77699e-10	-1.2328
112162217	chr10:112162217:G:A	5.51862e-06	-0.761974	-1.28424
112162351	chr10:112162351:G:C	3.8069e-05	-1.77699e-10	-0.114939
112162354	chr10:112162354:C:T	0.000112608	0.969574	-5.85139e-10
112163446	chr10:112163446:TTAA:T	0.000363567	2.62183	-0.480201
112163577	chr10:112163577:C:T	4.43433e-05	-1.77699e-10	0.0376229
112163837	chr10:112163837:C:G	0.000337483	2.50463	-0.437457
112163915	chr10:112163915:T:C	1.21609e-05	-1.77699e-10	-1.25611
112164187	chr10:112164187:C:T	1.59479e-05	-1.77699e-10	-0.98501
112164296	chr10:112164296:A:G	0.000344052	2.49226	-0.405809
112164344	chr10:112164344:A:G	1.98371e-05	-1.77699e-10	-0.766783
112164573	chr10:112164573:G:A	1.90571e-05	-1.77699e-10	-0.806897
112164616	chr10:112164616:G:GA	1.70368e-05	-1.77699e-10	-0.91896
112165095	chr10:112165095:T:C	4.07721e-05	-1.77699e-10	-0.0463409
112165580	chr10:112165580:C:T	1.05981e-05	-1.39367	-5.85139e-10
112165647	chr10:112165647:G:A	1.32621e-05	-1.77699e-10	-1.16943
112166067	chr10:112166067:G:A	3.81481e-05	-1.77699e-10	-0.112863
112166182	chr10:112166182:C:T	1.4128e-05	-1.10618	-5.85139e-10
112166208	chr10:112166208:T:C	4.08594e-05	-1.77699e-10	-0.0442032
112166254	chr10:112166254:G:A	0.00026397	2.31411	-0.492612
112166426	chr10:112166426:A:G	1.71875e-05	-1.77699e-10	-0.910157
112166466	chr10:112166466:A:G	7.76147e-05	0.597418	-5.85139e-10
112166618	chr10:112166618:C:T	1.63354e-05	-1.77699e-10	-0.961004
112166659	chr10:112166659:A:T	0.000210238	2.61067	-1.01677
112166678	chr10:112166678:C:T	1.74365e-05	-1.77699e-10	-0.895773
112166920	chr10:112166920:T:G	1.583e-05	-1.77699e-10	-0.992433
112167025	chr10:112167025:G:A	1.84153e-05	-0.841155	-5.85139e-10
112167038	chr10:112167038:A:T	0.000289283	2.44026	-0.527189
112167161	chr10:112167161:A:G	1.73203e-05	-1.77699e-10	-0.902458
112167174	chr10:112167174:T:C	1.29128e-05	-1.77699e-10	-1.19612
112167317	chr10:112167317:A:T	3.82906e-05	-1.77699e-10	-0.109135
112167562	chr10:112167562:T:C	1.31563e-05	-1.77699e-10	-1.17744
112167610	chr10:112167610:G:A	1.23213e-05	-1.77699e-10	-1.24301
112167642	chr10:112167642:T:C	2.17199e-05	-1.77699e-10	-0.676109
112167701	chr10:112167701:G:A	1.42687e-05	-1.77699e-10	-1.09627
112167904	chr10:112167904:A:T	1.98468e-05	-1.77699e-10	-0.766298
112168729	chr10:112168729:A:C	0.000511106	3.135	-0.652758
112169145	chr10:112169145:A:C	0.00029437	2.62686	-0.696358
112169371	chr10:112169371:C:T	4.51517e-05	-1.77699e-10	0.055688
112169406	chr10:112169406:A:G	9.51332e-06	-0.84839	-0.653255
112169527	chr10:112169527:G:A	1.68489e-05	-1.77699e-10	-0.930056
112169601	chr10:112169601:T:C	1.65655e-05	-1.77699e-10	-0.947019
112169741	chr10:112169741:C:G	0.000381985	3.20238	-1.01133
112169802	chr10:112169802:G:A	1.75297e-05	-1.77699e-10	-0.890443
112170247	chr10:112170247:T:G	1.65859e-05	-1.77699e-10	-0.945788
112170360	chr10:112170360:G:C	3.52048e-05	-1.77699e-10	-0.193155
112171272	chr10:112171272:G:A	6.72086e-06	-0.655696	-1.19343
112171481	chr10:112171481:G:A	1.80559e-05	-1.77699e-10	-0.860866
112171562	chr10:112171562:TC:T	1.6678e-05	-1.77699e-10	-0.940246
112171675	chr10:112171675:G:A	1.01522e-05	-1.43665	-5.85139e-10
112172140	chr10:112172140:A:C	9.35247e-06	-1.5187	-5.85139e-10
112172941	chr10:112172941:T:C	8.2617e-06	-0.36567	-1.27704
112173086	chr10:112173086:A:C	8.15488e-05	0.646863	-5.85139e-10
112173110	chr10:112173110:C:T	4.08594e-05	-1.77699e-10	-0.0442032
112173248	chr10:112173248:ATT:A	0.0650502	7.54249	-0.213915
112173328	chr10:112173328:T:C	1.29291e-05	-1.77699e-10	-1.19486
112173459	chr10:112173459:G:A	9.31995e-06	-0.366082	-1.1561
112174128	chr10:112174128:A:G	0.0137616	5.6389	0.136397
112174283	chr10:112174283:A:G	1.18417e-05	-1.77699e-10	-1.28271
112174626	chr10:112174626:G:C	0.0158428	5.71793	0.1982
112174757	chr10:112174757:T:C	1.24882e-05	-1.77699e-10	-1.22956
112175031	chr10:112175031:C:T	1.71783e-05	-0.910693	-5.85139e-10
112175330	chr10:112175330:A:C	1.33379e-05	-1.77699e-10	-1.16373
112175451	chr10:112175451:T:G	2.53441e-05	-1.77699e-10	-0.521795
112175516	chr10:112175516:A:C	3.96377e-05	-1.77699e-10	-0.0745581
112175621	chr10:112175621:T:C	0.000244461	2.30288	-0.558168
112175814	chr10:112175814:A:C	2.53019e-05	-1.77699e-10	-0.523458
112175970	chr10:112175970:T:C	1.84052e-05	-1.77699e-10	-0.841707
112176259	chr10:112176259:G:A	1.1671e-05	-1.77699e-10	-1.29723
112176286	chr10:112176286:T:G	3.8185e-05	-1.77699e-10	-0.111895
112176682	chr10:112176682:T:C	0.000286697	2.45448	-0.550391
112176946	chr10:112176946:GGCAA:G	1.18637e-05	-1.77699e-10	-1.28085
112176948	chr10:112176948:C:A	1.34406e-05	-1.77699e-10	-1.15606
112176955	chr10:112176955:C:G	1.18637e-05	-1.77699e-10	-1.28085
112177070	chr10:112177070:CCT:C	1.24874e-05	-1.77699e-10	-1.22962
112177081	chr10:112177081:A:G	1.27886e-05	-1.77699e-10	-1.20578
112177095	chr10:112177095:T:A	1.25652e-05	-1.77699e-10	-1.22341
112178097	chr10:112178097:T:C	5.19373e-05	0.195699	-5.85139e-10
112178231	chr10:112178231:T:C	1.17477e-05	-1.77699e-10	-1.29068
112178274	chr10:112178274:G:A	2.28252e-05	-1.77699e-10	-0.626472
112178328	chr10:112178328:T:G	1.31187e-05	-0.78012	-0.400178
112178334	chr10:112178334:G:A	3.20426e-05	-1.77699e-10	-0.287273
112178827	chr10:112178827:T:C	9.35981e-06	-1.51791	-5.85139e-10
112179251	chr10:112179251:C:A	4.0468e-05	-0.0538273	-5.85139e-10
112179556	chr10:112179556:TAACATA:T	3.58657e-05	-1.77699e-10	-0.174558
112179826	chr10:112179826:G:A	0.0145567	5.38462	0.446849
112179935	chr10:112179935:T:C	9.48014e-06	-1.50514	-5.85139e-10
112179977	chr10:112179977:C:T	1.26965e-05	-1.77699e-10	-1.21301
112180036	chr10:112180036:A:G	1.24122e-05	-0.785223	-0.45044
112180449	chr10:112180449:G:A	4.28774e-05	-1.77699e-10	0.0040069
112180638	chr10:112180638:A:C	4.27146e-05	-1.77699e-10	0.000201235
112180844	chr10:112180844:A:G	5.71739e-05	-1.77699e-10	0.291759
112181071	chr10:112181071:A:G	7.15824e-05	1.67964	-1.16313
112181159	chr10:112181159:A:G	5.75101e-05	-1.77699e-10	0.297622
112181947	chr10:112181947:G:T	1.0772e-05	-1.37739	-5.85139e-10
112183313	chr10:112183313:G:A	1.66208e-05	-1.77699e-10	-0.943683
112183729	chr10:112183729:C:A	3.82117e-05	-1.77699e-10	-0.111196
112184143	chr10:112184143:AG:A	1.20351e-05	-1.77699e-10	-1.26651
112184278	chr10:112184278:G:A	1.45142e-05	-1.77699e-10	-1.07921
112184297	chr10:112184297:C:CTG	4.91293e-05	-1.77699e-10	0.140117
112184513	chr10:112184513:A:G	0.00300803	4.95695	-0.702246
112184541	chr10:112184541:A:C	1.48722e-05	-1.77699e-10	-1.05484
112184596	chr10:112184596:A:C	1.31545e-05	-1.77699e-10	-1.17758
112184801	chr10:112184801:A:G	9.80817e-06	-1.47112	-5.85139e-10
112185182	chr10:112185182:T:A	0.00424848	5.21676	-0.616777
112185702	chr10:112185702:G:A	1.46453e-05	-1.77699e-10	-1.07022
112185794	chr10:112185794:A:G	1.20047e-05	-1.77699e-10	-1.26904
112185849	chr10:112185849:AG:A	4.22026e-05	-1.77699e-10	-0.0118568
112185866	chr10:112185866:A:AC	1.21053e-05	-1.77699e-10	-1.2607
112185901	chr10:112185901:A:G	0.000223945	2.3169	-0.659843
112185942	chr10:112185942:A:G	1.25864e-05	-1.77699e-10	-1.22172
112186165	chr10:112186165:G:A	5.49907e-05	0.252826	-5.85139e-10
112186742	chr10:112186742:G:A	4.29728e-05	-1.77699e-10	0.0062276
112186918	chr10:112186918:A:G	0.000198513	2.24987	-0.71335
112187282	chr10:112187282:C:T	0.0126632	5.53042	0.161694
112187383	chr10:112187383:C:T	1.17013e-05	-1.29464	-5.85139e-10
112187412	chr10:112187412:G:A	1.84842e-05	-1.77699e-10	-0.837421
112187523	chr10:112187523:T:C	1.44389e-05	-1.77699e-10	-1.08441
112187702	chr10:112187702:C:G	1.34042e-05	-1.77699e-10	-1.15877
112187752	chr10:112187752:A:G	2.06891e-05	-0.769954	0.0452226
112188073	chr10:112188073:A:G	2.39099e-05	-1.77699e-10	-0.580048
112188569	chr10:112188569:A:C	9.75945e-06	-1.4761	-5.85139e-10
112188646	chr10:112188646:G:A	6.72098e-06	-0.829226	-1.01988
112188658	chr10:112188658:C:T	1.59607e-05	-0.860856	-0.123354
112189587	chr10:112189587:A:G	9.22233e-06	-0.678636	-0.854076
112189906	chr10:112189906:T:C	0.0209324	5.91204	0.282678
112190333	chr10:112190333:G:A	1.17957e-05	-1.77699e-10	-1.2866
112190545	chr10:112190545:A:C	4.36694e-05	-1.77699e-10	0.0223077
112190660	chr10:112190660:T:C	0.0155848	5.80375	0.0959617
112190879	chr10:112190879:G:A	2.44624e-05	-0.962863	0.40566
112190993	chr10:112190993:G:A	1.4756e-05	-1.77699e-10	-1.06269
112191420	chr10:112191420:C:A	1.18397e-05	-1.77699e-10	-1.28288
112191481	chr10:112191481:G:C	2.16735e-05	-0.0314875	-0.646761
112191617	chr10:112191617:G:A	0.000186115	2.30749	-0.835458
112191691	chr10:112191691:G:A	2.06013e-05	-1.77699e-10	-0.728982
112191935	chr10:112191935:C:A	4.75054e-05	-1.77699e-10	0.106504
112191960	chr10:112191960:C:T	3.58957e-06	-1.48436	-0.991949
112192273	chr10:112192273:G:A	1.04312e-05	-1.26946	-0.140082
112192480	chr10:112192480:C:T	4.67426e-06	-0.982836	-1.22943
112192945	chr10:112192945:T:C	1.16138e-05	-1.77699e-10	-1.30214
112193211	chr10:112193211:C:T	0.000170263	2.6792	-1.29619
112193621	chr10:112193621:A:T	2.04057e-05	-1.77699e-10	-0.738527
112193654	chr10:112193654:A:G	4.51134e-06	-1.44753	-0.800215
112194208	chr10:112194208:C:T	6.52736e-06	-1.19704	-0.681296
112194214	chr10:112194214:G:A	7.76183e-05	-1.77699e-10	0.597464
112194345	chr10:112194345:A:G	6.14763e-05	-1.77699e-10	0.364312
112194625	chr10:112194625:A:T	6.16556e-06	-1.32309	-0.612271
112195289	chr10:112195289:A:G	1.55371e-05	-1.77699e-10	-1.01111
112195619	chr10:112195619:A:C	1.27347e-05	-1.77699e-10	-1.21001
112195783	chr10:112195783:G:A	1.21036e-05	-1.77699e-10	-1.26084
112195880	chr10:112195880:A:G	3.39998e-06	-1.25912	-1.27145
112195896	chr10:112195896:A:T	3.74283e-05	-1.77699e-10	-0.131913
112195953	chr10:112195953:C:A	1.26406e-05	-1.77699e-10	-1.21742
112196069	chr10:112196069:T:C	5.92665e-06	-1.14271	-0.832174
112196114	chr10:112196114:A:G	2.23624e-05	-1.77699e-10	-0.646956
112196652	chr10:112196652:G:A	2.60251e-06	-1.52052	-1.27734
112196699	chr10:112196699:T:C	3.07929e-06	-1.38428	-1.24536
112197236	chr10:112197236:A:C	1.70691e-05	-1.77699e-10	-0.917067
112197574	chr10:112197574:T:C	0.00104884	4.15151	-0.950415
112197575	chr10:112197575:G:A	0.00128176	4.38059	-0.97894
112198143	chr10:112198143:T:C	1.85648e-05	-1.77699e-10	-0.833073
112198615	chr10:112198615:G:A	1.70889e-05	-1.77699e-10	-0.915912
112198930	chr10:112198930:T:G	3.39914e-06	-1.29999	-1.23082
112198978	chr10:112198978:A:G	6.70899e-05	-1.77699e-10	0.451695
112199068	chr10:112199068:A:G	2.93815e-06	-1.38922	-1.28734
112199450	chr10:112199450:G:A	1.51641e-05	-1.77699e-10	-1.03541
112199899	chr10:112199899:T:C	8.36766e-05	-1.77699e-10	0.672621
112200000	chr10:112200000:ATTG:A	1.21269e-05	-1.25891	-5.85139e-10
112200374	chr10:112200374:A:G	3.2474e-06	-1.51069	-1.06579
112200926	chr10:112200926:A:T	2.73405e-06	-1.50724	-1.24131
112201418	chr10:112201418:A:C	1.71628e-05	-1.77699e-10	-0.911595
112201486	chr10:112201486:C:G	0.00034174	-1.77699e-10	2.07971
112201772	chr10:112201772:T:C	3.76479e-06	-1.32194	-1.1067
112202002	chr10:112202002:T:C	9.49513e-06	-1.50356	-5.85139e-10
112202250	chr10:112202250:G:A	1.03028e-05	-1.42192	-5.85139e-10
112202373	chr10:112202373:G:T	1.27991e-05	-1.77699e-10	-1.20496
112202384	chr10:112202384:AG:A	3.41089e-06	-1.5201	-1.00726
112203061	chr10:112203061:G:A	1.1694e-05	-1.29527	-5.85139e-10
112203426	chr10:112203426:AGGGGACTCTG:A	1.34376e-05	-1.77699e-10	-1.15628
112203476	chr10:112203476:T:C	3.38599e-06	-1.51318	-1.02151
112203514	chr10:112203514:T:C	1.6612e-05	-1.77699e-10	-0.944212
112203648	chr10:112203648:C:T	4.01947e-06	-1.16022	-1.20297
112203672	chr10:112203672:A:G	2.58189e-06	-1.51312	-1.29269
112204158	chr10:112204158:T:C	0.000105365	-1.77699e-10	0.903091
112204450	chr10:112204450:G:C	1.77769e-05	-1.77699e-10	-0.876442
112207240	chr10:112207240:C:G	2.29406e-05	0.680711	-1.30214
112207446	chr10:112207446:A:G	2.03078e-05	0.121558	-0.864893
112207787	chr10:112207787:C:G	2.73958e-06	-1.44463	-1.3019
112207892	chr10:112207892:A:G	5.491e-06	-1.37663	-0.674595
112207983	chr10:112207983:T:G	3.03319e-06	-1.45301	-1.19171
112207986	chr10:112207986:G:A	3.0313e-06	-1.51824	-1.12711
112208315	chr10:112208315:A:G	1.66251e-05	-1.77699e-10	-0.943427
112208792	chr10:112208792:G:C	1.78542e-05	-1.77699e-10	-0.872098
112209032	chr10:112209032:T:C	3.32214e-06	-1.28647	-1.26726
112209160	chr10:112209160:T:C	0.000100813	-1.77699e-10	0.858931
112209321	chr10:112209321:T:G	2.61963e-06	-1.51279	-1.27852
112209396	chr10:112209396:A:C	0.000342138	-1.77699e-10	2.08088
112209764	chr10:112209764:T:C	3.2631e-06	-1.45371	-1.11795
112210813	chr10:112210813:A:G	1.33388e-05	0.137501	-1.30117
112210889	chr10:112210889:G:A	1.77449e-05	-1.77699e-10	-0.878242
112210919	chr10:112210919:C:A	1.1657e-05	-1.77699e-10	-1.29843
112211015	chr10:112211015:A:G	2.95889e-06	-1.36746	-1.30206
112211020	chr10:112211020:G:A	1.19049e-05	-1.77699e-10	-1.27739
112212167	chr10:112212167:G:A	2.10138e-05	-1.77699e-10	-0.709161
112212294	chr10:112212294:G:A	3.79884e-06	-1.22827	-1.19138
112212302	chr10:112212302:G:A	2.28968e-05	-1.77699e-10	-0.62334
112212648	chr10:112212648:A:G	2.56987e-06	-1.50978	-1.3007
112212689	chr10:112212689:G:A	1.6773e-05	-1.77699e-10	-0.934571
112212727	chr10:112212727:T:C	1.2481e-05	-1.77699e-10	-1.23013
112212763	chr10:112212763:C:T	3.58131e-05	-1.77699e-10	-0.176024
112213111	chr10:112213111:A:G	3.041e-06	-1.34075	-1.30141
112213161	chr10:112213161:A:G	0.000158703	-1.77699e-10	1.3127
112213257	chr10:112213257:C:T	4.79463e-06	-1.46619	-0.720652
112213709	chr10:112213709:T:C	1.20217e-05	-1.77699e-10	-1.26762
112213891	chr10:112213891:A:G	4.62758e-06	-1.35004	-0.87226
112214643	chr10:112214643:A:G	1.9929e-05	-1.77699e-10	-0.762165
112214924	chr10:112214924:G:A	2.70858e-05	-1.77699e-10	-0.455328
112215149	chr10:112215149:A:C	2.44782e-05	-1.77699e-10	-0.556556
112216021	chr10:112216021:G:A	2.08088e-05	-1.77699e-10	-0.718961
112216074	chr10:112216074:T:C	6.13332e-05	1.46175	-1.09977
112216644	chr10:112216644:G:C	1.89181e-05	-1.77699e-10	-0.814219
112216734	chr10:112216734:G:A	1.17195e-05	-1.77699e-10	-1.29309
112216980	chr10:112216980:T:C	1.29552e-05	-1.77699e-10	-1.19284
112217046	chr10:112217046:A:G	0.000184291	2.76014	-1.29797
112217047	chr10:112217047:T:C	1.1645e-05	-1.77699e-10	-1.29946
112217103	chr10:112217103:T:A	1.84142e-05	-1.77699e-10	-0.841218
112217453	chr10:112217453:G:A	0.00012636	2.38087	-1.29608
112217535	chr10:112217535:A:G	3.22306e-06	-1.28974	-1.29427
112217562	chr10:112217562:C:T	0.000190008	1.49273	-5.85139e-10
112217958	chr10:112217958:G:A	3.29849e-06	-1.3168	-1.24407
112217983	chr10:112217983:A:G	1.2113e-05	-1.77699e-10	-1.26006
112218200	chr10:112218200:G:A	6.69103e-05	1.57905	-1.13003
112218699	chr10:112218699:G:T	0.000146802	2.53676	-1.30202
112218827	chr10:112218827:T:C	2.8837e-06	-1.40334	-1.29192
112218954	chr10:112218954:T:C	1.26448e-05	-1.77699e-10	-1.21709
112219092	chr10:112219092:A:G	0.000229496	2.97696	-1.29541
112219421	chr10:112219421:C:A	1.19236e-05	-1.77699e-10	-1.27582
112220041	chr10:112220041:T:C	1.20757e-05	-1.77699e-10	-1.26314
112220121	chr10:112220121:C:T	1.1891e-05	-1.77699e-10	-1.27855
112220339	chr10:112220339:T:TCTCTATTGGAATTCTCCTGTCTTGATAAATTGG	2.56882e-06	-1.51566	-1.29523
112220670	chr10:112220670:T:C	0.000401925	3.54354	-1.30161
112221071	chr10:112221071:T:C	0.000129922	1.85895	-0.746349
112221324	chr10:112221324:G:A	1.80969e-05	-0.858599	-5.85139e-10
112221677	chr10:112221677:T:C	0.000547724	3.85204	-1.30061
112222404	chr10:112222404:A:G	0.000448627	3.64979	-1.29793
112222594	chr10:112222594:T:A	1.18662e-05	-1.77699e-10	-1.28065
112222917	chr10:112222917:T:G	0.00824739	6.32354	-1.06023
112222972	chr10:112222972:A:T	1.4194e-05	-1.77699e-10	-1.10152
112223212	chr10:112223212:C:A	0.000104827	0.89797	-5.85139e-10
112223410	chr10:112223410:T:C	1.16178e-05	-1.77699e-10	-1.3018
112223538	chr10:112223538:C:G	4.52226e-05	-1.77699e-10	0.0572589
112223689	chr10:112223689:G:C	7.77113e-05	1.57637	-0.977712
112223738	chr10:112223738:A:G	0.000484279	3.72862	-1.30029
112224331	chr10:112224331:C:T	1.18777e-05	-1.77699e-10	-1.27968
112224511	chr10:112224511:T:G	1.18001e-05	-1.77699e-10	-1.28623
112224928	chr10:112224928:A:G	1.16367e-05	-1.77699e-10	-1.30017
112224942	chr10:112224942:T:C	1.99719e-05	-1.77699e-10	-0.760011
112225002	chr10:112225002:A:C	2.54129e-06	-1.51956	-1.30211
112225111	chr10:112225111:C:T	8.05902e-06	-0.67076	-0.996787
112225226	chr10:112225226:G:T	3.86671e-05	-1.77699e-10	-0.0993493
112225290	chr10:112225290:T:C	1.17971e-05	-1.77699e-10	-1.28649
112225294	chr10:112225294:C:G	1.21384e-05	-1.77699e-10	-1.25796
112225656	chr10:112225656:C:T	1.67445e-05	-1.77699e-10	-0.93627
112225671	chr10:112225671:T:A	0.00213465	5.21241	-1.30069
112225829	chr10:112225829:A:G	5.63073e-05	0.276485	-5.85139e-10
112226651	chr10:112226651:C:G	1.16564e-05	-1.77699e-10	-1.29849
112226665	chr10:112226665:G:T	1.22667e-05	-1.24745	-5.85139e-10
112227071	chr10:112227071:G:A	1.26166e-05	-1.77699e-10	-1.21932
112227077	chr10:112227077:C:T	1.32804e-05	-1.77699e-10	-1.16805
112227082	chr10:112227082:G:A	0.00220566	5.24198	-1.29754
112227517	chr10:112227517:A:G	1.32804e-05	-1.77699e-10	-1.16805
112227642	chr10:112227642:A:G	1.4835e-05	-1.77699e-10	-1.05735
112227776	chr10:112227776:C:T	1.1631e-05	-1.77699e-10	-1.30066
112228257	chr10:112228257:C:A	0.00154123	4.85872	-1.27273
112228324	chr10:112228324:TC:T	1.32657e-05	-1.77699e-10	-1.16916
112228411	chr10:112228411:C:T	3.63998e-06	-1.51155	-0.950816
112228466	chr10:112228466:C:G	2.69981e-06	-1.46482	-1.29633
112228689	chr10:112228689:T:C	3.29774e-06	-1.51475	-1.04635
112228878	chr10:112228878:A:G	1.23643e-05	-1.77699e-10	-1.23953
112228961	chr10:112228961:G:A	9.62414e-06	-1.49006	-5.85139e-10
112229870	chr10:112229870:G:A	1.37856e-05	-1.77699e-10	-1.13072
112229951	chr10:112229951:G:A	1.42645e-05	-1.77699e-10	-1.09657
112229970	chr10:112229970:T:A	1.3406e-05	-1.77699e-10	-1.15863
112230079	chr10:112230079:A:G	1.48387e-05	-1.77699e-10	-1.0571
112230355	chr10:112230355:G:A	3.42773e-06	-1.28031	-1.24213
112230604	chr10:112230604:G:A	1.36415e-05	-1.77699e-10	-1.14123
112230869	chr10:112230869:G:A	1.30109e-05	-1.77699e-10	-1.18855
112231050	chr10:112231050:A:T	1.49489e-05	-1.77699e-10	-1.0497
112231292	chr10:112231292:C:T	0.000165105	2.49245	-1.14021
112231367	chr10:112231367:A:G	1.55458e-05	-1.77699e-10	-1.01055
112231564	chr10:112231564:G:C	1.89505e-05	-1.77699e-10	-0.812507
112231576	chr10:112231576:G:A	5.45808e-05	-1.77699e-10	0.245343
112231863	chr10:112231863:C:G	1.27739e-05	-1.77699e-10	-1.20693
112232193	chr10:112232193:T:C	2.37246e-05	-1.77699e-10	-0.587825
112232333	chr10:112232333:A:G	2.97303e-06	-1.38966	-1.27509
112232431	chr10:112232431:G:A	1.43456e-05	-1.77699e-10	-1.09089
112232460	chr10:112232460:C:CA	2.07076e-05	-1.77699e-10	-0.72384
112232551	chr10:112232551:A:G	3.33872e-06	-1.4314	-1.11736
112232800	chr10:112232800:C:T	0.00029741	2.78015	-0.839381
112233309	chr10:112233309:G:A	1.1614e-05	-1.77699e-10	-1.30213
112233444	chr10:112233444:G:C	2.57651e-06	-1.50577	-1.30213
112233558	chr10:112233558:G:A	0.000281625	3.18687	-1.30064
112233619	chr10:112233619:GA:G	1.18136e-05	-1.77699e-10	-1.28509
112233724	chr10:112233724:G:A	0.000276132	3.16653	-1.29999
112233811	chr10:112233811:G:A	2.59454e-05	-1.77699e-10	-0.498346
112234477	chr10:112234477:G:C	2.59801e-06	-1.49797	-1.30162
112234663	chr10:112234663:C:T	1.29028e-05	-1.77699e-10	-1.1969
112234706	chr10:112234706:G:A	1.19778e-05	-1.77699e-10	-1.27128
112235362	chr10:112235362:T:C	2.42126e-05	-1.77699e-10	-0.567467
112235368	chr10:112235368:C:T	2.93101e-06	-1.4187	-1.26029
112235418	chr10:112235418:T:C	5.98532e-06	-1.48614	-0.478889
112235579	chr10:112235579:G:A	2.67315e-06	-1.51958	-1.2515
112235664	chr10:112235664:C:T	1.53388e-05	-1.77699e-10	-1.02395
112236051	chr10:112236051:C:T	3.17814e-06	-1.43915	-1.15889
112236080	chr10:112236080:T:C	1.16776e-05	-1.77699e-10	-1.29667
112236087	chr10:112236087:T:C	1.24907e-05	-1.22935	-5.85139e-10
112236289	chr10:112236289:C:T	0.000188076	2.75113	-1.26863
112236419	chr10:112236419:C:T	1.17941e-05	-1.28674	-5.85139e-10
112236737	chr10:112236737:A:C	2.65579e-06	-1.51972	-1.25788
112236835	chr10:112236835:C:T	3.25371e-06	-1.48578	-1.08876
112237275	chr10:112237275:C:T	7.88502e-05	-1.77699e-10	0.613211
112237391	chr10:112237391:A:G	6.02957e-06	-1.4845	-0.473167
112237959	chr10:112237959:G:A	1.81145e-05	-1.77699e-10	-0.857627
112238115	chr10:112238115:T:C	6.39411e-06	-1.49146	-0.407497
112238312	chr10:112238312:G:C	0.00282171	5.05941	-0.868654
112238687	chr10:112238687:T:C	2.22806e-05	-1.77699e-10	-0.650625
112238713	chr10:112238713:T:C	0.000672236	3.75823	-1.00196
112238967	chr10:112238967:G:A	1.16979e-05	-1.77699e-10	-1.29493
112239016	chr10:112239016:G:A	1.42094e-05	-1.77699e-10	-1.10044
112239551	chr10:112239551:G:A	1.321e-05	-1.77699e-10	-1.17337
112239643	chr10:112239643:G:A	3.54858e-06	-1.51766	-0.970132
112240278	chr10:112240278:G:C	3.04384e-06	-1.48233	-1.15889
112240634	chr10:112240634:G:A	4.61235e-06	-1.5085	-0.717107
112240653	chr10:112240653:G:A	1.32883e-05	-1.16746	-5.85139e-10
112240658	chr10:112240658:C:T	0.00981646	6.72131	-1.28383
112240720	chr10:112240720:C:T	1.19218e-05	-1.77699e-10	-1.27597
112240930	chr10:112240930:C:T	1.17164e-05	-1.77699e-10	-1.29335
112241108	chr10:112241108:T:C	5.02405e-06	-1.50335	-0.636758
112241404	chr10:112241404:A:G	1.65565e-05	-1.77699e-10	-0.94756
112241474	chr10:112241474:G:A	1.26998e-05	-1.21275	-5.85139e-10
112241510	chr10:112241510:C:T	0.000493648	3.50807	-1.06059
112241941	chr10:112241941:G:A	3.21316e-05	-0.284498	-5.85139e-10
112241998	chr10:112241998:T:C	4.84944e-06	-1.50491	-0.670565
112242151	chr10:112242151:CTAT:C	4.97185e-06	-1.49244	-0.658104
112242269	chr10:112242269:C:T	0.0208228	7.40625	-1.21679
112242434	chr10:112242434:T:C	2.35794e-05	-1.77699e-10	-0.593966
112242596	chr10:112242596:G:A	1.21091e-05	-1.77699e-10	-1.26038
112242691	chr10:112242691:G:C	2.58049e-06	-1.50425	-1.30211
112242989	chr10:112242989:A:G	1.26857e-05	-1.77699e-10	-1.21386
112243045	chr10:112243045:C:T	2.42942e-05	-1.77699e-10	-0.564102
112243097	chr10:112243097:A:G	5.21421e-06	-1.48485	-0.618099
112243632	chr10:112243632:C:T	2.35302e-05	-1.77699e-10	-0.596056
112243898	chr10:112243898:G:C	1.24108e-05	-1.77699e-10	-1.23577
112244107	chr10:112244107:A:C	0.00242641	4.98745	-0.947624
112244262	chr10:112244262:G:A	1.24724e-05	-1.77699e-10	-1.23082
112244336	chr10:112244336:G:T	3.03481e-06	-1.46275	-1.18144
112244488	chr10:112244488:AAG:A	1.34899e-05	-1.15239	-5.85139e-10
112244521	chr10:112244521:C:T	0.00130769	4.46511	-1.04343
112244949	chr10:112244949:G:A	1.16185e-05	-1.77699e-10	-1.30174
112245354	chr10:112245354:C:T	1.36003e-05	-1.77699e-10	-1.14424
112245416	chr10:112245416:G:A	6.87942e-06	-1.45929	-0.366514
112245604	chr10:112245604:C:T	2.13105e-05	-1.77699e-10	-0.695139
112245851	chr10:112245851:A:G	2.42513e-05	-1.77699e-10	-0.56587
112246072	chr10:112246072:C:T	2.49718e-05	-1.77699e-10	-0.536591
112246554	chr10:112246554:G:GAT	2.35397e-05	-1.77699e-10	-0.59565
112246848	chr10:112246848:G:A	0.00102504	4.32171	-1.14357
112247065	chr10:112247065:C:T	1.35975e-05	-1.77699e-10	-1.14445
112247441	chr10:112247441:A:T	4.13942e-06	-1.50619	-0.827592
112247528	chr10:112247528:T:C	1.17292e-05	-1.77699e-10	-1.29226
112247598	chr10:112247598:AATCTT:A	2.85968e-06	-1.40509	-1.29854
112247704	chr10:112247704:A:G	0.00053903	3.53992	-1.00448
112248006	chr10:112248006:C:T	7.88502e-05	-1.77699e-10	0.613211
112248274	chr10:112248274:C:T	1.22239e-05	-1.77699e-10	-1.25094
112248437	chr10:112248437:C:T	1.22207e-05	-1.77699e-10	-1.2512
112248438	chr10:112248438:G:A	1.22239e-05	-1.77699e-10	-1.25094
112248511	chr10:112248511:C:T	0.00039644	3.52867	-1.30048
112248810	chr10:112248810:T:C	0.000622162	3.70306	-1.02419
112249157	chr10:112249157:T:C	1.25404e-05	-1.77699e-10	-1.22538
112249254	chr10:112249254:T:C	0.000400332	3.51987	-1.28191
112249367	chr10:112249367:T:C	1.16384e-05	-1.77699e-10	-1.30003
112249407	chr10:112249407:A:C	2.86986e-06	-1.51744	-1.18263
112249445	chr10:112249445:T:G	1.21321e-05	-1.77699e-10	-1.25849
112249746	chr10:112249746:A:G	1.20345e-05	-1.77699e-10	-1.26656
112250163	chr10:112250163:G:A	2.42922e-05	-1.77699e-10	-0.564184
112250275	chr10:112250275:T:C	1.22815e-05	-1.77699e-10	-1.24625
112250327	chr10:112250327:T:C	1.28278e-05	-1.20272	-5.85139e-10
112250814	chr10:112250814:T:C	1.24166e-05	-1.77699e-10	-1.2353
112251179	chr10:112251179:C:T	1.16379e-05	-1.77699e-10	-1.30007
112251182	chr10:112251182:A:C	0.000355378	3.41867	-1.29983
112251658	chr10:112251658:G:A	1.19425e-05	-1.77699e-10	-1.27424
112251791	chr10:112251791:C:T	2.91233e-06	-1.44778	-1.23761
112251820	chr10:112251820:G:T	1.15018e-05	-0.408255	-0.903583
112252045	chr10:112252045:G:A	3.50122e-06	-1.52014	-0.981087
112252269	chr10:112252269:G:A	1.21842e-05	-1.77699e-10	-1.2542
112252320	chr10:112252320:A:G	0.00928938	6.65439	-1.2721
112252466	chr10:112252466:C:T	0.000359495	3.42557	-1.2952
112252544	chr10:112252544:T:C	0.00098977	4.44258	-1.29944
112252696	chr10:112252696:C:A	1.85306e-05	-1.77699e-10	-0.834914
112253118	chr10:112253118:C:T	2.78799e-06	-1.51516	-1.21385
112253276	chr10:112253276:A:G	7.91394e-05	-1.77699e-10	0.616872
112253285	chr10:112253285:CA:C	1.16345e-05	-1.77699e-10	-1.30037
112253306	chr10:112253306:T:C	1.28175e-05	-1.77699e-10	-1.20353
112253657	chr10:112253657:C:A	1.21668e-05	-1.77699e-10	-1.25562
112253870	chr10:112253870:C:A	1.16355e-05	-1.77699e-10	-1.30028
112254084	chr10:112254084:T:C	0.00034459	3.3877	-1.29969
112254105	chr10:112254105:A:G	0.0108047	6.1379	-0.604498
112254361	chr10:112254361:C:A	0.00206167	4.69776	-0.820829
112254593	chr10:112254593:C:A	3.77466e-05	-1.77699e-10	-0.123443
112254667	chr10:112254667:G:A	1.25731e-05	-1.77699e-10	-1.22278
112254791	chr10:112254791:C:A	0.000522449	3.7935	-1.28931
112254905	chr10:112254905:A:G	1.08018e-05	-1.37463	-5.85139e-10
112255020	chr10:112255020:C:T	0.000516317	3.5265	-1.03412
112255160	chr10:112255160:T:G	0.000342194	3.38296	-1.30192
112255259	chr10:112255259:C:T	0.000315747	3.30268	-1.30207
112255371	chr10:112255371:A:T	0.000645814	2.71617	-5.85139e-10
112255480	chr10:112255480:A:G	1.462e-05	-1.07195	-5.85139e-10
112255553	chr10:112255553:A:G	1.22063e-05	-1.77699e-10	-1.25238
112255701	chr10:112255701:A:G	0.000850457	2.99143	-5.85139e-10
112255708	chr10:112255708:T:C	0.000975395	3.1285	-5.85139e-10
112255741	chr10:112255741:G:A	1.16877e-05	-1.77699e-10	-1.29581
112255894	chr10:112255894:T:C	2.47682e-05	-1.77699e-10	-0.54478
112256280	chr10:112256280:C:T	1.42207e-05	-1.77699e-10	-1.09964
112256344	chr10:112256344:A:G	3.05397e-06	-1.40747	-1.23042
112256383	chr10:112256383:A:T	1.21842e-05	-1.77699e-10	-1.2542
112256517	chr10:112256517:G:A	0.000395976	3.42583	-1.19881
112256699	chr10:112256699:C:T	1.2419e-05	-1.77699e-10	-1.23511
112257066	chr10:112257066:T:A	0.000175591	2.71572	-1.3019
112258493	chr10:112258493:A:G	1.60703e-05	-1.77699e-10	-0.977366
112258657	chr10:112258657:C:A	3.18703e-06	-1.44041	-1.15484
112258679	chr10:112258679:T:A	0.000324359	3.3186	-1.29109
112258898	chr10:112258898:G:A	0.000284966	3.18931	-1.29128
112259026	chr10:112259026:C:T	0.000295079	3.22871	-1.29581
112259214	chr10:112259214:A:G	0.00485289	4.73299	-5.85139e-10
112259371	chr10:112259371:A:C	0.000294213	3.20799	-1.27802
112259523	chr10:112259523:T:C	1.45631e-05	-1.77699e-10	-1.07585
112259592	chr10:112259592:C:T	0.000273453	3.08439	-1.2276
112259662	chr10:112259662:C:T	0.000326822	3.32443	-1.28935
112259786	chr10:112259786:C:A	0.000379315	3.4746	-1.29057
112259898	chr10:112259898:T:C	1.15545e-05	-1.30726	-5.85139e-10
112260072	chr10:112260072:G:A	0.000254037	3.07522	-1.29208
112260122	chr10:112260122:A:T	1.57658e-05	-1.77699e-10	-0.996499
112260427	chr10:112260427:T:C	8.29012e-05	-1.77699e-10	0.66331
112260540	chr10:112260540:A:G	0.00047158	3.45942	-1.05767
112261093	chr10:112261093:A:C	1.51445e-05	-1.77699e-10	-1.0367
112261139	chr10:112261139:T:C	2.46525e-05	-1.77699e-10	-0.549461
112261181	chr10:112261181:T:G	2.46224e-05	-1.77699e-10	-0.550684
112261602	chr10:112261602:A:G	1.51445e-05	-1.77699e-10	-1.0367
112261763	chr10:112261763:T:C	3.29061e-06	-1.41648	-1.14678
112262406	chr10:112262406:CAGG:C	1.30421e-05	-1.77699e-10	-1.18616
112262919	chr10:112262919:GAGATGTGGGCCCTACCC:G	2.8757e-06	-1.39977	-1.29827
112262956	chr10:112262956:G:A	9.6597e-06	-1.48638	-5.85139e-10
112263199	chr10:112263199:C:A	1.33323e-05	-1.16415	-5.85139e-10
112263403	chr10:112263403:T:C	1.29607e-05	-1.77699e-10	-1.19242
112263407	chr10:112263407:T:C	2.82968e-06	-1.41289	-1.30128
112263632	chr10:112263632:T:C	3.3097e-06	-1.52036	-1.03712
112263726	chr10:112263726:C:T	0.00175288	4.82891	-1.11423
112264340	chr10:112264340:G:A	1.17872e-05	-1.77699e-10	-1.28733
112264454	chr10:112264454:T:A	1.30091e-05	-1.77699e-10	-1.18869
112264953	chr10:112264953:C:T	0.000314522	3.28566	-1.28894
112265424	chr10:112265424:T:G	0.00131606	4.51892	-1.09086
112265744	chr10:112265744:C:G	0.000605419	3.54719	-0.895606
112266021	chr10:112266021:A:T	0.00244765	4.87113	-0.822588
112266081	chr10:112266081:C:T	2.94745e-06	-1.51895	-1.15445
112266103	chr10:112266103:T:G	3.05393e-06	-1.3362	-1.30171
112266288	chr10:112266288:GTGTGTGTGTGTA:G	0.00324672	4.33106	-5.85139e-10
112266322	chr10:112266322:T:C	0.00191944	4.921	-1.11555
112266366	chr10:112266366:C:A	2.69673e-06	-1.4807	-1.2816
112266493	chr10:112266493:C:G	1.23806e-05	-1.77699e-10	-1.23821
112267063	chr10:112267063:A:G	0.000391896	3.24142	-1.02476
112267778	chr10:112267778:A:G	1.61833e-05	-1.77699e-10	-0.970357
112268035	chr10:112268035:T:C	1.59728e-05	-1.77699e-10	-0.983455
112268045	chr10:112268045:G:A	1.3039e-05	-1.77699e-10	-1.18639
112268218	chr10:112268218:C:T	1.16653e-05	-1.77699e-10	-1.29772
112268239	chr10:112268239:C:A	2.53939e-06	-1.52034	-1.30208
112268435	chr10:112268435:A:G	1.62516e-05	-1.77699e-10	-0.96615
112268558	chr10:112268558:T:C	1.17454e-05	-1.77699e-10	-1.29088
112268722	chr10:112268722:C:T	0.00344545	5.69123	-1.30076
112268750	chr10:112268750:A:C	1.16354e-05	-1.77699e-10	-1.30029
112268780	chr10:112268780:A:G	0.00039088	3.21323	-0.999172
112268989	chr10:112268989:T:C	3.14095e-06	-1.45848	-1.15133
112269178	chr10:112269178:A:G	1.62603e-05	-1.77699e-10	-0.965612
112269252	chr10:112269252:C:G	1.61532e-05	-1.77699e-10	-0.972224
112269386	chr10:112269386:T:C	1.63163e-05	-1.77699e-10	-0.962174
112269817	chr10:112269817:G:A	1.62603e-05	-1.77699e-10	-0.965612
112270162	chr10:112270162:A:C	3.10885e-06	-1.44417	-1.17592
112270170	chr10:112270170:T:A	1.62782e-05	-1.77699e-10	-0.964511
112270367	chr10:112270367:C:T	1.69612e-05	-1.77699e-10	-0.92341
112270691	chr10:112270691:C:T	2.99404e-06	-1.42982	-1.22789
112270704	chr10:112270704:T:C	5.70866e-06	-0.744738	-1.26762
112270725	chr10:112270725:T:C	1.62686e-05	-1.77699e-10	-0.965104
112270850	chr10:112270850:G:A	2.62983e-06	-1.52052	-1.2669
112270906	chr10:112270906:A:G	1.63664e-05	-1.77699e-10	-0.959108
112270962	chr10:112270962:C:T	0.000465155	3.45457	-1.06654
112270990	chr10:112270990:G:A	1.62603e-05	-1.77699e-10	-0.965612
112271087	chr10:112271087:C:T	1.62603e-05	-1.77699e-10	-0.965612
112271145	chr10:112271145:G:A	1.62603e-05	-1.77699e-10	-0.965612
112271322	chr10:112271322:C:T	1.62603e-05	-1.77699e-10	-0.965612
112271476	chr10:112271476:T:A	3.02566e-06	-1.47601	-1.1712
112271485	chr10:112271485:T:C	1.62603e-05	-1.77699e-10	-0.965612
112271972	chr10:112271972:A:G	1.60282e-05	-1.77699e-10	-0.979987
112271995	chr10:112271995:G:A	1.62579e-05	-1.77699e-10	-0.96576
112272041	chr10:112272041:A:G	1.62603e-05	-1.77699e-10	-0.965612
112272055	chr10:112272055:G:T	0.00318096	5.08523	-0.774631
112272081	chr10:112272081:C:T	1.62603e-05	-1.77699e-10	-0.965612
112272104	chr10:112272104:T:C	1.62603e-05	-1.77699e-10	-0.965612
112272303	chr10:112272303:T:C	1.62735e-05	-1.77699e-10	-0.964804
112272321	chr10:112272321:A:C	1.62603e-05	-1.77699e-10	-0.965612
112272493	chr10:112272493:T:C	1.62294e-05	-1.77699e-10	-0.967515
112272647	chr10:112272647:G:A	1.62603e-05	-1.77699e-10	-0.965612
112272658	chr10:112272658:A:T	3.18945e-05	-1.77699e-10	-0.291905
112272663	chr10:112272663:T:A	1.62603e-05	-1.77699e-10	-0.965612
112272809	chr10:112272809:T:C	1.32862e-05	-1.77699e-10	-1.16761
112272848	chr10:112272848:G:T	1.62357e-05	-1.77699e-10	-0.967129
112272896	chr10:112272896:A:G	3.02602e-06	-1.51751	-1.12958
112272935	chr10:112272935:C:A	1.17657e-05	-1.77699e-10	-1.28915
112273036	chr10:112273036:A:T	1.62695e-05	-1.77699e-10	-0.965047
112273295	chr10:112273295:C:G	3.14664e-06	-1.45527	-1.15273
112273748	chr10:112273748:A:AT	1.69648e-05	-1.77699e-10	-0.923196
112273967	chr10:112273967:T:C	2.47174e-05	-1.77699e-10	-0.546833
112274136	chr10:112274136:G:A	1.70046e-05	-1.77699e-10	-0.920853
112274364	chr10:112274364:T:A	3.08318e-06	-1.46486	-1.16352
112274477	chr10:112274477:T:C	3.0382e-05	-0.34049	-5.85139e-10
112274499	chr10:112274499:A:G	1.69735e-05	-1.77699e-10	-0.922686
112274623	chr10:112274623:T:G	1.65379e-05	-1.77699e-10	-0.948682
112274624	chr10:112274624:C:T	1.71378e-05	-1.77699e-10	-0.91305
112274655	chr10:112274655:T:C	1.20903e-05	-1.77699e-10	-1.26194
112274880	chr10:112274880:A:C	1.6997e-05	-1.77699e-10	-0.921302
112275014	chr10:112275014:T:C	1.69735e-05	-1.77699e-10	-0.922686
112275461	chr10:112275461:T:G	9.92031e-06	-1.45976	-5.85139e-10
112275545	chr10:112275545:T:C	1.70099e-05	-1.77699e-10	-0.920544
112275675	chr10:112275675:A:G	1.69998e-05	-1.77699e-10	-0.921138
112275989	chr10:112275989:T:C	1.35937e-05	-1.77699e-10	-1.14473
112276022	chr10:112276022:A:C	1.71345e-05	-1.77699e-10	-0.913246
112276079	chr10:112276079:G:C	2.93589e-06	-1.51103	-1.1663
112276114	chr10:112276114:T:G	1.70097e-05	-1.77699e-10	-0.920552
112276255	chr10:112276255:T:C	9.235e-06	-0.575506	-0.955833
112276273	chr10:112276273:C:T	1.31278e-05	-1.77699e-10	-1.17961
112276308	chr10:112276308:A:C	1.3122e-05	-1.77699e-10	-1.18005
112276391	chr10:112276391:C:CAGTTGA	1.67239e-05	-1.77699e-10	-0.937499
112276412	chr10:112276412:T:C	1.66669e-05	-1.77699e-10	-0.940914
112276488	chr10:112276488:C:T	1.70667e-05	-1.77699e-10	-0.917211
112276546	chr10:112276546:G:A	1.16143e-05	-1.77699e-10	-1.3021
112276945	chr10:112276945:T:G	3.43785e-06	-1.52006	-0.999428
112277062	chr10:112277062:C:T	3.19384e-06	-1.46352	-1.12959
112277673	chr10:112277673:T:C	5.66489e-05	0.282533	-5.85139e-10
112277674	chr10:112277674:G:A	1.22986e-05	-1.77699e-10	-1.24485
112277682	chr10:112277682:T:C	3.14361e-06	-1.47925	-1.12972
112277720	chr10:112277720:G:A	0.000389477	3.30536	-1.09489
112278151	chr10:112278151:C:G	2.46206e-05	-1.77699e-10	-0.550754
112278519	chr10:112278519:T:C	1.86424e-05	-0.828903	-5.85139e-10
112278675	chr10:112278675:A:G	1.63195e-05	-1.77699e-10	-0.961977
112278927	chr10:112278927:G:A	1.08727e-05	-1.36808	-5.85139e-10
112279006	chr10:112279006:T:C	3.1379e-06	-1.39377	-1.21701
112279033	chr10:112279033:C:T	3.02069e-06	-1.38825	-1.2606
112279072	chr10:112279072:G:C	1.25756e-05	-1.77699e-10	-1.22258
112279194	chr10:112279194:T:G	1.32177e-05	-1.77699e-10	-1.17278
112279222	chr10:112279222:T:G	1.19215e-05	-1.77699e-10	-1.27599
112279589	chr10:112279589:C:T	1.25756e-05	-1.77699e-10	-1.22258
112279630	chr10:112279630:T:G	1.22337e-05	-1.77699e-10	-1.25014
112279835	chr10:112279835:T:C	1.60427e-05	-1.77699e-10	-0.979085
112280463	chr10:112280463:A:G	0.000193433	2.79571	-1.28512
112280697	chr10:112280697:T:C	2.64724e-06	-1.48151	-1.29931
112280748	chr10:112280748:G:A	1.17588e-05	-1.77699e-10	-1.28974
112280802	chr10:112280802:C:T	1.60785e-05	-1.77699e-10	-0.976854
112280889	chr10:112280889:T:C	2.5643e-05	-1.77699e-10	-0.51007
112281088	chr10:112281088:C:A	0.000186493	2.77513	-1.30107
112281133	chr10:112281133:T:G	2.50553e-05	-1.77699e-10	-0.533255
112281486	chr10:112281486:T:A	2.97526e-06	-1.52008	-1.14393
112281946	chr10:112281946:G:A	1.77094e-05	-0.880242	-5.85139e-10
112282234	chr10:112282234:TC:T	1.25629e-05	-1.77699e-10	-1.22359
112282885	chr10:112282885:A:G	0.00263614	3.98222	0.140509
112282932	chr10:112282932:A:C	0.00184912	4.94312	-1.175
112282993	chr10:112282993:C:T	1.16825e-05	-1.77699e-10	-1.29624
112283004	chr10:112283004:A:G	0.00150417	4.7544	-1.19274
112283057	chr10:112283057:A:G	1.18829e-05	-1.77699e-10	-1.27924
112283223	chr10:112283223:C:A	2.48619e-05	-1.77699e-10	-0.541004
112283272	chr10:112283272:C:T	2.48619e-05	-1.77699e-10	-0.541004
112283482	chr10:112283482:T:C	2.5533e-06	-1.51568	-1.30127
112283558	chr10:112283558:C:T	1.16189e-05	-1.77699e-10	-1.3017
112283613	chr10:112283613:T:C	8.4052e-06	-0.720881	-0.904608
112283659	chr10:112283659:C:T	1.18351e-05	-1.77699e-10	-1.28327
112283678	chr10:112283678:G:A	1.59003e-05	-1.77699e-10	-0.988002
112283838	chr10:112283838:G:A	0.00015321	2.45791	-1.18045
112284028	chr10:112284028:T:C	2.66345e-06	-1.4751	-1.29962
112284351	chr10:112284351:G:A	0.000229114	2.13672	-0.456836
112285400	chr10:112285400:T:C	2.45764e-05	-1.77699e-10	-0.552551
112285440	chr10:112285440:G:A	3.47784e-06	-1.43242	-1.0755
112285575	chr10:112285575:C:T	0.000115731	1.41862	-0.421685
112285673	chr10:112285673:G:GC	1.62493e-05	-1.77699e-10	-0.96629
112285862	chr10:112285862:T:A	1.28149e-05	-1.77699e-10	-1.20373
112285943	chr10:112285943:G:A	2.85256e-06	-1.41124	-1.29488
112286420	chr10:112286420:CCCTGTGGCCTTT:C	1.23444e-05	-1.24114	-5.85139e-10
112286517	chr10:112286517:A:G	3.51457e-06	-1.41431	-1.08312
112286647	chr10:112286647:T:G	5.11501e-06	-1.47688	-0.645281
112286664	chr10:112286664:A:G	1.62526e-05	-1.77699e-10	-0.966088
112286683	chr10:112286683:A:G	5.15772e-06	-1.47831	-0.635533
112286686	chr10:112286686:G:A	0.000111647	-1.77699e-10	0.961002
112287050	chr10:112287050:T:A	3.19173e-05	0.857706	-1.1489
112287275	chr10:112287275:A:G	1.16539e-05	-1.77699e-10	-1.2987
112287301	chr10:112287301:T:G	2.62659e-06	-1.48839	-1.30026
112287505	chr10:112287505:C:T	2.59611e-06	-1.51525	-1.28508
112287592	chr10:112287592:T:A	1.8035e-05	-1.77699e-10	-0.862023
112287637	chr10:112287637:T:C	6.46783e-05	1.65235	-1.23726
112287935	chr10:112287935:A:C	3.08675e-05	-1.77699e-10	-0.324636
112287979	chr10:112287979:C:A	1.44429e-05	-1.77699e-10	-1.08413
112288029	chr10:112288029:T:C	2.58932e-06	-1.50827	-1.29467
112288043	chr10:112288043:C:T	2.48619e-05	-1.77699e-10	-0.541004
112288065	chr10:112288065:G:A	1.24019e-05	-1.23649	-5.85139e-10
112288272	chr10:112288272:C:T	2.43612e-05	0.680224	-1.24157
112288324	chr10:112288324:G:T	0.000142983	-1.77699e-10	1.20839
112288347	chr10:112288347:T:A	3.89026e-06	-1.51809	-0.877772
112288353	chr10:112288353:T:C	1.57707e-05	-1.77699e-10	-0.996186
112288369	chr10:112288369:C:A	1.16146e-05	-1.77699e-10	-1.30208
112288516	chr10:112288516:C:A	1.20224e-05	-1.77699e-10	-1.26757
112288688	chr10:112288688:G:A	2.35031e-05	-1.77699e-10	-0.597206
112288731	chr10:112288731:A:G	2.50935e-05	-1.77699e-10	-0.53173
112289034	chr10:112289034:T:C	6.08768e-05	1.65426	-1.29975
112289872	chr10:112289872:C:T	2.64812e-06	-1.48078	-1.2997
112289877	chr10:112289877:C:T	2.47578e-05	0.605726	-1.15092
112289955	chr10:112289955:T:C	2.21671e-05	0.524309	-1.18004
112289995	chr10:112289995:T:G	1.28761e-05	-1.77699e-10	-1.19897
112290414	chr10:112290414:C:T	1.63177e-05	-1.77699e-10	-0.962089
112290430	chr10:112290430:G:A	9.10225e-05	2.01677	-1.26001
112290897	chr10:112290897:T:A	2.81701e-06	-1.44833	-1.27034
112291000	chr10:112291000:T:C	1.28106e-05	-1.77699e-10	-1.20407
112291360	chr10:112291360:A:G	6.94552e-06	-1.42086	-0.395381
112291683	chr10:112291683:T:C	1.19509e-05	-1.77699e-10	-1.27354
112291690	chr10:112291690:A:G	1.18355e-05	-1.77699e-10	-1.28324
112292092	chr10:112292092:C:T	1.53929e-05	-1.77699e-10	-1.02044
112292155	chr10:112292155:G:C	8.64057e-05	-1.77699e-10	0.704714
112292226	chr10:112292226:G:C	1.1854e-05	-1.77699e-10	-1.28168
112293159	chr10:112293159:T:C	5.81032e-06	-1.37765	-0.617055
112293316	chr10:112293316:AAC:A	4.39978e-05	0.565829	-0.536029
112293357	chr10:112293357:T:C	2.71976e-06	-1.45804	-1.29576
112293656	chr10:112293656:C:T	1.34415e-05	-1.77699e-10	-1.15599
112294011	chr10:112294011:C:T	1.37329e-05	-1.77699e-10	-1.13454
112294112	chr10:112294112:C:T	8.26093e-06	-1.11794	-0.52486
112294225	chr10:112294225:G:A	2.53558e-05	0.616558	-1.13789
112294454	chr10:112294454:A:G	5.16167e-05	-1.77699e-10	0.189506
112294591	chr10:112294591:C:T	1.16412e-05	-1.77699e-10	-1.29979
112294593	chr10:112294593:G:A	1.16675e-05	-1.77699e-10	-1.29753
112294688	chr10:112294688:C:T	1.71237e-05	-1.77699e-10	-0.913878
112294814	chr10:112294814:G:A	2.53394e-05	0.648776	-1.17075
112294843	chr10:112294843:A:G	0.000141751	2.28031	-1.08058
112294938	chr10:112294938:G:A	1.86887e-05	-1.77699e-10	-0.826417
112294971	chr10:112294971:G:A	1.16142e-05	-1.77699e-10	-1.30211
112295134	chr10:112295134:A:G	1.1648e-05	-1.77699e-10	-1.2992
112295298	chr10:112295298:T:C	4.99098e-06	-1.45994	-0.686766
112295316	chr10:112295316:C:T	1.02535e-05	-1.42672	-5.85139e-10
112295633	chr10:112295633:C:T	1.33923e-05	-1.77699e-10	-1.15966
112295675	chr10:112295675:T:G	1.33923e-05	-1.77699e-10	-1.15966
112295751	chr10:112295751:A:G	2.91748e-06	-1.48916	-1.19446
112295940	chr10:112295940:T:C	1.46177e-05	-1.77699e-10	-1.0721
112296190	chr10:112296190:G:C	5.8408e-06	-1.17543	-0.814044
112296192	chr10:112296192:T:C	4.78757e-05	-1.77699e-10	0.11427
112296215	chr10:112296215:T:C	1.1867e-05	-1.77699e-10	-1.28057
112296796	chr10:112296796:T:A	5.17501e-06	-0.819498	-1.291
112296822	chr10:112296822:G:A	5.2554e-06	-0.829766	-1.26532
112296829	chr10:112296829:G:A	1.20006e-05	-1.77699e-10	-1.26938
112296869	chr10:112296869:T:C	1.85396e-05	-1.77699e-10	-0.834432
112297036	chr10:112297036:G:A	1.4458e-05	-1.77699e-10	-1.08309
112297066	chr10:112297066:C:T	3.91479e-06	-1.13724	-1.25234
112297075	chr10:112297075:G:C	1.19203e-05	-1.77699e-10	-1.2761
112297189	chr10:112297189:A:G	3.31638e-06	-1.43881	-1.11666
112297317	chr10:112297317:T:C	4.93483e-06	-0.860899	-1.29712
112297489	chr10:112297489:T:C	4.82445e-06	-1.06589	-1.11475
112299219	chr10:112299219:C:T	1.05504e-05	-1.10178	-0.296401
112299244	chr10:112299244:G:A	1.26119e-05	-1.77699e-10	-1.2197
112299545	chr10:112299545:C:T	3.71802e-05	-0.138564	-5.85139e-10
112299572	chr10:112299572:TCTCTGTTTTC:T	3.72214e-06	-1.43166	-1.00838
112299762	chr10:112299762:A:G	9.48804e-06	-1.50431	-5.85139e-10
112299892	chr10:112299892:G:C	1.33175e-05	-1.77699e-10	-1.16526
112300522	chr10:112300522:A:G	1.3658e-05	-1.77699e-10	-1.14002
112301485	chr10:112301485:G:A	1.16345e-05	-1.77699e-10	-1.30037
112301504	chr10:112301504:A:G	1.17538e-05	-1.77699e-10	-1.29017
112301715	chr10:112301715:T:C	5.79473e-06	-1.40918	-0.588212
112301767	chr10:112301767:C:A	6.65548e-06	-0.591422	-1.26748
112302221	chr10:112302221:G:A	6.98917e-06	-1.19301	-0.616967
112302282	chr10:112302282:C:T	1.16626e-05	-1.77699e-10	-1.29795
112302534	chr10:112302534:T:A	5.7571e-06	-1.44038	-0.563523
112302589	chr10:112302589:A:G	1.1923e-05	-1.77699e-10	-1.27587
112303675	chr10:112303675:G:C	1.1637e-05	-1.77699e-10	-1.30015
112304099	chr10:112304099:C:T	1.21319e-05	-1.77699e-10	-1.2585
112304147	chr10:112304147:C:T	1.21044e-05	-1.77699e-10	-1.26077
112304213	chr10:112304213:A:G	1.36059e-05	-1.77699e-10	-1.14384
112304295	chr10:112304295:A:G	1.17904e-05	-1.77699e-10	-1.28705
112304393	chr10:112304393:C:G	9.49377e-06	-1.5037	-5.85139e-10
112304474	chr10:112304474:T:C	2.24739e-05	-1.77699e-10	-0.641986
112304736	chr10:112304736:G:GTAATAGACCCATTTAGTAATAGACCCATTAGTAATACTAATAGACCCATTTAC	2.048e-05	-1.77699e-10	-0.734888
112304858	chr10:112304858:G:C	1.52826e-05	-1.77699e-10	-1.02762
112305234	chr10:112305234:G:A	1.23342e-05	-1.77699e-10	-1.24196
112305426	chr10:112305426:A:G	1.17286e-05	-1.77699e-10	-1.29231
112305500	chr10:112305500:A:C	1.1923e-05	-1.77699e-10	-1.27587
112305820	chr10:112305820:T:C	1.2169e-05	-1.77699e-10	-1.25545
112305949	chr10:112305949:A:G	0.000111832	-1.77699e-10	0.962661
112305965	chr10:112305965:GCATA:G	6.96916e-05	-1.77699e-10	0.48974
112305974	chr10:112305974:T:C	1.16881e-05	-1.77699e-10	-1.29577
112306180	chr10:112306180:T:C	1.21593e-05	-1.77699e-10	-1.25624
112306235	chr10:112306235:T:C	5.20544e-06	-1.34259	-0.762049
112306376	chr10:112306376:T:C	5.16126e-06	-1.35111	-0.762049
112306472	chr10:112306472:G:T	3.23775e-06	-1.27774	-1.30172
112306792	chr10:112306792:A:G	1.21931e-05	-1.77699e-10	-1.25347
112307190	chr10:112307190:T:C	2.88319e-06	-1.39511	-1.30033
112308074	chr10:112308074:C:T	1.56373e-05	-1.77699e-10	-1.00468
112308104	chr10:112308104:C:T	2.8199e-06	-1.41565	-1.30198
112308299	chr10:112308299:A:G	3.14349e-06	-1.30711	-1.30189
112308327	chr10:112308327:G:T	1.40331e-05	-1.11292	-5.85139e-10
112308463	chr10:112308463:C:A	1.16165e-05	-1.77699e-10	-1.30191
112308524	chr10:112308524:C:T	1.16733e-05	-1.77699e-10	-1.29704
112308664	chr10:112308664:G:A	2.02557e-05	-1.77699e-10	-0.745903
112308721	chr10:112308721:C:T	1.16311e-05	-1.77699e-10	-1.30066
112309140	chr10:112309140:G:A	6.49048e-06	-1.16563	-0.718372
112309862	chr10:112309862:C:A	1.18346e-05	-1.77699e-10	-1.28331
112309955	chr10:112309955:G:C	1.14059e-05	-0.962539	-0.357669
112310015	chr10:112310015:A:T	1.408e-05	-1.24151	0.131931
112310140	chr10:112310140:C:T	1.40621e-05	-0.403167	-0.707688
112310365	chr10:112310365:C:T	1.61594e-05	-1.77699e-10	-0.971838
112310927	chr10:112310927:A:G	2.87786e-06	-1.39524	-1.30205
112311039	chr10:112311039:T:A	1.41195e-05	-0.383666	-0.723112
112311590	chr10:112311590:A:G	2.83351e-06	-1.41315	-1.29967
112311780	chr10:112311780:TC:T	2.94589e-06	-1.37188	-1.30205
112311873	chr10:112311873:A:G	2.81901e-06	-1.41782	-1.30013
112311889	chr10:112311889:T:C	2.79617e-06	-1.42545	-1.30063
112311958	chr10:112311958:C:T	0.00014299	-1.77699e-10	1.20843
112312386	chr10:112312386:C:A	2.78969e-06	-1.42766	-1.30075
112312485	chr10:112312485:C:T	0.000138566	-1.77699e-10	1.17701
112312860	chr10:112312860:G:A	1.19595e-05	-1.77699e-10	-1.27281
112312914	chr10:112312914:T:G	0.000141812	-0.738805	1.93897
112312922	chr10:112312922:T:C	1.63325e-05	-1.77699e-10	-0.961184
112312974	chr10:112312974:T:C	2.8604e-06	-1.42045	-1.28293
112313150	chr10:112313150:T:G	2.81265e-06	-1.43305	-1.28716
112313194	chr10:112313194:G:A	2.79026e-06	-1.44232	-1.28588
112313273	chr10:112313273:A:G	1.16195e-05	-1.77699e-10	-1.30166
112313600	chr10:112313600:G:A	2.85359e-06	-1.49122	-1.21454
112313786	chr10:112313786:T:C	3.00665e-06	-1.4932	-1.16032
112314100	chr10:112314100:A:G	1.49478e-05	-1.77699e-10	-1.04978
112314204	chr10:112314204:T:C	3.07318e-06	-1.50461	-1.12702
112314328	chr10:112314328:G:A	2.80405e-06	-1.43515	-1.28813
112314329	chr10:112314329:A:T	2.79352e-06	-1.4398	-1.28724
112314423	chr10:112314423:T:G	3.69278e-06	-1.47463	-0.973328
112314821	chr10:112314821:G:C	3.08347e-06	-1.50747	-1.12081
112314822	chr10:112314822:C:T	3.08715e-06	-1.50628	-1.12081
112314859	chr10:112314859:G:A	3.03413e-06	-1.50538	-1.13904
112315136	chr10:112315136:T:A	9.92269e-06	-0.99859	-0.460925
112315441	chr10:112315441:A:G	3.19794e-06	-1.50778	-1.08405
112315606	chr10:112315606:G:A	2.83278e-06	-1.42157	-1.29151
112315726	chr10:112315726:C:T	1.21976e-05	-1.77699e-10	-1.2531
112315734	chr10:112315734:T:C	1.09909e-05	-0.58853	-0.76874
112315742	chr10:112315742:A:C	5.48185e-05	-1.77699e-10	0.24969
112316082	chr10:112316082:G:T	1.06761e-05	-1.38633	-5.85139e-10
112316637	chr10:112316637:A:G	6.27132e-05	-1.77699e-10	0.384232
112316927	chr10:112316927:C:T	8.74102e-06	-0.941258	-0.645053
112316932	chr10:112316932:CT:C	1.58288e-05	-1.77699e-10	-0.99251
112317257	chr10:112317257:C:T	1.16919e-05	-1.77699e-10	-1.29544
112317563	chr10:112317563:T:C	1.19713e-05	-1.77699e-10	-1.27182
112317619	chr10:112317619:A:G	1.7792e-05	-1.77699e-10	-0.875593
112317628	chr10:112317628:C:T	1.1618e-05	-1.77699e-10	-1.30179
112317758	chr10:112317758:A:G	1.1618e-05	-1.77699e-10	-1.30178
112318249	chr10:112318249:T:C	1.16143e-05	-1.77699e-10	-1.3021
112318366	chr10:112318366:T:C	4.88295e-05	0.133995	-5.85139e-10
112318659	chr10:112318659:T:G	1.16267e-05	-1.77699e-10	-1.30104
112318749	chr10:112318749:C:T	5.60904e-06	-1.34179	-0.688172
112318750	chr10:112318750:G:A	1.16203e-05	-1.77699e-10	-1.30158
112318955	chr10:112318955:A:G	8.80847e-06	-0.879317	-0.699308
112318976	chr10:112318976:C:T	4.34777e-06	-1.33924	-0.945436
112319451	chr10:112319451:G:A	1.22179e-05	-1.77699e-10	-1.25144
112319924	chr10:112319924:G:C	9.72122e-06	-1.48003	-5.85139e-10
112319926	chr10:112319926:A:G	4.62334e-06	-1.0899	-1.13332
112320132	chr10:112320132:G:A	8.25745e-06	-0.911421	-0.731801
112320321	chr10:112320321:G:A	1.52832e-05	-1.77699e-10	-1.02758
112320501	chr10:112320501:A:G	1.1618e-05	-1.77699e-10	-1.30178
112320598	chr10:112320598:A:G	0.000100832	-1.77699e-10	0.859118
112320657	chr10:112320657:C:T	4.24837e-06	-1.32355	-0.984256
112320844	chr10:112320844:T:G	1.16172e-05	-1.77699e-10	-1.30186
112320851	chr10:112320851:T:G	1.16189e-05	-1.77699e-10	-1.30171
112320945	chr10:112320945:A:G	0.000130704	-1.77699e-10	1.1186
112320989	chr10:112320989:G:A	1.15059e-05	-0.686552	-0.624928
112321062	chr10:112321062:G:C	1.1215e-05	-0.664732	-0.672357
112321244	chr10:112321244:A:G	1.16148e-05	-1.77699e-10	-1.30206
112321437	chr10:112321437:C:T	4.24681e-06	-1.33433	-0.97384
112321476	chr10:112321476:A:ACACT	1.22589e-05	-1.77699e-10	-1.24809
112321679	chr10:112321679:T:C	1.16169e-05	-1.77699e-10	-1.30188
112322054	chr10:112322054:C:A	1.35182e-05	-1.1503	-5.85139e-10
112322237	chr10:112322237:A:G	3.49052e-06	-1.30156	-1.20273
112322290	chr10:112322290:C:T	1.66556e-05	-1.77699e-10	-0.941593
112322634	chr10:112322634:A:C	1.10508e-05	-0.687783	-0.664053
112322790	chr10:112322790:C:T	1.01357e-05	-0.9726	-0.465675
112322908	chr10:112322908:C:T	5.79958e-06	-0.851346	-1.14521
112323163	chr10:112323163:T:C	4.6108e-06	-1.30049	-0.925451
112323427	chr10:112323427:C:T	9.27543e-06	-0.988593	-0.538377
112323733	chr10:112323733:C:A	1.02184e-05	-1.43015	-5.85139e-10
112324221	chr10:112324221:AT:A	1.70986e-05	-1.77699e-10	-0.915341
112324223	chr10:112324223:T:A	1.71348e-05	-1.77699e-10	-0.913228
112324486	chr10:112324486:AG:A	1.23238e-05	-1.77699e-10	-1.2428
112324498	chr10:112324498:G:C	1.45655e-05	-1.77699e-10	-1.07568
112324536	chr10:112324536:G:A	1.17048e-05	-1.77699e-10	-1.29434
112324593	chr10:112324593:C:A	1.02796e-05	-0.782689	-0.641487
112324631	chr10:112324631:T:C	6.62484e-06	-1.04176	-0.821753
112324953	chr10:112324953:G:A	1.40169e-05	-1.77699e-10	-1.11408
112325463	chr10:112325463:C:T	5.47198e-06	-0.868277	-1.18642
112325602	chr10:112325602:C:T	1.59289e-05	-1.77699e-10	-0.986204
112325616	chr10:112325616:C:A	8.09888e-06	-1.43312	-0.229498
112325748	chr10:112325748:T:C	1.27782e-05	-0.870254	-0.336342
112325754	chr10:112325754:T:C	1.28908e-05	-1.77699e-10	-1.19783
112325822	chr10:112325822:G:A	1.85948e-05	-1.77699e-10	-0.831458
112325928	chr10:112325928:C:T	0.000103438	-1.77699e-10	0.884634
112326000	chr10:112326000:G:A	1.6322e-05	-1.77699e-10	-0.961824
112326059	chr10:112326059:G:A	1.189e-05	-1.77699e-10	-1.27864
112326141	chr10:112326141:AAAC:A	9.82048e-06	-1.46987	-5.85139e-10
112326420	chr10:112326420:A:C	9.27553e-06	-0.935273	-0.591686
112326628	chr10:112326628:C:T	9.86233e-06	-1.46562	-5.85139e-10
112327018	chr10:112327018:TC:T	7.70003e-06	-0.464564	-1.24855
112327019	chr10:112327019:C:T	3.75274e-05	-1.77699e-10	-0.129267
112328373	chr10:112328373:G:A	1.1714e-05	-1.77699e-10	-1.29355
112328460	chr10:112328460:A:C	1.16917e-05	-1.77699e-10	-1.29546
112328513	chr10:112328513:G:A	6.22171e-06	-1.36696	-0.559333
112328682	chr10:112328682:C:T	1.42289e-05	-0.595199	-0.503867
112328683	chr10:112328683:C:T	1.35117e-05	-1.77699e-10	-1.15078
112329072	chr10:112329072:A:G	1.17719e-05	-1.77699e-10	-1.28863
112329406	chr10:112329406:C:T	1.1712e-05	-1.77699e-10	-1.29372
112329583	chr10:112329583:C:T	1.16494e-05	-1.77699e-10	-1.29909
112329720	chr10:112329720:G:A	6.02738e-06	-1.38638	-0.571646
112329951	chr10:112329951:C:T	5.91789e-06	-0.800806	-1.17555
112330306	chr10:112330306:G:A	1.16178e-05	-1.77699e-10	-1.3018
112330428	chr10:112330428:TCTGATTCCAGCAGGAGACCTCTCCATTCAACAGGAATGTCC:T	8.98111e-06	-1.0204	-0.538812
112330567	chr10:112330567:A:C	4.46934e-05	-0.533618	0.579105
112330897	chr10:112330897:C:T	7.56621e-06	-0.925998	-0.804648
112331001	chr10:112331001:C:T	9.6434e-06	-1.04908	-0.438981
112331412	chr10:112331412:C:A	1.18128e-05	-1.77699e-10	-1.28516
112331912	chr10:112331912:T:C	6.11789e-06	-1.06423	-0.87889
112332099	chr10:112332099:T:A	1.28502e-05	-1.77699e-10	-1.20098
112332283	chr10:112332283:C:T	7.58574e-06	-0.957901	-0.770168
112332513	chr10:112332513:T:TA	1.72573e-05	-1.77699e-10	-0.906106
112333009	chr10:112333009:T:C	1.16339e-05	-1.77699e-10	-1.30041
112333026	chr10:112333026:T:A	1.16172e-05	-1.77699e-10	-1.30185
112333194	chr10:112333194:AAGGAG:A	1.72392e-05	-1.77699e-10	-0.907156
112333312	chr10:112333312:T:C	1.93512e-05	-1.77699e-10	-0.791582
112333784	chr10:112333784:T:C	1.16144e-05	-1.77699e-10	-1.3021
112333827	chr10:112333827:C:T	6.74393e-06	-0.952484	-0.893211
112334043	chr10:112334043:C:T	4.70328e-05	-1.77699e-10	0.0965069
112334930	chr10:112334930:G:C	1.1688e-05	-1.77699e-10	-1.29577
112335119	chr10:112335119:T:A	1.17161e-05	-1.77699e-10	-1.29337
112335173	chr10:112335173:A:G	5.1769e-06	-0.929392	-1.18074
112335587	chr10:112335587:A:G	9.3796e-06	-1.5158	-5.85139e-10
112335618	chr10:112335618:G:C	1.17161e-05	-1.77699e-10	-1.29337
112335682	chr10:112335682:C:T	1.66088e-05	-1.77699e-10	-0.944408
112335716	chr10:112335716:G:A	2.20219e-05	-1.77699e-10	-0.662301
112336143	chr10:112336143:C:G	6.02204e-06	-0.691608	-1.2673
112336215	chr10:112336215:A:G	4.20012e-06	-1.10201	-1.21721
112336326	chr10:112336326:G:A	1.19834e-05	-1.77699e-10	-1.27082
112336411	chr10:112336411:TTG:T	1.45714e-05	-1.77699e-10	-1.07528
112336612	chr10:112336612:A:C	2.33896e-05	-1.77699e-10	-0.602046
112336972	chr10:112336972:T:C	1.42212e-05	-1.77699e-10	-1.0996
112338035	chr10:112338035:T:C	1.77046e-05	-1.77699e-10	-0.880516
112338128	chr10:112338128:G:A	1.16478e-05	-1.77699e-10	-1.29922
112338945	chr10:112338945:C:G	5.16884e-06	-0.88256	-1.22913
112339173	chr10:112339173:G:C	1.1635e-05	-1.77699e-10	-1.30032
112339364	chr10:112339364:A:C	1.16609e-05	-1.77699e-10	-1.2981
112340352	chr10:112340352:C:T	1.39184e-05	-1.77699e-10	-1.12112
112340473	chr10:112340473:C:G	1.22425e-05	-1.77699e-10	-1.24942
112340517	chr10:112340517:T:G	1.22128e-05	-1.77699e-10	-1.25185
112340851	chr10:112340851:G:C	6.87351e-06	-0.911424	-0.91524
112341285	chr10:112341285:C:T	2.49981e-05	-1.77699e-10	-0.535538
112341713	chr10:112341713:C:G	1.14408e-05	-0.921338	-0.39581
112341786	chr10:112341786:G:A	1.35392e-05	-1.77699e-10	-1.14875
112342122	chr10:112342122:T:C	4.6664e-06	-1.33997	-0.873979
112342242	chr10:112342242:C:G	2.83416e-06	-1.49342	-1.21917
112342325	chr10:112342325:T:C	4.97052e-06	-0.888704	-1.26211
112342408	chr10:112342408:A:G	1.20003e-05	-1.77699e-10	-1.26941
112342560	chr10:112342560:A:G	2.87889e-05	-1.77699e-10	-0.39435
112342842	chr10:112342842:A:G	1.19958e-05	-1.77699e-10	-1.26979
112342872	chr10:112342872:G:A	6.27037e-06	-0.930548	-0.987956
112342886	chr10:112342886:T:C	1.84997e-05	-1.77699e-10	-0.836586
112342914	chr10:112342914:G:A	4.68834e-06	-1.35792	-0.851342
112343048	chr10:112343048:C:T	0.000251912	-1.77699e-10	1.77474
112343744	chr10:112343744:C:T	3.65495e-06	-1.24828	-1.20998
112343745	chr10:112343745:A:G	3.27082e-06	-1.32749	-1.2418
112343866	chr10:112343866:A:C	4.60407e-06	-1.21119	-1.01621
112344022	chr10:112344022:G:A	1.20517e-05	-1.77699e-10	-1.26513
112344217	chr10:112344217:C:T	1.57555e-05	-0.997149	-5.85139e-10
112344295	chr10:112344295:C:T	6.91488e-06	-1.03674	-0.783918
112344443	chr10:112344443:C:T	1.61994e-05	0.275939	-1.24531
112345251	chr10:112345251:C:T	2.15868e-05	-1.77699e-10	-0.682257
112345379	chr10:112345379:G:A	1.56674e-05	-1.77699e-10	-1.00276
112345536	chr10:112345536:G:A	2.80354e-06	-1.48109	-1.24236
112346148	chr10:112346148:C:T	3.12595e-05	-1.77699e-10	-0.312015
112346603	chr10:112346603:G:A	3.20279e-06	-1.33909	-1.25123
112347162	chr10:112347162:A:AG	1.12709e-05	-0.514888	-0.817226
112347540	chr10:112347540:T:C	3.15402e-06	-1.32214	-1.28352
112348078	chr10:112348078:A:G	3.35875e-05	-1.77699e-10	-0.240186
112348243	chr10:112348243:C:G	1.16256e-05	-1.77699e-10	-1.30113
112348702	chr10:112348702:A:T	1.16242e-05	-1.77699e-10	-1.30125
112348704	chr10:112348704:T:C	1.06653e-05	-1.38734	-5.85139e-10
112348747	chr10:112348747:T:C	1.49006e-05	-1.77699e-10	-1.05294
112348801	chr10:112348801:A:ATGTTC	4.26208e-06	-1.12124	-1.18335
112348923	chr10:112348923:T:A	1.22722e-05	-1.247	-5.85139e-10
112349229	chr10:112349229:C:T	4.84714e-06	-1.50175	-0.674198
112349353	chr10:112349353:T:C	6.39004e-06	-0.63298	-1.26662
112349602	chr10:112349602:T:C	2.78037e-06	-1.51999	-1.21176
112349797	chr10:112349797:T:A	2.88868e-06	-1.51374	-1.1798
112349994	chr10:112349994:T:C	6.57937e-06	-0.572142	-1.29826
112350099	chr10:112350099:G:A	8.0472e-06	-0.369888	-1.29913
112350219	chr10:112350219:A:G	9.00251e-06	-0.288373	-1.26846
112350680	chr10:112350680:T:C	8.17566e-06	-0.354701	-1.29848
112350784	chr10:112350784:C:T	5.07343e-05	-1.77699e-10	0.172262
112351056	chr10:112351056:A:G	5.40723e-06	-0.940664	-1.12594
112351135	chr10:112351135:G:A	8.41103e-06	-0.325611	-1.29918
112351444	chr10:112351444:G:A	1.09673e-05	-0.124411	-1.23501
112351479	chr10:112351479:C:G	1.058e-05	-0.16303	-1.23235
112351504	chr10:112351504:CCT:C	2.89596e-05	-0.388437	-5.85139e-10
112351520	chr10:112351520:C:T	9.88435e-06	-0.799256	-0.664131
112351590	chr10:112351590:G:C	6.49156e-06	-0.922425	-0.961411
112351594	chr10:112351594:T:C	1.45958e-05	-1.77699e-10	-1.0736
112351665	chr10:112351665:T:C	0.0002184	1.63199	-5.85139e-10
112351681	chr10:112351681:T:C	1.17738e-05	-1.77699e-10	-1.28846
112351735	chr10:112351735:C:T	9.39478e-06	-1.51418	-5.85139e-10
112351785	chr10:112351785:C:T	9.63468e-06	-0.245905	-1.24306
112351985	chr10:112351985:A:G	1.2525e-05	-1.77699e-10	-1.22661
112352291	chr10:112352291:G:A	2.86516e-06	-1.51782	-1.1839
112357045	chr10:112357045:T:TA	1.06954e-05	-0.683485	-0.701043
112357056	chr10:112357056:T:C	1.28705e-05	-1.77699e-10	-1.1994
112357068	chr10:112357068:T:C	8.01956e-06	-0.375479	-1.29698
112357080	chr10:112357080:G:T	3.95775e-06	-1.51538	-0.863286
112357153	chr10:112357153:A:G	9.9067e-06	-0.193969	-1.26716
112357333	chr10:112357333:T:A	1.29908e-05	-1.77699e-10	-1.1901
112357424	chr10:112357424:G:A	1.34035e-05	-1.77699e-10	-1.15882
112357617	chr10:112357617:G:A	1.16597e-05	-1.77699e-10	-1.2982
112359402	chr10:112359402:A:G	7.16827e-06	-0.488601	-1.29607
112359422	chr10:112359422:C:T	8.5293e-06	-0.35823	-1.2526
112359999	chr10:112359999:T:C	1.36384e-05	-1.77699e-10	-1.14145
112360008	chr10:112360008:G:A	1.33264e-05	-1.77699e-10	-1.16459
112360932	chr10:112360932:A:G	9.0689e-06	-0.256835	-1.29265
112361604	chr10:112361604:C:T	1.16145e-05	-1.77699e-10	-1.30208
112361992	chr10:112361992:C:G	5.9135e-06	-0.742578	-1.23452
112362034	chr10:112362034:A:C	5.20557e-06	-0.858619	-1.24599
112362314	chr10:112362314:C:T	2.64429e-06	-1.51769	-1.26424
112362317	chr10:112362317:T:C	1.46402e-05	-0.0953344	-0.975232
112362499	chr10:112362499:A:G	1.28462e-05	-1.77699e-10	-1.20129
112363041	chr10:112363041:C:G	5.69422e-06	-0.759563	-1.25532
112363087	chr10:112363087:G:A	1.10538e-05	-1.35157	-5.85139e-10
112363398	chr10:112363398:T:C	7.28897e-06	-1.49277	-0.275211
112363514	chr10:112363514:C:T	1.20842e-05	-1.26244	-5.85139e-10
112363832	chr10:112363832:G:A	1.91168e-05	-1.77699e-10	-0.803772
112363966	chr10:112363966:T:G	8.17702e-06	-0.755573	-0.897439
112364158	chr10:112364158:G:GT	6.53416e-06	-0.880598	-0.996697
112364202	chr10:112364202:C:T	6.52331e-06	-0.882476	-0.996482
112364418	chr10:112364418:T:C	7.64388e-06	-0.790979	-0.929455
112364518	chr10:112364518:G:C	2.03125e-05	-0.251886	-0.491219
112364763	chr10:112364763:T:C	1.19846e-05	-1.77699e-10	-1.27072
112365219	chr10:112365219:C:A	9.43044e-06	-1.5104	-5.85139e-10
112365509	chr10:112365509:AAGGCTTGACGTAG:A	7.16331e-06	-0.91719	-0.868177
112365527	chr10:112365527:CA:C	7.331e-06	-0.90082	-0.861407
112365833	chr10:112365833:G:A	1.33426e-05	-1.77699e-10	-1.16338
112366052	chr10:112366052:G:A	8.18409e-06	-1.4765	-0.175648
112366747	chr10:112366747:C:T	3.01622e-05	-1.77699e-10	-0.347749
112366791	chr10:112366791:C:T	1.22527e-05	-1.77699e-10	-1.2486
112366976	chr10:112366976:T:C	5.13187e-06	-1.17685	-0.942016
112367180	chr10:112367180:G:A	8.96675e-05	-1.77699e-10	0.741769
112367273	chr10:112367273:A:G	0.000105752	-1.77699e-10	0.906761
112367352	chr10:112367352:T:C	4.93685e-06	-1.18863	-0.968985
112367782	chr10:112367782:T:A	1.22795e-05	-1.77699e-10	-1.24641
112368388	chr10:112368388:C:A	1.9803e-05	-0.768506	-5.85139e-10
112368584	chr10:112368584:C:T	6.64293e-06	-0.944646	-0.91614
112369056	chr10:112369056:A:G	8.44514e-06	-0.672442	-0.948305
112369206	chr10:112369206:G:A	4.75883e-06	-0.964155	-1.23018
112369246	chr10:112369246:G:A	1.18442e-05	-1.77699e-10	-1.2825
112369620	chr10:112369620:G:A	6.99629e-06	-0.98742	-0.821539
112369807	chr10:112369807:C:T	9.43838e-06	-1.50955	-5.85139e-10
112369836	chr10:112369836:C:T	1.27091e-05	-1.21202	-5.85139e-10
112369906	chr10:112369906:C:T	1.16339e-05	-1.77699e-10	-1.30041
112369972	chr10:112369972:G:A	1.87731e-05	-1.77699e-10	-0.821912
112370006	chr10:112370006:A:C	2.02963e-05	-1.77699e-10	-0.743899
112370085	chr10:112370085:A:G	1.15795e-05	-0.324708	-0.980399
112370140	chr10:112370140:A:G	1.17917e-05	-1.77699e-10	-1.28695
112370254	chr10:112370254:C:G	3.82353e-05	-1.77699e-10	-0.110581
112370325	chr10:112370325:G:A	1.8254e-05	-1.77699e-10	-0.849957
112370615	chr10:112370615:G:A	3.00315e-05	-1.77699e-10	-0.352093
112370845	chr10:112370845:A:G	2.09419e-05	-1.77699e-10	-0.712586
112370881	chr10:112370881:C:T	1.22817e-05	-1.77699e-10	-1.24623
112370986	chr10:112370986:CTG:C	7.30866e-06	-0.910034	-0.855246
112371379	chr10:112371379:C:G	1.03276e-05	-1.41952	-5.85139e-10
112371778	chr10:112371778:A:G	1.49702e-05	-1.04827	-5.85139e-10
112372285	chr10:112372285:C:A	1.24351e-05	-1.23381	-5.85139e-10
112372873	chr10:112372873:G:A	1.33038e-05	-1.77699e-10	-1.16629
112372887	chr10:112372887:A:T	6.09917e-06	-1.00602	-0.940165
112373155	chr10:112373155:G:A	0.00103906	3.19173	-5.85139e-10
112373565	chr10:112373565:A:T	6.11188e-06	-0.995784	-0.94832
112373603	chr10:112373603:G:A	1.36322e-05	-1.77699e-10	-1.1419
112373741	chr10:112373741:A:T	1.20901e-05	-1.77699e-10	-1.26195
112374517	chr10:112374517:A:T	7.28973e-06	-0.897356	-0.870516
112375040	chr10:112375040:G:A	1.19364e-05	-1.77699e-10	-1.27474
112375255	chr10:112375255:C:T	2.94566e-06	-1.50377	-1.17023
112375421	chr10:112375421:A:G	3.29755e-05	-0.258574	-5.85139e-10
112376220	chr10:112376220:C:T	1.35686e-05	-1.77699e-10	-1.14658
112376496	chr10:112376496:G:A	1.85427e-05	-1.77699e-10	-0.834264
112376591	chr10:112376591:G:C	2.57083e-06	-1.50993	-1.30018
112377909	chr10:112377909:A:G	0.000360638	2.13353	-5.85139e-10
112378270	chr10:112378270:A:G	1.45057e-05	-1.2426	0.162804
112378485	chr10:112378485:T:G	2.61593e-06	-1.5042	-1.28852
112378663	chr10:112378663:C:T	1.71505e-05	-1.77699e-10	-0.91231
112378895	chr10:112378895:TTGGAAGGTCAGACAGCCCG:T	6.7823e-06	-1.49293	-0.34709
112378914	chr10:112378914:G:A	1.23916e-05	-1.77699e-10	-1.23732
112379256	chr10:112379256:C:T	2.62458e-06	-1.51462	-1.2748
112379913	chr10:112379913:A:G	1.71505e-05	-1.77699e-10	-0.91231
112380007	chr10:112380007:A:G	1.19618e-05	-1.77699e-10	-1.27262
112380138	chr10:112380138:G:A	7.46444e-06	-1.2248	-0.519392
112380846	chr10:112380846:A:G	3.63953e-06	-1.38825	-1.07424
112381870	chr10:112381870:G:A	1.23887e-05	-1.77699e-10	-1.23755
112382023	chr10:112382023:G:A	1.5593e-05	-1.77699e-10	-1.00752
112382302	chr10:112382302:T:C	2.63646e-06	-1.52047	-1.26443
112382346	chr10:112382346:G:A	5.4202e-06	-1.5087	-0.555506
112382641	chr10:112382641:T:C	3.00344e-06	-1.52003	-1.13455
112382938	chr10:112382938:C:T	0.000136686	-1.77699e-10	1.16335
112383292	chr10:112383292:G:A	1.34751e-05	-1.77699e-10	-1.1535
112384081	chr10:112384081:G:T	2.97453e-06	-1.51239	-1.15186
112385286	chr10:112385286:A:G	4.2859e-06	-1.29089	-1.00812
112385595	chr10:112385595:T:C	1.17057e-05	-1.77699e-10	-1.29427
112386047	chr10:112386047:T:A	1.40793e-05	-1.77699e-10	-1.10963
112386572	chr10:112386572:T:G	1.19598e-05	-1.77699e-10	-1.27279
112386745	chr10:112386745:T:C	3.77167e-06	-1.34751	-1.07931
112387011	chr10:112387011:T:C	9.59334e-06	-1.49327	-5.85139e-10
112388064	chr10:112388064:G:A	1.17362e-05	-1.77699e-10	-1.29166
112388230	chr10:112388230:G:A	1.27891e-05	-1.77699e-10	-1.20574
112388611	chr10:112388611:G:A	4.50114e-05	0.0525779	-5.85139e-10
112388931	chr10:112388931:C:T	2.98216e-06	-1.51583	-1.14585
112389721	chr10:112389721:C:A	2.69035e-06	-1.48018	-1.28449
112390102	chr10:112390102:AAG:A	2.93449e-06	-1.51767	-1.16014
112390258	chr10:112390258:TG:T	1.03628e-05	-1.41611	-5.85139e-10
112391436	chr10:112391436:T:C	1.2913e-05	-1.77699e-10	-1.1961
112391904	chr10:112391904:T:C	3.40896e-06	-1.22847	-1.29946
112391917	chr10:112391917:G:A	1.24335e-05	-1.77699e-10	-1.23395
112392469	chr10:112392469:C:T	1.1775e-05	-1.77699e-10	-1.28836
112392670	chr10:112392670:G:A	1.63142e-05	-1.77699e-10	-0.962301
112392905	chr10:112392905:A:G	2.12594e-05	-1.77699e-10	-0.697541
112393038	chr10:112393038:C:T	1.39044e-05	-1.77699e-10	-1.12213
112393178	chr10:112393178:A:G	3.59082e-06	-1.43285	-1.04311
112393398	chr10:112393398:G:A	1.26383e-05	-1.77699e-10	-1.21761
112393441	chr10:112393441:C:T	8.84343e-06	-1.43724	-0.137423
112393875	chr10:112393875:A:G	6.59295e-06	-1.48501	-0.383328
112394051	chr10:112394051:GC:G	6.2714e-06	-1.28853	-0.629809
112394703	chr10:112394703:A:G	6.362e-06	-1.51568	-0.388315
112394811	chr10:112394811:T:C	1.24196e-05	-1.77699e-10	-1.23507
112394994	chr10:112394994:G:A	7.5709e-05	0.572559	-5.85139e-10
112395057	chr10:112395057:C:T	9.4235e-06	-1.42426	-0.0868737
112395065	chr10:112395065:C:A	1.54476e-05	-1.77699e-10	-1.01689
112395925	chr10:112395925:A:G	1.59603e-05	-1.77699e-10	-0.984236
112395933	chr10:112395933:T:C	1.87346e-05	-1.77699e-10	-0.823965
112396069	chr10:112396069:T:C	6.59864e-06	-1.51953	-0.347948
112396497	chr10:112396497:C:T	1.16203e-05	-1.77699e-10	-1.30159
112396702	chr10:112396702:A:G	1.39251e-05	-1.77699e-10	-1.12065
112396983	chr10:112396983:G:T	3.34652e-06	-1.38378	-1.16264
112397412	chr10:112397412:C:T	3.58183e-05	-1.77699e-10	-0.17588
112399150	chr10:112399150:A:G	6.67402e-06	-1.28491	-0.571207
112399405	chr10:112399405:C:G	0.00010132	-1.77699e-10	0.86395
112399694	chr10:112399694:G:A	8.00487e-06	-1.28777	-0.386521
112400002	chr10:112400002:C:T	8.36514e-06	-1.27424	-0.356029
112400054	chr10:112400054:G:C	7.97846e-06	-1.28912	-0.388469
112400240	chr10:112400240:C:T	2.64137e-05	-1.77699e-10	-0.480457
112400592	chr10:112400592:A:G	1.9456e-05	-1.77699e-10	-0.786186
112400726	chr10:112400726:T:A	8.12178e-06	-1.28032	-0.379464
112400937	chr10:112400937:G:C	1.17335e-05	-1.77699e-10	-1.29189
112401104	chr10:112401104:C:T	8.03478e-06	-1.29288	-0.377676
112401116	chr10:112401116:T:C	1.18029e-05	-1.77699e-10	-1.286
112401398	chr10:112401398:G:A	8.54637e-06	-1.23945	-0.369381
112401565	chr10:112401565:G:T	1.63598e-05	-1.77699e-10	-0.959509
112402702	chr10:112402702:T:C	1.51181e-05	-1.77699e-10	-1.03845
112403562	chr10:112403562:A:G	7.23998e-06	-1.44857	-0.326154
112403757	chr10:112403757:C:T	7.54559e-06	-1.5079	-0.225478
112403769	chr10:112403769:G:A	1.55805e-05	-1.77699e-10	-1.00832
112404115	chr10:112404115:G:A	1.18254e-05	-1.77699e-10	-1.28409
112404275	chr10:112404275:C:T	2.93635e-05	-1.77699e-10	-0.374586
112404388	chr10:112404388:T:G	1.38536e-05	-1.27924	0.153442
112404945	chr10:112404945:C:G	1.73132e-05	-1.77699e-10	-0.902868
112405565	chr10:112405565:A:G	5.73675e-06	-1.34203	-0.665418
112405667	chr10:112405667:TG:T	1.32234e-05	-1.77699e-10	-1.17235
112405842	chr10:112405842:G:A	1.77992e-05	-1.77699e-10	-0.875187
112406024	chr10:112406024:A:G	4.50931e-06	-1.51746	-0.73074
112406218	chr10:112406218:A:T	3.95251e-06	-1.4184	-0.96159
112406378	chr10:112406378:C:T	4.7031e-06	-0.954066	-1.25205
112406533	chr10:112406533:A:G	1.16884e-05	-1.77699e-10	-1.29574
112406623	chr10:112406623:T:C	4.33333e-06	-1.33682	-0.951186
112406715	chr10:112406715:G:A	1.72416e-05	-1.77699e-10	-0.907013
112406896	chr10:112406896:T:C	1.96029e-05	-1.77699e-10	-0.778659
112407458	chr10:112407458:G:A	7.85786e-06	-1.46581	-0.227014
112407545	chr10:112407545:C:T	3.84757e-06	-1.42051	-0.986382
112407967	chr10:112407967:C:T	3.92708e-05	-1.77699e-10	-0.0838565
112407983	chr10:112407983:A:G	7.04732e-06	-1.39709	-0.404601
112408229	chr10:112408229:G:A	1.34403e-05	-1.77699e-10	-1.15608
112408911	chr10:112408911:C:A	2.04211e-05	-0.73777	-5.85139e-10
112409130	chr10:112409130:T:C	1.17374e-05	-1.77699e-10	-1.29156
112409387	chr10:112409387:G:T	2.09784e-05	-1.77699e-10	-0.710844
112409432	chr10:112409432:C:A	4.80922e-06	-1.51516	-0.668645
112409518	chr10:112409518:A:G	7.58086e-06	-1.46894	-0.259777
112409795	chr10:112409795:T:G	1.29178e-05	-1.77699e-10	-1.19573
112409908	chr10:112409908:A:G	1.16709e-05	-1.77699e-10	-1.29724
112409989	chr10:112409989:G:C	2.64949e-05	-1.77699e-10	-0.477385
112410571	chr10:112410571:C:T	1.85053e-05	-1.77699e-10	-0.836281
112410972	chr10:112410972:T:C	1.58989e-05	-1.77699e-10	-0.988087
112411426	chr10:112411426:A:G	1.43208e-05	-1.77699e-10	-1.09262
112411641	chr10:112411641:C:T	2.70069e-05	-1.77699e-10	-0.458248
112411841	chr10:112411841:T:C	5.96511e-06	-0.757812	-1.2106
112412142	chr10:112412142:C:T	1.39673e-05	-1.77699e-10	-1.11762
112412423	chr10:112412423:G:A	1.93422e-05	-1.77699e-10	-0.792049
112412855	chr10:112412855:T:C	0.000553352	2.56166	-5.85139e-10
112413010	chr10:112413010:G:A	2.88333e-06	-1.47939	-1.216
112413796	chr10:112413796:G:A	7.42998e-06	-1.46949	-0.279321
112413894	chr10:112413894:A:G	6.43445e-06	-1.33837	-0.554299
112414673	chr10:112414673:A:C	4.78882e-06	-1.41318	-0.774872
112415020	chr10:112415020:C:G	9.99802e-06	-1.45195	-5.85139e-10
112415055	chr10:112415055:C:G	1.77724e-05	-0.876692	-5.85139e-10
112415231	chr10:112415231:G:A	1.97012e-05	-1.77699e-10	-0.773661
112415294	chr10:112415294:G:T	1.16357e-05	-1.77699e-10	-1.30026
112415667	chr10:112415667:C:T	1.07272e-05	-1.38156	-5.85139e-10
112415890	chr10:112415890:C:T	1.16438e-05	-1.77699e-10	-1.29957
112418475	chr10:112418475:G:A	1.70956e-05	-1.77699e-10	-0.91552
112418509	chr10:112418509:C:G	4.72883e-05	-1.51642	1.61834
112419128	chr10:112419128:GTGTA:G	5.15763e-06	-0.914602	-1.19926
112419130	chr10:112419130:GTA:G	1.23214e-05	-1.77699e-10	-1.243
112419165	chr10:112419165:G:C	9.56479e-06	-1.49625	-5.85139e-10
112419469	chr10:112419469:G:T	1.10969e-05	-1.34768	-5.85139e-10
112419525	chr10:112419525:A:G	3.48631e-06	-1.51497	-0.990528
112419598	chr10:112419598:C:T	5.84475e-06	-1.51216	-0.476638
112419772	chr10:112419772:C:G	1.39382e-05	-1.77699e-10	-1.1197
112420367	chr10:112420367:G:T	1.21149e-05	-1.77699e-10	-1.25991
112421154	chr10:112421154:G:A	1.28256e-05	-1.77699e-10	-1.2029
112421336	chr10:112421336:G:A	1.7974e-05	-1.36519	0.499782
112421925	chr10:112421925:A:G	7.26463e-06	-1.52047	-0.250847
112422015	chr10:112422015:A:G	1.28792e-05	-1.77699e-10	-1.19873
112422056	chr10:112422056:G:C	1.49376e-05	-1.77699e-10	-1.05046
112424090	chr10:112424090:G:A	2.07736e-05	-0.720657	-5.85139e-10
112424580	chr10:112424580:T:C	1.47382e-05	-1.77699e-10	-1.0639
112425807	chr10:112425807:A:C	1.91522e-05	-1.77699e-10	-0.801922
112425854	chr10:112425854:CAAAA:C	5.78895e-06	-1.49037	-0.508017
112425916	chr10:112425916:C:T	5.35902e-05	-1.77699e-10	0.227028
112426098	chr10:112426098:T:TG	4.048e-05	-1.48346	1.42993
112426399	chr10:112426399:C:T	3.05786e-06	-1.50853	-1.12809
112426420	chr10:112426420:C:A	1.33489e-05	-1.77699e-10	-1.1629
112426466	chr10:112426466:A:G	1.67894e-05	-0.933592	-5.85139e-10
112426866	chr10:112426866:G:A	8.64002e-06	-1.41339	-0.184545
112427076	chr10:112427076:T:C	1.4458e-05	-1.77699e-10	-1.08309
112427798	chr10:112427798:TTC:T	1.74207e-05	-1.77699e-10	-0.896677
112428029	chr10:112428029:T:C	4.84118e-06	-1.51281	-0.664369
112428173	chr10:112428173:G:T	1.17877e-05	-1.77699e-10	-1.28728
112428328	chr10:112428328:T:C	4.50117e-06	-1.49628	-0.75372
112428513	chr10:112428513:C:A	1.50443e-05	-1.77699e-10	-1.04334
112428867	chr10:112428867:A:G	1.02569e-05	-1.09634	-0.330041
112429314	chr10:112429314:C:T	1.20057e-05	-1.77699e-10	-1.26896
112429373	chr10:112429373:T:C	7.4777e-06	-1.09822	-0.644189
112429445	chr10:112429445:C:T	0.000893681	3.04101	-5.85139e-10
112430117	chr10:112430117:G:A	1.69783e-05	-1.77699e-10	-0.922403
112430262	chr10:112430262:T:C	1.94591e-05	-1.77699e-10	-0.786022
112430553	chr10:112430553:C:A	4.03486e-05	-1.77699e-10	-0.0567812
112431792	chr10:112431792:T:C	2.68497e-06	-1.49116	-1.27551
112431895	chr10:112431895:C:G	2.00264e-05	-1.77699e-10	-0.757287
112432527	chr10:112432527:G:A	3.95031e-06	-1.42097	-0.959569
112432762	chr10:112432762:GC:G	1.50679e-05	-1.77699e-10	-1.04177
112433221	chr10:112433221:C:T	2.001e-05	-1.77699e-10	-0.758106
112433302	chr10:112433302:G:GA	8.64853e-06	-1.21135	-0.385601
112433791	chr10:112433791:A:G	8.28843e-06	-1.24626	-0.393216
112434150	chr10:112434150:G:A	0.00040532	2.25034	-5.85139e-10
112434980	chr10:112434980:G:T	1.17881e-05	-1.77699e-10	-1.28725
112434994	chr10:112434994:G:T	7.39635e-06	-1.25744	-0.495909
112435767	chr10:112435767:A:G	4.59927e-05	-1.77699e-10	0.0741446
112435887	chr10:112435887:T:C	3.52258e-06	-1.20603	-1.28912
112436009	chr10:112436009:A:G	5.41399e-05	-1.77699e-10	0.237233
112436212	chr10:112436212:C:T	7.60371e-05	-1.77699e-10	0.576883
112436462	chr10:112436462:C:T	4.56348e-06	-1.52012	-0.716132
112436463	chr10:112436463:G:A	1.61011e-05	-1.77699e-10	-0.975453
112436507	chr10:112436507:T:C	1.17625e-05	-1.77699e-10	-1.28942
112436523	chr10:112436523:TAAG:T	1.32946e-05	-1.77699e-10	-1.16698
112436803	chr10:112436803:T:C	1.19582e-05	-1.77699e-10	-1.27292
112436854	chr10:112436854:T:C	2.56267e-06	-1.51904	-1.29425
112436978	chr10:112436978:C:T	1.51359e-05	-1.77699e-10	-1.03727
112437069	chr10:112437069:T:C	1.63447e-05	-1.77699e-10	-0.960438
112437202	chr10:112437202:T:C	2.78099e-05	-1.77699e-10	-0.428948
112437637	chr10:112437637:G:C	1.62137e-05	-1.77699e-10	-0.96848
112437813	chr10:112437813:C:A	3.54828e-05	-1.45676	1.27147
112437884	chr10:112437884:T:C	3.75102e-06	-1.5046	-0.927713
112438017	chr10:112438017:T:C	1.99652e-05	-1.77699e-10	-0.760349
112438224	chr10:112438224:A:T	3.60765e-06	-1.50508	-0.966198
112438345	chr10:112438345:A:G	1.63143e-05	-1.77699e-10	-0.962298
112439063	chr10:112439063:C:G	1.49556e-05	-1.77699e-10	-1.04925
112439414	chr10:112439414:C:T	7.47976e-06	-1.5188	-0.223335
112439529	chr10:112439529:G:A	2.86234e-05	-1.502	1.10189
112439562	chr10:112439562:G:A	6.38259e-06	-1.18884	-0.711923
112439608	chr10:112439608:T:C	0.000302747	-1.77699e-10	1.95856
112440182	chr10:112440182:A:C	1.20781e-05	-1.77699e-10	-1.26295
112440581	chr10:112440581:A:G	1.63591e-05	-1.77699e-10	-0.959557
112440597	chr10:112440597:G:A	3.60716e-06	-1.51037	-0.961052
112440609	chr10:112440609:T:C	1.52495e-05	-1.77699e-10	-1.02979
112441109	chr10:112441109:T:C	3.24657e-06	-1.36036	-1.21638
112442768	chr10:112442768:A:G	3.24371e-05	-1.50472	1.22969
112443651	chr10:112443651:ATATAAG:A	1.76841e-05	-1.77699e-10	-0.881671
112443773	chr10:112443773:A:G	1.51407e-05	-1.77699e-10	-1.03695
112443784	chr10:112443784:A:G	4.45583e-06	-1.50667	-0.753459
112443835	chr10:112443835:C:T	8.76028e-06	-1.34552	-0.238594
112444121	chr10:112444121:C:T	9.7087e-06	-1.48132	-5.85139e-10
112444142	chr10:112444142:A:G	3.00011e-05	-1.77699e-10	-0.353103
112444163	chr10:112444163:C:A	1.56604e-05	-1.77699e-10	-1.00321
112444272	chr10:112444272:C:T	1.16797e-05	-1.29649	-5.85139e-10
112444435	chr10:112444435:C:T	1.56669e-05	-1.77699e-10	-1.00279
112444815	chr10:112444815:T:C	2.07692e-05	-1.77699e-10	-0.720869
112445180	chr10:112445180:C:T	5.5071e-05	-1.77699e-10	0.254285
112445316	chr10:112445316:C:T	8.74207e-06	-0.702553	-0.883638
112445631	chr10:112445631:G:A	3.36322e-06	-1.52033	-1.02111
112445880	chr10:112445880:T:G	0.000290091	-1.77699e-10	1.91586
112446363	chr10:112446363:A:G	4.35405e-06	-1.06357	-1.21966
112446925	chr10:112446925:C:T	6.81006e-06	-1.50572	-0.33022
112446996	chr10:112446996:G:C	2.59426e-06	-1.49903	-1.30201
112447079	chr10:112447079:T:C	3.69561e-06	-1.52046	-0.926734
112447722	chr10:112447722:A:G	4.9962e-06	-1.51502	-0.630638
112448308	chr10:112448308:A:C	6.8996e-06	-1.27153	-0.551345
112448574	chr10:112448574:GT:G	1.65491e-05	-1.77699e-10	-0.948009
112450882	chr10:112450882:T:A	3.08492e-05	-1.77699e-10	-0.325227
112451135	chr10:112451135:A:G	2.9682e-06	-1.39548	-1.27091
112451276	chr10:112451276:A:G	2.86459e-06	-1.40598	-1.29594
112451452	chr10:112451452:C:A	2.63065e-06	-1.51943	-1.26768
112451618	chr10:112451618:A:G	1.48696e-05	-1.77699e-10	-1.05502
112451699	chr10:112451699:A:G	3.07788e-06	-1.37006	-1.26004
112452481	chr10:112452481:T:C	2.87703e-06	-1.39585	-1.30173
112452690	chr10:112452690:A:AT	2.59521e-06	-1.49947	-1.3012
112452958	chr10:112452958:T:TG	3.35458e-06	-1.51737	-1.02664
112453181	chr10:112453181:T:C	1.02868e-05	-1.42348	-5.85139e-10
112453287	chr10:112453287:G:C	2.61312e-06	-1.4933	-1.3005
112453370	chr10:112453370:T:TA	4.22412e-05	-1.77699e-10	-0.0109418
112453462	chr10:112453462:AAG:A	2.81421e-06	-1.52048	-1.19918
112453615	chr10:112453615:T:C	2.9818e-06	-1.51955	-1.14226
112453673	chr10:112453673:T:C	2.65855e-06	-1.49926	-1.2773
112453986	chr10:112453986:A:G	1.94711e-05	-1.77699e-10	-0.785409
112454778	chr10:112454778:G:C	1.26141e-05	0.0818686	-1.30139
112455990	chr10:112455990:C:T	1.52902e-05	-1.77699e-10	-1.02713
112456010	chr10:112456010:T:C	2.59546e-06	-1.51603	-1.28454
112456513	chr10:112456513:C:A	0.000417082	-1.77699e-10	2.27894
112456886	chr10:112456886:T:C	1.40296e-05	-1.77699e-10	-1.11317
112457323	chr10:112457323:T:TA	1.43055e-05	-1.77699e-10	-1.0937
112457476	chr10:112457476:T:C	1.0287e-05	-1.42346	-5.85139e-10
112457495	chr10:112457495:G:A	1.43794e-05	-1.77699e-10	-1.08854
112457564	chr10:112457564:A:G	1.43055e-05	-1.77699e-10	-1.0937
112457719	chr10:112457719:A:T	5.44903e-06	-1.36338	-0.695524
112457805	chr10:112457805:C:T	1.28457e-05	-1.77699e-10	-1.20133
112458145	chr10:112458145:CTTTGT:C	5.18632e-05	-1.77699e-10	0.194271
112458268	chr10:112458268:A:G	1.41115e-05	-1.77699e-10	-1.10735
112458489	chr10:112458489:T:A	1.43055e-05	-1.77699e-10	-1.0937
112458581	chr10:112458581:A:G	1.43055e-05	-1.77699e-10	-1.0937
112458880	chr10:112458880:G:A	1.4354e-05	-1.77699e-10	-1.09031
112459046	chr10:112459046:T:C	1.16484e-05	-1.77699e-10	-1.29917
112460175	chr10:112460175:A:G	1.55062e-05	-1.77699e-10	-1.0131
112460770	chr10:112460770:AG:A	1.07555e-05	-1.37892	-5.85139e-10
112460919	chr10:112460919:A:G	1.38273e-05	-1.77699e-10	-1.12769
112461000	chr10:112461000:CACTT:C	1.43154e-05	-1.77699e-10	-1.093
112461316	chr10:112461316:C:T	0.000571213	-1.77699e-10	2.59342
112461663	chr10:112461663:C:T	0.000576951	-1.77699e-10	2.60342
112461809	chr10:112461809:T:A	1.40232e-05	-1.11363	-5.85139e-10
112462547	chr10:112462547:G:C	3.2196e-06	-1.28294	-1.30214
112462695	chr10:112462695:A:G	5.01156e-06	-1.48613	-0.656458
112463161	chr10:112463161:G:A	2.38401e-05	-0.582972	-5.85139e-10
112463185	chr10:112463185:G:A	2.60671e-06	-1.49419	-1.30206
112463311	chr10:112463311:TC:T	9.80255e-06	-1.4717	-5.85139e-10
112463475	chr10:112463475:C:T	3.09203e-06	-1.32439	-1.30112
112463768	chr10:112463768:A:G	3.70805e-06	-1.42926	-1.01457
112463844	chr10:112463844:AC:A	1.16798e-05	-1.77699e-10	-1.29648
112464121	chr10:112464121:T:C	0.000739083	-1.77699e-10	2.85107
112464178	chr10:112464178:G:A	1.1649e-05	-1.77699e-10	-1.29912
112464274	chr10:112464274:G:T	0.000556302	-1.77699e-10	2.56697
112464917	chr10:112464917:A:G	5.68072e-06	-0.992292	-1.02497
112465451	chr10:112465451:T:G	4.72652e-06	-1.49952	-0.701628
112465859	chr10:112465859:T:G	1.19167e-05	-1.77699e-10	-1.2764
112466058	chr10:112466058:C:T	1.16745e-05	-1.77699e-10	-1.29693
112466082	chr10:112466082:A:G	1.28457e-05	-1.77699e-10	-1.20133
112466529	chr10:112466529:A:G	3.37639e-06	-1.23539	-1.30214
112466658	chr10:112466658:G:A	1.29061e-05	-1.77699e-10	-1.19664
112467502	chr10:112467502:G:A	4.92546e-06	-1.48776	-0.672159
112467612	chr10:112467612:A:G	4.91724e-06	-0.859486	-1.30211
112467683	chr10:112467683:T:A	4.03477e-06	-1.13716	-1.22222
112467694	chr10:112467694:G:T	1.27856e-05	-0.698195	-0.507825
112467852	chr10:112467852:A:G	0.00382746	-1.77699e-10	4.49562
112468053	chr10:112468053:T:C	1.57468e-05	-1.77699e-10	-0.997699
112468162	chr10:112468162:G:A	4.81175e-06	-0.881197	-1.30208
112468391	chr10:112468391:T:C	1.41792e-05	-1.77699e-10	-1.10256
112468627	chr10:112468627:TCCTCTG:T	1.30388e-05	-1.77699e-10	-1.18641
112468637	chr10:112468637:AC:A	1.30384e-05	-1.77699e-10	-1.18644
112468685	chr10:112468685:T:C	3.96945e-06	-1.13503	-1.24069
112468804	chr10:112468804:A:G	1.2039e-05	-1.77699e-10	-1.26619
112468857	chr10:112468857:C:T	0.000190403	-1.77699e-10	1.4948
112469134	chr10:112469134:G:A	4.14551e-06	-1.2753	-1.05702
112469275	chr10:112469275:A:C	2.74517e-06	-1.44445	-1.30005
112469427	chr10:112469427:C:T	1.4304e-05	-1.77699e-10	-1.0938
112469545	chr10:112469545:G:A	1.6069e-05	-1.77699e-10	-0.977445
112469714	chr10:112469714:A:G	9.9184e-06	-1.45995	-5.85139e-10
112471496	chr10:112471496:A:G	1.24486e-05	-1.77699e-10	-1.23273
112471530	chr10:112471530:T:TTACTC	1.43444e-05	-1.77699e-10	-1.09098
112471568	chr10:112471568:G:A	1.6069e-05	-1.77699e-10	-0.977445
112471683	chr10:112471683:A:T	1.39872e-05	-1.77699e-10	-1.11619
112472323	chr10:112472323:G:A	2.5895e-05	-0.500287	-5.85139e-10
112472330	chr10:112472330:T:C	3.86564e-06	-1.15187	-1.25034
112473077	chr10:112473077:A:G	1.16225e-05	-1.77699e-10	-1.30139
112473255	chr10:112473255:C:T	1.42694e-05	-1.77699e-10	-1.09622
112473257	chr10:112473257:C:T	9.66684e-06	-1.48564	-5.85139e-10
112473543	chr10:112473543:A:T	0.000156088	-1.77699e-10	1.29608
112473715	chr10:112473715:G:T	1.4304e-05	-1.77699e-10	-1.0938
112474211	chr10:112474211:G:A	2.20264e-05	-1.77699e-10	-0.662096
112474517	chr10:112474517:G:A	3.77629e-06	-1.19948	-1.22612
112474518	chr10:112474518:C:T	0.000165085	-1.77699e-10	1.35212
112474781	chr10:112474781:G:A	1.63014e-05	-1.77699e-10	-0.963089
112474965	chr10:112474965:A:G	2.94167e-06	-1.46971	-1.20566
112475149	chr10:112475149:C:G	1.29018e-05	-1.77699e-10	-1.19697
112475514	chr10:112475514:T:C	9.47715e-06	-1.50546	-5.85139e-10
112476039	chr10:112476039:T:C	1.74435e-05	-1.77699e-10	-0.895374
112476098	chr10:112476098:G:A	1.31865e-05	-1.77699e-10	-1.17515
112476538	chr10:112476538:T:C	1.4561e-05	-1.77699e-10	-1.07599
112476595	chr10:112476595:C:T	1.32828e-05	-1.77699e-10	-1.16787
112477065	chr10:112477065:A:G	5.27385e-05	0.525267	-0.31426
112477106	chr10:112477106:A:G	3.93321e-06	-1.46994	-0.91494
112477572	chr10:112477572:A:G	1.29419e-05	-1.77699e-10	-1.19387
112477707	chr10:112477707:C:T	1.16903e-05	-1.77699e-10	-1.29558
112478370	chr10:112478370:T:C	3.06151e-06	-1.51335	-1.12208
112478612	chr10:112478612:A:T	5.40113e-06	-1.50653	-0.561201
112478647	chr10:112478647:A:G	2.78491e-06	-1.51671	-1.21341
112478965	chr10:112478965:G:A	9.44752e-06	-1.50859	-5.85139e-10
112478995	chr10:112478995:T:C	4.86439e-06	-1.50873	-0.663664
112479880	chr10:112479880:C:A	1.18495e-05	-1.77699e-10	-1.28205
112480031	chr10:112480031:C:T	1.38769e-05	-0.557783	-0.566329
112480413	chr10:112480413:G:A	1.4232e-05	-1.77699e-10	-1.09885
112480503	chr10:112480503:T:C	3.03066e-06	-1.40287	-1.24269
112480653	chr10:112480653:G:C	3.25374e-05	-1.77699e-10	-0.271948
112480791	chr10:112480791:T:C	3.80918e-05	-1.77699e-10	-0.114339
112480883	chr10:112480883:A:G	1.16218e-05	-1.77699e-10	-1.30146
112480992	chr10:112480992:T:A	1.43868e-05	-1.77699e-10	-1.08803
112481005	chr10:112481005:C:T	4.19822e-05	-1.49423	1.47714
112481200	chr10:112481200:T:C	1.52548e-05	-1.77699e-10	-1.02944
112481267	chr10:112481267:G:A	1.42364e-05	-1.77699e-10	-1.09854
112481407	chr10:112481407:G:T	0.00116487	-1.77699e-10	3.30602
112481451	chr10:112481451:T:C	0.000130613	-1.77699e-10	1.1179
112481665	chr10:112481665:A:G	2.55534e-05	-1.77699e-10	-0.513567
112481811	chr10:112481811:G:A	5.43135e-06	-0.817565	-1.24459
112481891	chr10:112481891:A:G	1.77953e-05	-1.77699e-10	-0.875402
112482249	chr10:112482249:A:G	3.36267e-05	-1.77699e-10	-0.239018
112482746	chr10:112482746:C:A	1.04748e-05	-0.143356	-1.26201
112483151	chr10:112483151:T:A	1.48138e-05	-1.77699e-10	-1.05878
112483305	chr10:112483305:G:T	1.67337e-05	-1.43205	0.495129
112483529	chr10:112483529:G:C	1.43566e-05	-1.77699e-10	-1.09013
112483706	chr10:112483706:A:G	2.74888e-06	-1.44217	-1.30097
112483820	chr10:112483820:C:T	1.50795e-05	-1.77699e-10	-1.041
112484028	chr10:112484028:T:C	1.45428e-05	-1.77699e-10	-1.07724
112484447	chr10:112484447:C:T	1.27338e-05	-1.77699e-10	-1.21008
112484547	chr10:112484547:C:G	1.4232e-05	-1.77699e-10	-1.09885
112485088	chr10:112485088:C:G	9.37846e-06	-1.51592	-5.85139e-10
112485289	chr10:112485289:A:G	0.00125028	-1.77699e-10	3.37679
112485384	chr10:112485384:T:C	3.79879e-05	-1.77699e-10	-0.117071
112485465	chr10:112485465:C:T	1.18295e-05	-1.77699e-10	-1.28374
112485487	chr10:112485487:A:G	1.17069e-05	-1.77699e-10	-1.29416
112485990	chr10:112485990:G:A	1.42567e-05	-1.77699e-10	-1.09711
112487155	chr10:112487155:A:G	2.5661e-05	-0.509367	-5.85139e-10
112487718	chr10:112487718:C:T	1.42554e-05	-1.77699e-10	-1.0972
112488148	chr10:112488148:A:G	5.08391e-06	-1.45198	-0.676275
112488208	chr10:112488208:T:C	0.000588349	-1.77699e-10	2.62298
112488355	chr10:112488355:T:C	1.39283e-05	-1.77699e-10	-1.12042
112488827	chr10:112488827:G:A	4.5432e-06	-1.44761	-0.793095
112488873	chr10:112488873:G:A	1.86076e-05	-1.77699e-10	-0.830769
112489020	chr10:112489020:C:G	1.19491e-05	-1.77699e-10	-1.27368
112489220	chr10:112489220:G:A	1.22022e-05	-1.25272	-5.85139e-10
112489928	chr10:112489928:C:G	2.32416e-05	-1.77699e-10	-0.608397
112490562	chr10:112490562:A:G	2.07708e-05	-1.77699e-10	-0.720791
112490921	chr10:112490921:A:G	1.16211e-05	-1.77699e-10	-1.30152
112491250	chr10:112491250:G:A	1.86509e-05	-1.77699e-10	-0.828443
112491270	chr10:112491270:T:A	1.41128e-05	-1.77699e-10	-1.10726
112491325	chr10:112491325:C:G	4.34408e-05	-1.77699e-10	0.0170613
112491371	chr10:112491371:T:C	5.84147e-06	-0.724901	-1.26446
112491891	chr10:112491891:G:A	9.3354e-06	-1.52053	-5.85139e-10
112492501	chr10:112492501:A:AG	1.27911e-05	-1.77699e-10	-1.20559
112493082	chr10:112493082:A:G	0.000208681	-1.77699e-10	1.58647
112493362	chr10:112493362:T:C	0.000656035	2.73187	-5.85139e-10
112494191	chr10:112494191:T:C	3.14696e-05	-1.77699e-10	-0.305317
112494631	chr10:112494631:C:T	3.51451e-05	-0.194854	-5.85139e-10
112495618	chr10:112495618:T:C	2.89389e-05	-1.77699e-10	-0.389151
112495792	chr10:112495792:A:G	1.2371e-05	-1.77699e-10	-1.23899
112495977	chr10:112495977:A:G	1.16741e-05	-1.77699e-10	-1.29696
112496522	chr10:112496522:G:T	9.71149e-06	-1.12084	-0.360184
112496539	chr10:112496539:C:T	2.89097e-05	-1.77699e-10	-0.390162
112497259	chr10:112497259:A:G	2.90185e-05	-1.77699e-10	-0.386405
112497272	chr10:112497272:C:T	1.17498e-05	-1.77699e-10	-1.2905
112498504	chr10:112498504:GT:G	0.000311341	-1.77699e-10	1.98655
112498692	chr10:112498692:G:A	8.03264e-06	-1.21348	-0.457343
112498964	chr10:112498964:G:A	3.57351e-06	-1.19326	-1.28753
112499137	chr10:112499137:T:C	2.94576e-05	-1.77699e-10	-0.371388
112499333	chr10:112499333:T:C	2.95371e-05	-1.77699e-10	-0.368693
112499562	chr10:112499562:A:G	1.29652e-05	-1.77699e-10	-1.19207
112499808	chr10:112499808:C:T	1.16531e-05	-1.77699e-10	-1.29877
112499955	chr10:112499955:A:G	5.94812e-06	-0.756223	-1.21504
112500325	chr10:112500325:G:C	3.56379e-06	-1.26988	-1.21364
112500675	chr10:112500675:G:C	4.5535e-05	-1.77699e-10	0.0641426
112500683	chr10:112500683:T:A	2.22926e-05	-0.650084	-5.85139e-10
112500725	chr10:112500725:G:A	1.21105e-05	-1.77699e-10	-1.26026
112501144	chr10:112501144:T:G	2.96252e-05	-1.77699e-10	-0.365713
112501407	chr10:112501407:T:TA	1.22252e-05	-1.25084	-5.85139e-10
112501488	chr10:112501488:G:A	3.1562e-05	-1.77699e-10	-0.302385
112502668	chr10:112502668:T:C	2.76529e-05	-1.77699e-10	-0.434607
112502757	chr10:112502757:C:T	1.03351e-05	-1.41879	-5.85139e-10
112503014	chr10:112503014:A:T	5.19969e-06	-0.804058	-1.30168
112503770	chr10:112503770:G:C	7.92701e-05	-1.77699e-10	0.618522
112504058	chr10:112504058:G:A	1.17821e-05	-1.77699e-10	-1.28776
112504382	chr10:112504382:A:G	1.2014e-05	-1.26826	-5.85139e-10
112504413	chr10:112504413:G:A	1.96402e-05	-1.77699e-10	-0.77676
112505312	chr10:112505312:T:C	7.39427e-06	-0.913255	-0.840378
112505742	chr10:112505742:C:T	2.18921e-05	-1.77699e-10	-0.668214
112505879	chr10:112505879:T:C	1.20297e-05	-1.77699e-10	-1.26696
112505956	chr10:112505956:T:A	4.336e-06	-0.988454	-1.29893
112506070	chr10:112506070:A:G	0.000100139	-0.562252	1.41448
112506693	chr10:112506693:T:C	1.74697e-05	-0.893873	-5.85139e-10
112507475	chr10:112507475:T:C	2.96779e-05	-0.767387	0.403451
112507940	chr10:112507940:A:G	1.20566e-05	-1.77699e-10	-1.26473
112508036	chr10:112508036:C:T	3.09817e-05	-1.39842	1.07748
112508416	chr10:112508416:A:C	2.01592e-05	-1.77699e-10	-0.75068
112508690	chr10:112508690:A:G	1.225e-05	-1.77699e-10	-1.24881
112509262	chr10:112509262:C:T	1.49926e-05	-1.77699e-10	-1.04679
112509480	chr10:112509480:A:G	0.00016384	-1.27982	2.62437
112509680	chr10:112509680:A:G	4.62188e-06	-1.49878	-0.724759
112509831	chr10:112509831:C:T	0.000137538	-1.77699e-10	1.16956
112510259	chr10:112510259:T:A	1.88747e-05	-1.77699e-10	-0.816516
112510576	chr10:112510576:C:T	1.22331e-05	-1.77699e-10	-1.25019
112510715	chr10:112510715:A:T	0.000155631	-1.26549	2.55864
112511161	chr10:112511161:A:C	1.16175e-05	-1.77699e-10	-1.30183
112511181	chr10:112511181:A:G	2.09211e-05	-1.77699e-10	-0.713581
112511451	chr10:112511451:C:T	1.43031e-05	-1.77699e-10	-1.09386
112511590	chr10:112511590:G:T	0.000240039	-1.77699e-10	1.72646
112511760	chr10:112511760:C:T	0.000230976	-1.77699e-10	1.68797
112511810	chr10:112511810:C:T	1.25046e-05	-1.77699e-10	-1.22824
112511993	chr10:112511993:T:C	1.10402e-05	-1.3528	-5.85139e-10
112512100	chr10:112512100:G:A	1.69909e-05	-1.77699e-10	-0.92166
112512401	chr10:112512401:T:A	4.66528e-06	-1.51243	-0.70176
112512783	chr10:112512783:C:G	1.31573e-05	-1.77699e-10	-1.17736
112513002	chr10:112513002:G:T	1.09564e-05	-0.0694358	-1.29098
112513318	chr10:112513318:C:T	1.16139e-05	-1.77699e-10	-1.30213
112513791	chr10:112513791:T:C	2.9807e-05	-1.77699e-10	-0.359596
112513914	chr10:112513914:T:C	9.65686e-06	-1.48667	-5.85139e-10
112514782	chr10:112514782:G:A	9.58326e-06	-1.49432	-5.85139e-10
112514800	chr10:112514800:A:G	3.33205e-05	-1.21409	0.96592
112514936	chr10:112514936:G:C	9.38543e-06	-1.51518	-5.85139e-10
112514974	chr10:112514974:A:G	1.16148e-05	-1.77699e-10	-1.30206
112516623	chr10:112516623:AAAG:A	6.27602e-06	-0.85602	-1.06158
112516902	chr10:112516902:A:G	4.93086e-06	-0.861465	-1.29736
112517484	chr10:112517484:A:G	1.31507e-05	-1.77699e-10	-1.17786
112517693	chr10:112517693:C:T	1.19298e-05	-1.77699e-10	-1.2753
112518422	chr10:112518422:A:G	2.59759e-05	-1.32236	0.825193
112518613	chr10:112518613:G:A	4.17931e-06	-1.49291	-0.831285
112518975	chr10:112518975:A:G	0.000182736	-1.22068	2.67438
112518981	chr10:112518981:T:A	0.000183883	-1.20502	2.66498
112519438	chr10:112519438:C:T	1.43259e-05	-1.77699e-10	-1.09227
112519658	chr10:112519658:G:A	5.63832e-06	-0.885282	-1.13947
112519698	chr10:112519698:C:G	3.21186e-05	-0.284903	-5.85139e-10
112519879	chr10:112519879:A:C	2.80529e-05	-1.77699e-10	-0.420246
112519969	chr10:112519969:T:C	1.16425e-05	-1.77699e-10	-1.29968
112520013	chr10:112520013:C:G	2.67656e-05	-1.77699e-10	-0.467223
112520430	chr10:112520430:A:G	9.7737e-06	-1.47464	-5.85139e-10
112520559	chr10:112520559:T:C	2.22058e-05	-1.26646	0.612473
112520943	chr10:112520943:T:C	3.16565e-05	-1.30761	1.00822
112523119	chr10:112523119:C:G	2.72758e-05	-1.77699e-10	-0.44834
112523962	chr10:112523962:G:A	1.30017e-05	-1.77699e-10	-1.18926
112524213	chr10:112524213:C:T	7.65888e-05	-1.51852	2.10263
112524251	chr10:112524251:A:G	9.59897e-06	-1.49268	-5.85139e-10
112524355	chr10:112524355:G:A	6.03612e-05	0.346007	-5.85139e-10
112524884	chr10:112524884:A:T	7.53136e-06	-0.45819	-1.27707
112526151	chr10:112526151:A:G	3.08681e-05	-0.324617	-5.85139e-10
112526328	chr10:112526328:T:G	3.21978e-05	-0.282442	-5.85139e-10
112526617	chr10:112526617:A:G	9.79961e-06	-1.472	-5.85139e-10
112527509	chr10:112527509:A:T	1.21017e-05	-1.77699e-10	-1.26099
112527874	chr10:112527874:C:T	2.07943e-05	-1.77699e-10	-0.719661
112527977	chr10:112527977:A:C	1.27125e-05	-1.77699e-10	-1.21175
112528094	chr10:112528094:A:G	1.12887e-05	-1.33053	-5.85139e-10
112528860	chr10:112528860:T:C	2.51734e-05	-1.41383	0.885275
112529766	chr10:112529766:A:T	1.46816e-05	-1.77699e-10	-1.06775
112529935	chr10:112529935:C:T	1.42464e-05	-1.09784	-5.85139e-10
112531148	chr10:112531148:A:G	2.30816e-05	-1.77699e-10	-0.615303
112531214	chr10:112531214:C:T	1.02693e-05	-1.42518	-5.85139e-10
112531538	chr10:112531538:G:A	3.56256e-06	-1.41279	-1.07107
112531669	chr10:112531669:A:G	1.164e-05	-1.77699e-10	-1.29989
112532028	chr10:112532028:G:A	0.00012986	-1.38239	2.49451
112532544	chr10:112532544:G:A	0.000138455	-1.34075	2.51696
112534403	chr10:112534403:G:A	1.908e-05	-1.77699e-10	-0.805698
112534606	chr10:112534606:C:T	6.26055e-06	-1.27147	-0.648602
112534898	chr10:112534898:TG:T	1.271e-05	-1.77699e-10	-1.21195
112535133	chr10:112535133:A:G	2.77249e-05	-1.40681	0.974799
112535200	chr10:112535200:T:C	3.8185e-05	-0.111895	-5.85139e-10
112535409	chr10:112535409:T:C	1.33657e-05	-1.77699e-10	-1.16165
112536033	chr10:112536033:C:A	0.000677804	-1.77699e-10	2.76452
112536188	chr10:112536188:T:C	1.30255e-05	-1.77699e-10	-1.18743
112536245	chr10:112536245:T:C	6.24285e-05	-1.49967	1.87936
112536432	chr10:112536432:G:A	0.000143096	-1.77699e-10	1.20918
112536546	chr10:112536546:A:G	9.66708e-06	-1.48561	-5.85139e-10
112536549	chr10:112536549:C:T	2.45115e-05	-1.37036	0.815167
112536648	chr10:112536648:C:T	1.58172e-05	0.0990994	-1.09234
112537914	chr10:112537914:G:T	1.15658e-05	-1.30628	-5.85139e-10
112538044	chr10:112538044:AG:A	4.04909e-06	-1.14388	-1.21197
112538561	chr10:112538561:T:C	1.21185e-05	-1.77699e-10	-1.25961
112538889	chr10:112538889:A:G	5.77706e-06	-1.2504	-0.750047
112539664	chr10:112539664:T:G	1.80851e-05	-0.85925	-5.85139e-10
112539967	chr10:112539967:A:C	2.79784e-05	-1.77699e-10	-0.422907
112540118	chr10:112540118:A:G	7.90402e-06	-1.28532	-0.401648
112540121	chr10:112540121:C:G	6.42067e-05	-1.77699e-10	0.407768
112540125	chr10:112540125:T:C	2.95543e-06	-1.39598	-1.27472
112540198	chr10:112540198:A:G	1.16183e-05	-1.77699e-10	-1.30176
112540502	chr10:112540502:A:G	0.000579904	-1.77699e-10	2.60852
112540874	chr10:112540874:A:G	1.17986e-05	-1.28636	-5.85139e-10
112541086	chr10:112541086:A:G	9.30416e-06	-1.33394	-0.189936
112541512	chr10:112541512:T:C	1.18781e-05	-1.77699e-10	-1.27964
112541565	chr10:112541565:G:A	5.25246e-05	-1.77699e-10	0.206942
112541821	chr10:112541821:G:A	5.76131e-05	-1.77699e-10	0.299411
112542023	chr10:112542023:C:G	5.18284e-05	-1.77699e-10	0.193599
112542454	chr10:112542454:C:A	5.06444e-05	-1.77699e-10	0.17049
112542457	chr10:112542457:C:T	4.2402e-06	-1.44382	-0.86591
112543890	chr10:112543890:C:T	5.07304e-05	-1.77699e-10	0.172186
112544064	chr10:112544064:C:G	5.08485e-05	-1.77699e-10	0.174511
112544090	chr10:112544090:T:C	4.33576e-05	-1.77699e-10	0.0151425
112544371	chr10:112544371:A:G	3.96571e-05	-1.77699e-10	-0.0740693
112544872	chr10:112544872:C:T	9.68109e-06	-1.48416	-5.85139e-10
112545212	chr10:112545212:A:G	1.16619e-05	-1.77699e-10	-1.29801
112545472	chr10:112545472:A:G	3.66949e-05	-1.77699e-10	-0.151701
112547185	chr10:112547185:T:C	4.76221e-06	-1.46611	-0.727515
112547787	chr10:112547787:T:C	3.33512e-06	-1.25217	-1.29766
112547822	chr10:112547822:G:A	1.17676e-05	-1.77699e-10	-1.28899
112547907	chr10:112547907:TCAA:T	1.16757e-05	-1.77699e-10	-1.29683
112548171	chr10:112548171:G:A	1.35494e-05	-1.77699e-10	-1.14799
112548401	chr10:112548401:C:CAT	1.17283e-05	-1.77699e-10	-1.29234
112549483	chr10:112549483:G:A	3.07829e-05	-1.77699e-10	-0.327381
112549803	chr10:112549803:T:G	3.01328e-05	-1.77699e-10	-0.348724
112550144	chr10:112550144:G:C	1.57471e-05	-1.77699e-10	-0.997681
112551459	chr10:112551459:T:TA	1.1948e-05	-1.27377	-5.85139e-10
112551470	chr10:112551470:A:G	0.000102412	-1.77699e-10	0.874665
112552062	chr10:112552062:C:A	9.18801e-05	-1.77699e-10	0.766145
112552331	chr10:112552331:T:C	4.29142e-05	-1.34744	1.35231
112552639	chr10:112552639:T:C	2.54341e-05	-0.518246	-5.85139e-10
112552778	chr10:112552778:T:A	9.45406e-06	-1.42828	-0.0796189
112553040	chr10:112553040:T:C	2.13765e-05	-0.692047	-5.85139e-10
112553106	chr10:112553106:A:C	2.26847e-05	-1.77699e-10	-0.632647
112553231	chr10:112553231:G:A	1.16173e-05	-1.77699e-10	-1.30185
112553797	chr10:112553797:G:A	2.97961e-06	-1.41901	-1.24354
112554110	chr10:112554110:C:T	1.21953e-05	-1.25329	-5.85139e-10
112554614	chr10:112554614:T:C	2.59811e-06	-1.50936	-1.29019
112555197	chr10:112555197:C:G	2.02172e-05	-1.77699e-10	-0.747808
112555318	chr10:112555318:C:G	1.16847e-05	-1.77699e-10	-1.29606
112556039	chr10:112556039:TGAAAA:T	1.26361e-05	-1.77699e-10	-1.21778
112556135	chr10:112556135:G:A	1.33615e-05	-1.77699e-10	-1.16196
112556893	chr10:112556893:A:G	4.24556e-06	-1.43612	-0.872349
112557877	chr10:112557877:G:C	1.23516e-05	-1.77699e-10	-1.24055
112557949	chr10:112557949:A:G	9.53336e-06	-1.49954	-5.85139e-10
112558222	chr10:112558222:C:A	2.10773e-05	-1.77699e-10	-0.706143
112558245	chr10:112558245:G:A	4.28835e-06	-1.21247	-1.08597
112558322	chr10:112558322:A:T	0.000418851	-1.77699e-10	2.28318
112558955	chr10:112558955:A:G	3.67611e-06	-1.32308	-1.12941
112559621	chr10:112559621:C:T	1.14235e-05	-1.31866	-5.85139e-10
112559800	chr10:112559800:C:G	1.34417e-05	-1.77699e-10	-1.15598
112560117	chr10:112560117:A:G	1.65281e-05	-1.77699e-10	-0.94928
112560355	chr10:112560355:C:T	4.54579e-05	-1.77699e-10	0.0624476
112561769	chr10:112561769:T:C	3.49112e-06	-1.4831	-1.02102
112561857	chr10:112561857:C:T	1.31447e-05	-1.77699e-10	-1.17832
112562013	chr10:112562013:T:G	1.2664e-05	-1.77699e-10	-1.21557
112564276	chr10:112564276:G:A	2.92878e-06	-1.48102	-1.19873
112564379	chr10:112564379:AG:A	2.11031e-05	-1.77699e-10	-0.704917
112564579	chr10:112564579:G:C	1.31638e-05	-1.77699e-10	-1.17687
112564951	chr10:112564951:A:G	4.07872e-06	-1.43101	-0.917545
112566136	chr10:112566136:A:G	1.23991e-05	-1.77699e-10	-1.23672
112566674	chr10:112566674:A:G	0.000193785	-1.77699e-10	1.51241
112567045	chr10:112567045:A:G	5.05612e-05	-1.77699e-10	0.168846
112567052	chr10:112567052:CAG:C	2.91129e-05	-1.77699e-10	-0.383156
112567106	chr10:112567106:T:C	1.21222e-05	-1.77699e-10	-1.2593
112567452	chr10:112567452:A:G	3.70706e-06	-1.35144	-1.09266
112567525	chr10:112567525:T:C	1.25941e-05	-1.22111	-5.85139e-10
112568007	chr10:112568007:G:A	1.28125e-05	-1.77699e-10	-1.20392
112568368	chr10:112568368:A:G	1.16417e-05	-1.29974	-5.85139e-10
112568874	chr10:112568874:G:A	3.46975e-06	-1.49053	-1.01972
112569173	chr10:112569173:G:A	2.75998e-06	-1.45347	-1.28565
112569908	chr10:112569908:C:T	1.30218e-05	-1.77699e-10	-1.18772
112569946	chr10:112569946:G:C	1.13551e-05	-1.32467	-5.85139e-10
112570092	chr10:112570092:T:A	9.35594e-06	-1.51833	-5.85139e-10
112570401	chr10:112570401:C:T	4.17666e-06	-1.41497	-0.909858
112570479	chr10:112570479:G:A	1.16628e-05	-1.29793	-5.85139e-10
112570908	chr10:112570908:A:G	1.6612e-05	-1.77699e-10	-0.944211
112571024	chr10:112571024:A:G	1.09075e-05	-1.36489	-5.85139e-10
112571448	chr10:112571448:T:C	8.00313e-06	-1.41261	-0.261901
112572033	chr10:112572033:A:G	4.24437e-05	-1.77699e-10	-0.00615924
112572063	chr10:112572063:C:CT	2.74111e-05	-0.680996	0.237606
112572266	chr10:112572266:A:C	1.16364e-05	-1.77699e-10	-1.3002
112572404	chr10:112572404:A:G	1.37557e-05	-1.77699e-10	-1.13288
112572498	chr10:112572498:A:G	2.2653e-05	-0.411077	-0.22297
112572646	chr10:112572646:G:A	9.99348e-06	-1.49306	0.0406501
112573010	chr10:112573010:C:T	9.94739e-06	-1.45703	-5.85139e-10
112573531	chr10:112573531:G:A	1.59428e-05	-1.77699e-10	-0.98533
112573917	chr10:112573917:T:C	1.19237e-05	-1.77699e-10	-1.27581
112574119	chr10:112574119:A:G	8.83473e-06	-1.12587	-0.449781
112574162	chr10:112574162:A:G	2.83672e-06	-1.51328	-1.19841
112574669	chr10:112574669:A:G	1.58714e-05	-0.989817	-5.85139e-10
112574978	chr10:112574978:C:T	1.96806e-05	-1.77699e-10	-0.774705
112575108	chr10:112575108:A:G	5.8324e-05	-0.297929	0.609604
112575468	chr10:112575468:T:A	1.04645e-05	-0.595711	-0.810636
112575531	chr10:112575531:A:G	9.5497e-06	-1.08388	-0.413952
112575548	chr10:112575548:T:G	9.03417e-06	-1.10048	-0.45284
112575654	chr10:112575654:A:G	3.97056e-05	-0.0728456	-5.85139e-10
112575844	chr10:112575844:CT:C	7.92525e-06	-1.44976	-0.234529
112576011	chr10:112576011:TTTC:T	1.80725e-05	-1.77699e-10	-0.85995
112576027	chr10:112576027:T:C	1.25172e-05	-1.77699e-10	-1.22724
112576429	chr10:112576429:T:C	1.74355e-05	-1.77699e-10	-0.895833
112576731	chr10:112576731:A:G	1.70774e-05	-1.77699e-10	-0.916583
112576969	chr10:112576969:G:A	2.83765e-06	-1.51689	-1.19447
112577259	chr10:112577259:C:T	1.25543e-05	-1.22428	-5.85139e-10
112578203	chr10:112578203:A:G	2.35228e-05	-1.77699e-10	-0.596369
112578367	chr10:112578367:C:T	4.99927e-06	-1.37308	-0.771965
112578568	chr10:112578568:T:G	1.18059e-05	-1.28574	-5.85139e-10
112578709	chr10:112578709:C:T	1.60515e-05	-1.77699e-10	-0.978538
112578915	chr10:112578915:T:C	1.34148e-05	-1.77699e-10	-1.15798
112579123	chr10:112579123:G:A	1.17584e-05	-1.77699e-10	-1.28977
112579139	chr10:112579139:G:T	2.64597e-05	-0.594936	0.11622
112579163	chr10:112579163:A:G	1.33746e-05	-1.16098	-5.85139e-10
112579594	chr10:112579594:G:A	2.17026e-05	-0.614413	-0.062496
112579908	chr10:112579908:A:G	1.94666e-05	-1.77699e-10	-0.785638
112579977	chr10:112579977:A:G	1.87909e-05	-1.77699e-10	-0.820967
112580102	chr10:112580102:G:A	1.16304e-05	-1.77699e-10	-1.30072
112580162	chr10:112580162:C:T	1.16556e-05	-1.77699e-10	-1.29855
112580384	chr10:112580384:A:G	1.20455e-05	-1.77699e-10	-1.26565
112580994	chr10:112580994:C:T	1.73493e-05	-1.77699e-10	-0.900784
112580996	chr10:112580996:C:A	6.43577e-06	-1.47815	-0.414316
112581024	chr10:112581024:C:T	1.31638e-05	-1.77699e-10	-1.17687
112581391	chr10:112581391:T:G	1.18412e-05	-1.77699e-10	-1.28275
112581572	chr10:112581572:A:C	1.68319e-05	-0.931061	-5.85139e-10
112581640	chr10:112581640:C:T	3.03744e-05	-0.553542	0.212804
112582117	chr10:112582117:A:C	1.31729e-05	-1.77699e-10	-1.17618
112582196	chr10:112582196:T:C	2.29369e-05	-1.77699e-10	-0.621591
112582400	chr10:112582400:A:G	5.79951e-06	-1.05797	-0.938596
112582413	chr10:112582413:A:G	3.11383e-05	-1.77699e-10	-0.315901
112582516	chr10:112582516:A:G	7.31291e-06	-0.485003	-1.27969
112582601	chr10:112582601:G:T	5.4293e-06	-0.762462	-1.30007
112582644	chr10:112582644:T:C	9.46253e-06	-1.507	-5.85139e-10
112582898	chr10:112582898:A:C	1.72919e-05	-0.904101	-5.85139e-10
112583036	chr10:112583036:A:G	9.16164e-06	-0.945488	-0.593826
112583161	chr10:112583161:C:T	4.00482e-06	-1.06571	-1.30113
112583501	chr10:112583501:G:A	9.91651e-06	-1.46014	-5.85139e-10
112583961	chr10:112583961:T:A	1.49407e-05	-0.171083	-0.87917
112584029	chr10:112584029:CA:C	2.78306e-05	-0.428203	-5.85139e-10
112584456	chr10:112584456:C:G	4.28543e-06	-1.00316	-1.29596
112584529	chr10:112584529:A:G	4.66767e-06	-1.06561	-1.14807
112584716	chr10:112584716:A:G	1.30825e-05	-1.77699e-10	-1.18306
112584785	chr10:112584785:G:A	1.21972e-05	-1.77699e-10	-1.25313
112585322	chr10:112585322:T:G	3.36381e-06	-1.24015	-1.30111
112585508	chr10:112585508:A:G	1.22301e-05	-1.25044	-5.85139e-10
112585793	chr10:112585793:G:A	8.83956e-06	-0.584011	-0.991091
112585824	chr10:112585824:G:A	2.33e-05	-1.77699e-10	-0.605886
112586299	chr10:112586299:C:G	1.1056e-05	-1.35136	-5.85139e-10
112586443	chr10:112586443:A:G	1.32716e-05	-1.77699e-10	-1.16872
112586640	chr10:112586640:C:T	9.79182e-06	-0.958203	-0.514588
112587029	chr10:112587029:C:T	1.35618e-05	-1.77699e-10	-1.14708
112587206	chr10:112587206:A:G	2.9978e-06	-1.39749	-1.25897
112587500	chr10:112587500:A:C	3.14764e-06	-1.31369	-1.294
112588707	chr10:112588707:C:T	2.59914e-05	-0.442902	-0.0536709
112588905	chr10:112588905:C:G	1.31298e-05	-1.77699e-10	-1.17946
112589202	chr10:112589202:C:T	1.35323e-05	-1.77699e-10	-1.14926
112589434	chr10:112589434:G:GGC	5.75142e-06	-1.27589	-0.729005
112589435	chr10:112589435:T:C	5.61713e-06	-1.2877	-0.74082
112589524	chr10:112589524:A:G	1.62615e-05	-1.77699e-10	-0.965536
112589668	chr10:112589668:T:C	1.63679e-05	-1.77699e-10	-0.959017
112590995	chr10:112590995:G:A	4.70297e-06	-1.17344	-1.0327
112591129	chr10:112591129:C:T	1.24445e-05	-1.77699e-10	-1.23306
112591206	chr10:112591206:G:T	1.16165e-05	-1.77699e-10	-1.30191
112591930	chr10:112591930:G:T	2.78806e-05	-1.77699e-10	-0.426409
112592089	chr10:112592089:G:A	1.21214e-05	-1.77699e-10	-1.25937
112592163	chr10:112592163:A:G	1.47699e-05	-1.77699e-10	-1.06175
112592177	chr10:112592177:A:T	5.10363e-06	-1.50279	-0.621597
112592730	chr10:112592730:G:T	4.1186e-06	-1.19811	-1.14072
112593202	chr10:112593202:T:G	4.67101e-06	-1.3065	-0.906461
112593264	chr10:112593264:G:A	3.66669e-06	-1.15573	-1.29932
112593519	chr10:112593519:A:G	1.29935e-05	-1.77699e-10	-1.18989
112593647	chr10:112593647:A:AT	1.15973e-05	-1.30357	-5.85139e-10
112593706	chr10:112593706:A:C	8.65258e-06	-0.67324	-0.923241
112593774	chr10:112593774:T:C	4.64737e-06	-1.24581	-0.972232
112593975	chr10:112593975:T:A	4.55815e-06	-1.2532	-0.984219
112594010	chr10:112594010:C:T	1.53532e-05	-1.77699e-10	-1.02301
112594153	chr10:112594153:C:T	4.43328e-06	-1.21645	-1.04874
112594419	chr10:112594419:T:C	4.29293e-06	-1.19278	-1.10459
112594648	chr10:112594648:A:G	1.16572e-05	-1.77699e-10	-1.29841
112595002	chr10:112595002:C:T	1.22997e-05	-1.77699e-10	-1.24477
112595049	chr10:112595049:A:C	2.07593e-05	-1.77699e-10	-0.721346
112595420	chr10:112595420:A:G	5.68537e-06	-1.48572	-0.530725
112595639	chr10:112595639:A:G	1.33794e-05	-1.77699e-10	-1.16062
112595751	chr10:112595751:TG:T	1.20725e-05	-1.77699e-10	-1.2634
112595929	chr10:112595929:C:T	1.2238e-05	-1.77699e-10	-1.24979
112596396	chr10:112596396:G:A	1.16198e-05	-1.77699e-10	-1.30163
112596433	chr10:112596433:C:T	5.142e-06	-1.40445	-0.71245
112596508	chr10:112596508:G:C	5.02777e-06	-1.42766	-0.711704
112596714	chr10:112596714:C:A	4.56388e-06	-1.1882	-1.04796
112597337	chr10:112597337:C:T	1.20293e-05	-1.77699e-10	-1.26699
112597407	chr10:112597407:A:G	7.09771e-06	-0.816398	-0.978169
112598230	chr10:112598230:G:C	2.47359e-05	-1.77699e-10	-0.546085
112598455	chr10:112598455:C:T	1.46749e-05	-1.77699e-10	-1.0682
112598729	chr10:112598729:G:T	4.0622e-06	-1.32873	-1.02389
112598882	chr10:112598882:A:G	1.16475e-05	-1.77699e-10	-1.29924
112599047	chr10:112599047:C:T	1.01688e-05	-1.43501	-5.85139e-10
112599257	chr10:112599257:A:G	1.63174e-05	-1.77699e-10	-0.962109
112599461	chr10:112599461:G:A	9.86778e-06	-1.46506	-5.85139e-10
112599498	chr10:112599498:C:T	1.45548e-05	-1.77699e-10	-1.07642
112599763	chr10:112599763:C:T	9.55555e-06	-1.49722	-5.85139e-10
112599854	chr10:112599854:C:T	1.20293e-05	-1.77699e-10	-1.26699
112599868	chr10:112599868:A:G	1.06376e-05	-1.38994	-5.85139e-10
112599914	chr10:112599914:C:T	1.17424e-05	-1.77699e-10	-1.29113
112600367	chr10:112600367:G:A	9.47896e-06	-1.50526	-5.85139e-10
112600752	chr10:112600752:G:A	1.41177e-05	-1.77699e-10	-1.10691
112600772	chr10:112600772:C:T	9.58261e-06	-1.49439	-5.85139e-10
112600984	chr10:112600984:A:G	7.88218e-05	0.612851	-5.85139e-10
112602043	chr10:112602043:A:C	1.6477e-05	-1.77699e-10	-0.95237
112602296	chr10:112602296:T:A	1.65568e-05	-1.77699e-10	-0.94754
112602868	chr10:112602868:C:A	1.35543e-05	-1.77699e-10	-1.14764
112602892	chr10:112602892:C:A	1.42428e-05	-1.77699e-10	-1.09809
112603129	chr10:112603129:A:G	4.05711e-06	-1.38952	-0.964348
112603143	chr10:112603143:A:G	1.60081e-05	-1.77699e-10	-0.981246
112603195	chr10:112603195:T:C	1.16275e-05	-1.77699e-10	-1.30097
112603365	chr10:112603365:T:G	1.16437e-05	-1.77699e-10	-1.29957
112604592	chr10:112604592:A:G	1.83735e-05	-0.674422	-0.16901
112604934	chr10:112604934:T:C	4.85469e-06	-1.23586	-0.938537
112605182	chr10:112605182:T:C	6.96555e-06	-1.483	-0.330362
112605594	chr10:112605594:A:G	1.16197e-05	-1.77699e-10	-1.30164
112606224	chr10:112606224:C:T	1.50814e-05	-1.77699e-10	-1.04087
112606490	chr10:112606490:A:G	9.65578e-06	-1.48678	-5.85139e-10
112607555	chr10:112607555:A:G	1.93102e-05	-1.77699e-10	-0.793706
112608069	chr10:112608069:G:A	4.17655e-05	0.768098	-0.790366
112608353	chr10:112608353:G:C	6.73503e-06	-1.50821	-0.338807
112608378	chr10:112608378:G:A	9.5418e-06	-1.49866	-5.85139e-10
112608402	chr10:112608402:T:G	0.000140095	0.12584	1.06214
112608522	chr10:112608522:T:C	5.97252e-05	-0.195391	0.530806
112608557	chr10:112608557:A:G	0.000191979	0.25389	1.24916
112608817	chr10:112608817:T:C	2.01316e-05	-1.77699e-10	-0.752047
112608883	chr10:112608883:C:T	1.17203e-05	-1.29302	-5.85139e-10
112608936	chr10:112608936:T:C	0.000371769	0.671964	1.49197
112608959	chr10:112608959:T:A	2.69369e-05	-0.313417	-0.147423
112609675	chr10:112609675:A:G	5.33787e-06	-1.51561	-0.563897
112610442	chr10:112610442:T:C	1.52859e-05	-1.77699e-10	-1.02741
112610446	chr10:112610446:T:G	1.48089e-05	-1.77699e-10	-1.05911
112610718	chr10:112610718:C:G	1.29461e-05	-1.77699e-10	-1.19355
112611130	chr10:112611130:G:A	3.5747e-05	-0.20455	0.0266769
112611182	chr10:112611182:T:A	7.58481e-05	-0.316664	0.891057
112611344	chr10:112611344:A:G	7.58129e-06	-1.51129	-0.217364
112611346	chr10:112611346:G:T	1.21695e-05	-1.06178	-0.193625
112611684	chr10:112611684:C:A	3.06205e-06	-1.37119	-1.26407
112611715	chr10:112611715:A:T	9.04704e-05	0.750684	-5.85139e-10
112611890	chr10:112611890:T:C	8.34068e-06	-1.49056	-0.142631
112612223	chr10:112612223:G:A	1.99529e-05	-1.77699e-10	-0.760965
112612262	chr10:112612262:C:T	2.70601e-05	-0.190427	-0.265851
112612324	chr10:112612324:C:T	1.49041e-05	-1.77699e-10	-1.0527
112612325	chr10:112612325:G:A	1.22028e-05	-1.77699e-10	-1.25268
112612481	chr10:112612481:C:T	1.29602e-05	-1.77699e-10	-1.19246
112612581	chr10:112612581:C:G	5.54007e-06	-0.909479	-1.13285
112612604	chr10:112612604:G:A	1.1779e-05	-1.77699e-10	-1.28802
112612704	chr10:112612704:A:T	1.42518e-05	-1.77699e-10	-1.09745
112612874	chr10:112612874:A:G	1.17066e-05	-1.77699e-10	-1.29418
112612881	chr10:112612881:C:T	1.59201e-05	-1.77699e-10	-0.986758
112613171	chr10:112613171:C:T	2.77771e-05	-0.308233	-0.121893
112613303	chr10:112613303:G:A	1.16157e-05	-1.77699e-10	-1.30198
112614006	chr10:112614006:T:C	5.62291e-06	-0.97417	-1.05332
112614132	chr10:112614132:C:T	1.33672e-05	-1.77699e-10	-1.16154
112614461	chr10:112614461:C:T	1.1742e-05	-1.77699e-10	-1.29117
112615361	chr10:112615361:T:A	2.36367e-05	-0.591537	-5.85139e-10
112615766	chr10:112615766:G:A	1.33751e-05	-1.77699e-10	-1.16095
112615843	chr10:112615843:A:G	1.16621e-05	-1.77699e-10	-1.29799
112615844	chr10:112615844:T:C	4.8503e-06	-1.2418	-0.933503
112615882	chr10:112615882:A:G	5.4472e-06	-1.22164	-0.837595
112616196	chr10:112616196:T:C	1.16408e-05	-1.77699e-10	-1.29983
112616199	chr10:112616199:A:G	1.16641e-05	-1.77699e-10	-1.29782
112617834	chr10:112617834:A:G	1.17485e-05	-1.77699e-10	-1.29061
112617877	chr10:112617877:G:A	2.71059e-05	-0.0578297	-0.396756
112617921	chr10:112617921:G:A	1.3688e-05	-1.77699e-10	-1.13782
112617924	chr10:112617924:G:C	1.17366e-05	-1.77699e-10	-1.29163
112618011	chr10:112618011:C:T	1.1694e-05	-1.77699e-10	-1.29526
112618402	chr10:112618402:T:A	5.24569e-06	-1.51478	-0.582148
112618925	chr10:112618925:G:T	0.000179567	-0.0940339	1.53025
112619020	chr10:112619020:A:G	3.89086e-06	-1.20561	-1.1901
112619840	chr10:112619840:A:G	7.81424e-06	-1.51705	-0.181341
112619994	chr10:112619994:A:G	2.01272e-05	-0.242561	-0.509705
112620010	chr10:112620010:A:G	4.97267e-06	-1.04072	-1.10966
112620213	chr10:112620213:TTGTTAC:T	1.16139e-05	-1.77699e-10	-1.30214
112620223	chr10:112620223:T:TC	1.16168e-05	-1.77699e-10	-1.30188
112620372	chr10:112620372:G:T	3.82615e-06	-1.20392	-1.20856
112620756	chr10:112620756:C:T	2.28829e-05	-1.77699e-10	-0.623951
112620841	chr10:112620841:A:C	1.21153e-05	-1.77699e-10	-1.25987
112620940	chr10:112620940:G:A	2.32863e-05	-0.640575	0.0341018
112621600	chr10:112621600:C:T	4.49297e-06	-1.28145	-0.970378
112621601	chr10:112621601:A:G	3.83168e-06	-1.18353	-1.22751
112621934	chr10:112621934:G:A	1.69358e-05	-1.77699e-10	-0.924911
112621961	chr10:112621961:A:C	1.78986e-05	-0.43315	-0.436467
112622003	chr10:112622003:A:G	7.56286e-06	-1.51703	-0.214056
112622029	chr10:112622029:G:A	2.45743e-05	-1.77699e-10	-0.552639
112622106	chr10:112622106:T:C	1.18458e-05	-1.28237	-5.85139e-10
112622190	chr10:112622190:T:C	2.62105e-06	-1.48862	-1.30214
112622303	chr10:112622303:A:G	0.000218462	-0.0855183	1.71779
112622524	chr10:112622524:C:T	1.16352e-05	-1.77699e-10	-1.3003
112622807	chr10:112622807:G:A	4.28236e-06	-1.16094	-1.1389
112622935	chr10:112622935:A:C	1.18727e-05	-1.77699e-10	-1.28009
112623401	chr10:112623401:A:G	1.42121e-05	-1.77699e-10	-1.10024
112623505	chr10:112623505:A:G	1.16142e-05	-1.77699e-10	-1.30211
112623965	chr10:112623965:A:G	6.09476e-06	-0.892653	-1.05426
112624167	chr10:112624167:G:A	1.16164e-05	-1.77699e-10	-1.30192
112624299	chr10:112624299:A:G	1.21921e-05	-1.77699e-10	-1.25355
112624337	chr10:112624337:C:T	9.71011e-06	-1.48117	-5.85139e-10
112624424	chr10:112624424:G:A	2.6816e-06	-1.47663	-1.2913
112624489	chr10:112624489:A:C	7.72769e-06	-1.50632	-0.203212
112624555	chr10:112624555:A:T	7.55839e-06	-1.1366	-0.595081
112624572	chr10:112624572:G:C	1.20597e-05	-1.77699e-10	-1.26447
112625394	chr10:112625394:T:G	5.0712e-05	-0.630832	0.802656
112625726	chr10:112625726:C:T	1.16323e-05	-1.77699e-10	-1.30055
112626592	chr10:112626592:A:C	1.16221e-05	-1.77699e-10	-1.30143
112626689	chr10:112626689:T:A	6.74751e-06	-1.03467	-0.810495
112626969	chr10:112626969:G:A	2.85917e-05	0.0592567	-0.46048
112627010	chr10:112627010:T:C	1.16139e-05	-1.77699e-10	-1.30214
112627404	chr10:112627404:G:A	9.49688e-06	-1.5183	0.014919
112627987	chr10:112627987:G:A	1.18241e-05	-1.77699e-10	-1.2842
112627991	chr10:112627991:G:A	1.20305e-05	-1.77699e-10	-1.2669
112628049	chr10:112628049:T:G	1.55547e-05	-1.77699e-10	-1.00997
112628070	chr10:112628070:T:C	3.11549e-05	-1.77699e-10	-0.315367
112628256	chr10:112628256:A:G	1.17741e-05	-1.77699e-10	-1.28843
112628459	chr10:112628459:A:G	1.83799e-05	-1.77699e-10	-0.843082
112628513	chr10:112628513:A:G	1.75981e-05	0.0918045	-0.97835
112628557	chr10:112628557:A:G	3.07471e-06	-1.36419	-1.26694
112628654	chr10:112628654:T:A	3.49309e-05	0.435122	-0.63609
112628706	chr10:112628706:C:T	1.16147e-05	-1.77699e-10	-1.30207
112628736	chr10:112628736:A:G	3.08441e-05	-1.77699e-10	-0.325394
112628861	chr10:112628861:C:T	1.9449e-05	-1.77699e-10	-0.786542
112629186	chr10:112629186:A:G	9.37216e-06	-0.60415	-0.912446
112629343	chr10:112629343:G:T	2.42299e-05	-0.56675	-5.85139e-10
112629472	chr10:112629472:A:G	1.4915e-05	-1.77699e-10	-1.05197
112629841	chr10:112629841:C:T	1.23009e-05	-1.77699e-10	-1.24467
112629975	chr10:112629975:A:G	1.67062e-05	-1.77699e-10	-0.93856
112630573	chr10:112630573:T:A	1.74184e-05	-1.77699e-10	-0.89681
112630574	chr10:112630574:A:T	1.74932e-05	-1.77699e-10	-0.892527
112630916	chr10:112630916:G:A	4.1198e-05	-0.0359486	-5.85139e-10
112631053	chr10:112631053:C:T	1.55436e-05	-1.77699e-10	-1.01069
112631508	chr10:112631508:C:T	1.73944e-05	-0.898191	-5.85139e-10
112631629	chr10:112631629:A:C	2.65039e-06	-1.47802	-1.30161
112631874	chr10:112631874:A:G	1.99873e-05	-1.77699e-10	-0.759241
112632002	chr10:112632002:A:G	1.19382e-05	-0.560122	-0.714477
112632553	chr10:112632553:C:A	1.85261e-05	-1.77699e-10	-0.835161
112632933	chr10:112632933:T:G	2.14164e-05	-0.69018	-5.85139e-10
112632985	chr10:112632985:T:C	1.55751e-05	-1.77699e-10	-1.00866
112633145	chr10:112633145:C:A	2.83481e-06	-1.42373	-1.28863
112633637	chr10:112633637:A:T	1.77332e-05	-1.77699e-10	-0.878898
112633749	chr10:112633749:T:C	2.53032e-05	-1.77699e-10	-0.52341
112633817	chr10:112633817:T:G	2.9846e-06	-1.42209	-1.23878
112634774	chr10:112634774:T:C	0.000270103	-1.77699e-10	1.84446
112635035	chr10:112635035:C:T	6.04645e-06	-1.3721	-0.582771
112635341	chr10:112635341:A:G	1.22665e-05	-1.77699e-10	-1.24746
112635353	chr10:112635353:C:T	1.2129e-05	-1.77699e-10	-1.25874
112635496	chr10:112635496:A:G	1.16143e-05	-1.77699e-10	-1.3021
112635543	chr10:112635543:G:T	0.000152445	-1.77699e-10	1.27246
112635901	chr10:112635901:G:A	1.18748e-05	-1.77699e-10	-1.27992
112636560	chr10:112636560:C:T	1.28359e-05	-1.20209	-5.85139e-10
112637355	chr10:112637355:C:T	2.11164e-05	-1.77699e-10	-0.704289
112638815	chr10:112638815:G:A	1.0566e-05	-1.3967	-5.85139e-10
112639347	chr10:112639347:A:T	2.62735e-06	-1.49695	-1.29141
112639571	chr10:112639571:G:C	1.03204e-05	-0.121066	-1.29915
112639814	chr10:112639814:C:G	3.02023e-06	-1.3859	-1.2631
112640050	chr10:112640050:T:C	0.000163506	-1.77699e-10	1.34251
112640427	chr10:112640427:C:T	1.17011e-05	-1.77699e-10	-1.29466
112640813	chr10:112640813:G:A	0.000132175	-1.77699e-10	1.12979
112641151	chr10:112641151:G:A	0.000150978	-1.77699e-10	1.2628
112641784	chr10:112641784:C:G	2.96951e-06	-1.47729	-1.18865
112641824	chr10:112641824:A:G	1.48646e-05	-1.77699e-10	-1.05536
112642215	chr10:112642215:T:A	2.26942e-05	-1.77699e-10	-0.632228
112642575	chr10:112642575:CAT:C	2.6726e-06	-1.47072	-1.30056
112642777	chr10:112642777:T:C	2.98814e-06	-1.4457	-1.21399
112642893	chr10:112642893:T:C	4.45302e-06	-1.19623	-1.06453
112643058	chr10:112643058:C:G	0.000356256	0.683348	1.43796
112643659	chr10:112643659:G:A	1.09617e-05	-1.35993	-5.85139e-10
112643891	chr10:112643891:G:A	1.77965e-05	-1.77699e-10	-0.87534
112644157	chr10:112644157:T:C	4.05012e-05	-1.77699e-10	-0.0530073
112645532	chr10:112645532:A:G	1.45624e-05	-1.77699e-10	-1.0759
112646648	chr10:112646648:A:G	1.65824e-05	-1.77699e-10	-0.945997
112646801	chr10:112646801:G:A	1.26582e-05	-1.77699e-10	-1.21603
112647322	chr10:112647322:A:G	2.82028e-06	-1.49174	-1.22576
112647340	chr10:112647340:G:A	2.59886e-06	-1.51768	-1.28158
112647557	chr10:112647557:G:A	2.72818e-05	0.726241	-1.17436
112648016	chr10:112648016:C:T	1.42806e-05	-0.159935	-0.935504
112648529	chr10:112648529:A:T	1.16745e-05	-1.77699e-10	-1.29693
112648542	chr10:112648542:AT:A	4.16827e-05	-1.77699e-10	-0.0242529
112648549	chr10:112648549:A:G	1.54944e-05	-1.77699e-10	-1.01386
112649069	chr10:112649069:T:G	1.65651e-05	-1.77699e-10	-0.947042
112649283	chr10:112649283:A:T	1.32584e-05	-1.77699e-10	-1.1697
112649752	chr10:112649752:C:T	1.27537e-05	-1.77699e-10	-1.20852
112649871	chr10:112649871:A:G	3.01477e-06	-1.51422	-1.13659
112650542	chr10:112650542:A:G	1.31488e-05	-1.77699e-10	-1.17801
112650761	chr10:112650761:C:T	1.77045e-05	-1.77699e-10	-0.880521
112650839	chr10:112650839:C:A	1.26499e-05	-1.77699e-10	-1.21669
112651239	chr10:112651239:C:A	1.2712e-05	-0.10459	-1.10721
112651373	chr10:112651373:C:T	1.57408e-05	-1.77699e-10	-0.998084
112651406	chr10:112651406:T:G	1.194e-05	-1.77699e-10	-1.27444
112651852	chr10:112651852:G:C	2.99698e-06	-1.50039	-1.15635
112653028	chr10:112653028:G:A	1.2139e-05	-1.77699e-10	-1.25792
112653094	chr10:112653094:A:G	1.43273e-05	-1.77699e-10	-1.09217
112653485	chr10:112653485:A:G	9.75015e-06	-1.47706	-5.85139e-10
112654152	chr10:112654152:G:A	2.16948e-05	-1.77699e-10	-0.677268
112654208	chr10:112654208:G:A	1.21886e-05	-1.25384	-5.85139e-10
112654683	chr10:112654683:C:T	5.48693e-05	0.330104	-0.0794892
112654837	chr10:112654837:T:C	1.16648e-05	-1.77699e-10	-1.29776
112654962	chr10:112654962:G:A	9.45688e-06	-1.5076	-5.85139e-10
112655035	chr10:112655035:A:C	6.80637e-06	-0.974915	-0.861565
112655358	chr10:112655358:T:A	0.000160645	0.414857	0.91
112656031	chr10:112656031:C:G	2.70444e-05	0.00266249	-0.459522
112656045	chr10:112656045:A:T	1.48e-05	-1.77699e-10	-1.05971
112656071	chr10:112656071:ATTTGTCAAGTTTCTG:A	2.21399e-05	-1.77699e-10	-0.656957
112656646	chr10:112656646:G:A	1.20969e-05	-1.77699e-10	-1.26139
112656933	chr10:112656933:G:A	5.3301e-05	0.174791	0.0468253
112656947	chr10:112656947:C:T	5.7932e-05	0.263409	0.0415223
112657036	chr10:112657036:G:A	1.22154e-05	-1.77699e-10	-1.25164
112657577	chr10:112657577:C:G	1.76325e-05	-1.77699e-10	-0.884595
112657820	chr10:112657820:T:TG	1.2983e-05	-1.1907	-5.85139e-10
112657910	chr10:112657910:G:A	1.31143e-05	-1.77699e-10	-1.18063
112658159	chr10:112658159:C:T	2.5941e-05	-1.77699e-10	-0.498514
112658378	chr10:112658378:C:T	2.55951e-05	-1.77699e-10	-0.511938
112658786	chr10:112658786:C:T	1.31392e-05	-1.77699e-10	-1.17874
112658992	chr10:112658992:A:G	2.22338e-05	-1.77699e-10	-0.652723
112659189	chr10:112659189:C:T	3.15837e-05	-1.77699e-10	-0.301697
112659221	chr10:112659221:C:A	3.64323e-06	-1.48065	-0.980815
112659501	chr10:112659501:C:G	1.17707e-05	-1.77699e-10	-1.28872
112659956	chr10:112659956:G:C	3.82698e-06	-1.45891	-0.953355
112660635	chr10:112660635:A:G	1.23941e-05	-1.77699e-10	-1.23712
112660780	chr10:112660780:A:C	1.03039e-05	-1.42182	-5.85139e-10
112660783	chr10:112660783:T:C	1.2052e-05	-1.77699e-10	-1.26511
112660851	chr10:112660851:T:C	2.34838e-05	0.701591	-1.29962
112661058	chr10:112661058:G:T	7.36943e-06	-1.10779	-0.649213
112661059	chr10:112661059:C:T	7.37931e-06	-1.10169	-0.653968
112661279	chr10:112661279:C:G	8.82082e-06	-0.501	-1.07622
```
