## Supplementary material for "Characterization of shared and ancestry-specific signals driving complex traits using multi-ancestry fine-mapping": susiex_nc2.cs80.cs

```
CS_ID	SNP	BP	REF_ALLELE	ALT_ALLELE	REF_FRQ	BETA	SE	-LOG10P	CS_PIP	OVRL_PIP
1	chr10:112142660:A:C	112142660	C,C	A,A	1,1	-inf,inf	inf,inf	4.97244,0.849568	0.0790376	0.0790376
1	chr10:112173248:ATT:A	112173248	A,A	ATT,ATT	1,1	inf,-inf	inf,inf	4.89075,0.902144	0.0721604	0.0721604
1	chr10:112141879:T:C	112141879	C,C	T,T	1,1	-inf,inf	inf,inf	5.09342,0.530838	0.062333	0.062333
1	chr10:112142696:C:T	112142696	T,T	C,C	1,1	-inf,inf	inf,inf	5.085,0.515994	0.0598946	0.0598946
1	chr10:112143069:C:T	112143069	T,T	C,C	1,1	-inf,inf	inf,inf	4.9445,0.69843	0.0596979	0.0596979
1	chr10:112141436:C:T	112141436	T,T	C,C	1,1	-inf,inf	inf,inf	5.08776,0.464702	0.0562145	0.0562145
1	chr10:112159367:G:T	112159367	T,T	G,G	1,1	inf,-inf	inf,inf	4.65327,0.923188	0.0455239	0.0455239
1	chr10:112158075:T:C	112158075	C,C	T,T	1,1	inf,-inf	inf,inf	4.4725,1.09435	0.0415774	0.0415774
1	chr10:112156544:T:C	112156544	C,C	T,T	1,1	inf,-inf	inf,inf	4.80997,0.642989	0.0399115	0.0399115
1	chr10:112157077:A:C	112157077	C,C	A,A	1,1	inf,-inf	inf,inf	4.80033,0.64006	0.0389566	0.0389566
1	chr10:112161401:T:A	112161401	A,A	T,T	1,1	inf,-inf	inf,inf	4.64716,0.803625	0.0369666	0.0369666
1	chr10:112159366:A:G	112159366	G,G	A,A	1,1	inf,-inf	inf,inf	4.81972,0.547886	0.0356785	0.0356785
1	chr10:112157327:T:A	112157327	A,A	T,T	1,1	inf,-inf	inf,inf	4.69105,0.635009	0.0308322	0.0308322
1	chr10:112189906:T:C	112189906	C,C	T,T	1,1	inf,-inf	inf,inf	4.10819,1.19172	0.0237792	0.0237792
1	chr10:112162067:G:A	112162067	A,A	G,G	1,1	inf,-inf	inf,inf	4.00219,1.25239	0.0211978	0.0211978
1	chr10:112174626:G:C	112174626	C,C	G,G	1,1	inf,-inf	inf,inf	4.01451,1.14354	0.0182033	0.0182033
1	chr10:112143752:G:A	112143752	A,A	G,G	1,1	-inf,inf	inf,inf	4.22257,0.813633	0.0177642	0.0177642
1	chr10:112190660:T:C	112190660	C,C	T,T	1,1	inf,-inf	inf,inf	4.05594,1.08472	0.0176114	0.0176114
1	chr10:112179826:G:A	112179826	A,A	G,G	1,1	inf,-inf	inf,inf	3.85335,1.28435	0.0166207	0.0166207
1	chr10:112174128:A:G	112174128	G,G	A,A	1,1	inf,-inf	inf,inf	3.97633,1.10806	0.0157507	0.0157507
1	chr10:112150963:A:G	112150963	G,G	A,A	1,1	inf,-inf	inf,inf	4.55132,0.316856	0.0151569	0.0151569
```
