## Supplementary material for "Characterization of shared and ancestry-specific signals driving complex traits using multi-ancestry fine-mapping": susiex_nc2.cs80.snp

```
BP	SNP	PIP(CS1)	LogBF(CS1,Pop1)	LogBF(CS1,Pop2)
111662082	chr10:111662082:G:A	0.000231021	1.44427	-5.85139e-10
111662107	chr10:111662107:T:C	1.5962e-05	-1.77699e-10	-1.22802
111662220	chr10:111662220:G:GT	1.30757e-05	-1.42748	-5.85139e-10
111662342	chr10:111662342:G:A	4.42922e-06	-1.31958	-1.19043
111662456	chr10:111662456:G:A	2.32021e-05	-1.77699e-10	-0.853991
111662476	chr10:111662476:G:A	6.04435e-06	-1.30052	-0.898595
111662501	chr10:111662501:G:C	1.49397e-05	-1.29422	-5.85139e-10
111662532	chr10:111662532:C:T	9.00711e-05	-1.77699e-10	0.502365
111662543	chr10:111662543:A:G	6.80795e-06	-0.951021	-1.12912
111662552	chr10:111662552:C:T	5.35897e-06	-1.20788	-1.11158
111662604	chr10:111662604:T:C	5.29056e-06	-1.06785	-1.26446
111662610	chr10:111662610:T:C	1.25465e-05	-1.4688	-5.85139e-10
111663197	chr10:111663197:T:C	5.53078e-06	-1.02111	-1.26679
111663203	chr10:111663203:A:G	5.16218e-05	-1.77699e-10	-0.0542913
111663269	chr10:111663269:TTTCCATAGTATGCTGCTGTG:T	6.13756e-06	-0.955392	-1.22842
111663368	chr10:111663368:C:T	0.000141008	0.950584	-5.85139e-10
111663523	chr10:111663523:T:C	3.72768e-05	-1.77699e-10	-0.379864
111663768	chr10:111663768:T:C	5.88817e-06	-1.19506	-1.03023
111663963	chr10:111663963:T:C	0.00018552	1.22493	-5.85139e-10
111663970	chr10:111663970:A:C	3.82323e-06	-1.3784	-1.27874
111665212	chr10:111665212:A:T	1.95913e-05	-1.50559	0.48244
111665213	chr10:111665213:TAAA:T	1.95789e-05	-1.50622	0.48244
111665300	chr10:111665300:T:C	4.84891e-05	-1.77699e-10	-0.116897
111665691	chr10:111665691:G:A	0.000144824	-1.77699e-10	0.977287
111665945	chr10:111665945:G:A	0.000107233	-1.77699e-10	0.67677
111666305	chr10:111666305:T:C	2.12717e-05	-1.77699e-10	-0.94086
111666347	chr10:111666347:A:G	5.3572e-06	-1.34626	-0.973538
111666824	chr10:111666824:G:C	2.82805e-05	-1.77699e-10	-0.656064
111667041	chr10:111667041:T:C	5.37683e-06	-1.23481	-1.08133
111667130	chr10:111667130:A:C	5.37731e-06	-1.24006	-1.07599
111667510	chr10:111667510:G:T	3.78637e-06	-1.37792	-1.28891
111667905	chr10:111667905:A:G	2.54667e-05	-1.77699e-10	-0.760862
111668014	chr10:111668014:T:C	5.19034e-05	-1.77699e-10	-0.0488511
111668541	chr10:111668541:C:T	2.58993e-05	-1.48454	0.740525
111668771	chr10:111668771:A:G	4.35685e-05	-1.77699e-10	-0.2239
111668912	chr10:111668912:G:C	2.53607e-05	-1.77699e-10	-0.765033
111669037	chr10:111669037:A:G	0.00019141	-1.77699e-10	1.25618
111669513	chr10:111669513:G:A	1.70424e-05	-1.77699e-10	-1.16253
111669536	chr10:111669536:C:T	5.85638e-06	-1.24248	-0.98822
111669552	chr10:111669552:C:T	5.33715e-06	-1.04075	-1.28279
111669756	chr10:111669756:A:G	4.04518e-06	-1.39125	-1.20946
111670288	chr10:111670288:A:C	5.29117e-06	-1.36133	-0.970861
111670324	chr10:111670324:A:C	4.86467e-05	-1.77699e-10	-0.11365
111670532	chr10:111670532:C:T	0.000158501	1.06752	-5.85139e-10
111670690	chr10:111670690:G:T	7.32907e-06	-0.708379	-1.29801
111671166	chr10:111671166:T:C	4.32064e-06	-1.36218	-1.17265
111671190	chr10:111671190:A:T	2.77604e-05	-1.77699e-10	-0.674625
111671586	chr10:111671586:C:T	4.21021e-06	-1.463	-1.09772
111671843	chr10:111671843:A:C	4.45509e-06	-1.33722	-1.16697
111671881	chr10:111671881:G:A	3.63771e-05	-1.5024	1.09811
111672262	chr10:111672262:A:G	1.19221e-05	-1.49871	-0.0211286
111672696	chr10:111672696:G:A	1.85303e-05	-1.77699e-10	-1.07883
111673086	chr10:111673086:G:A	1.19279e-05	-1.51935	-5.85139e-10
111673200	chr10:111673200:G:A	1.95435e-05	-1.77699e-10	-1.02559
111673268	chr10:111673268:A:G	2.19105e-05	-1.77699e-10	-0.911267
111673373	chr10:111673373:TAAAACAG:T	6.07395e-06	-1.38528	-0.808945
111673593	chr10:111673593:A:G	2.27969e-05	-1.77699e-10	-0.871611
111673669	chr10:111673669:A:C	7.34776e-06	-0.803791	-1.20005
111673725	chr10:111673725:T:G	4.05265e-06	-1.39529	-1.20357
111673894	chr10:111673894:G:GA	1.05939e-05	-1.28326	-0.3547
111674241	chr10:111674241:A:C	7.84615e-06	-0.787439	-1.15077
111674516	chr10:111674516:A:G	4.40041e-06	-1.51986	-0.996678
111674922	chr10:111674922:A:G	1.19142e-05	-1.52051	-5.85139e-10
111675134	chr10:111675134:T:C	3.33183e-05	-0.492128	-5.85139e-10
111675393	chr10:111675393:T:C	4.89705e-06	-1.4955	-0.914106
111675655	chr10:111675655:T:A	1.01399e-05	-1.28892	-0.392835
111675967	chr10:111675967:T:TTCTAAC	7.88184e-06	-0.734963	-1.19871
111676076	chr10:111676076:G:A	5.35293e-06	-1.26005	-1.06054
111676135	chr10:111676135:C:T	4.79692e-06	-1.39533	-1.03493
111676430	chr10:111676430:C:G	3.86594e-06	-1.41638	-1.22965
111676480	chr10:111676480:A:G	1.55072e-05	-1.77699e-10	-1.25693
111676903	chr10:111676903:C:T	5.06046e-06	-1.27805	-1.09873
111676931	chr10:111676931:C:T	1.54444e-05	-1.77699e-10	-1.26099
111676984	chr10:111676984:A:G	5.151e-06	-1.47972	-0.879322
111676998	chr10:111676998:G:A	6.8733e-06	-0.830921	-1.23967
111677218	chr10:111677218:G:A	5.37514e-06	-1.50013	-0.816318
111677370	chr10:111677370:G:A	5.78714e-06	-1.39496	-0.847633
111677590	chr10:111677590:A:G	1.77231e-05	-1.12337	-5.85139e-10
111677859	chr10:111677859:ATCAT:A	4.90416e-06	-1.28321	-1.12494
111677891	chr10:111677891:G:A	4.99648e-06	-1.24469	-1.14481
111677961	chr10:111677961:C:T	1.52815e-05	-1.77699e-10	-1.27159
111678378	chr10:111678378:G:A	8.95741e-05	-1.77699e-10	0.496831
111678433	chr10:111678433:T:G	7.11907e-06	-0.90554	-1.12992
111678517	chr10:111678517:G:A	2.3326e-05	-1.49623	0.647564
111678768	chr10:111678768:TAAAG:T	4.27633e-06	-1.33685	-1.20829
111678853	chr10:111678853:C:T	2.33226e-05	-1.49724	0.648432
111679336	chr10:111679336:T:C	2.55579e-05	-1.77699e-10	-0.757287
111679368	chr10:111679368:G:A	6.5826e-06	-0.909381	-1.20442
111679698	chr10:111679698:G:T	1.55998e-05	-1.77699e-10	-1.25098
111680287	chr10:111680287:A:C	2.1019e-05	-1.47646	0.523649
111680298	chr10:111680298:G:C	3.80077e-06	-1.42724	-1.23579
111680379	chr10:111680379:G:T	1.88847e-05	-1.77699e-10	-1.05988
111680411	chr10:111680411:A:C	3.76573e-06	-1.42326	-1.24903
111680484	chr10:111680484:A:G	1.56076e-05	-1.77699e-10	-1.25047
111680513	chr10:111680513:G:T	3.51731e-06	-1.45384	-1.2867
111680614	chr10:111680614:G:C	1.23615e-05	-1.48365	-5.85139e-10
111680713	chr10:111680713:C:T	3.90915e-06	-1.39378	-1.24114
111680877	chr10:111680877:G:A	1.4925e-05	-1.77699e-10	-1.2952
111681134	chr10:111681134:T:C	0.000198764	-1.77699e-10	1.29389
111681368	chr10:111681368:G:A	6.69828e-06	-1.50403	-0.592356
111681552	chr10:111681552:C:T	1.22433e-05	-1.49326	-5.85139e-10
111681553	chr10:111681553:C:T	1.22476e-05	-1.4929	-5.85139e-10
111681879	chr10:111681879:T:C	1.48869e-05	-1.77699e-10	-1.29775
111682062	chr10:111682062:G:A	1.66016e-05	-1.77699e-10	-1.18873
111682088	chr10:111682088:C:T	3.92188e-06	-1.38708	-1.24458
111682230	chr10:111682230:C:T	2.00424e-05	-1.77699e-10	-1.00039
111682474	chr10:111682474:A:G	2.34935e-05	-0.84151	-5.85139e-10
111684064	chr10:111684064:A:G	4.31341e-06	-1.28255	-1.25396
111684414	chr10:111684414:A:G	1.83952e-05	-1.77699e-10	-1.08614
111684585	chr10:111684585:G:A	1.46411e-05	-1.3144	-5.85139e-10
111684754	chr10:111684754:G:A	0.00013135	-1.77699e-10	0.879632
111684847	chr10:111684847:T:C	1.49369e-05	-1.2944	-5.85139e-10
111685063	chr10:111685063:A:G	4.1946e-06	-1.28375	-1.28069
111685148	chr10:111685148:T:G	1.68547e-05	0.126808	-1.30042
111685150	chr10:111685150:T:G	1.66057e-05	0.113163	-1.30165
111685212	chr10:111685212:C:T	2.91878e-05	-1.77699e-10	-0.624485
111685292	chr10:111685292:G:A	4.34155e-05	-1.77699e-10	-0.227419
111685296	chr10:111685296:G:A	1.54951e-05	-1.77699e-10	-1.25771
111685438	chr10:111685438:G:A	4.18977e-05	-1.77699e-10	-0.263005
111685481	chr10:111685481:A:C	1.51498e-05	-1.77699e-10	-1.28025
111685684	chr10:111685684:G:T	1.48875e-05	-1.77699e-10	-1.29771
111685809	chr10:111685809:A:C	1.48348e-05	-1.77699e-10	-1.30126
111685824	chr10:111685824:A:G	6.17652e-06	-1.37966	-0.797824
111685878	chr10:111685878:C:T	6.57011e-06	-1.38143	-0.734275
111686277	chr10:111686277:A:G	1.49283e-05	-1.77699e-10	-1.29497
111686327	chr10:111686327:T:C	2.16575e-05	-1.77699e-10	-0.922885
111686392	chr10:111686392:A:G	1.70997e-05	-1.77699e-10	-1.15917
111686787	chr10:111686787:A:G	1.48959e-05	-1.77699e-10	-1.29715
111687192	chr10:111687192:C:T	1.48565e-05	-1.77699e-10	-1.2998
111687225	chr10:111687225:G:C	3.8478e-05	-1.77699e-10	-0.348149
111688262	chr10:111688262:G:T	1.48774e-05	-1.77699e-10	-1.29839
111688363	chr10:111688363:T:C	4.39063e-06	-1.30373	-1.21503
111688606	chr10:111688606:A:T	1.35773e-05	-1.38983	-5.85139e-10
111689121	chr10:111689121:A:G	1.48217e-05	-1.77699e-10	-1.30215
111689265	chr10:111689265:T:G	2.38296e-05	-1.77699e-10	-0.827306
111689339	chr10:111689339:T:C	2.55642e-05	-1.77699e-10	-0.757042
111689473	chr10:111689473:T:G	5.6279e-06	-1.50437	-0.766126
111689483	chr10:111689483:C:T	3.21396e-05	-1.77699e-10	-0.528146
111689833	chr10:111689833:G:A	2.35121e-05	-1.77699e-10	-0.840721
111690306	chr10:111690306:T:C	0.000263217	-1.77699e-10	1.57474
111690402	chr10:111690402:G:A	1.66076e-05	-1.77699e-10	-1.18837
111690796	chr10:111690796:A:G	1.48829e-05	-1.77699e-10	-1.29802
111690797	chr10:111690797:T:C	5.67989e-06	-1.36157	-0.899728
111691014	chr10:111691014:C:T	6.54369e-06	-0.914864	-1.20487
111691334	chr10:111691334:T:G	2.40825e-05	-0.816749	-5.85139e-10
111691488	chr10:111691488:C:G	1.58142e-05	-1.77699e-10	-1.23733
111691786	chr10:111691786:G:A	1.51461e-05	-1.77699e-10	-1.28049
111691819	chr10:111691819:A:G	1.13901e-05	-1.25339	-0.312097
111692136	chr10:111692136:T:C	4.38511e-05	-1.77699e-10	-0.217435
111692240	chr10:111692240:T:C	1.60525e-05	-1.77699e-10	-1.22237
111692494	chr10:111692494:T:A	6.99158e-06	-1.15221	-0.901323
111693507	chr10:111693507:C:T	0.000143917	-1.77699e-10	0.971001
111693680	chr10:111693680:T:C	2.10993e-05	-1.77699e-10	-0.948995
111693697	chr10:111693697:G:A	4.76065e-06	-1.13616	-1.30169
111693716	chr10:111693716:C:T	3.40538e-06	-1.47261	-1.30027
111693760	chr10:111693760:G:A	2.32816e-05	-0.850571	-5.85139e-10
111693942	chr10:111693942:A:G	0.00653116	4.78611	-5.85139e-10
111694282	chr10:111694282:C:T	8.32852e-06	-1.03184	-0.846713
111694317	chr10:111694317:G:A	1.45148e-05	-1.32307	-5.85139e-10
111695575	chr10:111695575:C:T	1.73347e-05	-1.77699e-10	-1.14552
111695662	chr10:111695662:G:A	1.48262e-05	-1.77699e-10	-1.30184
111696034	chr10:111696034:C:A	1.45023e-05	-1.32393	-5.85139e-10
111696309	chr10:111696309:A:T	3.66157e-06	-1.44066	-1.25968
111696432	chr10:111696432:C:T	1.59642e-05	-1.22789	-5.85139e-10
111696457	chr10:111696457:T:C	7.61563e-05	-1.77699e-10	0.334553
111696838	chr10:111696838:GA:G	2.07944e-05	-1.77699e-10	-0.963553
111697203	chr10:111697203:A:C	2.87462e-05	-0.63973	-5.85139e-10
111697416	chr10:111697416:T:G	2.05178e-05	-1.77699e-10	-0.976944
111697701	chr10:111697701:G:A	6.34159e-05	-1.77699e-10	0.151479
111697888	chr10:111697888:G:A	1.58443e-05	-1.77699e-10	-1.23542
111697938	chr10:111697938:A:T	5.61172e-06	-1.01337	-1.26
111699034	chr10:111699034:TTA:T	1.68874e-05	-1.77699e-10	-1.17167
111699173	chr10:111699173:T:C	5.1347e-05	-1.77699e-10	-0.0596292
111699591	chr10:111699591:T:C	2.04642e-05	-1.77699e-10	-0.979559
111700002	chr10:111700002:T:C	7.00765e-05	-1.77699e-10	0.251353
111700055	chr10:111700055:T:C	4.38472e-06	-1.23399	-1.28612
111700351	chr10:111700351:A:C	6.41497e-05	-1.77699e-10	0.162984
111700385	chr10:111700385:T:G	8.84039e-06	-0.763738	-1.05517
111700580	chr10:111700580:GACAATT:G	1.60843e-05	-1.77699e-10	-1.22039
111700786	chr10:111700786:C:A	1.60959e-05	-1.77699e-10	-1.21967
111700966	chr10:111700966:G:T	5.51577e-06	-1.48686	-0.803761
111701057	chr10:111701057:C:T	6.91442e-06	-1.51987	-0.544759
111701286	chr10:111701286:C:T	1.68101e-05	-1.77699e-10	-1.17626
111701733	chr10:111701733:G:A	3.70175e-05	-1.77699e-10	-0.386845
111701735	chr10:111701735:T:A	1.4848e-05	-1.77699e-10	-1.30037
111701803	chr10:111701803:G:A	7.53578e-06	-1.39526	-0.583317
111702337	chr10:111702337:C:T	9.07202e-06	-1.50909	-0.283955
111702604	chr10:111702604:A:G	1.49909e-05	-1.77699e-10	-1.29079
111702869	chr10:111702869:A:G	2.51733e-05	-1.77699e-10	-0.772449
111703204	chr10:111703204:C:T	5.04723e-05	-1.35853	1.28172
111703207	chr10:111703207:A:G	4.5073e-06	-1.27716	-1.21538
111703376	chr10:111703376:T:C	6.42676e-05	-0.690866	0.855686
111704115	chr10:111704115:A:G	1.48905e-05	-1.77699e-10	-1.29751
111704762	chr10:111704762:G:A	8.66436e-06	-1.28713	-0.551888
111704812	chr10:111704812:G:A	5.1239e-06	-1.41559	-0.948725
111704926	chr10:111704926:G:A	5.4689e-06	-1.00423	-1.29493
111705049	chr10:111705049:TAAG:T	4.30707e-06	-1.23811	-1.29986
111705393	chr10:111705393:T:C	2.41267e-05	-1.77699e-10	-0.814915
111705425	chr10:111705425:T:A	2.59255e-05	-1.77699e-10	-0.743006
111705968	chr10:111705968:T:C	1.50974e-05	-1.77699e-10	-1.28371
111705970	chr10:111705970:T:C	6.66199e-05	-1.77699e-10	0.200769
111706424	chr10:111706424:G:T	1.54751e-05	-1.77699e-10	-1.259
111706695	chr10:111706695:G:A	5.25498e-05	-1.77699e-10	-0.0364741
111707222	chr10:111707222:T:C	1.84352e-05	-1.77699e-10	-1.08397
111707437	chr10:111707437:C:T	1.82096e-05	-1.77699e-10	-1.09629
111707766	chr10:111707766:T:C	1.63966e-05	-1.77699e-10	-1.20116
111708035	chr10:111708035:G:A	2.42931e-05	-1.77699e-10	-0.808044
111708183	chr10:111708183:T:G	1.86027e-05	-1.77699e-10	-1.07493
111708513	chr10:111708513:G:A	0.000149051	-1.77699e-10	1.00605
111708811	chr10:111708811:A:G	1.20932e-05	-1.50559	-5.85139e-10
111708890	chr10:111708890:A:C	5.8207e-05	0.0657715	-5.85139e-10
111709023	chr10:111709023:T:C	3.7506e-05	-1.77699e-10	-0.373734
111709769	chr10:111709769:G:A	5.31797e-06	-1.24284	-1.08431
111709833	chr10:111709833:A:T	1.63054e-05	-1.77699e-10	-1.20674
111709975	chr10:111709975:G:A	1.63525e-05	-1.77699e-10	-1.20385
111710054	chr10:111710054:A:C	4.84344e-06	-1.326	-1.09461
111710817	chr10:111710817:G:A	4.99033e-06	-1.30136	-1.08938
111710924	chr10:111710924:TGAA:T	3.35122e-05	-1.77699e-10	-0.486325
111711228	chr10:111711228:T:C	1.82796e-05	-1.77699e-10	-1.09245
111711313	chr10:111711313:T:C	4.98303e-05	-0.900491	0.810879
111711651	chr10:111711651:C:A	0.000172188	-1.77699e-10	1.15035
111711794	chr10:111711794:G:A	6.41942e-06	-1.4071	-0.731805
111712360	chr10:111712360:A:C	0.000116077	-1.77699e-10	0.756022
111712673	chr10:111712673:T:C	0.000116064	-1.77699e-10	0.755906
111712904	chr10:111712904:G:A	7.47929e-06	-1.3969	-0.589198
111713059	chr10:111713059:T:C	4.41512e-06	-1.32908	-1.18412
111713311	chr10:111713311:T:C	6.64308e-06	-1.39552	-0.709139
111713598	chr10:111713598:A:G	3.64361e-06	-1.40315	-1.30211
111713924	chr10:111713924:C:T	3.55138e-06	-1.47372	-1.25718
111714530	chr10:111714530:C:T	1.65673e-05	-1.77699e-10	-1.19081
111714785	chr10:111714785:T:C	5.13624e-06	-1.33836	-1.02356
111714954	chr10:111714954:C:G	5.51087e-06	-1.12541	-1.1661
111715000	chr10:111715000:A:G	1.20837e-05	-1.50638	-5.85139e-10
111715047	chr10:111715047:A:G	2.54831e-05	-1.77699e-10	-0.760218
111715169	chr10:111715169:A:C	4.47326e-06	-1.28761	-1.21251
111715427	chr10:111715427:T:C	4.34551e-06	-1.26963	-1.25946
111715489	chr10:111715489:A:ACAT	5.06534e-06	-1.35506	-1.02076
111715589	chr10:111715589:T:C	4.16955e-06	-1.30137	-1.26906
111715668	chr10:111715668:A:C	4.61044e-06	-1.28831	-1.18161
111715698	chr10:111715698:A:G	5.87022e-06	-1.37426	-0.854087
111715809	chr10:111715809:G:C	4.84111e-06	-1.28131	-1.13978
111715845	chr10:111715845:G:A	2.37507e-05	-1.77699e-10	-0.830621
111716301	chr10:111716301:T:C	4.94097e-06	-1.26392	-1.13676
111716678	chr10:111716678:C:T	1.48446e-05	-1.77699e-10	-1.3006
111716732	chr10:111716732:T:C	3.87629e-05	-1.77699e-10	-0.340771
111716847	chr10:111716847:C:T	1.05975e-05	-1.05475	-0.582867
111716908	chr10:111716908:A:C	1.28636e-05	-1.48884	0.0450042
111717849	chr10:111717849:C:T	9.12108e-05	-1.77699e-10	0.514938
111717967	chr10:111717967:G:A	2.51728e-05	-1.77699e-10	-0.772472
111718714	chr10:111718714:A:C	9.43867e-06	-1.1386	-0.614816
111718772	chr10:111718772:G:A	2.4352e-05	-1.77699e-10	-0.805623
111718808	chr10:111718808:T:C	3.5598e-06	-1.4992	-1.22933
111719029	chr10:111719029:T:G	1.88192e-05	-1.77699e-10	-1.06336
111719254	chr10:111719254:C:T	5.4965e-06	-1.24198	-1.05214
111719390	chr10:111719390:G:C	3.3354e-05	-1.77699e-10	-0.491059
111719418	chr10:111719418:G:C	5.65694e-06	-1.25661	-1.00874
111719487	chr10:111719487:A:G	0.000189913	-1.77699e-10	1.24833
111719506	chr10:111719506:G:A	4.20969e-06	-1.31517	-1.24568
111719512	chr10:111719512:C:T	5.17694e-06	-1.31006	-1.04396
111720398	chr10:111720398:C:G	5.24875e-06	-1.32593	-1.01431
111720429	chr10:111720429:G:T	1.49909e-05	-1.77699e-10	-1.29079
111720881	chr10:111720881:G:A	6.84254e-06	-1.1905	-0.884579
111720981	chr10:111720981:G:C	3.18635e-05	-1.77699e-10	-0.536775
111721117	chr10:111721117:C:T	4.45886e-06	-1.49143	-1.01192
111721195	chr10:111721195:T:C	1.94565e-05	-1.77699e-10	-1.03005
111721338	chr10:111721338:A:G	2.35113e-05	-1.77699e-10	-0.840754
111721359	chr10:111721359:T:C	1.47246e-05	-0.877377	-0.431339
111721875	chr10:111721875:C:T	5.41413e-06	-1.33231	-0.976912
111721916	chr10:111721916:C:T	5.44059e-06	-1.34295	-0.961395
111722026	chr10:111722026:C:T	1.79868e-05	-1.77699e-10	-1.1086
111722208	chr10:111722208:T:G	9.97466e-06	-0.935114	-0.763072
111722772	chr10:111722772:T:C	1.94596e-05	-1.77699e-10	-1.0299
111722991	chr10:111722991:C:A	4.50921e-06	-1.50907	-0.983042
111722996	chr10:111722996:T:C	4.95561e-06	-1.38839	-1.00933
111723206	chr10:111723206:A:C	4.02767e-05	-1.77699e-10	-0.302462
111723290	chr10:111723290:CT:C	7.73462e-06	-1.08891	-0.863615
111723585	chr10:111723585:A:T	6.23318e-06	-1.40666	-0.761689
111723910	chr10:111723910:T:G	5.24678e-06	-1.33432	-1.0063
111724194	chr10:111724194:C:G	1.66747e-05	-1.77699e-10	-1.18434
111724274	chr10:111724274:G:T	4.87641e-06	-1.32584	-1.08799
111724307	chr10:111724307:C:T	1.94483e-05	-1.77699e-10	-1.03048
111724313	chr10:111724313:C:T	1.94483e-05	-1.77699e-10	-1.03048
111724529	chr10:111724529:C:T	3.53984e-05	-1.77699e-10	-0.431567
111724789	chr10:111724789:T:G	1.93677e-05	-1.77699e-10	-1.03463
111724834	chr10:111724834:A:T	1.63008e-05	-1.77699e-10	-1.20702
111724963	chr10:111724963:A:G	1.94437e-05	-1.77699e-10	-1.03071
111725057	chr10:111725057:GAGAAAAA:G	1.57165e-05	-1.77699e-10	-1.24352
111725123	chr10:111725123:T:C	9.33281e-06	-1.21717	-0.547526
111725239	chr10:111725239:G:T	8.85075e-06	-0.737706	-1.08003
111725727	chr10:111725727:C:T	0.000107555	-1.77699e-10	0.679763
111725767	chr10:111725767:T:C	8.49653e-06	-1.23935	-0.619223
111725975	chr10:111725975:GT:G	0.000180489	-1.77699e-10	1.19743
111725977	chr10:111725977:T:A	0.000180322	-1.77699e-10	1.19651
111725985	chr10:111725985:A:G	2.2794e-05	-1.77699e-10	-0.871736
111726030	chr10:111726030:G:A	4.07288e-06	-1.29287	-1.30101
111726061	chr10:111726061:G:A	1.88375e-05	-1.77699e-10	-1.06238
111726250	chr10:111726250:T:TCTCCTTCTTCTCC	7.07262e-05	-1.77699e-10	0.260581
111726479	chr10:111726479:G:C	4.97971e-06	-1.24538	-1.14749
111726651	chr10:111726651:T:G	1.95156e-05	-0.804434	-0.222588
111726786	chr10:111726786:A:G	0.000214893	-1.38618	2.75809
111726925	chr10:111726925:C:G	1.80764e-05	-1.77699e-10	-1.10363
111727227	chr10:111727227:C:T	6.59111e-06	-0.966	-1.14651
111727382	chr10:111727382:G:A	1.82127e-05	-1.77699e-10	-1.09612
111727410	chr10:111727410:T:C	0.000122201	-1.77699e-10	0.807435
111727655	chr10:111727655:A:G	7.35849e-06	-0.871549	-1.13083
111727842	chr10:111727842:T:C	4.82379e-06	-1.36306	-1.06162
111727977	chr10:111727977:C:T	2.39361e-05	-1.77699e-10	-0.822849
111728272	chr10:111728272:C:A	3.17101e-05	-0.79207	0.250469
111728430	chr10:111728430:C:G	1.58095e-05	-1.77699e-10	-1.23762
111728483	chr10:111728483:G:T	1.22816e-05	-1.49013	-5.85139e-10
111728950	chr10:111728950:A:G	0.000253576	-1.77699e-10	1.53743
111729112	chr10:111729112:C:T	3.24834e-05	-0.802641	0.285135
111729199	chr10:111729199:T:C	4.65114e-05	-0.80237	0.643831
111729239	chr10:111729239:T:G	1.82933e-05	-1.0917	-5.85139e-10
111729398	chr10:111729398:C:T	1.19228e-05	-0.230455	-1.28933
111729421	chr10:111729421:T:C	2.23562e-05	-0.927811	0.0366815
111729448	chr10:111729448:TAAA:T	7.37877e-05	-1.77699e-10	0.302957
111729681	chr10:111729681:A:T	1.5143e-05	-1.77699e-10	-1.2807
111729700	chr10:111729700:A:G	8.55e-05	-0.408445	0.858727
111729776	chr10:111729776:G:C	6.44206e-06	-1.11903	-1.01636
111729779	chr10:111729779:A:G	0.000186798	-1.77699e-10	1.23179
111729859	chr10:111729859:T:C	4.06601e-05	-1.77699e-10	-0.292988
111729889	chr10:111729889:T:G	3.11404e-05	-1.77699e-10	-0.559729
111729957	chr10:111729957:G:A	1.25183e-05	-1.36958	-0.101461
111730008	chr10:111730008:T:G	3.11404e-05	-1.77699e-10	-0.559729
111730203	chr10:111730203:T:G	6.55178e-06	-0.869027	-1.24947
111730499	chr10:111730499:A:G	0.000176827	-1.77699e-10	1.17694
111731316	chr10:111731316:G:A	3.24209e-05	-1.77699e-10	-0.519433
111731493	chr10:111731493:T:TC	0.000176827	-1.77699e-10	1.17694
111731509	chr10:111731509:T:C	5.21543e-06	-1.5123	-0.83431
111731516	chr10:111731516:C:T	3.29294e-05	-1.77699e-10	-0.50387
111731687	chr10:111731687:T:C	6.60667e-06	-0.990089	-1.12007
111731710	chr10:111731710:G:A	4.48708e-06	-1.21653	-1.2805
111731711	chr10:111731711:A:G	0.000176838	-1.77699e-10	1.177
111732064	chr10:111732064:T:A	1.82127e-05	-1.77699e-10	-1.09612
111732668	chr10:111732668:A:G	4.1535e-06	-1.3714	-1.20289
111732802	chr10:111732802:A:G	4.59653e-06	-1.32444	-1.1485
111732975	chr10:111732975:A:G	1.82289e-05	-1.77699e-10	-1.09523
111733209	chr10:111733209:A:G	6.53521e-05	-1.77699e-10	0.181555
111734312	chr10:111734312:G:T	6.54817e-06	-1.52024	-0.59881
111734575	chr10:111734575:G:A	4.09699e-06	-1.3156	-1.27238
111734641	chr10:111734641:A:G	5.13448e-06	-1.33233	-1.02993
111734735	chr10:111734735:G:A	8.39682e-06	-1.00632	-0.864063
111735431	chr10:111735431:T:C	1.81416e-05	-1.77699e-10	-1.10002
111735581	chr10:111735581:CTAT:C	1.0248e-05	-0.963101	-0.708051
111736502	chr10:111736502:A:G	7.71343e-06	-0.885597	-1.06967
111736637	chr10:111736637:C:G	1.67688e-05	0.120815	-1.29953
111736936	chr10:111736936:T:C	4.97571e-05	-0.0910812	-5.85139e-10
111737311	chr10:111737311:A:C	0.000176652	-1.77699e-10	1.17595
111737563	chr10:111737563:C:T	0.000261375	-1.29773	2.86545
111737613	chr10:111737613:G:A	3.70387e-05	-1.77699e-10	-0.386271
111737773	chr10:111737773:A:G	1.51233e-05	-1.77699e-10	-1.282
111737890	chr10:111737890:A:G	4.50568e-06	-1.21756	-1.27534
111738220	chr10:111738220:T:C	2.03467e-05	-1.31605	0.330729
111738286	chr10:111738286:C:T	4.92638e-06	-1.36737	-1.03626
111739124	chr10:111739124:G:A	4.26602e-05	-0.517972	0.273003
111739367	chr10:111739367:G:A	5.3733e-06	-1.3539	-0.962893
111739395	chr10:111739395:T:C	5.05989e-06	-1.32735	-1.04954
111739553	chr10:111739553:A:G	1.82354e-05	-1.77699e-10	-1.09487
111739763	chr10:111739763:C:G	1.55715e-05	-1.77699e-10	-1.25279
111740175	chr10:111740175:T:C	3.16845e-05	-1.77699e-10	-0.542407
111740539	chr10:111740539:C:T	3.69445e-05	-1.77699e-10	-0.388817
111740669	chr10:111740669:C:G	1.70857e-05	-1.77699e-10	-1.15999
111741089	chr10:111741089:C:G	0.000148527	-1.77699e-10	1.00253
111741221	chr10:111741221:G:A	0.000138851	0.935168	-5.85139e-10
111741277	chr10:111741277:A:G	4.05196e-06	-1.32709	-1.27194
111741316	chr10:111741316:A:G	1.53935e-05	-1.26429	-5.85139e-10
111741351	chr10:111741351:T:G	5.12908e-06	-1.13856	-1.22475
111741450	chr10:111741450:T:C	2.04852e-05	-1.77699e-10	-0.978533
111741480	chr10:111741480:C:T	3.58406e-05	-1.77699e-10	-0.419152
111741597	chr10:111741597:G:T	3.78891e-06	-1.39917	-1.26699
111741615	chr10:111741615:A:C	2.75495e-05	-1.77699e-10	-0.68225
111741789	chr10:111741789:A:C	6.96309e-06	-1.10463	-0.952979
111741914	chr10:111741914:A:G	3.84224e-06	-1.38441	-1.26777
111741942	chr10:111741942:TTTAA:T	0.000108549	-1.77699e-10	0.688963
111742354	chr10:111742354:T:C	1.83506e-05	-1.08857	-5.85139e-10
111742407	chr10:111742407:C:T	1.27218e-05	-1.45492	-5.85139e-10
111742640	chr10:111742640:A:G	2.4761e-05	-1.77699e-10	-0.788964
111742780	chr10:111742780:C:T	4.62749e-06	-1.2227	-1.24352
111742917	chr10:111742917:C:T	2.99379e-05	-1.77699e-10	-0.599109
111743388	chr10:111743388:C:T	1.77803e-05	-1.77699e-10	-1.12014
111743442	chr10:111743442:C:T	2.68027e-05	-1.77699e-10	-0.709733
111743602	chr10:111743602:T:C	1.88178e-05	-1.77699e-10	-1.06343
111743700	chr10:111743700:C:A	1.19876e-05	-1.51436	-5.85139e-10
111743866	chr10:111743866:A:G	4.71447e-06	-1.4565	-0.991096
111744082	chr10:111744082:T:C	4.0129e-06	-1.52043	-1.08829
111744234	chr10:111744234:G:T	4.74788e-06	-1.47874	-0.961801
111744422	chr10:111744422:T:C	3.53233e-06	-1.43572	-1.30055
111744523	chr10:111744523:G:A	4.41378e-06	-1.27553	-1.23797
111744558	chr10:111744558:G:T	1.31415e-05	-1.42246	-5.85139e-10
111744786	chr10:111744786:T:C	2.6551e-05	-1.77699e-10	-0.719167
111744854	chr10:111744854:G:A	4.56734e-06	-1.51422	-0.965081
111745031	chr10:111745031:T:C	1.32408e-05	-1.41494	-5.85139e-10
111745117	chr10:111745117:A:G	1.85369e-05	-1.77699e-10	-1.07847
111745372	chr10:111745372:T:C	2.08847e-05	-1.77699e-10	-0.959218
111745411	chr10:111745411:G:T	4.05982e-06	-1.51845	-1.07864
111745640	chr10:111745640:G:A	2.92392e-05	-1.77699e-10	-0.622724
111745695	chr10:111745695:C:T	3.24042e-05	-1.77699e-10	-0.519948
111746043	chr10:111746043:C:T	5.60567e-06	-1.51351	-0.760944
111746547	chr10:111746547:C:G	1.20662e-05	-1.50783	-5.85139e-10
111746563	chr10:111746563:A:G	3.9487e-06	-1.52012	-1.10473
111746664	chr10:111746664:A:G	4.48246e-06	-1.20254	-1.29552
111746820	chr10:111746820:C:T	2.65671e-05	-1.77699e-10	-0.718561
111746855	chr10:111746855:A:T	3.57641e-06	-1.43385	-1.29002
111746980	chr10:111746980:C:A	2.66256e-05	-1.77699e-10	-0.716361
111747252	chr10:111747252:G:A	1.69684e-05	-1.77699e-10	-1.16688
111747474	chr10:111747474:C:T	5.16149e-05	-1.77699e-10	-0.0544252
111747499	chr10:111747499:T:C	1.6882e-05	-1.77699e-10	-1.17199
111747580	chr10:111747580:G:A	3.90958e-06	-1.38241	-1.2524
111747944	chr10:111747944:A:C	4.96866e-06	-1.17372	-1.22137
111748083	chr10:111748083:G:T	4.9125e-06	-1.16028	-1.24617
111748239	chr10:111748239:C:T	2.14584e-05	-1.77699e-10	-0.932119
111748287	chr10:111748287:A:T	3.57017e-06	-1.43803	-1.28759
111748543	chr10:111748543:A:G	4.59369e-06	-1.18718	-1.28637
111748566	chr10:111748566:T:C	3.59407e-06	-1.43724	-1.28171
111749095	chr10:111749095:T:C	5.14488e-06	-1.06324	-1.29699
111749174	chr10:111749174:T:A	3.85075e-06	-1.43726	-1.21271
111751307	chr10:111751307:C:T	3.98345e-06	-1.3844	-1.23168
111751519	chr10:111751519:T:C	4.26548e-05	-1.77699e-10	-0.245094
111751523	chr10:111751523:G:A	1.48247e-05	-1.77699e-10	-1.30194
111751583	chr10:111751583:A:T	1.62327e-05	-1.77699e-10	-1.21121
111751683	chr10:111751683:A:G	5.23103e-06	-1.48921	-0.854417
111751774	chr10:111751774:G:A	1.75041e-05	-1.77699e-10	-1.1358
111752035	chr10:111752035:G:A	1.85604e-05	-1.77699e-10	-1.0772
111752043	chr10:111752043:G:A	2.06213e-05	-1.77699e-10	-0.97191
111752222	chr10:111752222:GATCA:G	1.48257e-05	-1.77699e-10	-1.30187
111752413	chr10:111752413:C:A	1.49388e-05	-1.77699e-10	-1.29427
111752713	chr10:111752713:A:G	1.94436e-05	-1.77699e-10	-1.03072
111752852	chr10:111752852:G:C	1.52249e-05	-1.77699e-10	-1.2753
111752866	chr10:111752866:C:T	1.52264e-05	-1.77699e-10	-1.27521
111752867	chr10:111752867:G:A	2.18227e-05	-1.77699e-10	-0.915284
111752872	chr10:111752872:C:T	1.9804e-05	-1.77699e-10	-1.01235
111752902	chr10:111752902:C:T	1.48283e-05	-1.77699e-10	-1.30169
111753204	chr10:111753204:A:G	1.19223e-05	-1.51982	-5.85139e-10
111753208	chr10:111753208:C:T	9.03987e-06	-0.748612	-1.04798
111753233	chr10:111753233:C:T	1.76127e-05	-1.77699e-10	-1.12962
111753292	chr10:111753292:GT:G	9.26761e-06	-1.35091	-0.420799
111753326	chr10:111753326:G:T	3.8666e-06	-1.47234	-1.17352
111753554	chr10:111753554:C:CTCTG	1.48469e-05	-1.77699e-10	-1.30045
111753622	chr10:111753622:G:A	1.88399e-05	-1.77699e-10	-1.06226
111753717	chr10:111753717:G:C	5.67889e-06	-1.45304	-0.808443
111753762	chr10:111753762:T:C	8.58795e-05	0.45471	-5.85139e-10
111753882	chr10:111753882:T:C	1.48905e-05	-1.77699e-10	-1.29751
111753924	chr10:111753924:C:T	1.48907e-05	-1.77699e-10	-1.2975
111754075	chr10:111754075:A:T	3.64724e-06	-1.49966	-1.2046
111754271	chr10:111754271:C:T	1.48976e-05	-1.77699e-10	-1.29704
111754624	chr10:111754624:A:G	5.45905e-06	-1.19664	-1.10432
111754728	chr10:111754728:T:C	1.48652e-05	-1.77699e-10	-1.29921
111754732	chr10:111754732:T:C	2.1938e-05	-1.77699e-10	-0.910014
111754777	chr10:111754777:C:T	2.20809e-05	-1.77699e-10	-0.90352
111755187	chr10:111755187:G:C	1.19184e-05	-1.52015	-5.85139e-10
111755289	chr10:111755289:G:A	1.12886e-05	-1.51561	-0.0588261
111755308	chr10:111755308:G:A	1.48845e-05	-1.77699e-10	-1.29791
111755318	chr10:111755318:CA:C	1.73738e-05	-1.77699e-10	-1.14327
111755446	chr10:111755446:G:A	1.48677e-05	-1.77699e-10	-1.29904
111755631	chr10:111755631:G:A	1.52537e-05	-1.77699e-10	-1.27341
111755713	chr10:111755713:T:A	1.48677e-05	-1.77699e-10	-1.29904
111755885	chr10:111755885:T:G	1.25075e-05	-0.623412	-0.848496
111755958	chr10:111755958:T:A	2.02097e-05	-1.77699e-10	-0.992072
111756599	chr10:111756599:G:A	2.05087e-05	-1.77699e-10	-0.977387
111756696	chr10:111756696:C:T	2.99107e-05	-0.600017	-5.85139e-10
111756736	chr10:111756736:T:C	9.07193e-06	-1.38517	-0.407877
111756758	chr10:111756758:T:C	1.84238e-05	-1.77699e-10	-1.08459
111756862	chr10:111756862:G:T	7.42315e-06	-1.40852	-0.585115
111756937	chr10:111756937:T:C	1.49212e-05	-1.77699e-10	-1.29545
111756993	chr10:111756993:C:A	2.21621e-05	-1.77699e-10	-0.89985
111757085	chr10:111757085:T:C	1.52273e-05	-1.77699e-10	-1.27515
111757572	chr10:111757572:G:A	1.3679e-05	-0.250782	-1.13159
111757676	chr10:111757676:A:T	3.84517e-06	-1.44187	-1.20955
111757684	chr10:111757684:G:T	4.23085e-06	-1.26275	-1.29308
111757687	chr10:111757687:T:C	1.52261e-05	-1.77699e-10	-1.27523
111757766	chr10:111757766:G:A	1.54743e-05	-1.77699e-10	-1.25906
111757791	chr10:111757791:C:T	1.52232e-05	-1.77699e-10	-1.27542
111757792	chr10:111757792:A:G	1.52367e-05	-1.77699e-10	-1.27453
111757974	chr10:111757974:C:CT	2.14577e-05	-1.77699e-10	-0.932149
111758050	chr10:111758050:T:G	1.52232e-05	-1.77699e-10	-1.27542
111758101	chr10:111758101:T:C	1.52629e-05	-1.77699e-10	-1.27281
111758173	chr10:111758173:T:G	9.55914e-06	-0.914935	-0.825802
111758246	chr10:111758246:A:C	4.52216e-06	-1.2019	-1.28735
111758281	chr10:111758281:C:T	1.52232e-05	-1.77699e-10	-1.27542
111758398	chr10:111758398:C:T	1.52232e-05	-1.77699e-10	-1.27542
111758416	chr10:111758416:T:C	1.52232e-05	-1.77699e-10	-1.27542
111758444	chr10:111758444:C:G	1.52232e-05	-1.77699e-10	-1.27542
111758465	chr10:111758465:A:T	1.52232e-05	-1.77699e-10	-1.27541
111758674	chr10:111758674:C:T	1.52903e-05	-1.77699e-10	-1.27102
111758682	chr10:111758682:T:C	9.6344e-06	-0.544339	-1.18856
111758968	chr10:111758968:T:C	8.79932e-06	-0.679482	-1.14408
111758971	chr10:111758971:C:T	8.92819e-06	-0.678226	-1.1308
111758990	chr10:111758990:A:G	1.51339e-05	-1.77699e-10	-1.2813
111759382	chr10:111759382:C:T	1.52232e-05	-1.77699e-10	-1.27542
111759866	chr10:111759866:T:C	4.55433e-06	-1.5003	-0.981854
111760174	chr10:111760174:T:C	1.52741e-05	-1.77699e-10	-1.27207
111760180	chr10:111760180:A:G	8.53319e-06	-0.711249	-1.14302
111760435	chr10:111760435:A:G	1.50975e-05	-1.77699e-10	-1.28371
111761220	chr10:111761220:G:A	1.19249e-05	-1.51961	-5.85139e-10
111761399	chr10:111761399:T:A	1.19863e-05	-0.892534	-0.621934
111762061	chr10:111762061:G:A	1.99202e-05	-1.77699e-10	-1.0065
111762318	chr10:111762318:T:C	1.81837e-05	-1.77699e-10	-1.09771
111762320	chr10:111762320:C:T	1.97794e-05	-1.77699e-10	-1.01359
111762797	chr10:111762797:G:A	1.48366e-05	-1.77699e-10	-1.30114
111762865	chr10:111762865:A:G	1.54752e-05	-1.77699e-10	-1.259
111762976	chr10:111762976:T:G	1.15003e-05	-1.4436	-0.11226
111762996	chr10:111762996:A:G	3.76177e-06	-1.41541	-1.25794
111763096	chr10:111763096:A:G	3.78273e-06	-1.40973	-1.25806
111763176	chr10:111763176:A:G	1.23331e-05	-0.952078	-0.533871
111763365	chr10:111763365:G:C	1.55869e-05	-1.77699e-10	-1.2518
111763537	chr10:111763537:A:T	1.82813e-05	-1.77699e-10	-1.09236
111764203	chr10:111764203:T:C	2.31496e-05	-1.77699e-10	-0.856257
111764555	chr10:111764555:G:A	1.96179e-05	-1.77699e-10	-1.02179
111764613	chr10:111764613:T:C	1.46481e-05	-0.289005	-1.02492
111764834	chr10:111764834:GA:G	1.88715e-05	-1.77699e-10	-1.06058
111765079	chr10:111765079:C:T	1.48304e-05	-1.77699e-10	-1.30155
111765141	chr10:111765141:G:A	2.43549e-05	-0.8055	-5.85139e-10
111765156	chr10:111765156:T:C	3.95107e-06	-1.49616	-1.12808
111765293	chr10:111765293:T:C	1.77738e-05	-1.77699e-10	-1.12051
111765758	chr10:111765758:T:A	1.55434e-05	-1.44778	0.193175
111765792	chr10:111765792:G:C	5.04246e-06	-1.52048	-0.859865
111766202	chr10:111766202:A:G	1.218e-05	-1.47568	-0.0227566
111766396	chr10:111766396:G:A	1.49627e-05	-1.77699e-10	-1.29267
111766560	chr10:111766560:A:T	2.3764e-05	-1.77699e-10	-0.830061
111766958	chr10:111766958:C:G	1.37472e-05	-1.50739	0.129983
111767743	chr10:111767743:C:T	2.64083e-05	-1.77699e-10	-0.724556
111768027	chr10:111768027:T:A	1.29733e-05	-1.43534	-5.85139e-10
111768289	chr10:111768289:T:C	1.61407e-05	-1.77699e-10	-1.21689
111768611	chr10:111768611:T:C	1.53588e-05	-1.77699e-10	-1.26654
111768689	chr10:111768689:G:T	1.24564e-05	-1.476	-5.85139e-10
111768718	chr10:111768718:A:G	2.21587e-05	-1.77699e-10	-0.900006
111768736	chr10:111768736:G:A	1.53396e-05	-1.77699e-10	-1.2678
111768785	chr10:111768785:T:C	1.54296e-05	-1.77699e-10	-1.26195
111769319	chr10:111769319:T:C	1.52097e-05	-1.77699e-10	-1.2763
111769368	chr10:111769368:G:A	1.19371e-05	-1.51858	-5.85139e-10
111769749	chr10:111769749:G:A	1.53588e-05	-1.77699e-10	-1.26654
111769781	chr10:111769781:A:T	2.147e-05	-1.77699e-10	-0.931578
111770009	chr10:111770009:G:A	2.33347e-05	-1.77699e-10	-0.848295
111770053	chr10:111770053:G:A	1.4903e-05	-1.77699e-10	-1.29667
111770326	chr10:111770326:A:C	6.13953e-06	-1.44996	-0.733529
111770818	chr10:111770818:G:A	1.4967e-05	-1.77699e-10	-1.29239
111770864	chr10:111770864:A:AG	2.19834e-05	-1.77699e-10	-0.907947
111771064	chr10:111771064:G:A	1.02772e-05	-0.386938	-1.28137
111771217	chr10:111771217:A:G	2.17295e-05	-1.77699e-10	-0.919566
111771547	chr10:111771547:C:T	8.50815e-06	-1.43027	-0.426945
111771930	chr10:111771930:A:G	1.19195e-05	-1.52006	-5.85139e-10
111772223	chr10:111772223:T:G	1.54214e-05	-1.77699e-10	-1.26248
111772259	chr10:111772259:C:T	5.01269e-06	-1.51557	-0.870695
111772291	chr10:111772291:C:T	2.86564e-05	-1.77699e-10	-0.642858
111772521	chr10:111772521:C:A	3.63645e-05	-0.404643	-5.85139e-10
111772557	chr10:111772557:C:T	2.23523e-05	-1.77699e-10	-0.891305
111772560	chr10:111772560:C:T	1.84969e-05	-1.77699e-10	-1.08063
111772563	chr10:111772563:G:A	1.54214e-05	-1.77699e-10	-1.26248
111773112	chr10:111773112:A:G	1.29047e-05	-1.44065	-5.85139e-10
111773209	chr10:111773209:G:T	6.04323e-06	-1.49182	-0.707479
111773547	chr10:111773547:A:G	7.11735e-06	-1.34289	-0.692809
111773701	chr10:111773701:G:A	7.87823e-05	-1.77699e-10	0.368454
111773740	chr10:111773740:G:A	1.75134e-05	-1.77699e-10	-1.13527
111773998	chr10:111773998:C:T	6.35727e-05	0.15395	-5.85139e-10
111774471	chr10:111774471:T:G	2.21587e-05	-1.77699e-10	-0.900006
111774688	chr10:111774688:T:C	1.59992e-05	-1.77699e-10	-1.2257
111774771	chr10:111774771:A:C	2.16135e-05	-1.77699e-10	-0.924917
111774807	chr10:111774807:G:A	1.9672e-05	-1.77699e-10	-1.01904
111774845	chr10:111774845:C:T	1.61496e-05	-1.77699e-10	-1.21634
111775222	chr10:111775222:T:C	1.27239e-05	-1.5198	0.0650441
111775648	chr10:111775648:A:C	5.83408e-06	-1.43658	-0.797937
111776033	chr10:111776033:A:G	9.79228e-06	-1.5205	-0.196136
111776175	chr10:111776175:A:C	2.27364e-05	-1.77699e-10	-0.874266
111776486	chr10:111776486:G:C	2.03842e-05	-1.77699e-10	-0.983474
111776531	chr10:111776531:C:A	2.40787e-05	-1.77699e-10	-0.816908
111776608	chr10:111776608:C:T	3.86913e-06	-1.49258	-1.15262
111776848	chr10:111776848:A:G	9.99105e-06	-1.51086	-0.185688
111776982	chr10:111776982:G:A	2.27486e-05	-1.77699e-10	-0.873731
111777238	chr10:111777238:G:A	2.23627e-05	-1.77699e-10	-0.890841
111777265	chr10:111777265:G:A	2.85739e-05	-0.64574	-5.85139e-10
111777290	chr10:111777290:A:G	2.17345e-05	-1.77699e-10	-0.919332
111777894	chr10:111777894:A:G	1.1337e-05	-1.45564	-0.114521
111777938	chr10:111777938:G:A	2.17234e-05	-1.77699e-10	-0.919843
111778187	chr10:111778187:C:T	2.94081e-05	-1.77699e-10	-0.616965
111778430	chr10:111778430:C:T	4.65403e-06	-1.51869	-0.941811
111778930	chr10:111778930:G:A	5.4245e-06	-1.50977	-0.797535
111778984	chr10:111778984:T:C	1.97781e-05	-1.77699e-10	-1.01366
111778994	chr10:111778994:T:C	8.80194e-06	-1.44263	-0.380636
111779017	chr10:111779017:C:A	2.14527e-05	-1.77699e-10	-0.932384
111779436	chr10:111779436:C:T	4.87668e-06	-1.51518	-0.898586
111779540	chr10:111779540:C:T	2.6334e-05	-1.77699e-10	-0.727374
111779545	chr10:111779545:A:G	1.50828e-05	-1.77699e-10	-1.28468
111780367	chr10:111780367:T:G	3.81177e-06	-1.52039	-1.13975
111780466	chr10:111780466:G:A	1.62158e-05	-1.77699e-10	-1.21225
111780710	chr10:111780710:A:C	1.94636e-05	-1.77699e-10	-1.02969
111781018	chr10:111781018:C:T	7.07051e-05	-1.77699e-10	0.260283
111781328	chr10:111781328:A:T	7.12861e-06	-1.52047	-0.513647
111781700	chr10:111781700:A:G	1.60529e-05	-1.77699e-10	-1.22234
111781861	chr10:111781861:T:C	2.09276e-05	-1.77699e-10	-0.957164
111781960	chr10:111781960:TC:T	7.08731e-05	-1.77699e-10	0.262657
111782341	chr10:111782341:A:G	1.11592e-05	-1.46723	-0.118738
111782397	chr10:111782397:C:T	7.65785e-06	-1.42457	-0.537932
111782707	chr10:111782707:A:G	2.07479e-05	-1.77699e-10	-0.965788
111783163	chr10:111783163:T:C	1.98229e-05	-1.77699e-10	-1.0114
111783201	chr10:111783201:C:A	1.14078e-05	-1.46754	-0.0964014
111783496	chr10:111783496:T:C	9.43558e-06	-1.49271	-0.26104
111783981	chr10:111783981:G:A	1.58368e-05	-1.77699e-10	-1.2359
111784558	chr10:111784558:A:G	1.09676e-05	-1.49205	-0.11124
111784645	chr10:111784645:C:T	1.52097e-05	-1.77699e-10	-1.2763
111784758	chr10:111784758:A:C	1.75415e-05	-1.77699e-10	-1.13367
111784786	chr10:111784786:C:T	1.21666e-05	-1.49954	-5.85139e-10
111784924	chr10:111784924:C:T	2.44357e-05	-1.77699e-10	-0.802189
111784997	chr10:111784997:A:C	1.50972e-05	-1.77699e-10	-1.28373
111785437	chr10:111785437:T:C	2.14527e-05	-1.77699e-10	-0.932384
111785629	chr10:111785629:G:A	1.63055e-05	-1.77699e-10	-1.20673
111785641	chr10:111785641:A:G	4.9812e-06	-1.51196	-0.880601
111785821	chr10:111785821:A:G	1.19816e-05	-1.51486	-5.85139e-10
111786066	chr10:111786066:A:G	1.94901e-05	-1.77699e-10	-1.02833
111786428	chr10:111786428:C:T	1.40779e-05	-1.35363	-5.85139e-10
111786691	chr10:111786691:A:G	1.49652e-05	-1.29251	-5.85139e-10
111786748	chr10:111786748:A:G	2.18351e-05	-1.77699e-10	-0.914715
111786790	chr10:111786790:G:A	2.01322e-05	-1.77699e-10	-0.995912
111787411	chr10:111787411:T:C	1.72406e-05	-1.77699e-10	-1.15097
111787533	chr10:111787533:T:A	1.54201e-05	-1.77699e-10	-1.26257
111787574	chr10:111787574:C:T	1.93918e-05	-1.77699e-10	-1.03339
111787758	chr10:111787758:C:T	1.6685e-05	-1.77699e-10	-1.18372
111787979	chr10:111787979:C:T	1.61551e-05	-1.77699e-10	-1.216
111788107	chr10:111788107:C:A	4.63934e-05	-1.77699e-10	-0.161078
111788145	chr10:111788145:T:C	4.35247e-06	-1.36665	-1.16084
111788578	chr10:111788578:T:C	1.53255e-05	-1.77699e-10	-1.26871
111788648	chr10:111788648:T:C	3.02992e-05	-1.77699e-10	-0.587115
111788681	chr10:111788681:C:A	1.73518e-05	-1.77699e-10	-1.14454
111788795	chr10:111788795:C:T	1.91835e-05	-1.77699e-10	-1.04418
111789139	chr10:111789139:G:T	2.1711e-05	-1.77699e-10	-0.920416
111789273	chr10:111789273:C:T	1.85003e-05	-1.77699e-10	-1.08045
111789778	chr10:111789778:T:C	1.97654e-05	-1.77699e-10	-1.0143
111789912	chr10:111789912:A:T	1.84252e-05	-1.77699e-10	-1.08451
111790221	chr10:111790221:A:G	4.19449e-06	-1.41074	-1.15372
111790565	chr10:111790565:C:G	4.63934e-05	-1.77699e-10	-0.161078
111790833	chr10:111790833:T:C	7.50223e-05	-1.77699e-10	0.319551
111790852	chr10:111790852:C:T	1.48421e-05	-1.77699e-10	-1.30077
111791052	chr10:111791052:T:C	1.49536e-05	-1.77699e-10	-1.29328
111791066	chr10:111791066:G:T	1.49522e-05	-1.77699e-10	-1.29337
111791134	chr10:111791134:T:C	7.36454e-06	-1.51611	-0.485452
111791137	chr10:111791137:T:G	1.19245e-05	-1.51964	-5.85139e-10
111791243	chr10:111791243:G:T	1.57842e-05	-1.77699e-10	-1.23923
111791696	chr10:111791696:A:C	2.1249e-05	-1.77699e-10	-0.941925
111792243	chr10:111792243:T:G	2.1169e-05	-1.77699e-10	-0.945699
111792322	chr10:111792322:C:T	1.55156e-05	-1.77699e-10	-1.25639
111792323	chr10:111792323:A:G	1.5376e-05	-1.77699e-10	-1.26543
111792659	chr10:111792659:G:A	1.48358e-05	-1.77699e-10	-1.30119
111792700	chr10:111792700:CAA:C	1.59523e-05	-1.77699e-10	-1.22863
111792783	chr10:111792783:T:C	2.31889e-05	-0.854561	-5.85139e-10
111792950	chr10:111792950:A:C	1.84332e-05	-1.77699e-10	-1.08408
111792973	chr10:111792973:C:A	1.66847e-05	-1.77699e-10	-1.18374
111793015	chr10:111793015:G:A	1.84325e-05	-1.77699e-10	-1.08412
111793034	chr10:111793034:G:A	4.45748e-06	-1.34333	-1.16032
111793285	chr10:111793285:G:C	7.30975e-06	-1.37129	-0.637735
111793286	chr10:111793286:G:A	6.26766e-06	-1.40304	-0.759792
111793385	chr10:111793385:C:T	4.26368e-06	-1.33188	-1.21622
111793490	chr10:111793490:A:G	1.6199e-05	-1.77699e-10	-1.21328
111794447	chr10:111794447:C:G	2.49462e-05	-1.77699e-10	-0.781515
111795742	chr10:111795742:A:G	6.40135e-06	-1.5117	-0.630021
111795823	chr10:111795823:G:T	1.95459e-05	-1.77699e-10	-1.02547
111795996	chr10:111795996:G:A	4.63934e-05	-1.77699e-10	-0.161078
111796035	chr10:111796035:G:T	4.69899e-06	-1.33925	-1.11163
111796116	chr10:111796116:C:T	1.51469e-05	-1.77699e-10	-1.28044
111796176	chr10:111796176:G:A	1.73375e-05	-1.77699e-10	-1.14536
111796222	chr10:111796222:G:C	1.49488e-05	-1.77699e-10	-1.29361
111796668	chr10:111796668:T:G	4.31193e-06	-1.40915	-1.1277
111796718	chr10:111796718:T:A	1.5519e-05	-1.77699e-10	-1.25617
111796857	chr10:111796857:C:T	1.82987e-05	-1.77699e-10	-1.0914
111796979	chr10:111796979:G:A	2.39521e-05	-1.77699e-10	-0.822178
111796997	chr10:111796997:A:G	1.83825e-05	-1.77699e-10	-1.08684
111797061	chr10:111797061:C:A	1.84093e-05	-1.77699e-10	-1.08538
111797098	chr10:111797098:A:T	4.64404e-05	-1.77699e-10	-0.160066
111798063	chr10:111798063:G:T	1.62619e-05	-1.77699e-10	-1.20941
111798158	chr10:111798158:A:T	4.8053e-06	-1.51695	-0.911564
111798299	chr10:111798299:T:C	1.58452e-05	-1.77699e-10	-1.23537
111798429	chr10:111798429:T:C	6.60593e-06	-1.38049	-0.72978
111798524	chr10:111798524:C:A	3.86002e-06	-1.51989	-1.12768
111798525	chr10:111798525:C:T	3.86083e-06	-1.51968	-1.12768
111798547	chr10:111798547:G:A	5.36155e-05	-1.77699e-10	-0.0163958
111798852	chr10:111798852:A:G	1.56578e-05	-1.77699e-10	-1.24726
111798978	chr10:111798978:G:A	6.33339e-06	-1.40812	-0.74428
111799371	chr10:111799371:C:T	2.96589e-05	-1.77699e-10	-0.608471
111799555	chr10:111799555:C:T	1.49536e-05	-1.77699e-10	-1.29328
111799643	chr10:111799643:T:C	1.56314e-05	-1.77699e-10	-1.24896
111800134	chr10:111800134:G:C	1.49517e-05	-1.77699e-10	-1.29341
111800242	chr10:111800242:G:A	1.92759e-05	-1.77699e-10	-1.03938
111800376	chr10:111800376:A:G	6.30606e-06	-1.40332	-0.753405
111800574	chr10:111800574:T:A	1.62031e-05	-1.77699e-10	-1.21303
111800581	chr10:111800581:G:T	2.78365e-05	-0.671888	-5.85139e-10
111800787	chr10:111800787:A:G	1.49536e-05	-1.77699e-10	-1.29328
111800832	chr10:111800832:T:C	3.29231e-05	-1.77699e-10	-0.504059
111800842	chr10:111800842:C:T	1.62333e-05	-1.77699e-10	-1.21117
111801016	chr10:111801016:A:G	2.10822e-05	-1.77699e-10	-0.949804
111801154	chr10:111801154:A:G	1.50568e-05	-1.77699e-10	-1.2864
111801254	chr10:111801254:T:C	1.22195e-05	-1.4952	-5.85139e-10
111801287	chr10:111801287:C:T	1.60255e-05	-1.77699e-10	-1.22405
111801508	chr10:111801508:G:A	2.14271e-05	-1.77699e-10	-0.933576
111801659	chr10:111801659:G:A	1.63819e-05	-1.77699e-10	-1.20206
111801770	chr10:111801770:G:C	1.91452e-05	-1.77699e-10	-1.04618
111801843	chr10:111801843:G:A	1.69011e-05	-1.77699e-10	-1.17086
111802017	chr10:111802017:G:A	1.60376e-05	-1.77699e-10	-1.2233
111802118	chr10:111802118:G:A	2.00157e-05	-1.77699e-10	-1.00172
111802652	chr10:111802652:G:A	6.15897e-06	-1.44868	-0.731648
111803101	chr10:111803101:A:G	1.96736e-05	-1.77699e-10	-1.01896
111803126	chr10:111803126:G:A	7.88429e-06	-1.47441	-0.458955
111803196	chr10:111803196:T:G	1.51012e-05	-1.77699e-10	-1.28346
111803321	chr10:111803321:G:T	1.93728e-05	-1.77699e-10	-1.03436
111803679	chr10:111803679:T:C	2.14627e-05	-1.77699e-10	-0.931917
111803827	chr10:111803827:C:T	1.53372e-05	-1.77699e-10	-1.26795
111803863	chr10:111803863:G:A	2.14627e-05	-1.77699e-10	-0.931917
111804069	chr10:111804069:C:T	1.52633e-05	-1.77699e-10	-1.27278
111804167	chr10:111804167:A:G	1.49526e-05	-1.29335	-5.85139e-10
111804298	chr10:111804298:C:T	1.67148e-05	-1.77699e-10	-1.18194
111804361	chr10:111804361:G:A	1.99336e-05	-1.00583	-5.85139e-10
111804674	chr10:111804674:T:A	3.66047e-06	-1.52004	-1.1806
111804686	chr10:111804686:A:G	4.80154e-06	-1.5173	-0.912003
111804872	chr10:111804872:T:C	6.51284e-06	-1.50979	-0.614668
111804967	chr10:111804967:G:A	1.60376e-05	-1.77699e-10	-1.2233
111805163	chr10:111805163:A:C	1.53773e-05	-1.77699e-10	-1.26534
111805208	chr10:111805208:A:G	4.68339e-06	-1.4161	-1.03812
111805383	chr10:111805383:G:A	1.50592e-05	-1.77699e-10	-1.28625
111805451	chr10:111805451:C:T	4.25719e-05	-1.77699e-10	-0.24704
111805498	chr10:111805498:T:C	2.12982e-05	-1.77699e-10	-0.93961
111805564	chr10:111805564:G:A	6.21889e-05	0.131941	-5.85139e-10
111805692	chr10:111805692:T:A	4.47329e-06	-1.45054	-1.04957
111806015	chr10:111806015:A:G	1.60273e-05	-1.77699e-10	-1.22394
111806066	chr10:111806066:C:A	3.63217e-06	-1.41395	-1.29446
111806181	chr10:111806181:C:T	2.14094e-05	-1.77699e-10	-0.934407
111806191	chr10:111806191:T:C	2.45091e-05	-1.77699e-10	-0.799191
111807521	chr10:111807521:T:C	1.61084e-05	-1.77699e-10	-1.21889
111807670	chr10:111807670:C:T	2.21049e-05	-1.77699e-10	-0.902435
111807716	chr10:111807716:A:G	1.19151e-05	-1.52042	-5.85139e-10
111807986	chr10:111807986:C:T	1.56644e-05	-1.77699e-10	-1.24684
111808609	chr10:111808609:T:G	6.26262e-06	-1.52016	-0.643473
111808707	chr10:111808707:A:C	7.04044e-06	-1.27621	-0.770353
111809071	chr10:111809071:C:T	3.45664e-06	-1.51748	-1.24046
111809203	chr10:111809203:C:T	4.18905e-05	-1.77699e-10	-0.263176
111809322	chr10:111809322:C:T	4.20779e-06	-1.51799	-1.04331
111809483	chr10:111809483:A:T	4.08232e-05	-1.77699e-10	-0.288985
111809647	chr10:111809647:T:C	1.5501e-05	-1.77699e-10	-1.25733
111809691	chr10:111809691:G:A	1.57502e-05	-1.77699e-10	-1.24138
111809730	chr10:111809730:C:T	1.52645e-05	-1.77699e-10	-1.27271
111809743	chr10:111809743:C:T	3.57078e-06	-1.42979	-1.29566
111809838	chr10:111809838:T:C	1.21763e-05	-1.49874	-5.85139e-10
111810161	chr10:111810161:C:T	4.12142e-06	-1.51772	-1.06432
111810242	chr10:111810242:T:C	4.17607e-05	-1.77699e-10	-0.266278
111810482	chr10:111810482:G:C	1.56645e-05	-1.77699e-10	-1.24684
111810818	chr10:111810818:C:A	3.44342e-06	-1.51791	-1.24386
111811415	chr10:111811415:C:A	1.65494e-05	-1.77699e-10	-1.19189
111811422	chr10:111811422:G:C	1.56829e-05	-1.77699e-10	-1.24567
111811548	chr10:111811548:A:G	1.65939e-05	-1.77699e-10	-1.1892
111811608	chr10:111811608:T:C	3.48371e-06	-1.51747	-1.23267
111811722	chr10:111811722:T:C	3.5026e-06	-1.51647	-1.22826
111812232	chr10:111812232:G:T	4.23781e-06	-1.39874	-1.15545
111812521	chr10:111812521:T:C	2.3422e-05	-1.77699e-10	-0.844561
111812776	chr10:111812776:A:G	5.24753e-06	-1.51894	-0.821536
111813088	chr10:111813088:T:G	4.72404e-05	-1.77699e-10	-0.142985
111813107	chr10:111813107:T:C	1.52154e-05	-1.77699e-10	-1.27592
111813108	chr10:111813108:T:C	1.65148e-05	-1.19398	-5.85139e-10
111813348	chr10:111813348:G:A	1.48422e-05	-1.77699e-10	-1.30076
111813404	chr10:111813404:C:G	3.41928e-05	-1.77699e-10	-0.466219
111813415	chr10:111813415:C:A	3.3601e-05	-1.77699e-10	-0.48368
111813617	chr10:111813617:T:A	3.82708e-06	-1.51435	-1.14179
111813635	chr10:111813635:G:A	6.45751e-06	-0.895992	-1.237
111813827	chr10:111813827:A:C	6.36729e-06	-1.51799	-0.629073
111813937	chr10:111813937:C:G	3.6959e-06	-1.51896	-1.17205
111813963	chr10:111813963:G:A	3.90698e-05	-1.77699e-10	-0.332884
111814135	chr10:111814135:G:A	1.95486e-05	-1.77699e-10	-1.02533
111814170	chr10:111814170:C:T	1.60845e-05	-1.77699e-10	-1.22038
111814187	chr10:111814187:T:G	2.46171e-05	-1.77699e-10	-0.794795
111814261	chr10:111814261:C:A	1.50017e-05	-1.77699e-10	-1.29007
111814288	chr10:111814288:C:A	1.7471e-05	-1.77699e-10	-1.13769
111814442	chr10:111814442:A:T	1.19475e-05	-1.51771	-5.85139e-10
111815672	chr10:111815672:G:A	1.75354e-05	-1.77699e-10	-1.13402
111815694	chr10:111815694:C:T	1.4961e-05	-1.77699e-10	-1.29279
111815726	chr10:111815726:G:A	1.864e-05	-1.77699e-10	-1.07292
111815772	chr10:111815772:A:C	1.4862e-05	-1.77699e-10	-1.29943
111815855	chr10:111815855:A:G	1.63933e-05	-1.20136	-5.85139e-10
111816228	chr10:111816228:T:A	1.48233e-05	-1.77699e-10	-1.30204
111816317	chr10:111816317:A:G	3.43458e-06	-1.51445	-1.24989
111816912	chr10:111816912:G:A	1.48379e-05	-1.77699e-10	-1.30105
111816936	chr10:111816936:A:C	2.34882e-05	-1.77699e-10	-0.841736
111817217	chr10:111817217:A:T	1.52379e-05	-1.77699e-10	-1.27445
111817230	chr10:111817230:A:T	3.87954e-06	-1.37816	-1.26436
111817424	chr10:111817424:A:G	3.99197e-06	-1.46544	-1.14851
111817553	chr10:111817553:G:A	1.19653e-05	-1.51622	-5.85139e-10
111817555	chr10:111817555:C:A	1.19476e-05	-1.51771	-5.85139e-10
111818485	chr10:111818485:GAAC:G	1.65248e-05	-1.77699e-10	-1.19337
111819833	chr10:111819833:A:T	3.92696e-06	-1.33516	-1.29521
111819930	chr10:111819930:G:T	1.5636e-05	-1.77699e-10	-1.24866
111820383	chr10:111820383:C:T	1.56535e-05	-1.77699e-10	-1.24754
111820638	chr10:111820638:C:G	2.22921e-05	-1.77699e-10	-0.894003
111820796	chr10:111820796:CA:C	1.56395e-05	-1.77699e-10	-1.24844
111820931	chr10:111820931:T:C	2.22416e-05	-1.77699e-10	-0.896269
111820953	chr10:111820953:G:T	3.56172e-06	-1.51026	-1.21773
111821522	chr10:111821522:T:C	1.50977e-05	-1.77699e-10	-1.2837
111821588	chr10:111821588:T:C	1.5448e-05	-1.77699e-10	-1.26075
111822479	chr10:111822479:C:A	7.57813e-06	-0.698817	-1.27415
111822564	chr10:111822564:G:A	8.02071e-05	-1.77699e-10	0.386377
111822945	chr10:111822945:T:G	1.49412e-05	-1.77699e-10	-1.29411
111823237	chr10:111823237:T:C	4.88098e-06	-1.18244	-1.23045
111823456	chr10:111823456:A:G	9.52595e-06	-1.33891	-0.405302
111823464	chr10:111823464:A:G	1.71945e-05	-1.15364	-5.85139e-10
111823559	chr10:111823559:T:C	1.60173e-05	-1.77699e-10	-1.22456
111823581	chr10:111823581:T:C	5.67236e-06	-1.40609	-0.85654
111823607	chr10:111823607:A:G	2.70845e-05	-1.77699e-10	-0.699272
111823851	chr10:111823851:T:C	9.58698e-06	-1.34267	-0.395161
111824629	chr10:111824629:A:C	8.74383e-06	-1.35534	-0.474544
111825203	chr10:111825203:T:A	4.7234e-06	-1.22762	-1.21808
111825673	chr10:111825673:A:G	2.26221e-05	-1.77699e-10	-0.879306
111825857	chr10:111825857:C:A	1.92231e-05	-1.77699e-10	-1.04212
111826021	chr10:111826021:A:G	1.52435e-05	-1.77699e-10	-1.27408
111826096	chr10:111826096:T:C	1.483e-05	-1.77699e-10	-1.30158
111826214	chr10:111826214:G:A	1.84705e-05	-1.77699e-10	-1.08206
111826343	chr10:111826343:G:A	2.18377e-05	-1.77699e-10	-0.914599
111826402	chr10:111826402:C:T	3.33066e-06	-1.51238	-1.28268
111826916	chr10:111826916:A:G	1.54466e-05	-1.77699e-10	-1.26085
111826971	chr10:111826971:T:C	6.54674e-06	-1.42805	-0.691219
111827255	chr10:111827255:A:G	3.59873e-05	-0.415069	-5.85139e-10
111827754	chr10:111827754:G:A	1.4892e-05	-1.77699e-10	-1.29741
111828119	chr10:111828119:G:A	2.36751e-05	-1.77699e-10	-0.83381
111829725	chr10:111829725:T:C	1.2537e-05	-0.670145	-0.799403
111830200	chr10:111830200:C:T	1.55092e-05	-1.77699e-10	-1.2568
111830270	chr10:111830270:C:T	1.57394e-05	-1.77699e-10	-1.24207
111830764	chr10:111830764:G:A	1.59027e-05	-1.77699e-10	-1.23174
111830868	chr10:111830868:T:C	2.33759e-05	-1.77699e-10	-0.846529
111830891	chr10:111830891:T:A	1.25607e-05	-1.46767	-5.85139e-10
111830996	chr10:111830996:T:A	1.00275e-05	-1.51868	-0.174226
111831028	chr10:111831028:C:T	1.52521e-05	-1.77699e-10	-1.27352
111831066	chr10:111831066:G:A	2.31605e-05	-1.77699e-10	-0.855788
111831137	chr10:111831137:G:A	1.56264e-05	-1.77699e-10	-1.24927
111831280	chr10:111831280:T:C	1.6694e-05	-1.77699e-10	-1.18318
111831423	chr10:111831423:G:A	1.48673e-05	-1.77699e-10	-1.29907
111831559	chr10:111831559:C:G	1.70692e-05	-1.77699e-10	-1.16096
111831730	chr10:111831730:T:C	1.66183e-05	-1.77699e-10	-1.18773
111831742	chr10:111831742:C:T	2.47384e-05	-1.77699e-10	-0.789879
111831815	chr10:111831815:T:C	1.48469e-05	-1.77699e-10	-1.30044
111831997	chr10:111831997:C:T	2.27192e-05	-1.77699e-10	-0.875026
111832022	chr10:111832022:A:G	1.94871e-05	-1.77699e-10	-1.02848
111832114	chr10:111832114:A:AC	1.66257e-05	-1.77699e-10	-1.18728
111832239	chr10:111832239:A:C	2.94092e-05	-1.77699e-10	-0.616928
111832342	chr10:111832342:T:G	3.91318e-06	-1.46559	-1.16829
111833132	chr10:111833132:A:T	7.32631e-06	-0.9235	-1.08326
111833341	chr10:111833341:G:A	1.70311e-05	-1.77699e-10	-1.16319
111833358	chr10:111833358:T:C	3.46682e-06	-1.46832	-1.28668
111833440	chr10:111833440:G:A	3.54082e-06	-1.52038	-1.2135
111833777	chr10:111833777:C:T	3.22578e-05	-1.77699e-10	-0.524475
111834716	chr10:111834716:A:G	3.4253e-06	-1.49679	-1.27026
111834776	chr10:111834776:G:C	1.54983e-05	-1.77699e-10	-1.25751
111834871	chr10:111834871:G:C	2.15082e-05	-1.77699e-10	-0.929799
111835000	chr10:111835000:A:T	7.2337e-06	-1.00978	-1.0097
111835035	chr10:111835035:T:G	5.57419e-06	-0.980426	-1.29966
111835198	chr10:111835198:G:A	2.68304e-05	-1.77699e-10	-0.7087
111835525	chr10:111835525:G:A	1.91195e-05	-1.77699e-10	-1.04752
111835573	chr10:111835573:ACAAT:A	2.29816e-05	-1.77699e-10	-0.863541
111835683	chr10:111835683:C:T	1.50871e-05	-1.77699e-10	-1.2844
111835725	chr10:111835725:G:A	1.81577e-05	-1.77699e-10	-1.09914
111835926	chr10:111835926:G:T	2.8718e-05	-1.77699e-10	-0.640711
111836471	chr10:111836471:G:C	3.43803e-06	-1.47118	-1.29216
111837039	chr10:111837039:G:A	3.55805e-06	-1.42933	-1.29969
111837441	chr10:111837441:T:C	8.24335e-06	-1.37807	-0.510753
111837632	chr10:111837632:CCTT:C	3.30125e-06	-1.51544	-1.2885
111837831	chr10:111837831:A:G	7.52113e-06	-0.827543	-1.15298
111838116	chr10:111838116:A:C	0.000222907	-1.77699e-10	1.40852
111838331	chr10:111838331:C:T	2.98919e-05	-1.77699e-10	-0.600648
111838426	chr10:111838426:T:C	3.64266e-06	-1.40961	-1.29591
111838432	chr10:111838432:C:G	1.69935e-05	-1.77699e-10	-1.16541
111838634	chr10:111838634:A:G	1.56335e-05	-1.77699e-10	-1.24882
111838704	chr10:111838704:G:A	1.48218e-05	-1.77699e-10	-1.30214
111838854	chr10:111838854:T:C	2.55674e-05	-1.77699e-10	-0.756916
111839170	chr10:111839170:G:C	1.64874e-05	-1.77699e-10	-1.19564
111839686	chr10:111839686:G:T	2.36189e-05	-1.77699e-10	-0.836188
111839933	chr10:111839933:T:C	6.2884e-05	-1.77699e-10	0.143057
111840017	chr10:111840017:T:C	4.90414e-06	-1.31556	-1.0926
111840061	chr10:111840061:C:A	1.48496e-05	-1.77699e-10	-1.30026
111840198	chr10:111840198:C:T	2.31471e-05	-1.77699e-10	-0.856366
111840786	chr10:111840786:C:A	2.04808e-05	-1.77699e-10	-0.978746
111840877	chr10:111840877:C:A	3.42389e-06	-1.46619	-1.30127
111840967	chr10:111840967:A:G	2.71933e-05	-1.77699e-10	-0.695264
111841180	chr10:111841180:C:T	2.80556e-05	-1.77699e-10	-0.664047
111841448	chr10:111841448:T:G	1.5914e-05	-1.77699e-10	-1.23104
111841539	chr10:111841539:A:G	6.25523e-05	-1.77699e-10	0.137767
111841794	chr10:111841794:ATG:A	2.69788e-05	-1.77699e-10	-0.703185
111841988	chr10:111841988:A:T	1.6222e-05	-1.77699e-10	-1.21186
111842232	chr10:111842232:G:T	4.04953e-06	-1.43296	-1.16667
111842353	chr10:111842353:A:T	6.28849e-05	-1.77699e-10	0.143072
111842464	chr10:111842464:C:A	2.84521e-05	-1.77699e-10	-0.650013
111842833	chr10:111842833:A:T	4.88111e-06	-1.42058	-0.992282
111843081	chr10:111843081:T:C	4.46321e-06	-1.51704	-0.985328
111843390	chr10:111843390:G:A	2.75876e-05	-1.77699e-10	-0.680867
111843844	chr10:111843844:T:C	1.48887e-05	-1.77699e-10	-1.29763
111844035	chr10:111844035:T:C	6.30859e-06	-1.39754	-0.758787
111844111	chr10:111844111:A:C	1.13446e-05	-1.51789	-0.0516043
111844128	chr10:111844128:G:A	9.70535e-06	-1.50518	-0.220379
111844235	chr10:111844235:C:T	1.37969e-05	-1.37379	-5.85139e-10
111844585	chr10:111844585:C:T	1.68937e-05	-1.1713	-5.85139e-10
111845039	chr10:111845039:A:G	3.09689e-05	-0.565252	-5.85139e-10
111845164	chr10:111845164:A:G	3.89732e-06	-1.44291	-1.19504
111845170	chr10:111845170:T:C	1.57802e-05	-1.77699e-10	-1.23948
111845542	chr10:111845542:A:T	2.65092e-05	-1.77699e-10	-0.720742
111845613	chr10:111845613:C:T	3.42871e-06	-1.46581	-1.30024
111845630	chr10:111845630:A:G	3.52766e-06	-1.51592	-1.22168
111846170	chr10:111846170:C:T	1.59102e-05	-1.77699e-10	-1.23127
111846518	chr10:111846518:C:T	6.50896e-05	-1.77699e-10	0.17753
111846540	chr10:111846540:T:A	5.32803e-06	-1.32059	-1.00466
111846836	chr10:111846836:G:A	2.40149e-05	-1.77699e-10	-0.819561
111846839	chr10:111846839:T:A	3.86828e-06	-1.50006	-1.14536
111846957	chr10:111846957:G:A	2.28319e-05	-1.77699e-10	-0.870076
111846991	chr10:111846991:T:C	4.39358e-06	-1.32122	-1.19687
111847304	chr10:111847304:G:C	1.19164e-05	-1.52032	-5.85139e-10
111847543	chr10:111847543:T:C	1.86708e-05	-1.77699e-10	-1.07128
111848095	chr10:111848095:G:C	6.2762e-06	-1.45596	-0.705506
111848175	chr10:111848175:A:G	1.76483e-05	-1.77699e-10	-1.12759
111848180	chr10:111848180:G:T	1.62358e-05	-1.77699e-10	-1.21101
111848204	chr10:111848204:T:C	1.48216e-05	-1.77699e-10	-1.30215
111848418	chr10:111848418:G:A	2.53923e-05	-0.875666	0.111877
111848705	chr10:111848705:T:C	4.6331e-06	-1.43022	-1.03479
111848836	chr10:111848836:C:G	3.66959e-06	-1.51519	-1.18296
111849024	chr10:111849024:A:G	4.60673e-06	-1.43393	-1.03679
111849115	chr10:111849115:G:A	2.4084e-05	-1.77699e-10	-0.816685
111849174	chr10:111849174:T:G	1.8283e-05	-1.77699e-10	-1.09226
111849304	chr10:111849304:G:A	1.51682e-05	-1.77699e-10	-1.27903
111849325	chr10:111849325:A:G	1.87246e-05	-1.77699e-10	-1.06839
111849335	chr10:111849335:A:C	2.22291e-05	-1.77699e-10	-0.896834
111849450	chr10:111849450:T:C	4.30327e-06	-1.51302	-1.02584
111849523	chr10:111849523:T:C	2.1704e-05	-1.77699e-10	-0.920737
111849773	chr10:111849773:T:C	3.57131e-06	-1.47267	-1.25263
111849885	chr10:111849885:C:T	2.28175e-05	-1.77699e-10	-0.870706
111850017	chr10:111850017:C:A	2.09583e-05	-1.77699e-10	-0.9557
111850630	chr10:111850630:T:C	2.46667e-05	-0.861341	0.0685585
111850716	chr10:111850716:C:A	2.30639e-05	-1.77699e-10	-0.859968
111851038	chr10:111851038:C:T	4.66144e-06	-1.43405	-1.02486
111851263	chr10:111851263:T:C	4.84219e-06	-1.41623	-1.00464
111851310	chr10:111851310:G:A	3.41975e-06	-1.4753	-1.29336
111851736	chr10:111851736:C:T	1.52867e-05	-1.77699e-10	-1.27125
111851780	chr10:111851780:T:C	1.50114e-05	-1.77699e-10	-1.28943
111851811	chr10:111851811:A:G	3.34729e-06	-1.51656	-1.27352
111852732	chr10:111852732:C:T	2.28955e-05	-1.77699e-10	-0.867293
111852785	chr10:111852785:G:A	2.66363e-05	-1.77699e-10	-0.71596
111852825	chr10:111852825:A:G	1.6083e-05	-1.77699e-10	-1.22047
111853189	chr10:111853189:A:G	3.41458e-06	-1.51848	-1.2517
111853940	chr10:111853940:T:A	1.71088e-05	-1.77699e-10	-1.15864
111854154	chr10:111854154:C:T	3.60594e-06	-1.49548	-1.22017
111854829	chr10:111854829:G:C	1.65194e-05	-1.77699e-10	-1.1937
111855017	chr10:111855017:G:A	3.89073e-05	-1.77699e-10	-0.337052
111855339	chr10:111855339:A:G	4.39093e-06	-1.51705	-1.00165
111856494	chr10:111856494:G:A	4.29385e-05	-1.77699e-10	-0.238467
111856497	chr10:111856497:T:C	3.77455e-06	-1.38602	-1.28393
111856625	chr10:111856625:T:C	2.18016e-05	-1.77699e-10	-0.916252
111856766	chr10:111856766:A:C	6.85214e-05	-1.77699e-10	0.228911
111856991	chr10:111856991:A:C	7.26531e-06	-1.07305	-0.942071
111857131	chr10:111857131:C:T	1.32593e-05	-1.41354	-5.85139e-10
111857151	chr10:111857151:A:G	1.62112e-05	-1.77699e-10	-1.21253
111857567	chr10:111857567:T:C	6.33598e-06	-1.00606	-1.14593
111857929	chr10:111857929:G:A	4.06386e-06	-1.30722	-1.28888
111857948	chr10:111857948:T:C	3.92958e-06	-1.51427	-1.11543
111858033	chr10:111858033:T:C	1.53984e-05	-1.77699e-10	-1.26397
111858048	chr10:111858048:T:C	4.38585e-06	-1.45944	-1.06042
111858597	chr10:111858597:T:C	1.48483e-05	-1.77699e-10	-1.30035
111858646	chr10:111858646:T:C	2.20714e-05	-1.77699e-10	-0.903951
111858784	chr10:111858784:A:G	1.49245e-05	-1.77699e-10	-1.29523
111859327	chr10:111859327:A:G	1.53595e-05	-1.77699e-10	-1.2665
111859434	chr10:111859434:G:A	1.9505e-05	-1.77699e-10	-1.02757
111859600	chr10:111859600:C:T	2.21024e-05	-1.77699e-10	-0.902548
111859785	chr10:111859785:T:C	1.61595e-05	-1.77699e-10	-1.21573
111859912	chr10:111859912:T:C	4.23582e-06	-1.49797	-1.05669
111859935	chr10:111859935:G:A	3.29322e-06	-1.51143	-1.29494
111860005	chr10:111860005:T:C	1.66124e-05	-1.77699e-10	-1.18809
111860447	chr10:111860447:T:C	1.61761e-05	-1.77699e-10	-1.2147
111860472	chr10:111860472:G:A	1.64042e-05	-1.77699e-10	-1.2007
111861106	chr10:111861106:C:T	1.4917e-05	-1.77699e-10	-1.29573
111861129	chr10:111861129:G:C	7.17905e-06	-0.856154	-1.17091
111861186	chr10:111861186:A:G	3.01924e-05	-1.77699e-10	-0.590646
111861319	chr10:111861319:G:T	3.35716e-06	-1.50602	-1.28112
111862195	chr10:111862195:A:T	3.99755e-06	-1.51274	-1.09981
111862707	chr10:111862707:C:T	1.48752e-05	-1.77699e-10	-1.29854
111863232	chr10:111863232:C:G	1.91001e-05	-0.947862	-0.100678
111863382	chr10:111863382:T:C	3.84211e-06	-1.50176	-1.15046
111863404	chr10:111863404:G:C	5.7146e-06	-1.23475	-1.02046
111863423	chr10:111863423:G:C	4.954e-06	-1.16542	-1.23262
111863984	chr10:111863984:G:A	4.66605e-06	-1.49501	-0.962915
111864526	chr10:111864526:G:A	3.38849e-06	-1.51304	-1.26481
111864576	chr10:111864576:A:G	2.19765e-05	-1.77699e-10	-0.908261
111864682	chr10:111864682:T:G	2.17789e-05	-1.77699e-10	-0.917291
111865040	chr10:111865040:T:C	1.66714e-05	-1.77699e-10	-1.18454
111865380	chr10:111865380:T:C	7.51844e-05	-1.77699e-10	0.321708
111865991	chr10:111865991:T:C	4.32097e-06	-1.38315	-1.15161
111866042	chr10:111866042:G:A	1.54725e-05	-1.77699e-10	-1.25917
111866201	chr10:111866201:T:G	3.76446e-06	-1.45383	-1.2188
111866239	chr10:111866239:C:T	4.09841e-06	-1.3928	-1.19483
111866249	chr10:111866249:C:T	1.497e-05	-1.77699e-10	-1.29219
111866250	chr10:111866250:T:C	3.52909e-06	-1.51941	-1.21778
111866581	chr10:111866581:C:T	1.49769e-05	-1.77699e-10	-1.29172
111867081	chr10:111867081:G:C	8.12901e-06	-0.878516	-1.02428
111867905	chr10:111867905:C:T	1.67606e-05	-0.88645	-0.292751
111868128	chr10:111868128:T:C	3.319e-06	-1.51869	-1.27989
111868161	chr10:111868161:A:C	7.93693e-05	-1.77699e-10	0.375876
111868324	chr10:111868324:G:A	2.78588e-05	-1.77699e-10	-0.671088
111868683	chr10:111868683:G:A	8.56228e-05	-1.77699e-10	0.451717
111868858	chr10:111868858:C:T	2.91495e-05	-1.77699e-10	-0.625798
111868902	chr10:111868902:G:A	1.55621e-05	-1.77699e-10	-1.2534
111869149	chr10:111869149:T:G	4.54965e-05	-1.77699e-10	-0.1806
111869200	chr10:111869200:G:A	4.74179e-05	-1.77699e-10	-0.139234
111869219	chr10:111869219:T:C	1.49464e-05	-1.77699e-10	-1.29376
111869302	chr10:111869302:T:C	3.35953e-06	-1.51349	-1.27295
111869642	chr10:111869642:T:C	1.48318e-05	-1.77699e-10	-1.30146
111869668	chr10:111869668:T:C	6.96898e-05	-1.77699e-10	0.245819
111870290	chr10:111870290:T:TC	4.20975e-06	-1.51307	-1.04776
111870421	chr10:111870421:G:A	4.20722e-06	-1.51489	-1.04654
111870503	chr10:111870503:G:A	2.51731e-05	-1.77699e-10	-0.772461
111870940	chr10:111870940:G:A	2.51731e-05	-1.77699e-10	-0.772461
111870967	chr10:111870967:T:C	1.19214e-05	-1.5199	-5.85139e-10
111871868	chr10:111871868:C:T	1.54045e-05	-1.77699e-10	-1.26357
111871873	chr10:111871873:A:G	8.56228e-05	-1.77699e-10	0.451717
111872050	chr10:111872050:G:A	0.000136492	-1.77699e-10	0.91803
111872354	chr10:111872354:T:C	2.81561e-05	-1.77699e-10	-0.660473
111872499	chr10:111872499:G:A	1.53035e-05	-1.77699e-10	-1.27015
111872566	chr10:111872566:T:C	3.37478e-06	-1.52028	-1.26163
111872742	chr10:111872742:G:A	1.69599e-05	-1.16738	-5.85139e-10
111872996	chr10:111872996:A:T	1.93615e-05	-1.77699e-10	-1.03495
111873049	chr10:111873049:A:C	1.64687e-05	-1.77699e-10	-1.19678
111873805	chr10:111873805:G:A	5.69798e-06	-1.15187	-1.10625
111873819	chr10:111873819:G:A	1.92379e-05	-0.886634	-0.154717
111873952	chr10:111873952:C:T	1.51939e-05	-1.77699e-10	-1.27734
111874263	chr10:111874263:T:C	2.89532e-05	-1.77699e-10	-0.632554
111874727	chr10:111874727:G:T	5.41235e-06	-1.22841	-1.08114
111874975	chr10:111874975:T:C	1.84914e-05	-1.08093	-5.85139e-10
111875101	chr10:111875101:C:T	3.27096e-06	-1.52015	-1.293
111875522	chr10:111875522:G:A	3.3085e-06	-1.50341	-1.29833
111875762	chr10:111875762:G:C	3.76931e-06	-1.37656	-1.29478
111875828	chr10:111875828:G:T	6.04729e-05	-1.77699e-10	0.103961
111875999	chr10:111875999:A:G	3.60905e-05	-1.77699e-10	-0.412207
111876560	chr10:111876560:G:T	2.39707e-05	-1.77699e-10	-0.821401
111877076	chr10:111877076:T:C	3.44358e-06	-1.51068	-1.25104
111877088	chr10:111877088:A:G	2.00655e-05	-1.77699e-10	-0.999235
111877112	chr10:111877112:G:A	3.28666e-06	-1.51953	-1.28883
111877137	chr10:111877137:T:C	3.30122e-06	-1.51302	-1.29092
111877362	chr10:111877362:C:T	3.25509e-06	-1.51822	-1.29979
111877546	chr10:111877546:T:C	3.33999e-05	-1.77699e-10	-0.489682
111877790	chr10:111877790:C:T	1.49173e-05	-1.77699e-10	-1.29571
111878614	chr10:111878614:G:A	1.75766e-05	-1.77699e-10	-1.13167
111878772	chr10:111878772:C:T	1.69173e-05	-1.77699e-10	-1.1699
111878837	chr10:111878837:AG:A	1.40627e-05	-0.920194	-0.434512
111880287	chr10:111880287:AG:A	1.21237e-05	-1.50308	-5.85139e-10
111880803	chr10:111880803:T:C	1.49941e-05	-1.77699e-10	-1.29057
111880850	chr10:111880850:G:T	1.53923e-05	-1.77699e-10	-1.26437
111881089	chr10:111881089:T:C	4.39938e-05	-1.77699e-10	-0.214186
111881499	chr10:111881499:T:C	1.70375e-05	-1.77699e-10	-1.16282
111881694	chr10:111881694:T:C	1.6074e-05	-1.77699e-10	-1.22103
111881709	chr10:111881709:G:A	6.39349e-05	-1.77699e-10	0.159631
111881758	chr10:111881758:C:T	3.29003e-06	-1.50583	-1.30151
111882050	chr10:111882050:G:A	1.55834e-05	-1.77699e-10	-1.25203
111882141	chr10:111882141:C:G	1.48718e-05	-1.77699e-10	-1.29877
111882513	chr10:111882513:A:G	3.60465e-06	-1.45642	-1.25959
111882596	chr10:111882596:A:G	3.24797e-06	-1.51954	-1.30067
111882754	chr10:111882754:A:G	3.41031e-06	-1.5205	-1.25093
111882764	chr10:111882764:C:T	1.48217e-05	-1.77699e-10	-1.30214
111883199	chr10:111883199:A:C	3.64887e-05	-0.401232	-5.85139e-10
111883451	chr10:111883451:G:T	1.48921e-05	-1.77699e-10	-1.29741
111883548	chr10:111883548:C:T	3.43246e-06	-1.51823	-1.24673
111883552	chr10:111883552:A:C	1.60275e-05	-1.77699e-10	-1.22393
111883997	chr10:111883997:G:T	1.83049e-05	-1.77699e-10	-1.09106
111884265	chr10:111884265:TA:T	1.67871e-05	-1.77699e-10	-1.17762
111884284	chr10:111884284:T:A	1.48683e-05	-1.77699e-10	-1.299
111884589	chr10:111884589:G:T	1.90354e-05	-1.77699e-10	-1.05193
111884795	chr10:111884795:T:G	1.67871e-05	-1.77699e-10	-1.17762
111884929	chr10:111884929:A:G	5.4049e-05	-1.77699e-10	-0.0083446
111885145	chr10:111885145:G:A	1.95773e-05	-1.77699e-10	-1.02386
111885556	chr10:111885556:G:A	3.46998e-05	-1.77699e-10	-0.451502
111885585	chr10:111885585:T:C	1.69113e-05	-1.77699e-10	-1.17025
111885628	chr10:111885628:T:C	1.48358e-05	-1.77699e-10	-1.30119
111885968	chr10:111885968:C:A	3.61852e-06	-1.45922	-1.25295
111886053	chr10:111886053:T:C	1.538e-05	-1.77699e-10	-1.26517
111886416	chr10:111886416:A:T	1.484e-05	-1.77699e-10	-1.30091
111886418	chr10:111886418:G:C	1.87157e-05	-1.77699e-10	-1.06887
111886932	chr10:111886932:G:A	2.04117e-05	-1.77699e-10	-0.982125
111886975	chr10:111886975:G:A	3.27123e-06	-1.51365	-1.29942
111887167	chr10:111887167:G:A	1.49079e-05	-1.77699e-10	-1.29634
111887941	chr10:111887941:C:T	1.48222e-05	-1.77699e-10	-1.30211
111888593	chr10:111888593:C:T	1.93219e-05	-1.77699e-10	-1.037
111888722	chr10:111888722:C:T	1.22557e-05	-0.915728	-0.576513
111888920	chr10:111888920:C:T	5.48991e-05	-1.77699e-10	0.00726241
111888977	chr10:111888977:G:A	1.60201e-05	-1.77699e-10	-1.22439
111889084	chr10:111889084:A:T	4.17568e-06	-1.49923	-1.06973
111889087	chr10:111889087:A:T	4.14766e-06	-1.50011	-1.07558
111889088	chr10:111889088:A:G	4.14595e-06	-1.50053	-1.07558
111889116	chr10:111889116:C:T	2.03602e-05	-1.77699e-10	-0.984655
111889117	chr10:111889117:G:A	1.48688e-05	-1.77699e-10	-1.29897
111889307	chr10:111889307:G:A	5.05666e-05	-1.77699e-10	-0.0749445
111889439	chr10:111889439:T:G	2.01865e-05	-1.77699e-10	-0.993219
111889561	chr10:111889561:C:T	3.27366e-06	-1.51111	-1.30122
111889742	chr10:111889742:C:A	1.24309e-05	-1.47805	-5.85139e-10
111890397	chr10:111890397:T:C	1.40136e-05	-1.3582	-5.85139e-10
111890471	chr10:111890471:C:T	2.12398e-05	-0.942358	-5.85139e-10
111890558	chr10:111890558:T:C	1.72745e-05	-1.77699e-10	-1.149
111890619	chr10:111890619:C:T	1.55819e-05	-1.77699e-10	-1.25212
111890719	chr10:111890719:A:C	3.30465e-06	-1.51508	-1.28783
111890919	chr10:111890919:T:C	4.42103e-06	-1.51029	-1.00157
111891395	chr10:111891395:T:C	1.54513e-05	-1.77699e-10	-1.26054
111891588	chr10:111891588:T:C	1.5816e-05	-1.77699e-10	-1.23721
111891987	chr10:111891987:T:C	1.49029e-05	-1.77699e-10	-1.29668
111892335	chr10:111892335:T:C	3.34238e-06	-1.51569	-1.27587
111892682	chr10:111892682:C:T	4.27234e-06	-1.43338	-1.11269
111892884	chr10:111892884:G:A	7.26953e-06	-0.928167	-1.08638
111892950	chr10:111892950:G:A	6.23891e-06	-1.18506	-0.982374
111893797	chr10:111893797:C:A	1.52378e-05	-1.77699e-10	-1.27446
111893833	chr10:111893833:AC:A	1.54872e-05	-0.850437	-0.407784
111893977	chr10:111893977:C:T	2.95122e-05	-1.52023	0.906797
111894066	chr10:111894066:G:C	1.71458e-05	-1.77699e-10	-1.15648
111894295	chr10:111894295:G:A	1.70395e-05	-1.77699e-10	-1.1627
111895258	chr10:111895258:A:T	4.99371e-05	-1.77699e-10	-0.0874699
111895376	chr10:111895376:T:C	4.67218e-05	-1.77699e-10	-0.154024
111895552	chr10:111895552:T:C	3.29839e-06	-1.50269	-1.30211
111896343	chr10:111896343:A:C	1.58875e-05	-1.77699e-10	-1.2327
111896422	chr10:111896422:C:CAT	5.59026e-05	-1.77699e-10	0.0253753
111897108	chr10:111897108:AAAG:A	2.85286e-05	-1.77699e-10	-0.647328
111897203	chr10:111897203:G:A	3.87525e-05	-1.77699e-10	-0.34104
111897240	chr10:111897240:A:G	1.48225e-05	-1.77699e-10	-1.30209
111897387	chr10:111897387:T:C	1.4823e-05	-1.77699e-10	-1.30205
111897675	chr10:111897675:T:C	1.52473e-05	-1.77699e-10	-1.27383
111898000	chr10:111898000:C:T	3.78518e-05	-1.77699e-10	-0.364556
111898159	chr10:111898159:A:G	5.09386e-06	-1.24085	-1.12935
111898521	chr10:111898521:A:G	1.62762e-05	-1.77699e-10	-1.20853
111898819	chr10:111898819:G:A	1.50639e-05	-1.77699e-10	-1.28593
111898833	chr10:111898833:C:T	1.90386e-05	-1.77699e-10	-1.05177
111898969	chr10:111898969:A:AATAGGAT	3.73883e-05	-1.77699e-10	-0.376877
111899036	chr10:111899036:A:G	1.64142e-05	-1.77699e-10	-1.20009
111899120	chr10:111899120:T:G	3.79316e-05	-1.77699e-10	-0.362451
111899462	chr10:111899462:G:T	1.52103e-05	-1.77699e-10	-1.27626
111899624	chr10:111899624:GC:G	2.85097e-05	-1.77699e-10	-0.647991
111899723	chr10:111899723:C:T	4.69215e-06	-1.2934	-1.15895
111899914	chr10:111899914:TG:T	5.56876e-06	-1.51983	-0.761231
111899935	chr10:111899935:G:A	1.53109e-05	-1.77699e-10	-1.26967
111900038	chr10:111900038:A:G	3.99925e-05	-1.77699e-10	-0.309544
111900463	chr10:111900463:G:A	1.50444e-05	-1.77699e-10	-1.28723
111900546	chr10:111900546:T:C	3.79142e-05	-1.77699e-10	-0.36291
111900637	chr10:111900637:A:T	4.93015e-05	-0.10028	-5.85139e-10
111900862	chr10:111900862:T:C	1.49952e-05	-1.77699e-10	-1.2905
111901303	chr10:111901303:T:C	3.40206e-06	-1.51872	-1.25514
111901308	chr10:111901308:G:T	5.1708e-06	-1.23295	-1.12226
111901324	chr10:111901324:A:G	3.36893e-06	-1.5192	-1.26444
111901910	chr10:111901910:G:A	1.48624e-05	-1.77699e-10	-1.2994
111902235	chr10:111902235:C:T	1.64169e-05	-1.77699e-10	-1.19992
111902412	chr10:111902412:G:A	3.90955e-05	-1.77699e-10	-0.332227
111902464	chr10:111902464:A:G	1.49787e-05	-1.77699e-10	-1.29161
111902616	chr10:111902616:G:A	3.30383e-06	-1.51715	-1.28601
111903023	chr10:111903023:G:T	1.563e-05	-1.77699e-10	-1.24904
111903046	chr10:111903046:A:G	4.76447e-05	-1.77699e-10	-0.134463
111903059	chr10:111903059:C:T	4.51745e-06	-1.43337	-1.05692
111903224	chr10:111903224:A:T	5.1198e-05	-1.77699e-10	-0.0625349
111903375	chr10:111903375:A:G	4.61811e-06	-1.30283	-1.16542
111903782	chr10:111903782:G:A	1.65295e-05	-1.19309	-5.85139e-10
111903815	chr10:111903815:T:C	3.36853e-06	-1.51942	-1.26434
111903911	chr10:111903911:C:T	1.51896e-05	-1.77699e-10	-1.27762
111904067	chr10:111904067:C:T	1.51896e-05	-1.77699e-10	-1.27762
111904533	chr10:111904533:T:C	1.52575e-05	-1.77699e-10	-1.27317
111904546	chr10:111904546:GAATA:G	2.15594e-05	-1.32659	0.399169
111904711	chr10:111904711:G:A	8.50341e-05	-1.77699e-10	0.444817
111904929	chr10:111904929:T:C	3.261e-06	-1.5173	-1.2989
111905708	chr10:111905708:A:G	2.2016e-05	-1.77699e-10	-0.906467
111905766	chr10:111905766:A:G	8.87117e-06	-1.1159	-0.699525
111906086	chr10:111906086:A:C	1.62103e-05	-1.77699e-10	-1.21259
111906345	chr10:111906345:ATG:A	1.67236e-05	-1.77699e-10	-1.18142
111907101	chr10:111907101:T:C	5.70158e-05	-1.77699e-10	0.0450932
111907276	chr10:111907276:A:G	1.54904e-05	-1.77699e-10	-1.25801
111907411	chr10:111907411:A:G	2.20338e-05	-1.30483	0.399169
111907585	chr10:111907585:T:C	1.48236e-05	-1.77699e-10	-1.30201
111907649	chr10:111907649:C:T	2.35067e-05	-1.77699e-10	-0.840949
111907724	chr10:111907724:A:G	2.31691e-05	-1.77699e-10	-0.855417
111908323	chr10:111908323:T:C	1.68442e-05	-1.77699e-10	-1.17423
111908334	chr10:111908334:C:T	1.49363e-05	-1.77699e-10	-1.29444
111908463	chr10:111908463:C:T	1.57498e-05	-1.77699e-10	-1.24141
111908538	chr10:111908538:T:C	1.71877e-05	-1.77699e-10	-1.15404
111908732	chr10:111908732:T:C	2.04425e-05	-1.77699e-10	-0.98062
111908923	chr10:111908923:T:A	0.000105745	-1.77699e-10	0.662792
111909312	chr10:111909312:T:C	3.13736e-05	-0.55227	-5.85139e-10
111909465	chr10:111909465:T:C	3.99468e-06	-1.37016	-1.24311
111909568	chr10:111909568:G:A	2.12897e-05	-1.77699e-10	-0.940011
111909869	chr10:111909869:A:G	1.60621e-05	-1.77699e-10	-1.22177
111910055	chr10:111910055:G:T	4.03038e-06	-1.36459	-1.23978
111910121	chr10:111910121:A:G	4.19224e-05	-1.77699e-10	-0.262415
111910191	chr10:111910191:C:A	0.000101655	-1.77699e-10	0.623351
111910197	chr10:111910197:G:C	8.41343e-05	-1.77699e-10	0.434179
111910858	chr10:111910858:A:G	3.36037e-06	-1.51881	-1.26738
111910968	chr10:111910968:C:T	1.19888e-05	-1.51426	-5.85139e-10
111911311	chr10:111911311:T:G	2.15124e-05	-1.32877	0.399169
111911557	chr10:111911557:C:T	1.58715e-05	-1.23371	-5.85139e-10
111911840	chr10:111911840:T:C	5.94625e-05	-1.77699e-10	0.0871108
111911882	chr10:111911882:A:G	2.20727e-05	-1.77699e-10	-0.903892
111911918	chr10:111911918:T:C	3.12436e-05	-1.77699e-10	-0.55642
111911947	chr10:111911947:A:T	5.5077e-05	-1.77699e-10	0.0104965
111912163	chr10:111912163:G:A	5.53397e-05	-1.77699e-10	0.0152561
111912165	chr10:111912165:G:A	5.89304e-06	-1.09687	-1.12759
111912499	chr10:111912499:A:AGTATG	4.28971e-05	-1.77699e-10	-0.23943
111912724	chr10:111912724:G:C	1.48339e-05	-1.77699e-10	-1.30132
111912728	chr10:111912728:A:G	6.23213e-06	-1.06885	-1.09966
111912884	chr10:111912884:G:C	2.22643e-05	-0.895251	-5.85139e-10
111912892	chr10:111912892:T:C	4.37629e-06	-1.41417	-1.10786
111913528	chr10:111913528:T:C	3.51574e-06	-1.50139	-1.2396
111913592	chr10:111913592:T:C	1.7919e-05	-1.77699e-10	-1.11237
111913645	chr10:111913645:T:C	2.22572e-05	-1.29053	0.394963
111914293	chr10:111914293:C:T	0.00010249	-1.50794	2.13947
111914438	chr10:111914438:A:G	3.4736e-06	-1.48355	-1.26949
111914502	chr10:111914502:G:A	3.47407e-06	-1.45229	-1.30061
111914514	chr10:111914514:T:G	1.97543e-05	-1.47201	0.457143
111914785	chr10:111914785:A:G	2.27109e-05	-1.77699e-10	-0.875389
111914955	chr10:111914955:C:T	1.49019e-05	-1.77699e-10	-1.29675
111915503	chr10:111915503:G:A	3.46583e-06	-1.51854	-1.23674
111915606	chr10:111915606:G:A	1.49029e-05	-1.77699e-10	-1.29668
111915730	chr10:111915730:T:A	2.23886e-05	-1.77699e-10	-0.889684
111915738	chr10:111915738:A:G	3.70175e-05	-1.77699e-10	-0.386845
111915949	chr10:111915949:G:C	1.85804e-05	-1.35819	0.282065
111915980	chr10:111915980:T:C	3.75325e-06	-1.39124	-1.28437
111916486	chr10:111916486:G:A	1.49621e-05	-1.77699e-10	-1.29272
111916519	chr10:111916519:A:T	4.3474e-06	-1.42499	-1.10367
111916840	chr10:111916840:A:C	3.4144e-06	-1.51547	-1.25476
111917407	chr10:111917407:C:T	3.46404e-06	-1.51626	-1.23954
111917416	chr10:111917416:C:A	3.90611e-06	-1.38878	-1.24692
111917629	chr10:111917629:G:A	1.82597e-05	-1.09354	-5.85139e-10
111918064	chr10:111918064:G:A	1.78941e-05	-1.77699e-10	-1.11376
111918371	chr10:111918371:A:T	1.4902e-05	-1.77699e-10	-1.29674
111918390	chr10:111918390:T:A	3.48559e-06	-1.46488	-1.28472
111918404	chr10:111918404:T:C	3.49829e-06	-1.45839	-1.28757
111918423	chr10:111918423:G:T	1.59856e-05	-1.77699e-10	-1.22655
111918657	chr10:111918657:G:A	1.01252e-05	-1.3901	-0.293111
111918897	chr10:111918897:G:T	3.7749e-06	-1.48803	-1.18183
111919088	chr10:111919088:G:A	3.8974e-05	-1.51328	1.17794
111919571	chr10:111919571:G:A	5.16727e-05	-0.0533044	-5.85139e-10
111919689	chr10:111919689:A:G	1.90323e-05	-1.32802	0.275925
111919911	chr10:111919911:T:C	6.97339e-06	-0.829975	-1.22616
111920381	chr10:111920381:T:G	5.62568e-05	-1.77699e-10	0.0316922
111920559	chr10:111920559:T:C	2.23449e-05	-1.77699e-10	-0.891638
111920714	chr10:111920714:G:A	5.74797e-05	-1.77699e-10	0.0531962
111921128	chr10:111921128:G:A	5.2225e-05	-1.77699e-10	-0.0426739
111921372	chr10:111921372:G:A	1.48392e-05	-1.77699e-10	-1.30096
111921425	chr10:111921425:C:T	1.49792e-05	-1.77699e-10	-1.29157
111921478	chr10:111921478:A:G	3.25904e-06	-1.51469	-1.30211
111921865	chr10:111921865:G:A	1.19818e-05	-1.51485	-5.85139e-10
111922211	chr10:111922211:T:C	3.92847e-06	-1.32863	-1.30136
111922350	chr10:111922350:C:G	1.69799e-05	-1.77699e-10	-1.16621
111922877	chr10:111922877:A:G	1.49088e-05	-1.77699e-10	-1.29628
111923452	chr10:111923452:G:A	2.21152e-05	-1.77699e-10	-0.901971
111924039	chr10:111924039:T:C	1.92121e-05	-1.32407	0.281379
111924138	chr10:111924138:C:T	1.87692e-05	-1.34759	0.28157
111924159	chr10:111924159:G:A	3.6679e-06	-1.39757	-1.30105
111924269	chr10:111924269:A:C	5.35539e-06	-1.11356	-1.20657
111924340	chr10:111924340:C:T	5.06038e-05	-0.0742074	-5.85139e-10
111924356	chr10:111924356:G:A	1.58031e-05	-1.77699e-10	-1.23803
111924791	chr10:111924791:C:T	4.9753e-06	-1.15321	-1.24053
111925482	chr10:111925482:C:T	4.68436e-06	-1.24273	-1.21127
111925618	chr10:111925618:A:G	3.70555e-06	-1.38994	-1.29846
111925698	chr10:111925698:G:A	4.97009e-06	-1.12451	-1.27029
111925932	chr10:111925932:T:G	5.24963e-05	-0.037492	-5.85139e-10
111926053	chr10:111926053:C:T	1.51997e-05	-1.77699e-10	-1.27696
111926221	chr10:111926221:G:A	9.15715e-06	-1.19972	-0.583976
111926486	chr10:111926486:G:A	1.82379e-05	-1.34353	0.248794
111926500	chr10:111926500:A:G	3.28495e-06	-1.51362	-1.29527
111926587	chr10:111926587:C:T	3.31636e-06	-1.5172	-1.28217
111927419	chr10:111927419:G:A	2.36533e-05	-1.77699e-10	-0.834733
111927568	chr10:111927568:T:A	1.48244e-05	-1.77699e-10	-1.30196
111927648	chr10:111927648:GTTCCCACCAGATT:G	1.48823e-05	-1.77699e-10	-1.29806
111927905	chr10:111927905:A:T	0.000127582	0.850523	-5.85139e-10
111927956	chr10:111927956:G:A	2.56163e-05	-1.77699e-10	-0.755006
111928139	chr10:111928139:C:T	1.49719e-05	-1.77699e-10	-1.29206
111928209	chr10:111928209:G:A	9.04285e-06	-1.04956	-0.7467
111928424	chr10:111928424:A:C	1.70179e-05	-1.77699e-10	-1.16397
111928564	chr10:111928564:C:T	1.49745e-05	-1.77699e-10	-1.29189
111928621	chr10:111928621:A:G	1.49309e-05	-1.77699e-10	-1.2948
111928964	chr10:111928964:T:G	1.52253e-05	-1.77699e-10	-1.27527
111929266	chr10:111929266:T:A	1.49327e-05	-1.77699e-10	-1.29468
111929454	chr10:111929454:T:A	1.63254e-05	-1.77699e-10	-1.20551
111929942	chr10:111929942:T:C	4.26226e-06	-1.27838	-1.27006
111929993	chr10:111929993:G:C	1.67971e-05	-1.77699e-10	-1.17703
111930094	chr10:111930094:T:C	4.40094e-06	-1.24887	-1.26755
111930492	chr10:111930492:C:T	1.68488e-05	-1.77699e-10	-1.17396
111930545	chr10:111930545:C:T	2.9623e-05	-1.77699e-10	-0.609685
111930623	chr10:111930623:G:A	3.7642e-06	-1.4429	-1.2298
111930663	chr10:111930663:C:T	1.56712e-05	-1.77699e-10	-1.24641
111930686	chr10:111930686:G:A	1.76556e-05	-1.27819	0.151012
111930896	chr10:111930896:G:A	1.49111e-05	-1.77699e-10	-1.29613
111930971	chr10:111930971:A:C	3.32946e-06	-1.49369	-1.30173
111930991	chr10:111930991:T:C	4.44824e-06	-1.25297	-1.25276
111931101	chr10:111931101:G:T	2.43348e-05	-1.77699e-10	-0.806327
111931180	chr10:111931180:T:C	1.92337e-05	-1.77699e-10	-1.04157
111931562	chr10:111931562:T:A	4.91821e-06	-1.12046	-1.28483
111931638	chr10:111931638:C:T	1.48574e-05	-1.77699e-10	-1.29974
111932454	chr10:111932454:A:C	5.09325e-06	-1.11628	-1.25404
111932705	chr10:111932705:G:A	4.93047e-06	-1.12489	-1.27791
111932743	chr10:111932743:C:A	1.51031e-05	-1.77699e-10	-1.28333
111933553	chr10:111933553:C:G	4.54451e-06	-1.22674	-1.25757
111933579	chr10:111933579:T:C	1.49034e-05	-1.77699e-10	-1.29665
111933985	chr10:111933985:G:C	1.6983e-05	-1.77699e-10	-1.16602
111934129	chr10:111934129:G:A	1.52652e-05	-1.77699e-10	-1.27266
111934324	chr10:111934324:A:C	1.71043e-05	-1.77699e-10	-1.1589
111934532	chr10:111934532:T:C	3.55383e-06	-1.4976	-1.23261
111934729	chr10:111934729:C:T	1.67599e-05	-1.77699e-10	-1.17925
111934732	chr10:111934732:TA:T	2.16724e-05	-1.77699e-10	-0.922196
111935907	chr10:111935907:T:A	1.68492e-05	-1.77699e-10	-1.17393
111935973	chr10:111935973:C:CA	4.52934e-06	-1.22096	-1.2667
111936233	chr10:111936233:A:T	4.81465e-06	-1.19641	-1.23016
111936260	chr10:111936260:C:T	0.000215173	-1.77699e-10	1.37321
111936878	chr10:111936878:T:G	4.38799e-06	-1.2501	-1.26926
111937129	chr10:111937129:G:A	1.66371e-05	-1.77699e-10	-1.1866
111937185	chr10:111937185:GTT:G	1.65441e-05	-1.34785	0.155647
111937310	chr10:111937310:G:A	4.43582e-06	-1.23999	-1.26854
111937341	chr10:111937341:C:T	9.8565e-06	-0.892393	-0.817711
111938356	chr10:111938356:C:T	1.75934e-05	-1.77699e-10	-1.13071
111938374	chr10:111938374:A:G	2.83164e-05	-1.77699e-10	-0.654793
111938571	chr10:111938571:T:C	5.65739e-06	-1.26532	-0.999953
111938822	chr10:111938822:G:A	1.68021e-05	-1.40862	0.231883
111938933	chr10:111938933:C:T	1.52927e-05	-1.77699e-10	-1.27086
111939007	chr10:111939007:T:C	1.51842e-05	-1.77699e-10	-1.27798
111939206	chr10:111939206:G:C	2.88781e-05	-1.77699e-10	-0.635151
111939425	chr10:111939425:G:A	4.75506e-06	-1.25258	-1.18645
111939743	chr10:111939743:G:A	1.63459e-05	-1.77699e-10	-1.20426
111940112	chr10:111940112:T:C	2.77763e-05	-1.77699e-10	-0.67405
111940507	chr10:111940507:C:T	3.38113e-06	-1.48007	-1.29995
111940512	chr10:111940512:G:A	1.64481e-05	-1.35367	0.155647
111941051	chr10:111941051:T:C	3.35701e-06	-1.51576	-1.27142
111941092	chr10:111941092:T:C	1.7755e-05	-1.77699e-10	-1.12157
111941109	chr10:111941109:A:C	3.40091e-06	-1.50673	-1.26746
111941113	chr10:111941113:A:G	5.55086e-06	-1.51667	-0.76761
111941255	chr10:111941255:A:T	4.66359e-06	-1.17973	-1.27872
111941787	chr10:111941787:T:G	2.07337e-05	-1.77699e-10	-0.966474
111942197	chr10:111942197:G:A	5.02159e-06	-1.12966	-1.25482
111942304	chr10:111942304:C:T	1.61376e-05	-1.77699e-10	-1.21708
111942315	chr10:111942315:T:A	1.48806e-05	-1.77699e-10	-1.29817
111942602	chr10:111942602:G:A	1.73792e-05	-1.77699e-10	-1.14296
111942883	chr10:111942883:C:T	4.40983e-06	-1.23782	-1.27658
111943115	chr10:111943115:A:C	3.11363e-05	-1.77699e-10	-0.559862
111943216	chr10:111943216:T:A	1.241e-05	-1.47973	-5.85139e-10
111943222	chr10:111943222:C:A	1.61945e-05	-1.77699e-10	-1.21356
111943376	chr10:111943376:T:C	1.7598e-05	-1.77699e-10	-1.13045
111943662	chr10:111943662:T:G	1.7732e-05	-1.77699e-10	-1.12286
111944117	chr10:111944117:C:T	1.61669e-05	-1.77699e-10	-1.21527
111944491	chr10:111944491:A:G	3.37362e-06	-1.48645	-1.2958
111944848	chr10:111944848:C:T	2.17718e-05	-1.77699e-10	-0.917618
111945163	chr10:111945163:T:C	1.38943e-05	-1.36676	-5.85139e-10
111945296	chr10:111945296:C:T	1.63879e-05	-1.35734	0.155647
111945327	chr10:111945327:G:A	2.90247e-05	-0.630089	-5.85139e-10
111945373	chr10:111945373:G:A	1.70568e-05	-1.77699e-10	-1.16168
111945488	chr10:111945488:G:A	4.42936e-06	-1.26791	-1.24207
111945898	chr10:111945898:T:C	1.70817e-05	-1.77699e-10	-1.16023
111946040	chr10:111946040:A:T	5.01706e-05	-1.77699e-10	-0.0828052
111946263	chr10:111946263:G:T	1.49873e-05	-1.77699e-10	-1.29103
111946549	chr10:111946549:A:T	1.42102e-05	-1.34427	-5.85139e-10
111946610	chr10:111946610:A:T	1.58391e-05	-1.77699e-10	-1.23575
111946754	chr10:111946754:A:G	1.73312e-05	-1.77699e-10	-1.14573
111946826	chr10:111946826:C:G	1.73945e-05	-1.77699e-10	-1.14208
111946892	chr10:111946892:A:C	1.70867e-05	-1.77699e-10	-1.15994
111946989	chr10:111946989:G:A	5.50448e-06	-1.24441	-1.04826
111947106	chr10:111947106:A:G	4.83102e-06	-1.18258	-1.2406
111947815	chr10:111947815:A:G	5.111e-05	-1.77699e-10	-0.0642541
111947902	chr10:111947902:C:A	1.55858e-05	-1.77699e-10	-1.25187
111948503	chr10:111948503:A:G	1.49418e-05	-1.77699e-10	-1.29407
111948567	chr10:111948567:A:G	1.22139e-05	-1.49566	-5.85139e-10
111948983	chr10:111948983:A:G	1.48223e-05	-1.77699e-10	-1.30211
111949083	chr10:111949083:T:A	4.52646e-05	-0.18571	-5.85139e-10
111949146	chr10:111949146:G:A	1.70382e-05	-1.77699e-10	-1.16278
111949461	chr10:111949461:C:T	3.35244e-06	-1.49933	-1.28922
111949476	chr10:111949476:T:C	1.68595e-05	-1.77699e-10	-1.17332
111949582	chr10:111949582:G:A	1.74238e-05	-1.1404	-5.85139e-10
111949661	chr10:111949661:A:T	3.40792e-06	-1.50035	-1.27179
111949716	chr10:111949716:T:C	1.61741e-05	-1.77699e-10	-1.21483
111949766	chr10:111949766:A:G	2.43718e-05	-1.77699e-10	-0.804809
111949948	chr10:111949948:C:G	3.29241e-06	-1.50693	-1.29968
111950222	chr10:111950222:A:G	1.47624e-05	-1.30615	-5.85139e-10
111950268	chr10:111950268:C:T	1.69788e-05	-1.77699e-10	-1.16627
111950569	chr10:111950569:C:G	1.72248e-05	-1.77699e-10	-1.15188
111950787	chr10:111950787:T:G	1.60996e-05	-1.77699e-10	-1.21944
111950910	chr10:111950910:G:A	4.33751e-06	-1.24749	-1.28345
111950989	chr10:111950989:G:A	2.3789e-05	-1.77699e-10	-0.82901
111951808	chr10:111951808:T:A	3.09728e-05	-1.77699e-10	-0.565126
111951854	chr10:111951854:C:A	1.49873e-05	-1.77699e-10	-1.29103
111952074	chr10:111952074:G:T	1.48222e-05	-1.77699e-10	-1.30211
111952853	chr10:111952853:G:A	3.99169e-06	-1.34938	-1.26464
111952926	chr10:111952926:A:G	1.4912e-05	-1.77699e-10	-1.29607
111952927	chr10:111952927:G:A	1.74422e-05	-1.77699e-10	-1.13934
111952932	chr10:111952932:G:A	1.75147e-05	-1.77699e-10	-1.1352
111952958	chr10:111952958:C:A	1.71561e-05	-1.77699e-10	-1.15588
111952979	chr10:111952979:A:G	1.49137e-05	-1.77699e-10	-1.29596
111952985	chr10:111952985:C:T	2.39965e-05	-1.77699e-10	-0.820327
111953223	chr10:111953223:AAAAAAAAGAATATCATGGTAGATTAAAGAGTCCATAAATCAAACTCC:A	2.4119e-05	-1.77699e-10	-0.815237
111954003	chr10:111954003:A:G	4.19983e-06	-1.2653	-1.2979
111954054	chr10:111954054:G:A	1.72545e-05	-1.77699e-10	-1.15016
111954770	chr10:111954770:G:A	1.50871e-05	-1.77699e-10	-1.28439
111954845	chr10:111954845:T:C	1.56717e-05	-1.77699e-10	-1.24638
111954915	chr10:111954915:T:C	3.0442e-05	-1.77699e-10	-0.582412
111955274	chr10:111955274:T:C	1.68661e-05	-1.77699e-10	-1.17293
111955678	chr10:111955678:G:A	1.39344e-05	-1.36388	-5.85139e-10
111955871	chr10:111955871:C:T	3.50052e-05	-0.442738	-5.85139e-10
111956077	chr10:111956077:G:A	1.48262e-05	-1.77699e-10	-1.30184
111956080	chr10:111956080:G:A	4.0835e-06	-1.31956	-1.27172
111956344	chr10:111956344:A:G	3.98604e-06	-1.33232	-1.28311
111956390	chr10:111956390:G:A	1.76913e-05	-1.32373	0.198569
111956533	chr10:111956533:G:A	1.65221e-05	-1.77699e-10	-1.19354
111956574	chr10:111956574:C:T	4.06095e-06	-1.35196	-1.24486
111956752	chr10:111956752:G:A	4.41519e-06	-1.25643	-1.25676
111956963	chr10:111956963:T:C	1.68293e-05	-1.77699e-10	-1.17512
111957009	chr10:111957009:TA:T	2.28491e-05	-1.77699e-10	-0.869325
111957047	chr10:111957047:G:T	4.16181e-06	-1.30085	-1.27144
111957231	chr10:111957231:TTTGCCCTGCCCTTGTGACC:T	5.11218e-05	-1.77699e-10	-0.064024
111957324	chr10:111957324:G:A	4.23155e-06	-1.29046	-1.26521
111957349	chr10:111957349:G:A	2.85745e-05	-1.77699e-10	-0.645721
111957483	chr10:111957483:T:C	4.95867e-06	-1.30976	-1.08734
111957799	chr10:111957799:G:A	3.27296e-06	-1.5121	-1.30044
111957971	chr10:111957971:CAT:C	2.02564e-05	-1.77699e-10	-0.989765
111958312	chr10:111958312:G:A	4.02912e-06	-1.3195	-1.28518
111958447	chr10:111958447:G:GA	1.68673e-05	-1.77699e-10	-1.17286
111958691	chr10:111958691:G:A	3.41606e-05	-0.467162	-5.85139e-10
111958856	chr10:111958856:G:A	3.79328e-06	-1.38775	-1.27726
111958863	chr10:111958863:T:C	2.47727e-05	-1.77699e-10	-0.788491
111958865	chr10:111958865:G:T	4.53845e-06	-1.23744	-1.24821
111958875	chr10:111958875:T:A	3.77207e-06	-1.38886	-1.28175
111958924	chr10:111958924:G:T	1.62702e-05	-1.77699e-10	-1.2089
111959256	chr10:111959256:G:T	1.67263e-05	-1.77699e-10	-1.18126
111959273	chr10:111959273:A:G	3.85653e-06	-1.36578	-1.28269
111959932	chr10:111959932:G:C	1.79733e-05	-1.77699e-10	-1.10935
111960006	chr10:111960006:A:G	4.61371e-06	-1.5181	-0.951097
111960027	chr10:111960027:A:T	4.18392e-05	-1.77699e-10	-0.2644
111960073	chr10:111960073:A:G	1.69529e-05	-1.77699e-10	-1.1678
111960206	chr10:111960206:A:G	4.09384e-06	-1.3149	-1.27385
111960561	chr10:111960561:A:G	1.95459e-05	-1.02547	-5.85139e-10
111961076	chr10:111961076:T:C	1.49245e-05	-1.77699e-10	-1.29523
111961309	chr10:111961309:T:C	1.69028e-05	-1.77699e-10	-1.17076
111961431	chr10:111961431:A:T	1.71125e-05	-1.77699e-10	-1.15842
111961529	chr10:111961529:T:C	2.23651e-05	-1.77699e-10	-0.890734
111962185	chr10:111962185:G:A	1.6111e-05	-1.77699e-10	-1.21873
111962358	chr10:111962358:T:C	3.98648e-06	-1.3241	-1.29122
111962820	chr10:111962820:C:T	1.70597e-05	-1.77699e-10	-1.16151
111962875	chr10:111962875:T:C	2.18121e-05	-1.77699e-10	-0.915772
111963046	chr10:111963046:C:T	1.98202e-05	-1.77699e-10	-1.01153
111963808	chr10:111963808:C:A	1.82809e-05	-1.29896	0.206577
111963889	chr10:111963889:C:A	3.40243e-06	-1.49794	-1.2758
111964439	chr10:111964439:C:T	1.54129e-05	-1.77699e-10	-1.26303
111964929	chr10:111964929:G:A	1.73368e-05	-1.77699e-10	-1.1454
111965115	chr10:111965115:T:C	1.48424e-05	-1.77699e-10	-1.30074
111965227	chr10:111965227:T:C	1.46668e-05	-1.31265	-5.85139e-10
111965239	chr10:111965239:C:T	1.77919e-05	-1.32607	0.206577
111965607	chr10:111965607:T:C	2.27323e-05	-1.77699e-10	-0.874448
111965624	chr10:111965624:C:T	1.70538e-05	-1.77699e-10	-1.16186
111965770	chr10:111965770:T:C	1.69149e-05	-1.77699e-10	-1.17004
111965827	chr10:111965827:A:G	6.6942e-06	-1.11169	-0.985308
111966017	chr10:111966017:A:T	2.29073e-05	-1.77699e-10	-0.866781
111966615	chr10:111966615:AAAG:A	2.17902e-05	-0.916773	-5.85139e-10
111966865	chr10:111966865:T:A	1.6549e-05	-1.39849	0.206577
111966926	chr10:111966926:A:G	1.95227e-05	-1.77699e-10	-1.02666
111966938	chr10:111966938:C:G	1.86028e-05	-1.77699e-10	-1.07492
111967135	chr10:111967135:T:C	1.99544e-05	-1.77699e-10	-1.00479
111967184	chr10:111967184:ACTTACTGAATGC:A	1.5004e-05	-1.77699e-10	-1.28992
111967491	chr10:111967491:C:T	5.24857e-06	-1.0943	-1.24598
111967512	chr10:111967512:T:G	4.63218e-06	-1.25352	-1.21169
111967560	chr10:111967560:T:C	1.72862e-05	-1.77699e-10	-1.14833
111967574	chr10:111967574:T:C	1.7234e-05	-1.77699e-10	-1.15135
111967599	chr10:111967599:T:A	4.82075e-06	-1.18883	-1.23648
111967743	chr10:111967743:C:T	2.02784e-05	-1.77699e-10	-0.98868
111967776	chr10:111967776:C:A	3.99654e-06	-1.46909	-1.14372
111968340	chr10:111968340:T:G	1.61784e-05	-1.77699e-10	-1.21456
111969390	chr10:111969390:AAG:A	3.44177e-06	-1.46484	-1.29741
111969601	chr10:111969601:A:G	3.73372e-06	-1.51068	-1.17014
111969764	chr10:111969764:TGTG:T	3.25479e-06	-1.51622	-1.30188
111969783	chr10:111969783:T:G	2.98654e-05	-1.77699e-10	-0.601535
111969836	chr10:111969836:T:C	4.77915e-05	-1.42271	1.29132
111969986	chr10:111969986:T:C	3.96349e-06	-1.51085	-1.11025
111970175	chr10:111970175:T:G	3.38503e-06	-1.48128	-1.29759
111970288	chr10:111970288:A:G	1.56565e-05	-1.77699e-10	-1.24735
111970669	chr10:111970669:C:T	5.29053e-06	-1.03565	-1.29667
111971750	chr10:111971750:TTAC:T	3.52804e-06	-1.44373	-1.29376
111971765	chr10:111971765:A:C	3.46172e-06	-1.48736	-1.26911
111971808	chr10:111971808:C:T	4.1564e-05	-1.77699e-10	-0.270999
111972202	chr10:111972202:T:A	2.09692e-05	-1.77699e-10	-0.955182
111972224	chr10:111972224:C:T	1.49843e-05	-1.77699e-10	-1.29123
111972231	chr10:111972231:A:G	3.39873e-06	-1.4955	-1.27933
111972235	chr10:111972235:C:G	6.43116e-06	-1.46818	-0.668895
111972723	chr10:111972723:C:T	1.25675e-05	-1.46712	-5.85139e-10
111973043	chr10:111973043:A:G	6.72882e-05	0.21075	-5.85139e-10
111973555	chr10:111973555:A:G	4.30243e-06	-1.48733	-1.05173
111973890	chr10:111973890:C:T	4.63544e-05	-0.161919	-5.85139e-10
111974329	chr10:111974329:AG:A	3.48559e-06	-1.45753	-1.29206
111974443	chr10:111974443:A:G	3.66567e-06	-1.52049	-1.17874
111974534	chr10:111974534:C:T	4.34859e-05	-1.77699e-10	-0.225798
111974535	chr10:111974535:T:C	1.52448e-05	-1.77699e-10	-1.274
111974667	chr10:111974667:T:A	8.94367e-06	-1.43445	-0.372839
111975026	chr10:111975026:C:T	2.03875e-05	-1.77699e-10	-0.983315
111975209	chr10:111975209:A:G	1.89242e-05	-1.77699e-10	-1.0578
111975212	chr10:111975212:T:C	4.33039e-06	-1.23345	-1.29913
111975546	chr10:111975546:T:C	3.81973e-06	-1.43194	-1.22611
111975908	chr10:111975908:C:T	6.99441e-06	-1.05753	-0.995599
111975940	chr10:111975940:G:GA	4.72338e-06	-1.43747	-1.00824
111975955	chr10:111975955:C:T	3.5732e-06	-1.4783	-1.24647
111975959	chr10:111975959:G:A	4.73782e-05	-1.77699e-10	-0.140072
111976079	chr10:111976079:C:T	1.9508e-05	-1.77699e-10	-1.02741
111976117	chr10:111976117:ACAGCTCTTAATGTGCTGTTCT:A	1.76659e-05	-1.77699e-10	-1.1266
111976234	chr10:111976234:T:A	1.93166e-05	-1.77699e-10	-1.03727
111976265	chr10:111976265:A:T	4.12881e-06	-1.47711	-1.10314
111976822	chr10:111976822:G:A	1.55812e-05	-1.77699e-10	-1.25217
111977046	chr10:111977046:T:C	1.49397e-05	-1.77699e-10	-1.29422
111977325	chr10:111977325:T:C	6.18506e-05	-1.77699e-10	0.126488
111977752	chr10:111977752:C:T	1.50486e-05	-1.77699e-10	-1.28695
111977847	chr10:111977847:T:C	6.62572e-06	-0.910475	-1.1968
111978191	chr10:111978191:T:G	1.48338e-05	-1.77699e-10	-1.30133
111978340	chr10:111978340:C:T	3.15156e-05	-1.77699e-10	-0.547754
111979473	chr10:111979473:T:C	3.97879e-05	-1.77699e-10	-0.314671
111979502	chr10:111979502:A:G	1.35491e-05	-0.454279	-0.937638
111979566	chr10:111979566:G:C	1.45773e-05	-0.448559	-0.870211
111979570	chr10:111979570:T:C	4.13438e-05	-1.77699e-10	-0.276312
111979619	chr10:111979619:G:A	5.01465e-06	-1.10075	-1.28513
111979721	chr10:111979721:T:C	6.66472e-05	-1.77699e-10	0.201178
111980126	chr10:111980126:A:G	1.19922e-05	-1.51398	-5.85139e-10
111980146	chr10:111980146:G:GGCTTATTTCACTTA	1.68078e-05	-1.77699e-10	-1.17639
111980290	chr10:111980290:G:A	1.58998e-05	-0.391504	-0.840422
111980372	chr10:111980372:C:T	1.57869e-05	0.0419696	-1.28103
111980504	chr10:111980504:T:C	2.08482e-05	-0.960967	-5.85139e-10
111980808	chr10:111980808:C:T	1.27426e-05	-0.165477	-1.28781
111980914	chr10:111980914:A:G	7.05903e-05	-1.77699e-10	0.258658
111980948	chr10:111980948:A:G	1.19307e-05	-1.51912	-5.85139e-10
111981277	chr10:111981277:T:C	7.44007e-05	-1.77699e-10	0.31123
111981586	chr10:111981586:T:G	7.2254e-05	-1.77699e-10	0.281953
111982328	chr10:111982328:T:C	5.23726e-05	-1.77699e-10	-0.0398518
111982637	chr10:111982637:G:A	1.51863e-05	-1.27784	-5.85139e-10
111982651	chr10:111982651:G:T	8.19214e-06	-0.641877	-1.25318
111982771	chr10:111982771:C:T	1.89687e-05	-1.77699e-10	-1.05545
111983037	chr10:111983037:T:C	7.2703e-05	-1.77699e-10	0.288148
111983071	chr10:111983071:C:G	1.72146e-05	-1.77699e-10	-1.15248
111983592	chr10:111983592:T:C	7.2703e-05	-1.77699e-10	0.288148
111983631	chr10:111983631:A:C	1.68574e-05	0.112961	-1.2864
111984046	chr10:111984046:A:G	6.79603e-05	-1.77699e-10	0.220689
111984496	chr10:111984496:C:T	1.91681e-05	-1.77699e-10	-1.04499
111984499	chr10:111984499:C:T	1.47813e-05	-1.30487	-5.85139e-10
111984600	chr10:111984600:G:A	2.07969e-05	-0.180173	-0.783255
111985760	chr10:111985760:G:C	7.02429e-05	-1.77699e-10	0.253724
111986186	chr10:111986186:T:C	1.77133e-05	0.0608341	-1.18475
111987320	chr10:111987320:G:A	1.55971e-05	-1.25115	-5.85139e-10
111987375	chr10:111987375:G:A	1.70562e-05	-1.77699e-10	-1.16172
111987536	chr10:111987536:A:G	3.7863e-05	-1.77699e-10	-0.36426
111988026	chr10:111988026:A:C	1.50533e-05	-1.77699e-10	-1.28664
111988138	chr10:111988138:C:A	1.56408e-05	-0.438487	-0.809863
111988390	chr10:111988390:A:G	3.47017e-05	-1.77699e-10	-0.451447
111988623	chr10:111988623:T:A	1.44854e-05	-0.28967	-1.03543
111988698	chr10:111988698:T:C	2.05079e-05	-1.77699e-10	-0.977426
111988724	chr10:111988724:G:A	1.70454e-05	-1.77699e-10	-1.16235
111988869	chr10:111988869:G:A	1.70562e-05	-1.77699e-10	-1.16172
111988946	chr10:111988946:A:C	1.01255e-05	-0.381258	-1.30192
111989875	chr10:111989875:C:T	1.45408e-05	-0.403697	-0.917581
111990275	chr10:111990275:C:A	1.7461e-05	-1.77699e-10	-1.13827
111991501	chr10:111991501:C:T	1.5094e-05	-1.77699e-10	-1.28394
111991539	chr10:111991539:C:T	1.73318e-05	-1.77699e-10	-1.14569
111991589	chr10:111991589:T:C	1.66789e-05	0.0353049	-1.21939
111991872	chr10:111991872:T:C	1.70565e-05	-1.77699e-10	-1.16171
111992296	chr10:111992296:A:C	1.80529e-05	0.0575505	-1.16248
111992649	chr10:111992649:G:A	1.76378e-05	-1.77699e-10	-1.12819
111992720	chr10:111992720:G:A	1.23248e-05	-1.48662	-5.85139e-10
111992821	chr10:111992821:A:G	1.70744e-05	-1.77699e-10	-1.16066
111993066	chr10:111993066:A:G	1.77251e-05	-1.77699e-10	-1.12326
111993199	chr10:111993199:C:T	1.58036e-05	-0.0344475	-1.20355
111993244	chr10:111993244:T:C	1.70345e-05	0.0364179	-1.19941
111993338	chr10:111993338:T:C	1.06662e-05	-1.28308	-0.348073
111993429	chr10:111993429:T:C	3.04359e-05	0.263373	-0.845986
111993477	chr10:111993477:A:G	3.11177e-05	0.306088	-0.866545
111993494	chr10:111993494:T:A	1.49701e-05	-1.77699e-10	-1.29218
111993710	chr10:111993710:T:C	1.53986e-05	-1.77699e-10	-1.26396
111993956	chr10:111993956:G:C	1.78263e-05	-1.77699e-10	-1.11756
111994087	chr10:111994087:C:G	1.79365e-05	-1.77699e-10	-1.1114
111994108	chr10:111994108:G:A	3.40138e-06	-1.47346	-1.3006
111994277	chr10:111994277:C:T	4.51998e-05	0.490712	-0.677855
111994859	chr10:111994859:T:C	1.38588e-05	-0.173506	-1.19581
111994972	chr10:111994972:T:C	1.8084e-05	0.196925	-1.30013
111995160	chr10:111995160:T:TA	4.50577e-05	-1.77699e-10	-0.190292
111995489	chr10:111995489:T:C	1.42044e-05	-0.152417	-1.19226
111995597	chr10:111995597:C:T	1.3747e-05	-1.37742	-5.85139e-10
111995906	chr10:111995906:C:T	1.45258e-05	-0.122526	-1.19978
111996016	chr10:111996016:T:A	2.43376e-05	-1.77699e-10	-0.806213
111996525	chr10:111996525:C:CAGTG	1.48237e-05	-1.77699e-10	-1.30201
111996632	chr10:111996632:G:A	2.18073e-05	-0.915992	-5.85139e-10
111996759	chr10:111996759:T:C	7.91081e-06	-0.628026	-1.30198
111997093	chr10:111997093:A:C	8.30825e-06	-0.729153	-1.15183
111997673	chr10:111997673:G:C	1.79679e-05	-1.77699e-10	-1.10965
111998169	chr10:111998169:G:A	5.0069e-06	-1.08594	-1.30148
111998204	chr10:111998204:G:A	1.50275e-05	-1.77699e-10	-1.28835
111998291	chr10:111998291:A:G	0.000114094	-1.77699e-10	0.738791
111998320	chr10:111998320:A:G	1.50299e-05	-1.77699e-10	-1.28819
111998327	chr10:111998327:A:G	1.70692e-05	-1.77699e-10	-1.16096
111998682	chr10:111998682:A:G	1.50558e-05	-1.77699e-10	-1.28647
111999463	chr10:111999463:TG:T	6.09962e-05	-1.77699e-10	0.112577
111999466	chr10:111999466:ATTGAT:A	5.92935e-05	-1.77699e-10	0.0842654
111999472	chr10:111999472:T:C	5.82012e-05	-1.77699e-10	0.0656715
111999925	chr10:111999925:A:G	1.66041e-05	-1.77699e-10	-1.18859
112000476	chr10:112000476:T:G	1.94968e-05	-1.77699e-10	-1.02798
112000787	chr10:112000787:A:G	0.000195446	-1.77699e-10	1.27705
112000797	chr10:112000797:G:A	1.48568e-05	-1.77699e-10	-1.29978
112001059	chr10:112001059:A:G	3.09509e-05	0.735958	-1.30179
112001320	chr10:112001320:A:G	1.50004e-05	-1.77699e-10	-1.29016
112001559	chr10:112001559:A:C	1.48854e-05	-1.77699e-10	-1.29786
112001664	chr10:112001664:A:T	1.48416e-05	-1.77699e-10	-1.3008
112001759	chr10:112001759:A:C	1.49871e-05	-1.77699e-10	-1.29104
112001915	chr10:112001915:C:T	6.39546e-05	-1.77699e-10	0.159938
112001945	chr10:112001945:T:G	1.94783e-05	-1.77699e-10	-1.02894
112001973	chr10:112001973:C:T	1.94965e-05	-1.77699e-10	-1.028
112001998	chr10:112001998:AAAAG:A	1.25012e-05	-1.47241	-5.85139e-10
112002047	chr10:112002047:T:C	1.48685e-05	-1.77699e-10	-1.29899
112002883	chr10:112002883:G:A	1.48263e-05	-1.77699e-10	-1.30183
112002940	chr10:112002940:C:A	4.01883e-05	-1.77699e-10	-0.304659
112003035	chr10:112003035:AATAAG:A	1.56262e-05	-1.77699e-10	-1.24929
112003132	chr10:112003132:A:G	1.59206e-05	-1.77699e-10	-1.23062
112003252	chr10:112003252:G:A	1.58064e-05	-1.77699e-10	-1.23782
112003508	chr10:112003508:T:C	6.33085e-05	-1.77699e-10	0.149784
112003583	chr10:112003583:A:C	1.65035e-05	-1.77699e-10	-1.19466
112003678	chr10:112003678:A:G	1.69793e-05	-1.77699e-10	-1.16624
112003685	chr10:112003685:G:A	1.56576e-05	-1.77699e-10	-1.24728
112003771	chr10:112003771:A:AG	8.25976e-05	-1.77699e-10	0.415746
112003895	chr10:112003895:A:C	1.72605e-05	-1.77699e-10	-1.14982
112003952	chr10:112003952:A:G	1.39661e-05	-1.3616	-5.85139e-10
112004064	chr10:112004064:G:A	2.15826e-05	-1.77699e-10	-0.926349
112004267	chr10:112004267:T:C	1.68512e-05	-1.77699e-10	-1.17382
112004396	chr10:112004396:A:C	1.48308e-05	-1.77699e-10	-1.30153
112004900	chr10:112004900:T:A	2.12713e-05	-1.77699e-10	-0.940876
112005190	chr10:112005190:C:T	1.51474e-05	-1.77699e-10	-1.2804
112005419	chr10:112005419:C:T	3.15374e-05	-1.77699e-10	-0.547062
112005754	chr10:112005754:A:G	1.99497e-05	-1.77699e-10	-1.00502
112005936	chr10:112005936:T:C	5.59261e-05	-1.77699e-10	0.0257969
112005994	chr10:112005994:T:C	2.07163e-05	-0.967313	-5.85139e-10
112006221	chr10:112006221:A:C	2.23468e-05	-1.77699e-10	-0.891552
112006246	chr10:112006246:A:T	2.24097e-05	-1.77699e-10	-0.888742
112006289	chr10:112006289:T:C	1.48585e-05	-1.77699e-10	-1.29966
112006738	chr10:112006738:G:A	5.85191e-05	-1.77699e-10	0.0711178
112006748	chr10:112006748:T:A	6.14185e-05	-1.77699e-10	0.119476
112006860	chr10:112006860:G:T	1.08995e-05	-1.50764	-0.101877
112006918	chr10:112006918:G:A	4.8243e-05	1.11902	-1.24101
112007187	chr10:112007187:A:G	2.06444e-05	-1.77699e-10	-0.970792
112007568	chr10:112007568:T:C	2.13022e-05	-1.77699e-10	-0.939424
112007887	chr10:112007887:T:A	1.70455e-05	-1.16235	-5.85139e-10
112008009	chr10:112008009:A:G	0.000189795	2.3996	-1.15189
112008217	chr10:112008217:A:G	0.000152786	1.96255	-0.931744
112008561	chr10:112008561:G:A	1.64863e-05	-1.77699e-10	-1.19571
112008778	chr10:112008778:G:T	1.62601e-05	-1.77699e-10	-1.20952
112009967	chr10:112009967:C:T	6.18815e-05	0.126986	-5.85139e-10
112010024	chr10:112010024:G:A	4.05544e-05	-1.77699e-10	-0.29559
112011084	chr10:112011084:CCAAA:C	1.94292e-05	-1.77699e-10	-1.03146
112011606	chr10:112011606:T:C	2.76428e-05	-1.77699e-10	-0.678869
112011733	chr10:112011733:G:C	6.69567e-05	0.205811	-5.85139e-10
112012171	chr10:112012171:A:G	1.52128e-05	-1.77699e-10	-1.2761
112012519	chr10:112012519:T:C	1.51533e-05	-1.28002	-5.85139e-10
112012585	chr10:112012585:T:C	0.000126868	2.12571	-1.2808
112013134	chr10:112013134:A:G	1.97766e-05	-1.77699e-10	-1.01374
112013255	chr10:112013255:TAC:T	1.52098e-05	-1.77699e-10	-1.27629
112013309	chr10:112013309:C:T	1.51653e-05	-1.77699e-10	-1.27923
112014525	chr10:112014525:C:T	0.00010448	1.55524	-0.90448
112014684	chr10:112014684:C:T	1.11093e-05	-0.288304	-1.30215
112014828	chr10:112014828:C:T	1.48716e-05	-1.77699e-10	-1.29878
112015187	chr10:112015187:A:G	4.38669e-06	-1.51996	-0.999702
112015651	chr10:112015651:A:G	7.15268e-05	1.52017	-1.24833
112015934	chr10:112015934:C:T	0.000666242	3.69401	-1.19059
112016317	chr10:112016317:G:T	1.6581e-05	-1.77699e-10	-1.18998
112016349	chr10:112016349:C:T	3.67018e-05	-1.77699e-10	-0.39541
112016350	chr10:112016350:G:A	1.52021e-05	-1.77699e-10	-1.2768
112016490	chr10:112016490:A:G	0.00043229	3.08954	-1.01868
112016585	chr10:112016585:C:T	3.66934e-05	-1.77699e-10	-0.395638
112017169	chr10:112017169:C:T	2.8481e-05	-1.77699e-10	-0.648998
112017317	chr10:112017317:A:G	0.000413414	3.10633	-1.08012
112017933	chr10:112017933:C:A	2.73669e-05	-0.688902	-5.85139e-10
112018013	chr10:112018013:C:T	2.86768e-05	-1.77699e-10	-0.642147
112018279	chr10:112018279:C:T	8.79293e-05	1.48723	-1.00894
112018345	chr10:112018345:C:T	1.48248e-05	-1.77699e-10	-1.30193
112018427	chr10:112018427:T:C	4.6358e-05	1.09378	-1.25562
112018451	chr10:112018451:T:C	1.33954e-05	-1.40333	-5.85139e-10
112019078	chr10:112019078:T:C	3.49344e-06	-1.4854	-1.26195
112019472	chr10:112019472:CA:C	1.48278e-05	-1.77699e-10	-1.30173
112019587	chr10:112019587:G:A	1.36534e-05	-1.38425	-5.85139e-10
112020209	chr10:112020209:G:A	1.75215e-05	-1.77699e-10	-1.1348
112020691	chr10:112020691:T:C	3.42158e-06	-1.50182	-1.26631
112020695	chr10:112020695:T:C	0.000195115	2.30882	-1.03346
112021180	chr10:112021180:T:C	3.39226e-06	-1.51863	-1.25811
112021235	chr10:112021235:G:A	1.19461e-05	-1.51783	-5.85139e-10
112021430	chr10:112021430:A:C	2.29201e-05	-1.77699e-10	-0.866221
112021472	chr10:112021472:A:C	1.74072e-05	-1.77699e-10	-1.14135
112022334	chr10:112022334:C:G	2.31959e-05	-1.77699e-10	-0.854261
112022406	chr10:112022406:G:A	1.52977e-05	-1.77699e-10	-1.27053
112023034	chr10:112023034:A:G	4.06695e-05	-1.77699e-10	-0.292756
112023076	chr10:112023076:A:T	0.000139288	2.22111	-1.2828
112023611	chr10:112023611:T:G	0.000278864	2.594	-0.961514
112024590	chr10:112024590:C:T	0.000104569	1.30391	-0.652295
112025044	chr10:112025044:T:C	1.34814e-05	-1.52025	0.123327
112025080	chr10:112025080:T:C	5.53405e-05	1.23543	-1.22016
112025606	chr10:112025606:G:A	1.84804e-05	-1.77699e-10	-1.08152
112025937	chr10:112025937:C:T	1.4964e-05	-1.77699e-10	-1.29258
112026055	chr10:112026055:T:C	4.54421e-06	-1.42776	-1.05662
112026163	chr10:112026163:T:C	5.45334e-05	-1.77699e-10	0.000578946
112026549	chr10:112026549:A:G	0.00013554	2.0605	-1.14947
112026634	chr10:112026634:C:T	1.67384e-05	-1.77699e-10	-1.18053
112027153	chr10:112027153:G:A	0.000105026	-1.77699e-10	0.655972
112027273	chr10:112027273:T:C	0.000133908	-1.77699e-10	0.898918
112027388	chr10:112027388:T:C	0.000219164	2.2163	-0.824711
112027811	chr10:112027811:A:G	0.000258434	2.80022	-1.24381
112028436	chr10:112028436:C:T	2.99976e-05	0.704737	-1.30185
112028625	chr10:112028625:T:C	1.55768e-05	-1.77699e-10	-1.25246
112028739	chr10:112028739:T:C	1.91007e-05	-1.77699e-10	-1.04851
112028867	chr10:112028867:A:C	0.000315918	3.01706	-1.25981
112029056	chr10:112029056:T:C	1.83872e-05	-1.77699e-10	-1.08658
112029300	chr10:112029300:C:T	3.98547e-05	0.836684	-1.14968
112029505	chr10:112029505:G:C	2.14759e-05	-1.77699e-10	-0.931306
112029693	chr10:112029693:T:C	1.82163e-05	-1.77699e-10	-1.09592
112029813	chr10:112029813:G:A	1.4972e-05	-1.77699e-10	-1.29205
112029840	chr10:112029840:T:C	0.000215802	1.93066	-0.554536
112029858	chr10:112029858:G:T	7.65538e-05	-1.77699e-10	0.339759
112029913	chr10:112029913:C:T	2.17608e-05	-1.77699e-10	-0.918123
112029925	chr10:112029925:C:T	2.11779e-05	-1.77699e-10	-0.945279
112029950	chr10:112029950:A:C	6.07843e-05	-1.77699e-10	0.109096
112030253	chr10:112030253:C:G	6.21698e-05	-1.77699e-10	0.131634
112030847	chr10:112030847:G:A	1.50789e-05	-1.77699e-10	-1.28494
112031079	chr10:112031079:T:C	0.000184454	1.39299	-0.173829
112031294	chr10:112031294:T:C	1.8988e-05	-1.77699e-10	-1.05443
112031652	chr10:112031652:T:C	5.63913e-05	-1.77699e-10	0.0340793
112031996	chr10:112031996:C:A	1.23464e-05	-1.48487	-5.85139e-10
112032134	chr10:112032134:G:A	2.3659e-05	-1.77699e-10	-0.834489
112032578	chr10:112032578:A:C	1.63293e-05	-1.77699e-10	-1.20528
112032712	chr10:112032712:A:T	1.83101e-05	-1.77699e-10	-1.09078
112032753	chr10:112032753:G:T	9.33551e-05	-1.77699e-10	0.538176
112032767	chr10:112032767:CT:C	1.59023e-05	-1.77699e-10	-1.23177
112033190	chr10:112033190:C:T	3.23955e-05	0.779925	-1.30014
112033193	chr10:112033193:C:T	0.000207094	-1.77699e-10	1.33494
112033204	chr10:112033204:A:C	2.17608e-05	-1.77699e-10	-0.918123
112033251	chr10:112033251:G:A	2.05636e-05	-1.77699e-10	-0.974712
112033323	chr10:112033323:G:C	0.000107468	1.29866	-0.619703
112033549	chr10:112033549:G:T	9.34026e-05	1.18075	-0.642067
112033600	chr10:112033600:TTCTCTC:T	1.91254e-05	-1.77699e-10	-1.04722
112033917	chr10:112033917:G:A	1.49361e-05	-1.77699e-10	-1.29446
112034133	chr10:112034133:T:C	1.55227e-05	-1.77699e-10	-1.25593
112034145	chr10:112034145:A:G	1.89147e-05	-1.77699e-10	-1.05829
112034424	chr10:112034424:C:T	5.71741e-05	-1.77699e-10	0.0478668
112034479	chr10:112034479:G:A	1.85597e-05	-1.77699e-10	-1.07724
112034693	chr10:112034693:C:T	3.83749e-06	-1.35872	-1.29469
112034878	chr10:112034878:A:G	6.34033e-05	-1.77699e-10	0.151281
112034888	chr10:112034888:C:T	2.99786e-05	-1.77699e-10	-0.597751
112034977	chr10:112034977:G:T	1.25388e-05	-1.46941	-5.85139e-10
112035465	chr10:112035465:C:T	9.59859e-05	1.43402	-0.868052
112035603	chr10:112035603:G:A	1.90221e-05	-1.05263	-5.85139e-10
112036096	chr10:112036096:CAT:C	3.98556e-05	0.832231	-1.1452
112036297	chr10:112036297:C:A	7.12533e-05	1.19919	-0.931181
112036538	chr10:112036538:G:A	8.94027e-05	1.16948	-0.674565
112037302	chr10:112037302:A:G	0.000185751	2.4651	-1.23893
112037352	chr10:112037352:C:T	3.93016e-05	0.764029	-1.091
112037518	chr10:112037518:T:C	1.23625e-05	-1.48357	-5.85139e-10
112037519	chr10:112037519:G:A	4.33127e-05	-1.77699e-10	-0.229789
112037833	chr10:112037833:C:T	1.58212e-05	-1.77699e-10	-1.23688
112038265	chr10:112038265:GC:G	1.6009e-05	-1.77699e-10	-1.22508
112038796	chr10:112038796:T:C	1.23867e-05	-1.48161	-5.85139e-10
112038860	chr10:112038860:G:A	1.77642e-05	-1.77699e-10	-1.12105
112038909	chr10:112038909:A:G	0.000121309	2.08316	-1.28305
112038980	chr10:112038980:G:A	1.56816e-05	-1.77699e-10	-1.24575
112039008	chr10:112039008:G:A	2.90002e-05	-1.77699e-10	-0.630933
112039339	chr10:112039339:C:A	3.9959e-05	0.991756	-1.30214
112040229	chr10:112040229:A:T	7.30322e-05	1.59433	-1.30167
112040302	chr10:112040302:A:G	1.86409e-05	-1.77699e-10	-1.07288
112040441	chr10:112040441:A:G	1.54081e-05	-1.77699e-10	-1.26334
112040475	chr10:112040475:T:C	1.83002e-05	-1.77699e-10	-1.09132
112040959	chr10:112040959:C:A	1.54081e-05	-1.77699e-10	-1.26334
112041029	chr10:112041029:A:G	1.54081e-05	-1.77699e-10	-1.26334
112041335	chr10:112041335:G:C	1.56779e-05	-1.77699e-10	-1.24598
112041463	chr10:112041463:C:A	1.57935e-05	-1.77699e-10	-1.23863
112041751	chr10:112041751:A:G	2.10135e-05	-1.77699e-10	-0.953068
112041805	chr10:112041805:T:A	0.000221934	2.42236	-1.01822
112042004	chr10:112042004:G:A	2.30379e-05	-1.77699e-10	-0.861096
112042060	chr10:112042060:C:A	1.61672e-05	-1.77699e-10	-1.21525
112042116	chr10:112042116:C:T	0.000245387	-1.77699e-10	1.5046
112042140	chr10:112042140:A:G	0.000260188	2.60361	-1.04044
112042197	chr10:112042197:C:T	2.32721e-05	-1.77699e-10	-0.850978
112042358	chr10:112042358:A:G	1.24624e-05	-1.47552	-5.85139e-10
112042648	chr10:112042648:G:T	2.25198e-05	-1.77699e-10	-0.883841
112042706	chr10:112042706:C:T	1.52338e-05	-1.77699e-10	-1.27472
112042802	chr10:112042802:T:G	1.48496e-05	-1.77699e-10	-1.30026
112042943	chr10:112042943:GACAA:G	0.000112357	-1.77699e-10	0.723445
112043139	chr10:112043139:C:T	1.69974e-05	-1.77699e-10	-1.16518
112043468	chr10:112043468:G:A	5.90356e-06	-0.961302	-1.26138
112043625	chr10:112043625:T:C	9.20471e-05	-1.77699e-10	0.524065
112043769	chr10:112043769:T:G	4.33059e-05	-1.77699e-10	-0.229945
112044290	chr10:112044290:G:A	1.57354e-05	-1.77699e-10	-1.24232
112044327	chr10:112044327:T:C	1.83231e-05	-1.77699e-10	-1.09007
112044441	chr10:112044441:G:C	0.000240991	2.5213	-1.03478
112044478	chr10:112044478:C:G	1.74817e-05	-1.77699e-10	-1.13708
112044703	chr10:112044703:A:C	1.4854e-05	-1.77699e-10	-1.29997
112044873	chr10:112044873:C:T	4.33466e-06	-1.51701	-1.01458
112045077	chr10:112045077:C:T	1.84804e-05	-1.77699e-10	-1.08152
112045335	chr10:112045335:C:T	1.83002e-05	-1.77699e-10	-1.09132
112045755	chr10:112045755:A:G	9.69461e-05	-1.77699e-10	0.57592
112046181	chr10:112046181:C:T	0.000108767	1.47542	-0.784449
112046623	chr10:112046623:C:T	4.64655e-06	-1.22067	-1.24144
112047427	chr10:112047427:C:A	2.4657e-05	-1.77699e-10	-0.793174
112047473	chr10:112047473:C:T	1.54081e-05	-1.77699e-10	-1.26334
112047801	chr10:112047801:CAG:C	1.54081e-05	-1.77699e-10	-1.26334
112047940	chr10:112047940:G:C	1.23381e-05	-1.48555	-5.85139e-10
112048114	chr10:112048114:G:A	5.67958e-05	-1.77699e-10	0.0412268
112048227	chr10:112048227:T:C	1.48486e-05	-1.77699e-10	-1.30033
112048594	chr10:112048594:T:C	1.56078e-05	-1.77699e-10	-1.25046
112049268	chr10:112049268:T:C	1.50943e-05	-1.77699e-10	-1.28392
112049292	chr10:112049292:G:A	1.83414e-05	-1.77699e-10	-1.08907
112049611	chr10:112049611:C:G	0.000489535	2.5145	-0.319282
112049807	chr10:112049807:G:T	1.54592e-05	-1.77699e-10	-1.26003
112050177	chr10:112050177:C:T	1.35145e-05	-1.39447	-5.85139e-10
112050210	chr10:112050210:C:T	0.000132083	-1.77699e-10	0.885194
112050223	chr10:112050223:T:C	1.4881e-05	-1.77699e-10	-1.29815
112050370	chr10:112050370:G:GTTTATTTT	1.81375e-05	-1.77699e-10	-1.10025
112050462	chr10:112050462:T:C	1.49643e-05	-1.77699e-10	-1.29257
112050622	chr10:112050622:C:T	6.06927e-05	-1.77699e-10	0.107589
112050645	chr10:112050645:G:C	1.50969e-05	-1.77699e-10	-1.28374
112050671	chr10:112050671:C:T	0.000137919	-1.77699e-10	0.92843
112050676	chr10:112050676:A:G	1.4875e-05	-1.77699e-10	-1.29855
112050719	chr10:112050719:C:T	0.000299362	2.57469	-0.871267
112050793	chr10:112050793:T:C	3.29302e-05	-1.77699e-10	-0.503846
112050874	chr10:112050874:C:T	0.000110672	-1.77699e-10	0.708334
112051606	chr10:112051606:T:C	1.56779e-05	-1.77699e-10	-1.24598
112052495	chr10:112052495:T:C	1.82694e-05	-1.77699e-10	-1.09301
112053052	chr10:112053052:G:A	1.4825e-05	-1.77699e-10	-1.30192
112053169	chr10:112053169:G:A	1.69805e-05	-1.77699e-10	-1.16617
112053329	chr10:112053329:A:G	1.60067e-05	-1.77699e-10	-1.22523
112053970	chr10:112053970:A:G	4.19395e-05	-0.262006	-5.85139e-10
112054803	chr10:112054803:G:T	1.19269e-05	-1.51944	-5.85139e-10
112054964	chr10:112054964:G:A	1.82321e-05	-1.77699e-10	-1.09505
112055108	chr10:112055108:G:A	1.48295e-05	-1.77699e-10	-1.30162
112055110	chr10:112055110:A:G	6.92232e-05	-1.77699e-10	0.239101
112055251	chr10:112055251:C:G	1.80359e-05	-1.10587	-5.85139e-10
112055290	chr10:112055290:C:T	1.60157e-05	-1.77699e-10	-1.22466
112055300	chr10:112055300:C:T	1.60157e-05	-1.77699e-10	-1.22466
112055429	chr10:112055429:G:A	1.60478e-05	-1.77699e-10	-1.22266
112055660	chr10:112055660:A:T	1.60188e-05	-1.77699e-10	-1.22447
112055862	chr10:112055862:C:T	2.21707e-05	-0.899461	-5.85139e-10
112055938	chr10:112055938:C:A	1.49765e-05	-1.77699e-10	-1.29175
112056078	chr10:112056078:G:A	1.52454e-05	-1.77699e-10	-1.27395
112056237	chr10:112056237:T:C	0.00010028	1.63603	-1.0263
112056308	chr10:112056308:G:T	1.52454e-05	-1.77699e-10	-1.27395
112056367	chr10:112056367:G:A	2.39415e-05	-1.77699e-10	-0.822623
112056776	chr10:112056776:G:A	1.8204e-05	-1.77699e-10	-1.0966
112057043	chr10:112057043:G:A	0.000116543	1.75014	-0.990116
112057257	chr10:112057257:G:A	0.00021619	-1.77699e-10	1.37792
112057347	chr10:112057347:T:C	0.000106859	-1.77699e-10	0.673271
112057471	chr10:112057471:C:T	1.60157e-05	-1.77699e-10	-1.22466
112057568	chr10:112057568:T:C	3.09331e-05	-1.77699e-10	-0.566409
112057928	chr10:112057928:T:C	1.60157e-05	-1.77699e-10	-1.22466
112057971	chr10:112057971:T:C	1.59781e-05	-1.77699e-10	-1.22702
112058078	chr10:112058078:G:A	1.60225e-05	-1.77699e-10	-1.22424
112058671	chr10:112058671:G:C	5.54174e-05	0.0166595	-5.85139e-10
112058737	chr10:112058737:A:G	1.74001e-05	-1.77699e-10	-1.14176
112059116	chr10:112059116:A:G	0.000132532	1.8472	-0.958609
112059452	chr10:112059452:G:A	1.75388e-05	-1.77699e-10	-1.13382
112059822	chr10:112059822:T:C	1.82869e-05	-1.77699e-10	-1.09205
112059991	chr10:112059991:A:C	0.000191899	2.54429	-1.28556
112060200	chr10:112060200:C:T	5.56907e-05	1.15645	-1.13487
112060502	chr10:112060502:A:T	1.60059e-05	-1.77699e-10	-1.22527
112060797	chr10:112060797:C:A	1.60122e-05	-1.77699e-10	-1.22488
112061781	chr10:112061781:C:T	5.31946e-06	-1.03822	-1.28864
112061827	chr10:112061827:G:C	1.58156e-05	-1.77699e-10	-1.23724
112061837	chr10:112061837:G:GA	3.57608e-05	-1.77699e-10	-0.421383
112061967	chr10:112061967:T:C	0.000228618	2.58391	-1.15009
112062090	chr10:112062090:T:G	5.66437e-05	-1.77699e-10	0.038546
112062310	chr10:112062310:C:T	3.10891e-05	-1.77699e-10	-0.561379
112062322	chr10:112062322:G:A	5.66437e-05	-1.77699e-10	0.038546
112062449	chr10:112062449:G:A	1.53956e-05	-1.77699e-10	-1.26415
112062530	chr10:112062530:C:T	1.57824e-05	-1.77699e-10	-1.23934
112062547	chr10:112062547:G:A	1.5598e-05	-1.77699e-10	-1.25109
112062596	chr10:112062596:C:T	1.66834e-05	-1.77699e-10	-1.18382
112062685	chr10:112062685:C:T	8.171e-05	1.57706	-1.17212
112062694	chr10:112062694:G:T	1.19143e-05	-1.5205	-5.85139e-10
112062731	chr10:112062731:C:T	1.5793e-05	-1.77699e-10	-1.23867
112063008	chr10:112063008:T:C	1.85361e-05	-1.77699e-10	-1.07851
112063102	chr10:112063102:T:C	0.000116858	1.83249	-1.06976
112063249	chr10:112063249:A:C	1.66834e-05	-1.77699e-10	-1.18382
112063685	chr10:112063685:C:T	0.000129531	-1.77699e-10	0.865689
112063719	chr10:112063719:G:C	6.70162e-05	-1.77699e-10	0.206699
112063815	chr10:112063815:A:G	0.000111771	2.02034	-1.30213
112063816	chr10:112063816:G:C	1.52716e-05	-1.77699e-10	-1.27224
112064376	chr10:112064376:G:A	3.65e-05	-1.77699e-10	-0.400924
112064774	chr10:112064774:G:C	2.16975e-05	-1.77699e-10	-0.92104
112064780	chr10:112064780:T:C	0.000157643	-1.77699e-10	1.0621
112064848	chr10:112064848:C:G	5.8063e-05	-1.77699e-10	0.0632933
112065576	chr10:112065576:T:C	0.000207654	2.60855	-1.27091
112065737	chr10:112065737:T:G	3.26371e-05	-1.77699e-10	-0.512786
112067790	chr10:112067790:A:C	9.14566e-05	1.77744	-1.25981
112067970	chr10:112067970:G:A	1.19708e-05	-1.51577	-5.85139e-10
112067995	chr10:112067995:G:A	2.30855e-05	-1.77699e-10	-0.859031
112068073	chr10:112068073:C:T	1.36132e-05	-1.3872	-5.85139e-10
112068438	chr10:112068438:A:G	1.57858e-05	-1.77699e-10	-1.23913
112068588	chr10:112068588:T:G	7.75395e-05	-1.77699e-10	0.352553
112068616	chr10:112068616:A:G	4.105e-05	-0.283445	-5.85139e-10
112068647	chr10:112068647:C:T	9.49835e-05	1.49238	-0.936908
112068924	chr10:112068924:C:T	1.5793e-05	-1.77699e-10	-1.23867
112069029	chr10:112069029:C:A	1.95697e-05	-1.77699e-10	-1.02425
112069313	chr10:112069313:G:A	7.82045e-05	1.32683	-0.965737
112069348	chr10:112069348:C:T	1.57969e-05	-1.77699e-10	-1.23842
112069493	chr10:112069493:C:T	1.77662e-05	-1.77699e-10	-1.12094
112069764	chr10:112069764:C:T	1.58826e-05	-1.77699e-10	-1.23301
112069966	chr10:112069966:G:A	1.5793e-05	-1.77699e-10	-1.23867
112070178	chr10:112070178:T:C	0.000106964	-1.77699e-10	0.674258
112070205	chr10:112070205:C:T	1.90158e-05	-1.77699e-10	-1.05297
112070227	chr10:112070227:G:A	1.5793e-05	-1.77699e-10	-1.23867
112070251	chr10:112070251:G:T	1.5793e-05	-1.77699e-10	-1.23867
112070355	chr10:112070355:A:G	1.52454e-05	-1.77699e-10	-1.27395
112070886	chr10:112070886:T:C	1.20514e-05	-1.50905	-5.85139e-10
112070907	chr10:112070907:A:C	1.7404e-05	-1.77699e-10	-1.14153
112070924	chr10:112070924:G:T	1.5793e-05	-1.77699e-10	-1.23867
112071378	chr10:112071378:A:G	1.5811e-05	-1.77699e-10	-1.23753
112071559	chr10:112071559:A:T	7.40202e-05	-1.77699e-10	0.306103
112071860	chr10:112071860:G:A	1.5793e-05	-1.77699e-10	-1.23867
112071895	chr10:112071895:A:G	7.40202e-05	-1.77699e-10	0.306103
112072191	chr10:112072191:A:C	0.000220459	2.53404	-1.13656
112072912	chr10:112072912:T:C	1.64896e-05	-1.77699e-10	-1.19551
112073143	chr10:112073143:C:A	1.96189e-05	-1.77699e-10	-1.02174
112073374	chr10:112073374:C:CTGGTGCCAAAAAGGT	1.61515e-05	-1.77699e-10	-1.21622
112073398	chr10:112073398:G:A	1.59434e-05	-1.77699e-10	-1.22919
112074427	chr10:112074427:G:A	3.82471e-05	0.818885	-1.17305
112074916	chr10:112074916:A:T	1.55156e-05	-1.77699e-10	-1.25639
112074966	chr10:112074966:C:T	1.80899e-05	-1.77699e-10	-1.10288
112074994	chr10:112074994:C:T	1.57926e-05	-1.77699e-10	-1.23869
112075129	chr10:112075129:C:T	1.52454e-05	-1.77699e-10	-1.27395
112075397	chr10:112075397:G:A	6.41563e-06	-1.35102	-0.788479
112075637	chr10:112075637:G:C	1.57919e-05	-1.77699e-10	-1.23874
112075804	chr10:112075804:C:T	1.5793e-05	-1.77699e-10	-1.23867
112075954	chr10:112075954:T:C	1.50445e-05	-1.77699e-10	-1.28722
112076148	chr10:112076148:C:T	1.5793e-05	-1.77699e-10	-1.23867
112076210	chr10:112076210:C:A	1.57807e-05	-1.77699e-10	-1.23945
112076368	chr10:112076368:T:C	0.000111454	-1.77699e-10	0.715378
112076456	chr10:112076456:A:G	3.32559e-05	-1.77699e-10	-0.494004
112076517	chr10:112076517:C:G	0.000128816	-1.77699e-10	0.860148
112076535	chr10:112076535:C:A	0.000134607	0.904123	-5.85139e-10
112076589	chr10:112076589:G:A	1.70812e-05	-1.16025	-5.85139e-10
112076593	chr10:112076593:T:C	0.000112615	-1.77699e-10	0.725743
112076737	chr10:112076737:A:C	1.5793e-05	-1.77699e-10	-1.23867
112076748	chr10:112076748:A:T	1.57614e-05	-1.77699e-10	-1.24067
112076759	chr10:112076759:C:T	1.5793e-05	-1.77699e-10	-1.23867
112076805	chr10:112076805:A:G	1.57913e-05	-1.77699e-10	-1.23877
112076847	chr10:112076847:T:C	1.83448e-05	-1.77699e-10	-1.08889
112076934	chr10:112076934:A:C	1.57993e-05	-1.77699e-10	-1.23827
112076936	chr10:112076936:G:GCC	1.57993e-05	-1.77699e-10	-1.23827
112076938	chr10:112076938:T:C	1.57993e-05	-1.77699e-10	-1.23827
112076990	chr10:112076990:A:G	1.8235e-05	-1.77699e-10	-1.09489
112077447	chr10:112077447:T:C	1.5798e-05	-1.77699e-10	-1.23835
112077511	chr10:112077511:C:T	1.58131e-05	-1.77699e-10	-1.23739
112077809	chr10:112077809:GA:G	1.5793e-05	-1.77699e-10	-1.23867
112078029	chr10:112078029:A:G	1.5793e-05	-1.77699e-10	-1.23867
112078159	chr10:112078159:G:A	1.5793e-05	-1.77699e-10	-1.23867
112078272	chr10:112078272:ACAT:A	0.000123204	-1.77699e-10	0.815603
112078305	chr10:112078305:A:G	1.5793e-05	-1.77699e-10	-1.23867
112078473	chr10:112078473:C:G	0.000125597	-1.77699e-10	0.83484
112078678	chr10:112078678:G:A	1.5793e-05	-1.77699e-10	-1.23867
112078743	chr10:112078743:T:C	1.85748e-05	-1.77699e-10	-1.07643
112078800	chr10:112078800:G:T	1.5793e-05	-1.77699e-10	-1.23867
112079155	chr10:112079155:C:T	1.5793e-05	-1.77699e-10	-1.23867
112079211	chr10:112079211:G:A	1.5793e-05	-1.77699e-10	-1.23867
112079311	chr10:112079311:T:C	1.31592e-05	-1.42111	-5.85139e-10
112079409	chr10:112079409:G:A	0.000126598	-1.77699e-10	0.842778
112079458	chr10:112079458:C:T	1.99534e-05	-1.77699e-10	-1.00484
112079593	chr10:112079593:C:T	2.77799e-05	-1.77699e-10	-0.673923
112079790	chr10:112079790:A:G	1.57795e-05	-1.77699e-10	-1.23952
112079862	chr10:112079862:C:T	0.000143301	2.26334	-1.29663
112079978	chr10:112079978:T:C	0.000129953	-1.77699e-10	0.868934
112080102	chr10:112080102:T:C	1.57774e-05	-1.77699e-10	-1.23966
112080108	chr10:112080108:A:C	0.000232507	2.7525	-1.30182
112080309	chr10:112080309:C:G	1.58738e-05	-1.77699e-10	-1.23357
112080407	chr10:112080407:G:A	1.83842e-05	-1.77699e-10	-1.08674
112080565	chr10:112080565:G:A	3.06e-05	-1.77699e-10	-0.577235
112080901	chr10:112080901:C:T	8.8751e-05	1.67832	-1.19072
112080976	chr10:112080976:G:A	1.90128e-05	-1.05312	-5.85139e-10
112081116	chr10:112081116:G:A	1.56698e-05	-1.77699e-10	-1.2465
112081233	chr10:112081233:T:C	1.6038e-05	-1.77699e-10	-1.22327
112081343	chr10:112081343:C:T	0.00030275	-1.77699e-10	1.71467
112081389	chr10:112081389:C:T	0.000314502	-1.77699e-10	1.75276
112081425	chr10:112081425:C:A	1.66378e-05	-1.18656	-5.85139e-10
112081688	chr10:112081688:C:A	1.5793e-05	-1.77699e-10	-1.23867
112081755	chr10:112081755:TTCTA:T	0.00013367	-1.77699e-10	0.897138
112082022	chr10:112082022:T:C	1.5793e-05	-1.77699e-10	-1.23867
112082409	chr10:112082409:C:T	8.35001e-05	1.60912	-1.1825
112082723	chr10:112082723:C:T	2.66868e-05	-0.714066	-5.85139e-10
112082824	chr10:112082824:T:C	6.26526e-05	-1.77699e-10	0.139371
112083220	chr10:112083220:C:G	2.9752e-05	-1.77699e-10	-0.605337
112083827	chr10:112083827:A:G	1.52497e-05	-1.77699e-10	-1.27367
112083875	chr10:112083875:C:T	0.000316496	-1.77699e-10	1.75908
112084050	chr10:112084050:C:T	2.82426e-05	-0.657405	-5.85139e-10
112084358	chr10:112084358:C:T	0.000102342	-1.77699e-10	0.630085
112084369	chr10:112084369:T:G	1.52445e-05	-1.77699e-10	-1.27402
112084701	chr10:112084701:T:C	1.52639e-05	-1.77699e-10	-1.27274
112084977	chr10:112084977:G:T	1.52457e-05	-1.77699e-10	-1.27394
112085025	chr10:112085025:G:A	4.78871e-05	-1.77699e-10	-0.129388
112085143	chr10:112085143:G:C	1.52192e-05	-1.77699e-10	-1.27568
112085532	chr10:112085532:A:G	1.52402e-05	-1.77699e-10	-1.2743
112085582	chr10:112085582:T:G	1.52454e-05	-1.77699e-10	-1.27395
112085900	chr10:112085900:A:G	1.85555e-05	-1.77699e-10	-1.07747
112085929	chr10:112085929:T:C	2.26794e-05	-1.77699e-10	-0.876777
112085964	chr10:112085964:G:A	2.68345e-05	-1.77699e-10	-0.708545
112086232	chr10:112086232:A:G	6.43959e-05	1.18809	-1.02128
112086855	chr10:112086855:G:A	6.47511e-05	-1.77699e-10	0.172316
112086955	chr10:112086955:C:A	0.000219771	-1.77699e-10	1.39435
112087279	chr10:112087279:T:C	1.37891e-05	-1.03929	-0.335069
112087296	chr10:112087296:A:G	1.69919e-05	-0.770789	-0.39471
112087469	chr10:112087469:C:T	0.000343587	-1.77699e-10	1.84121
112087714	chr10:112087714:C:T	9.25763e-06	-0.950853	-0.821934
112087889	chr10:112087889:T:C	4.16501e-05	-1.77699e-10	-0.268931
112087901	chr10:112087901:A:C	8.23189e-05	-1.77699e-10	0.412366
112088798	chr10:112088798:C:T	0.00033001	-1.77699e-10	1.80089
112089349	chr10:112089349:G:A	3.79389e-05	-1.77699e-10	-0.362258
112089748	chr10:112089748:T:C	2.0454e-05	-0.980057	-5.85139e-10
112089803	chr10:112089803:C:G	1.93586e-05	-1.77699e-10	-1.0351
112089954	chr10:112089954:A:C	1.80363e-05	-1.77699e-10	-1.10585
112090215	chr10:112090215:G:A	7.87171e-05	-1.77699e-10	0.367625
112090261	chr10:112090261:C:T	1.19702e-05	-0.256728	-1.25908
112090266	chr10:112090266:G:A	0.000319684	0.352575	1.41652
112090438	chr10:112090438:T:C	1.77639e-05	-1.77699e-10	-1.12107
112090802	chr10:112090802:C:G	1.85547e-05	-1.77699e-10	-1.07751
112090852	chr10:112090852:T:C	8.27527e-05	-1.77699e-10	0.417621
112091012	chr10:112091012:G:A	0.000371022	-1.77699e-10	1.91803
112091211	chr10:112091211:T:C	1.81595e-05	-1.77699e-10	-1.09904
112091430	chr10:112091430:TCTC:T	0.000324164	-1.77699e-10	1.78301
112091491	chr10:112091491:C:T	0.000199917	-1.77699e-10	1.29967
112091556	chr10:112091556:G:A	7.59051e-05	-1.77699e-10	0.331248
112091663	chr10:112091663:T:C	3.92559e-05	-1.77699e-10	-0.328134
112091971	chr10:112091971:C:T	3.71036e-05	-1.77699e-10	-0.38452
112092083	chr10:112092083:C:T	9.26652e-06	-1.07983	-0.692001
112093007	chr10:112093007:C:T	2.36143e-05	-1.77699e-10	-0.836382
112093307	chr10:112093307:A:G	9.32239e-05	-1.77699e-10	0.536769
112093731	chr10:112093731:G:A	2.05926e-05	-1.77699e-10	-0.973305
112093902	chr10:112093902:TGCG:T	4.70072e-05	-0.147934	-5.85139e-10
112093903	chr10:112093903:G:C	1.66795e-05	-1.77699e-10	-1.18405
112093961	chr10:112093961:C:T	1.54173e-05	-1.77699e-10	-1.26274
112093982	chr10:112093982:C:T	1.21413e-05	-1.50163	-5.85139e-10
112094141	chr10:112094141:T:C	0.00144901	-1.77699e-10	3.2804
112094228	chr10:112094228:AAACT:A	1.54891e-05	-1.77699e-10	-1.2581
112094258	chr10:112094258:T:C	1.53062e-05	-1.77699e-10	-1.26998
112094281	chr10:112094281:T:A	0.000209288	-1.77699e-10	1.34548
112094490	chr10:112094490:A:G	1.48926e-05	-1.77699e-10	-1.29737
112095512	chr10:112095512:T:C	3.48827e-06	-1.46209	-1.28674
112095854	chr10:112095854:G:A	1.48297e-05	-1.77699e-10	-1.3016
112095986	chr10:112095986:G:C	1.67892e-05	-1.77699e-10	-1.1775
112096059	chr10:112096059:A:C	8.50035e-06	-0.679944	-1.17818
112096305	chr10:112096305:T:C	0.000126506	-1.77699e-10	0.842057
112096405	chr10:112096405:G:A	0.000101822	-1.77699e-10	0.624993
112096512	chr10:112096512:A:G	1.73821e-05	-1.77699e-10	-1.14279
112096748	chr10:112096748:T:C	0.00246204	-1.77699e-10	3.81051
112097115	chr10:112097115:A:G	1.8773e-05	-1.77699e-10	-1.06582
112097281	chr10:112097281:T:A	1.99261e-05	-1.77699e-10	-1.0062
112097574	chr10:112097574:G:A	0.000136122	-1.77699e-10	0.915319
112097636	chr10:112097636:A:G	3.44508e-06	-1.51287	-1.24842
112098164	chr10:112098164:T:A	3.79083e-06	-1.49051	-1.17514
112098182	chr10:112098182:C:G	1.54825e-05	-1.77699e-10	-1.25852
112098221	chr10:112098221:C:T	1.81636e-05	-1.77699e-10	-1.09882
112098434	chr10:112098434:C:A	3.55729e-06	-1.51739	-1.21185
112098588	chr10:112098588:AAAGAT:A	0.000107629	-1.77699e-10	0.680457
112098645	chr10:112098645:TC:T	0.000107778	-1.77699e-10	0.681837
112098684	chr10:112098684:T:C	1.98503e-05	-1.77699e-10	-1.01001
112098867	chr10:112098867:ATACGAT:A	6.76186e-06	-0.789638	-1.2973
112098981	chr10:112098981:A:G	4.23093e-06	-1.37234	-1.18347
112099023	chr10:112099023:T:C	1.99069e-05	-1.77699e-10	-1.00717
112099193	chr10:112099193:C:T	1.22803e-05	-1.49024	-5.85139e-10
112099231	chr10:112099231:G:A	3.21832e-05	-1.77699e-10	-0.52679
112099461	chr10:112099461:C:T	1.1919e-05	-1.5201	-5.85139e-10
112099466	chr10:112099466:C:A	4.21654e-06	-1.29856	-1.26066
112099490	chr10:112099490:C:T	2.50526e-05	-1.77699e-10	-0.777257
112100124	chr10:112100124:C:T	3.67537e-06	-1.51435	-1.18223
112100551	chr10:112100551:G:A	3.11143e-05	-1.77699e-10	-0.560568
112100601	chr10:112100601:C:T	3.66518e-06	-1.52018	-1.17918
112100940	chr10:112100940:C:T	4.74783e-05	-1.77699e-10	-0.137963
112101445	chr10:112101445:C:T	4.14152e-06	-1.32818	-1.249
112101544	chr10:112101544:A:G	2.75322e-05	-0.68288	-5.85139e-10
112101683	chr10:112101683:A:G	3.82023e-05	-1.77699e-10	-0.35534
112101736	chr10:112101736:C:A	0.00013396	-1.77699e-10	0.899306
112101813	chr10:112101813:C:T	1.75612e-05	-1.77699e-10	-1.13254
112102100	chr10:112102100:A:G	3.50524e-06	-1.51858	-1.2254
112102777	chr10:112102777:C:T	1.19182e-05	-1.52016	-5.85139e-10
112103245	chr10:112103245:G:C	4.01066e-05	-1.77699e-10	-0.306694
112103753	chr10:112103753:T:C	1.70077e-05	-1.77699e-10	-1.16457
112103790	chr10:112103790:G:A	1.54658e-05	-1.77699e-10	-1.2596
112103853	chr10:112103853:A:T	1.52551e-05	-1.77699e-10	-1.27332
112104093	chr10:112104093:G:A	3.97481e-06	-1.51259	-1.10567
112104296	chr10:112104296:G:A	2.10048e-05	-1.77699e-10	-0.953482
112104371	chr10:112104371:C:T	3.8779e-06	-1.49955	-1.14339
112104451	chr10:112104451:C:T	1.62891e-05	-1.77699e-10	-1.20774
112104580	chr10:112104580:G:A	3.72235e-05	-1.77699e-10	-0.381295
112104682	chr10:112104682:G:C	1.4823e-05	-1.77699e-10	-1.30206
112104714	chr10:112104714:C:T	2.89025e-05	-1.77699e-10	-0.634308
112104734	chr10:112104734:T:C	1.81227e-05	-1.77699e-10	-1.10107
112104801	chr10:112104801:T:C	1.32294e-05	-1.15149	-0.264305
112104884	chr10:112104884:C:G	4.08518e-05	-1.77699e-10	-0.288285
112104935	chr10:112104935:C:T	8.78393e-05	-1.77699e-10	0.477274
112105005	chr10:112105005:C:A	3.69845e-06	-1.50031	-1.19001
112105219	chr10:112105219:C:T	1.54591e-05	-1.77699e-10	-1.26004
112105247	chr10:112105247:T:C	4.0835e-05	-1.77699e-10	-0.288695
112105257	chr10:112105257:C:T	2.14238e-05	-1.77699e-10	-0.933731
112105313	chr10:112105313:T:C	1.50767e-05	-1.77699e-10	-1.28508
112105477	chr10:112105477:C:T	2.43956e-05	-1.77699e-10	-0.803831
112105482	chr10:112105482:A:C	1.19143e-05	-1.52049	-5.85139e-10
112105654	chr10:112105654:C:A	2.27352e-05	-1.77699e-10	-0.874322
112105791	chr10:112105791:G:A	4.73804e-06	-1.21902	-1.2236
112105799	chr10:112105799:C:T	3.27381e-06	-1.52045	-1.29183
112105857	chr10:112105857:G:A	3.0069e-05	-1.77699e-10	-0.594741
112105861	chr10:112105861:C:T	1.48909e-05	-1.77699e-10	-1.29748
112106149	chr10:112106149:A:C	4.92849e-05	-1.77699e-10	-0.100616
112106305	chr10:112106305:A:G	1.82554e-05	-1.77699e-10	-1.09377
112106411	chr10:112106411:G:T	1.19142e-05	-1.5205	-5.85139e-10
112106710	chr10:112106710:C:A	4.23101e-06	-1.25408	-1.30171
112107368	chr10:112107368:G:A	2.15227e-05	-1.77699e-10	-0.929126
112107613	chr10:112107613:G:A	1.75463e-05	-1.77699e-10	-1.13339
112107637	chr10:112107637:G:A	4.644e-05	-0.160075	-5.85139e-10
112107649	chr10:112107649:A:G	4.01087e-05	-1.77699e-10	-0.306642
112107707	chr10:112107707:T:C	4.10549e-05	0.936465	-1.21979
112107840	chr10:112107840:G:A	0.000198028	-1.77699e-10	1.29017
112107864	chr10:112107864:T:G	4.55829e-06	-1.44247	-1.03882
112108114	chr10:112108114:A:C	1.71983e-05	-1.77699e-10	-1.15343
112108157	chr10:112108157:G:C	7.07708e-06	-1.04213	-0.999239
112108811	chr10:112108811:C:T	3.97988e-06	-1.31571	-1.30127
112108816	chr10:112108816:C:G	5.9439e-06	-1.00918	-1.20669
112109213	chr10:112109213:G:T	0.000380239	-1.77699e-10	1.94257
112109242	chr10:112109242:A:T	3.09427e-05	-1.77699e-10	-0.566098
112109265	chr10:112109265:T:C	1.8331e-05	-1.77699e-10	-1.08964
112110131	chr10:112110131:G:C	4.7652e-06	-1.13508	-1.30181
112110362	chr10:112110362:G:A	1.50961e-05	-1.77699e-10	-1.2838
112110911	chr10:112110911:C:T	1.87749e-05	-1.77699e-10	-1.06571
112110928	chr10:112110928:T:C	2.49863e-05	-1.77699e-10	-0.779906
112111014	chr10:112111014:A:G	3.93341e-05	-0.326143	-5.85139e-10
112111072	chr10:112111072:C:T	1.54348e-05	-1.77699e-10	-1.26161
112111187	chr10:112111187:C:T	5.21443e-06	-1.04511	-1.30169
112111471	chr10:112111471:T:C	5.1299e-06	-1.45124	-0.911911
112111669	chr10:112111669:T:C	1.54625e-05	-1.77699e-10	-1.25982
112111917	chr10:112111917:T:G	1.59895e-05	-1.77699e-10	-1.2263
112111999	chr10:112111999:C:G	1.51056e-05	-1.77699e-10	-1.28317
112112395	chr10:112112395:C:G	2.42712e-05	-1.77699e-10	-0.808943
112112944	chr10:112112944:A:G	1.7584e-05	-1.77699e-10	-1.13124
112113256	chr10:112113256:G:C	1.67856e-05	-1.77699e-10	-1.17771
112113469	chr10:112113469:C:T	2.0553e-05	-1.77699e-10	-0.975228
112113805	chr10:112113805:G:C	2.38284e-05	-1.77699e-10	-0.827357
112114122	chr10:112114122:G:A	1.60651e-05	-1.77699e-10	-1.22159
112114160	chr10:112114160:C:T	2.28016e-05	-1.77699e-10	-0.871404
112114963	chr10:112114963:G:A	7.40893e-06	-1.40074	-0.594808
112115067	chr10:112115067:T:C	3.55333e-06	-1.45273	-1.27762
112115083	chr10:112115083:C:T	4.84186e-05	-1.77699e-10	-0.118351
112115441	chr10:112115441:T:C	7.6387e-05	-1.77699e-10	0.337577
112115704	chr10:112115704:T:C	7.43334e-06	-1.42945	-0.562807
112115768	chr10:112115768:G:A	4.84186e-05	-1.77699e-10	-0.118351
112115942	chr10:112115942:G:C	0.000135238	-1.77699e-10	0.908802
112116010	chr10:112116010:A:G	1.73006e-05	-1.77699e-10	-1.1475
112116635	chr10:112116635:T:C	2.91831e-05	-1.77699e-10	-0.624646
112116893	chr10:112116893:T:C	6.37478e-06	-1.23902	-0.906867
112117007	chr10:112117007:T:C	4.30382e-06	-1.39669	-1.14205
112117438	chr10:112117438:G:A	1.63984e-05	-1.20105	-5.85139e-10
112117488	chr10:112117488:C:T	7.6387e-05	-1.77699e-10	0.337577
112117501	chr10:112117501:G:A	1.49113e-05	-1.77699e-10	-1.29612
112117628	chr10:112117628:T:C	0.00136965	-1.77699e-10	3.22408
112118055	chr10:112118055:T:C	9.36409e-06	-1.01828	-0.743069
112118235	chr10:112118235:A:G	2.03364e-05	-1.31257	0.326742
112118339	chr10:112118339:G:A	3.26733e-05	-1.77699e-10	-0.511676
112118375	chr10:112118375:CT:C	1.49321e-05	-1.77699e-10	-1.29472
112118689	chr10:112118689:C:T	1.73368e-05	-1.77699e-10	-1.1454
112118793	chr10:112118793:T:C	1.51116e-05	-1.77699e-10	-1.28277
112118815	chr10:112118815:G:A	2.61896e-05	-1.77699e-10	-0.732871
112118824	chr10:112118824:G:A	8.24291e-06	-1.10824	-0.780641
112118879	chr10:112118879:C:T	1.49356e-05	-1.77699e-10	-1.29449
112119075	chr10:112119075:G:A	1.48985e-05	-1.77699e-10	-1.29697
112119425	chr10:112119425:G:A	2.39198e-05	-1.77699e-10	-0.82353
112119542	chr10:112119542:ATGTC:A	1.50599e-05	-1.77699e-10	-1.2862
112119732	chr10:112119732:A:T	1.48228e-05	-1.77699e-10	-1.30207
112119931	chr10:112119931:CT:C	2.51296e-05	-1.77699e-10	-0.774188
112119935	chr10:112119935:T:C	1.66165e-05	-1.77699e-10	-1.18784
112119984	chr10:112119984:C:T	2.38512e-05	-1.77699e-10	-0.826401
112120062	chr10:112120062:C:T	1.71437e-05	-1.77699e-10	-1.1566
112120107	chr10:112120107:C:A	3.05677e-05	-1.77699e-10	-0.578291
112120142	chr10:112120142:C:A	2.43372e-05	-1.77699e-10	-0.806229
112120229	chr10:112120229:G:T	3.98921e-06	-1.31268	-1.30196
112120247	chr10:112120247:A:G	6.27136e-06	-1.50334	-0.658901
112120298	chr10:112120298:G:T	1.86734e-05	-1.77699e-10	-1.07114
112120309	chr10:112120309:G:A	2.19094e-05	-1.77699e-10	-0.911318
112120745	chr10:112120745:C:T	1.85807e-05	-1.77699e-10	-1.07611
112120747	chr10:112120747:G:A	2.0267e-05	-1.77699e-10	-0.989243
112120830	chr10:112120830:A:G	2.12973e-05	-1.77699e-10	-0.939653
112121057	chr10:112121057:A:G	1.5322e-05	-1.77699e-10	-1.26895
112121148	chr10:112121148:C:T	1.85807e-05	-1.77699e-10	-1.07611
112121192	chr10:112121192:A:G	1.75355e-05	-1.77699e-10	-1.13401
112121367	chr10:112121367:G:A	1.69345e-05	-1.77699e-10	-1.16888
112121512	chr10:112121512:C:T	4.53376e-06	-1.18694	-1.29974
112121519	chr10:112121519:T:C	1.59488e-05	-1.77699e-10	-1.22885
112121985	chr10:112121985:T:G	1.88271e-05	-1.77699e-10	-1.06294
112122276	chr10:112122276:G:A	4.71734e-06	-1.4236	-1.02339
112122288	chr10:112122288:T:C	2.04226e-05	-1.77699e-10	-0.981594
112122299	chr10:112122299:T:C	1.6036e-05	-1.77699e-10	-1.2234
112122527	chr10:112122527:T:C	1.5622e-05	-1.77699e-10	-1.24956
112122545	chr10:112122545:G:A	7.0698e-06	-1.30609	-0.736309
112122664	chr10:112122664:C:T	1.48219e-05	-1.77699e-10	-1.30213
112122910	chr10:112122910:A:G	1.64102e-05	-1.77699e-10	-1.20033
112123038	chr10:112123038:G:GCA	5.60916e-06	-1.50128	-0.772554
112123105	chr10:112123105:A:G	4.04673e-06	-1.51885	-1.08148
112123289	chr10:112123289:C:T	0.000159263	1.64399	-0.571662
112123355	chr10:112123355:C:T	1.58953e-05	-1.77699e-10	-1.23221
112123419	chr10:112123419:T:C	1.6222e-05	-1.77699e-10	-1.21187
112124207	chr10:112124207:A:T	2.36153e-05	-1.77699e-10	-0.836342
112124493	chr10:112124493:G:C	1.72969e-05	-1.77699e-10	-1.14771
112124671	chr10:112124671:T:C	1.09312e-05	-0.504185	-1.10243
112124731	chr10:112124731:T:C	5.26547e-05	-0.0344789	-5.85139e-10
112124770	chr10:112124770:A:G	1.03828e-05	-0.786271	-0.871812
112124902	chr10:112124902:T:A	1.56415e-05	-1.77699e-10	-1.24831
112125150	chr10:112125150:G:A	2.43623e-05	-0.805199	-5.85139e-10
112125626	chr10:112125626:A:G	3.68441e-05	-1.77699e-10	-0.391539
112125687	chr10:112125687:A:G	3.75259e-06	-1.51489	-1.1609
112125735	chr10:112125735:C:T	1.56818e-05	-1.77699e-10	-1.24574
112125768	chr10:112125768:A:AAAGTCAAGAACTACCTAG	1.91389e-05	-1.77699e-10	-1.04651
112126068	chr10:112126068:T:C	1.48763e-05	-1.77699e-10	-1.29846
112126267	chr10:112126267:G:A	1.19983e-05	-1.51347	-5.85139e-10
112126583	chr10:112126583:G:A	3.21837e-05	-1.77699e-10	-0.526773
112126701	chr10:112126701:C:T	1.48477e-05	-1.77699e-10	-1.30039
112126977	chr10:112126977:G:A	8.78868e-05	0.477815	-5.85139e-10
112127323	chr10:112127323:A:T	2.2928e-05	-1.77699e-10	-0.865877
112127418	chr10:112127418:T:C	1.49015e-05	-1.77699e-10	-1.29677
112128142	chr10:112128142:A:C	1.4912e-05	-1.77699e-10	-1.29607
112128367	chr10:112128367:G:A	2.0707e-05	-1.77699e-10	-0.967765
112128416	chr10:112128416:A:T	4.36201e-05	-1.77699e-10	-0.222718
112128593	chr10:112128593:G:A	3.52408e-05	-1.77699e-10	-0.436031
112128691	chr10:112128691:T:C	1.76855e-05	-1.77699e-10	-1.12549
112129063	chr10:112129063:T:C	5.79117e-06	-1.05649	-1.18541
112129076	chr10:112129076:A:G	1.49002e-05	-1.77699e-10	-1.29686
112129134	chr10:112129134:C:T	3.85191e-05	-0.34708	-5.85139e-10
112129171	chr10:112129171:C:T	1.48216e-05	-1.77699e-10	-1.30215
112129224	chr10:112129224:C:T	1.48858e-05	-1.77699e-10	-1.29783
112129410	chr10:112129410:G:A	1.49662e-05	-1.77699e-10	-1.29244
112129487	chr10:112129487:T:C	2.35716e-05	-1.77699e-10	-0.838191
112129503	chr10:112129503:C:T	3.94638e-05	-1.77699e-10	-0.322851
112129504	chr10:112129504:G:A	1.4838e-05	-1.77699e-10	-1.30104
112130157	chr10:112130157:C:G	2.73654e-05	-1.77699e-10	-0.688955
112130159	chr10:112130159:C:A	5.38206e-05	-1.77699e-10	-0.0125791
112130306	chr10:112130306:G:A	3.08667e-05	-0.568557	-5.85139e-10
112130375	chr10:112130375:C:T	1.66863e-05	-1.77699e-10	-1.18365
112130425	chr10:112130425:G:C	4.05298e-05	-0.296198	-5.85139e-10
112130621	chr10:112130621:T:C	1.49815e-05	-1.77699e-10	-1.29142
112130666	chr10:112130666:AG:A	0.00011425	-1.77699e-10	0.740155
112130744	chr10:112130744:A:C	1.48781e-05	-1.77699e-10	-1.29834
112131024	chr10:112131024:C:T	1.48885e-05	-1.77699e-10	-1.29764
112131025	chr10:112131025:G:A	1.58144e-05	-1.77699e-10	-1.23731
112131041	chr10:112131041:A:AC	2.22632e-05	-1.77699e-10	-0.895299
112131109	chr10:112131109:G:A	2.34107e-05	-1.77699e-10	-0.845042
112131159	chr10:112131159:A:T	1.58107e-05	-1.77699e-10	-1.23755
112131720	chr10:112131720:C:T	5.81422e-06	-1.2279	-1.01003
112131860	chr10:112131860:C:T	2.24285e-05	-1.77699e-10	-0.887901
112131862	chr10:112131862:C:A	1.74777e-05	-1.77699e-10	-1.13731
112132025	chr10:112132025:G:T	5.55705e-06	-1.24418	-1.03899
112132095	chr10:112132095:A:G	5.70831e-06	-1.26474	-0.991577
112132194	chr10:112132194:T:C	5.73841e-06	-1.24233	-1.00873
112132494	chr10:112132494:T:G	1.48847e-05	-1.77699e-10	-1.2979
112132558	chr10:112132558:CTT:C	1.48827e-05	-1.77699e-10	-1.29804
112132855	chr10:112132855:C:A	2.25107e-05	-1.77699e-10	-0.884246
112132992	chr10:112132992:G:A	4.40755e-06	-1.21515	-1.29977
112132993	chr10:112132993:T:C	1.48782e-05	-1.77699e-10	-1.29834
112133184	chr10:112133184:G:A	2.14447e-05	-1.77699e-10	-0.932759
112133217	chr10:112133217:T:A	1.88967e-05	-1.77699e-10	-1.05925
112133241	chr10:112133241:TTAA:T	2.1377e-05	-1.77699e-10	-0.935922
112133242	chr10:112133242:T:TGTTTC	2.58215e-05	-1.77699e-10	-0.747028
112133244	chr10:112133244:A:AAAACAGGTAATGAGAT	2.5785e-05	-1.77699e-10	-0.748443
112133287	chr10:112133287:T:C	1.71561e-05	-1.77699e-10	-1.15588
112133347	chr10:112133347:C:T	4.13106e-06	-1.38603	-1.19367
112133429	chr10:112133429:A:G	3.84852e-05	-1.77699e-10	-0.347961
112133707	chr10:112133707:C:T	1.68532e-05	-1.77699e-10	-1.17369
112133796	chr10:112133796:G:A	1.78289e-05	-1.77699e-10	-1.11741
112133929	chr10:112133929:G:A	1.42717e-05	-0.779953	-0.560006
112134103	chr10:112134103:G:A	3.97341e-05	-1.77699e-10	-0.316026
112134123	chr10:112134123:T:G	2.62582e-05	-1.77699e-10	-0.730258
112134142	chr10:112134142:G:A	1.64463e-05	-1.77699e-10	-1.19813
112134280	chr10:112134280:C:G	1.70555e-05	-1.77699e-10	-1.16176
112134339	chr10:112134339:C:T	4.56765e-06	-1.37632	-1.10292
112134475	chr10:112134475:G:A	1.48599e-05	-1.77699e-10	-1.29957
112134505	chr10:112134505:G:C	1.48966e-05	-1.77699e-10	-1.2971
112134648	chr10:112134648:C:A	4.23643e-05	-1.77699e-10	-0.251929
112134651	chr10:112134651:G:A	1.50443e-05	-1.77699e-10	-1.28724
112134779	chr10:112134779:G:A	2.0746e-05	-0.96588	-5.85139e-10
112135287	chr10:112135287:G:A	2.63872e-05	-1.77699e-10	-0.725354
112135337	chr10:112135337:C:T	0.000107534	-1.77699e-10	0.679575
112135580	chr10:112135580:T:C	4.07087e-05	-0.291793	-5.85139e-10
112136100	chr10:112136100:G:A	1.48358e-05	-1.77699e-10	-1.30119
112136987	chr10:112136987:TC:T	1.67844e-05	-1.77699e-10	-1.17779
112137271	chr10:112137271:C:T	2.23739e-05	-1.77699e-10	-0.890341
112137423	chr10:112137423:G:A	4.65724e-05	-1.77699e-10	-0.157228
112137890	chr10:112137890:T:C	1.4877e-05	-1.77699e-10	-1.29842
112137893	chr10:112137893:T:C	2.30455e-05	-1.77699e-10	-0.860762
112137988	chr10:112137988:T:C	3.25944e-06	-1.51676	-1.29993
112138173	chr10:112138173:G:A	1.72462e-05	-1.77699e-10	-1.15064
112139016	chr10:112139016:G:A	4.69701e-06	-1.18653	-1.26478
112139033	chr10:112139033:T:C	2.15222e-05	-1.77699e-10	-0.929152
112140240	chr10:112140240:T:C	4.14887e-06	-1.4794	-1.096
112140314	chr10:112140314:G:T	3.29624e-06	-1.52033	-1.28512
112140337	chr10:112140337:T:C	1.89715e-05	-1.77699e-10	-1.0553
112140422	chr10:112140422:T:C	6.48472e-05	-1.77699e-10	0.173798
112140493	chr10:112140493:T:C	1.88382e-05	-1.77699e-10	-1.06235
112140632	chr10:112140632:G:A	2.36607e-05	-1.77699e-10	-0.834421
112140908	chr10:112140908:C:T	2.63114e-05	-0.728233	-5.85139e-10
112141119	chr10:112141119:C:G	6.29336e-05	-1.77699e-10	0.143845
112141193	chr10:112141193:C:T	4.19316e-05	-1.77699e-10	-0.262196
112141400	chr10:112141400:T:C	1.78531e-05	-1.77699e-10	-1.11606
112141436	chr10:112141436:C:T	0.0562145	7.80032	-0.861629
112141571	chr10:112141571:G:A	1.59428e-05	-1.77699e-10	-1.22923
112141659	chr10:112141659:G:A	6.73818e-05	0.21214	-5.85139e-10
112141879	chr10:112141879:T:C	0.062333	7.80874	-0.766727
112141943	chr10:112141943:CA:C	1.79847e-05	-1.77699e-10	-1.10871
112142635	chr10:112142635:C:A	1.65257e-05	-1.77699e-10	-1.19332
112142660	chr10:112142660:A:C	0.0790376	7.56079	-0.281347
112142696	chr10:112142696:C:T	0.0598946	7.79036	-0.788258
112142807	chr10:112142807:G:A	1.84987e-05	-1.77699e-10	-1.08054
112143069	chr10:112143069:C:T	0.0596979	7.52885	-0.53003
112143173	chr10:112143173:A:G	2.19269e-05	-1.77699e-10	-0.91052
112143625	chr10:112143625:G:C	1.4824e-05	-1.77699e-10	-1.30199
112143752	chr10:112143752:G:A	0.0177642	6.15531	-0.368603
112143799	chr10:112143799:C:A	0.000107531	0.679543	-5.85139e-10
112144109	chr10:112144109:C:T	0.000159403	2.01877	-0.945571
112144213	chr10:112144213:G:A	2.20422e-05	-1.77699e-10	-0.905275
112144322	chr10:112144322:C:T	2.30056e-05	-1.77699e-10	-0.862495
112144338	chr10:112144338:A:C	1.96803e-05	-1.77699e-10	-1.01861
112144835	chr10:112144835:C:T	3.92588e-05	-1.77699e-10	-0.32806
112145038	chr10:112145038:C:A	3.80148e-05	-1.77699e-10	-0.360259
112145150	chr10:112145150:C:G	1.85031e-05	-1.77699e-10	-1.0803
112145174	chr10:112145174:C:T	0.00183419	-1.77699e-10	3.51612
112145514	chr10:112145514:T:A	2.5099e-05	-1.77699e-10	-0.775407
112145648	chr10:112145648:A:T	2.27816e-05	-1.77699e-10	-0.872282
112145764	chr10:112145764:A:T	8.44424e-06	-0.75915	-1.1056
112145859	chr10:112145859:C:T	1.89467e-05	-1.77699e-10	-1.0566
112145881	chr10:112145881:A:C	6.8077e-05	-1.77699e-10	0.222404
112145976	chr10:112145976:G:A	8.49802e-05	-1.77699e-10	0.444184
112146360	chr10:112146360:G:A	1.68945e-05	-1.77699e-10	-1.17124
112146500	chr10:112146500:C:G	1.65086e-05	-1.77699e-10	-1.19435
112146552	chr10:112146552:C:T	1.96941e-05	-1.77699e-10	-1.01791
112146635	chr10:112146635:A:G	2.67016e-05	-1.77699e-10	-0.713512
112147212	chr10:112147212:G:A	1.57523e-05	-1.77699e-10	-1.24125
112147495	chr10:112147495:G:C	1.626e-05	-1.77699e-10	-1.20953
112147548	chr10:112147548:T:C	1.94841e-05	-1.77699e-10	-1.02864
112148047	chr10:112148047:T:TAG	1.57479e-05	-1.77699e-10	-1.24153
112148116	chr10:112148116:C:G	4.24893e-05	-1.77699e-10	-0.248983
112148276	chr10:112148276:CT:C	7.33304e-05	0.29674	-5.85139e-10
112148349	chr10:112148349:G:A	1.53702e-05	-1.77699e-10	-1.26581
112148420	chr10:112148420:C:T	4.47594e-05	-1.77699e-10	-0.196934
112148522	chr10:112148522:T:C	2.76077e-05	-1.77699e-10	-0.680139
112148780	chr10:112148780:T:G	1.48308e-05	-1.77699e-10	-1.30153
112148784	chr10:112148784:C:G	2.11378e-05	-1.77699e-10	-0.947174
112148879	chr10:112148879:G:A	4.88378e-05	-1.77699e-10	-0.10973
112148883	chr10:112148883:T:A	1.57399e-05	-1.77699e-10	-1.24204
112149526	chr10:112149526:G:A	2.34974e-05	-1.77699e-10	-0.841344
112149555	chr10:112149555:G:A	0.000440683	2.61476	-0.524673
112149631	chr10:112149631:T:C	1.80275e-05	-1.77699e-10	-1.10634
112150291	chr10:112150291:G:A	2.32357e-05	-1.77699e-10	-0.852546
112150846	chr10:112150846:G:A	1.54617e-05	-1.77699e-10	-1.25987
112150863	chr10:112150863:C:T	6.09649e-05	-1.77699e-10	0.112063
112150933	chr10:112150933:T:C	2.69763e-05	-0.703276	-5.85139e-10
112150963	chr10:112150963:A:G	0.0151569	6.70145	-1.07347
112151327	chr10:112151327:T:C	1.76189e-05	-1.77699e-10	-1.12926
112151475	chr10:112151475:C:A	2.33364e-05	-1.77699e-10	-0.84822
112151532	chr10:112151532:T:C	2.36618e-05	-1.77699e-10	-0.834371
112151583	chr10:112151583:G:T	1.50272e-05	-1.77699e-10	-1.28837
112151695	chr10:112151695:T:C	1.58372e-05	-1.77699e-10	-1.23587
112151987	chr10:112151987:A:G	2.27314e-05	-1.77699e-10	-0.874487
112152016	chr10:112152016:G:A	1.51231e-05	-1.77699e-10	-1.28201
112152188	chr10:112152188:C:G	1.50392e-05	-1.77699e-10	-1.28758
112152259	chr10:112152259:T:TA	1.72139e-05	-1.77699e-10	-1.15252
112152820	chr10:112152820:T:C	4.72933e-05	-1.77699e-10	-0.141867
112153435	chr10:112153435:T:C	5.61706e-06	-1.01416	-1.25827
112153811	chr10:112153811:C:A	4.7577e-05	-1.77699e-10	-0.135886
112153860	chr10:112153860:T:C	0.00246455	3.81153	-5.85139e-10
112154046	chr10:112154046:C:G	1.573e-05	-1.77699e-10	-1.24267
112154178	chr10:112154178:T:G	0.000537746	2.80971	-0.520559
112154862	chr10:112154862:G:A	1.4902e-05	-1.77699e-10	-1.29674
112155037	chr10:112155037:T:C	0.000450891	2.58498	-0.471991
112155344	chr10:112155344:A:C	1.51381e-05	-1.77699e-10	-1.28102
112155408	chr10:112155408:G:A	2.35193e-05	-1.77699e-10	-0.840414
112155737	chr10:112155737:T:C	1.5069e-05	-1.77699e-10	-1.2856
112156392	chr10:112156392:T:C	1.48861e-05	-1.77699e-10	-1.29781
112156510	chr10:112156510:C:T	1.5152e-05	-1.77699e-10	-1.2801
112156544	chr10:112156544:T:C	0.0399115	7.22977	-0.633582
112156553	chr10:112156553:G:A	0.000405703	2.56173	-0.554339
112156725	chr10:112156725:G:A	2.10506e-05	-1.77699e-10	-0.951308
112157077	chr10:112157077:A:C	0.0389566	7.21012	-0.638153
112157079	chr10:112157079:G:T	1.49482e-05	-1.77699e-10	-1.29364
112157327	chr10:112157327:T:A	0.0308322	6.98381	-0.645735
112157411	chr10:112157411:T:C	2.74864e-05	-1.77699e-10	-0.684544
112157469	chr10:112157469:G:A	1.19343e-05	-1.51882	-5.85139e-10
112157566	chr10:112157566:G:A	1.50975e-05	-1.77699e-10	-1.28371
112157760	chr10:112157760:G:A	0.000388878	2.48366	-0.518632
112158075	chr10:112158075:T:C	0.0415774	6.54302	0.0940559
112158194	chr10:112158194:G:T	2.87674e-05	-1.77699e-10	-0.638992
112158224	chr10:112158224:C:G	0.000418085	2.51595	-0.478498
112158474	chr10:112158474:G:A	6.17243e-06	-0.906688	-1.27146
112158643	chr10:112158643:T:A	5.62443e-05	-1.77699e-10	0.0314701
112158890	chr10:112158890:C:T	4.73368e-05	-1.77699e-10	-0.140947
112158960	chr10:112158960:G:A	4.75009e-05	-1.77699e-10	-0.137487
112159272	chr10:112159272:G:A	0.000243752	2.3328	-0.834879
112159366	chr10:112159366:A:G	0.0356785	7.25806	-0.773988
112159367	chr10:112159367:G:T	0.0455239	6.92275	-0.194991
112159377	chr10:112159377:C:T	0.000461808	2.62139	-0.48448
112159459	chr10:112159459:G:A	2.22868e-05	-1.77699e-10	-0.89424
112159840	chr10:112159840:C:T	5.74356e-06	-1.46993	-0.780229
112160413	chr10:112160413:C:T	2.19525e-05	-1.77699e-10	-0.909353
112160469	chr10:112160469:G:A	1.5164e-05	-1.77699e-10	-1.27931
112160707	chr10:112160707:G:A	0.000391693	2.46896	-0.49672
112160988	chr10:112160988:T:C	6.55939e-05	-1.77699e-10	0.185248
112161249	chr10:112161249:G:A	2.49607e-05	-1.77699e-10	-0.780932
112161401	chr10:112161401:T:A	0.0369666	6.90225	-0.382716
112161596	chr10:112161596:G:A	0.0138234	5.35821	0.177677
112161853	chr10:112161853:C:T	8.38051e-05	0.430259	-5.85139e-10
112162067	chr10:112162067:G:A	0.0211978	5.51776	0.445657
112162131	chr10:112162131:A:G	1.26589e-05	-1.0301	-0.429775
112162158	chr10:112162158:A:G	1.58176e-05	-1.77699e-10	-1.23711
112162217	chr10:112162217:G:A	6.44395e-06	-0.851159	-1.28393
112162351	chr10:112162351:G:C	4.73368e-05	-1.77699e-10	-0.140947
112162354	chr10:112162354:C:T	0.000155323	1.04727	-5.85139e-10
112163446	chr10:112163446:TTAA:T	0.000488073	2.68265	-0.490421
112163577	chr10:112163577:C:T	5.508e-05	-1.77699e-10	0.0105524
112163837	chr10:112163837:C:G	0.000453489	2.56665	-0.447914
112163915	chr10:112163915:T:C	1.54594e-05	-1.77699e-10	-1.26002
112164187	chr10:112164187:C:T	2.02918e-05	-1.77699e-10	-0.98802
112164296	chr10:112164296:A:G	0.000460096	2.54972	-0.416517
112164344	chr10:112164344:A:G	2.49487e-05	-1.77699e-10	-0.781412
112164573	chr10:112164573:G:A	2.4179e-05	-1.77699e-10	-0.812752
112164616	chr10:112164616:G:GA	2.16534e-05	-1.77699e-10	-0.923072
112165095	chr10:112165095:T:C	4.87371e-05	-1.77699e-10	-0.111794
112165580	chr10:112165580:C:T	1.31525e-05	-1.42162	-5.85139e-10
112165647	chr10:112165647:G:A	1.70014e-05	-1.77699e-10	-1.16494
112166067	chr10:112166067:G:A	4.74313e-05	-1.77699e-10	-0.138952
112166182	chr10:112166182:C:T	1.90008e-05	-1.05376	-5.85139e-10
112166208	chr10:112166208:T:C	4.88378e-05	-1.77699e-10	-0.10973
112166254	chr10:112166254:G:A	0.000354109	2.37425	-0.502884
112166426	chr10:112166426:A:G	2.18423e-05	-1.77699e-10	-0.914387
112166466	chr10:112166466:A:G	7.86946e-05	0.36734	-5.85139e-10
112166618	chr10:112166618:C:T	2.0562e-05	-1.77699e-10	-0.974791
112166659	chr10:112166659:A:T	0.000286621	2.68107	-1.02115
112166678	chr10:112166678:C:T	2.21558e-05	-1.77699e-10	-0.900135
112166920	chr10:112166920:T:G	2.01444e-05	-1.77699e-10	-0.99531
112167025	chr10:112167025:G:A	2.16887e-05	-0.921446	-5.85139e-10
112167038	chr10:112167038:A:T	0.000388818	2.5021	-0.537229
112167161	chr10:112167161:A:G	2.20104e-05	-1.77699e-10	-0.906722
112167174	chr10:112167174:T:C	1.6448e-05	-1.77699e-10	-1.19803
112167317	chr10:112167317:A:T	4.76068e-05	-1.77699e-10	-0.135259
112167562	chr10:112167562:T:C	1.66468e-05	-1.77699e-10	-1.18602
112167610	chr10:112167610:G:A	1.57129e-05	-1.77699e-10	-1.24375
112167642	chr10:112167642:T:C	2.7476e-05	-1.77699e-10	-0.684922
112167701	chr10:112167701:G:A	1.78674e-05	-1.77699e-10	-1.11526
112167904	chr10:112167904:A:T	2.49607e-05	-1.77699e-10	-0.780932
112168729	chr10:112168729:A:C	0.000692667	3.18783	-0.645519
112169145	chr10:112169145:A:C	0.000397561	2.68344	-0.69633
112169371	chr10:112169371:C:T	5.38518e-05	-1.77699e-10	-0.0119988
112169406	chr10:112169406:A:G	1.09062e-05	-0.923187	-0.685713
112169527	chr10:112169527:G:A	2.1557e-05	-1.77699e-10	-0.927536
112169601	chr10:112169601:T:C	2.10728e-05	-1.77699e-10	-0.950253
112169741	chr10:112169741:C:G	0.000513507	3.2529	-1.00987
112169802	chr10:112169802:G:A	2.22719e-05	-1.77699e-10	-0.89491
112170247	chr10:112170247:T:G	2.10992e-05	-1.77699e-10	-0.949001
112170360	chr10:112170360:G:C	4.46983e-05	-1.77699e-10	-0.1983
112171272	chr10:112171272:G:A	7.9663e-06	-0.719092	-1.20392
112171481	chr10:112171481:G:A	2.29174e-05	-1.77699e-10	-0.866337
112171562	chr10:112171562:TC:T	2.13058e-05	-1.77699e-10	-0.939254
112171675	chr10:112171675:G:A	1.24489e-05	-1.4766	-5.85139e-10
112172140	chr10:112172140:A:C	1.20267e-05	-1.5111	-5.85139e-10
112172941	chr10:112172941:T:C	9.46452e-06	-0.474216	-1.27647
112173086	chr10:112173086:A:C	7.9655e-05	0.37947	-5.85139e-10
112173110	chr10:112173110:C:T	4.88378e-05	-1.77699e-10	-0.10973
112173248	chr10:112173248:ATT:A	0.0721604	7.41064	-0.222223
112173328	chr10:112173328:T:C	1.64904e-05	-1.77699e-10	-1.19546
112173459	chr10:112173459:G:A	1.05819e-05	-0.483706	-1.15539
112174128	chr10:112174128:A:G	0.0157507	5.47919	0.187219
112174283	chr10:112174283:A:G	1.50792e-05	-1.77699e-10	-1.28492
112174626	chr10:112174626:G:C	0.0182033	5.56097	0.250151
112174757	chr10:112174757:T:C	1.59623e-05	-1.77699e-10	-1.22801
112175031	chr10:112175031:C:T	2.34666e-05	-0.842657	-5.85139e-10
112175330	chr10:112175330:A:C	1.69072e-05	-1.77699e-10	-1.17049
112175451	chr10:112175451:T:G	3.1712e-05	-1.77699e-10	-0.541539
112175516	chr10:112175516:A:C	4.74126e-05	-1.77699e-10	-0.139347
112175621	chr10:112175621:T:C	0.000328314	2.3638	-0.568065
112175814	chr10:112175814:A:C	3.16601e-05	-1.77699e-10	-0.543179
112175970	chr10:112175970:T:C	2.34687e-05	-1.77699e-10	-0.842568
112176259	chr10:112176259:G:A	1.48695e-05	-1.77699e-10	-1.29892
112176286	chr10:112176286:T:G	4.74772e-05	-1.77699e-10	-0.137984
112176682	chr10:112176682:T:C	0.000385705	2.51719	-0.560358
112176946	chr10:112176946:GGCAA:G	1.51047e-05	-1.77699e-10	-1.28323
112176948	chr10:112176948:C:A	1.69191e-05	-1.77699e-10	-1.16979
112176955	chr10:112176955:C:G	1.51047e-05	-1.77699e-10	-1.28323
112177070	chr10:112177070:CCT:C	1.59277e-05	-1.77699e-10	-1.23017
112177081	chr10:112177081:A:G	1.6133e-05	-1.77699e-10	-1.21737
112177095	chr10:112177095:T:A	1.58719e-05	-1.77699e-10	-1.23369
112178097	chr10:112178097:T:C	7.41007e-05	0.30719	-5.85139e-10
112178231	chr10:112178231:T:C	1.49668e-05	-1.77699e-10	-1.2924
112178274	chr10:112178274:G:A	2.85966e-05	-1.77699e-10	-0.644947
112178328	chr10:112178328:T:G	1.49435e-05	-0.855489	-0.438472
112178334	chr10:112178334:G:A	3.99206e-05	-1.77699e-10	-0.311342
112178827	chr10:112178827:T:C	1.19146e-05	-1.52047	-5.85139e-10
112179251	chr10:112179251:C:A	4.56022e-05	-0.178279	-5.85139e-10
112179556	chr10:112179556:TAACATA:T	4.51198e-05	-1.77699e-10	-0.188914
112179826	chr10:112179826:G:A	0.0166207	5.25244	0.467732
112179935	chr10:112179935:T:C	1.20708e-05	-1.50745	-5.85139e-10
112179977	chr10:112179977:C:T	1.61947e-05	-1.77699e-10	-1.21355
112180036	chr10:112180036:A:G	1.41186e-05	-0.862871	-0.487874
112180449	chr10:112180449:G:A	5.32613e-05	-1.77699e-10	-0.023025
112180638	chr10:112180638:A:C	5.30609e-05	-1.77699e-10	-0.0267943
112180844	chr10:112180844:A:G	7.0635e-05	-1.77699e-10	0.259291
112181071	chr10:112181071:A:G	9.85256e-05	1.75321	-1.16112
112181159	chr10:112181159:A:G	7.10472e-05	-1.77699e-10	0.265109
112181947	chr10:112181947:G:T	1.30536e-05	-1.42917	-5.85139e-10
112183313	chr10:112183313:G:A	2.11889e-05	-1.77699e-10	-0.944757
112183729	chr10:112183729:C:A	4.75095e-05	-1.77699e-10	-0.137306
112184143	chr10:112184143:AG:A	1.53142e-05	-1.77699e-10	-1.26945
112184278	chr10:112184278:G:A	1.83728e-05	-1.77699e-10	-1.08736
112184297	chr10:112184297:C:CTG	6.09649e-05	-1.77699e-10	0.112063
112184513	chr10:112184513:A:G	0.00348661	4.86384	-0.705386
112184541	chr10:112184541:A:C	1.88098e-05	-1.77699e-10	-1.06386
112184596	chr10:112184596:A:C	1.6684e-05	-1.77699e-10	-1.18378
112184801	chr10:112184801:A:G	1.24819e-05	-1.47396	-5.85139e-10
112185182	chr10:112185182:T:A	0.00493078	5.12566	-0.620639
112185702	chr10:112185702:G:A	1.86766e-05	-1.77699e-10	-1.07096
112185794	chr10:112185794:A:G	1.53072e-05	-1.77699e-10	-1.26991
112185849	chr10:112185849:AG:A	5.24344e-05	-1.77699e-10	-0.0386712
112185866	chr10:112185866:A:AC	1.54358e-05	-1.77699e-10	-1.26155
112185901	chr10:112185901:A:G	0.000300003	2.3742	-0.668645
112185942	chr10:112185942:A:G	1.60527e-05	-1.77699e-10	-1.22236
112186165	chr10:112186165:G:A	5.6796e-05	0.0412314	-5.85139e-10
112186742	chr10:112186742:G:A	5.33783e-05	-1.77699e-10	-0.0208299
112186918	chr10:112186918:A:G	0.000266956	2.31065	-0.721797
112187282	chr10:112187282:C:T	0.0145634	5.37491	0.213122
112187383	chr10:112187383:C:T	1.55936e-05	-1.25138	-5.85139e-10
112187412	chr10:112187412:G:A	2.29741e-05	-1.77699e-10	-0.863867
112187523	chr10:112187523:T:C	1.83552e-05	-1.77699e-10	-1.08832
112187702	chr10:112187702:C:G	1.70432e-05	-1.77699e-10	-1.16248
112187752	chr10:112187752:A:G	2.33224e-05	-0.847299	-0.00152
112188073	chr10:112188073:A:G	2.9943e-05	-1.77699e-10	-0.598938
112188569	chr10:112188569:A:C	1.2306e-05	-1.48815	-5.85139e-10
112188646	chr10:112188646:G:A	7.86734e-06	-0.904759	-1.03076
112188658	chr10:112188658:C:T	1.81485e-05	-0.932953	-0.166696
112189587	chr10:112189587:A:G	1.06957e-05	-0.760377	-0.868014
112189906	chr10:112189906:T:C	0.0237792	5.74897	0.329362
112190333	chr10:112190333:G:A	1.50541e-05	-1.77699e-10	-1.28659
112190545	chr10:112190545:A:C	5.21325e-05	-1.77699e-10	-0.0444468
112190660	chr10:112190660:T:C	0.0176114	5.68785	0.0902218
112190879	chr10:112190879:G:A	2.77618e-05	-1.03005	0.355479
112190993	chr10:112190993:G:A	1.86094e-05	-1.77699e-10	-1.07457
112191420	chr10:112191420:C:A	1.51116e-05	-1.77699e-10	-1.28277
112191481	chr10:112191481:G:C	2.9192e-05	0.0108732	-0.635213
112191617	chr10:112191617:G:A	0.000252877	2.3773	-0.842632
112191691	chr10:112191691:G:A	2.53551e-05	-1.77699e-10	-0.765255
112191935	chr10:112191935:C:A	5.73977e-05	-1.77699e-10	0.0517694
112191960	chr10:112191960:C:T	4.40521e-06	-1.50601	-1.00944
112192273	chr10:112192273:G:A	1.37494e-05	-1.26079	-0.116452
112192480	chr10:112192480:C:T	5.52286e-06	-1.05079	-1.23855
112192945	chr10:112192945:T:C	1.48239e-05	-1.77699e-10	-1.30199
112193211	chr10:112193211:C:T	0.000131952	2.17989	-1.29568
112193621	chr10:112193621:A:T	2.58692e-05	-1.77699e-10	-0.745181
112193654	chr10:112193654:A:G	5.51015e-06	-1.46333	-0.828316
112194208	chr10:112194208:C:T	7.93472e-06	-1.21451	-0.712475
112194214	chr10:112194214:G:A	9.20036e-05	-1.77699e-10	0.523593
112194345	chr10:112194345:A:G	7.31929e-05	-1.77699e-10	0.294864
112194625	chr10:112194625:A:T	8.30711e-06	-1.25419	-0.62693
112195289	chr10:112195289:A:G	1.95443e-05	-1.77699e-10	-1.02555
112195619	chr10:112195619:A:C	1.63983e-05	-1.77699e-10	-1.20106
112195783	chr10:112195783:G:A	1.53661e-05	-1.77699e-10	-1.26607
112195880	chr10:112195880:A:G	4.14948e-06	-1.29793	-1.27733
112195896	chr10:112195896:A:T	4.66879e-05	-1.77699e-10	-0.15475
112195953	chr10:112195953:C:A	1.60579e-05	-1.77699e-10	-1.22204
112196069	chr10:112196069:T:C	7.25164e-06	-1.21235	-0.804658
112196114	chr10:112196114:A:G	2.86035e-05	-1.77699e-10	-0.644706
112196652	chr10:112196652:G:A	3.35874e-06	-1.51383	-1.27284
112196699	chr10:112196699:T:C	3.61532e-06	-1.48172	-1.23134
112197236	chr10:112197236:A:C	2.16415e-05	-1.77699e-10	-0.923624
112197574	chr10:112197574:T:C	0.000444781	3.05893	-0.959581
112197575	chr10:112197575:G:A	0.000532772	3.26663	-0.986772
112198143	chr10:112198143:T:C	2.36778e-05	-1.77699e-10	-0.833699
112198615	chr10:112198615:G:A	2.16662e-05	-1.77699e-10	-0.922482
112198930	chr10:112198930:T:G	4.33844e-06	-1.29074	-1.23998
112198978	chr10:112198978:A:G	8.44141e-05	-1.77699e-10	0.437499
112199068	chr10:112199068:A:G	3.36895e-06	-1.48743	-1.29621
112199450	chr10:112199450:G:A	1.94538e-05	-1.77699e-10	-1.03019
112199899	chr10:112199899:T:C	0.000102043	-1.77699e-10	0.627162
112200000	chr10:112200000:ATTG:A	1.63484e-05	-1.20411	-5.85139e-10
112200374	chr10:112200374:A:G	4.11012e-06	-1.52039	-1.06439
112200926	chr10:112200926:A:T	3.53521e-06	-1.51377	-1.2217
112201418	chr10:112201418:A:C	2.21672e-05	-1.77699e-10	-0.899619
112201486	chr10:112201486:C:G	0.000417804	-1.77699e-10	2.03678
112201772	chr10:112201772:T:C	5.23859e-06	-1.23534	-1.10685
112202002	chr10:112202002:T:C	1.19298e-05	-1.5192	-5.85139e-10
112202250	chr10:112202250:G:A	1.2644e-05	-1.46105	-5.85139e-10
112202373	chr10:112202373:G:T	1.63146e-05	-1.77699e-10	-1.20617
112202384	chr10:112202384:AG:A	4.41048e-06	-1.50855	-1.0057
112203061	chr10:112203061:G:A	1.34003e-05	-1.40296	-5.85139e-10
112203426	chr10:112203426:AGGGGACTCTG:A	1.69012e-05	-1.77699e-10	-1.17085
112203476	chr10:112203476:T:C	4.2964e-06	-1.5205	-1.01996
112203514	chr10:112203514:T:C	2.10646e-05	-1.77699e-10	-0.950642
112203648	chr10:112203648:C:T	5.90501e-06	-1.03285	-1.18958
112203672	chr10:112203672:A:G	3.29233e-06	-1.50712	-1.29952
112204158	chr10:112204158:T:C	0.000128057	-1.77699e-10	0.854243
112204450	chr10:112204450:G:C	2.29188e-05	-1.77699e-10	-0.866279
112207240	chr10:112207240:C:G	1.62336e-05	0.0909909	-1.30214
112207446	chr10:112207446:A:G	1.52914e-05	-0.388497	-0.882448
112207787	chr10:112207787:C:G	3.69449e-06	-1.38925	-1.30215
112207892	chr10:112207892:A:G	6.10135e-06	-1.47835	-0.711377
112207983	chr10:112207983:T:G	4.03612e-06	-1.40087	-1.20208
112207986	chr10:112207986:G:A	3.8026e-06	-1.5201	-1.14245
112208315	chr10:112208315:A:G	2.09611e-05	-1.77699e-10	-0.955569
112208792	chr10:112208792:G:C	2.30678e-05	-1.77699e-10	-0.859799
112209032	chr10:112209032:T:C	3.92321e-06	-1.36571	-1.26562
112209160	chr10:112209160:T:C	0.000122626	-1.77699e-10	0.810901
112209321	chr10:112209321:T:G	3.32038e-06	-1.50766	-1.2905
112209396	chr10:112209396:A:C	0.000418284	-1.77699e-10	2.03792
112209764	chr10:112209764:T:C	4.32596e-06	-1.40181	-1.13179
112210813	chr10:112210813:A:G	1.02722e-05	-0.367369	-1.30142
112210889	chr10:112210889:G:A	2.2493e-05	-1.77699e-10	-0.885029
112210919	chr10:112210919:C:A	1.48843e-05	-1.77699e-10	-1.29793
112211015	chr10:112211015:A:G	4.07941e-06	-1.29036	-1.30192
112211020	chr10:112211020:G:A	1.5215e-05	-1.77699e-10	-1.27595
112212167	chr10:112212167:G:A	2.65935e-05	-1.77699e-10	-0.717568
112212294	chr10:112212294:G:A	5.12177e-06	-1.17113	-1.19361
112212302	chr10:112212302:G:A	2.89649e-05	-1.77699e-10	-0.63215
112212648	chr10:112212648:A:G	3.58138e-06	-1.42681	-1.29568
112212689	chr10:112212689:G:A	2.09376e-05	-1.77699e-10	-0.956687
112212727	chr10:112212727:T:C	1.58337e-05	-1.77699e-10	-1.23609
112212763	chr10:112212763:C:T	4.4696e-05	-1.77699e-10	-0.198351
112213111	chr10:112213111:A:G	4.21171e-06	-1.25825	-1.30211
112213161	chr10:112213161:A:G	0.000200047	-1.77699e-10	1.30032
112213257	chr10:112213257:C:T	5.93304e-06	-1.49992	-0.717778
112213709	chr10:112213709:T:C	1.53383e-05	-1.77699e-10	-1.26788
112213891	chr10:112213891:A:G	6.12997e-06	-1.2982	-0.886848
112214643	chr10:112214643:A:G	2.46688e-05	-1.77699e-10	-0.792694
112214924	chr10:112214924:G:A	3.4217e-05	-1.77699e-10	-0.465512
112215149	chr10:112215149:A:C	3.10015e-05	-1.77699e-10	-0.5642
112216021	chr10:112216021:G:A	2.60459e-05	-1.77699e-10	-0.738376
112216074	chr10:112216074:T:C	1.38143e-05	-0.316882	-1.05565
112216644	chr10:112216644:G:C	2.36909e-05	-1.77699e-10	-0.833146
112216734	chr10:112216734:G:A	1.49249e-05	-1.77699e-10	-1.2952
112216980	chr10:112216980:T:C	1.64171e-05	-1.77699e-10	-1.19991
112217046	chr10:112217046:A:G	2.60923e-05	0.553375	-1.28997
112217047	chr10:112217047:T:C	1.48765e-05	-1.77699e-10	-1.29845
112217103	chr10:112217103:T:A	2.30773e-05	-1.77699e-10	-0.859388
112217453	chr10:112217453:G:A	1.97798e-05	0.286997	-1.30057
112217535	chr10:112217535:A:G	3.76363e-06	-1.38256	-1.29029
112217562	chr10:112217562:C:T	0.000111742	0.717954	-5.85139e-10
112217958	chr10:112217958:G:A	3.82431e-06	-1.40238	-1.25448
112217983	chr10:112217983:A:G	1.53839e-05	-1.77699e-10	-1.26492
112218200	chr10:112218200:G:A	4.70652e-05	1.00483	-1.15153
112218699	chr10:112218699:G:T	2.20029e-05	0.394363	-1.30143
112218827	chr10:112218827:T:C	3.46107e-06	-1.46833	-1.28833
112218954	chr10:112218954:T:C	1.60915e-05	-1.77699e-10	-1.21995
112219092	chr10:112219092:A:G	2.99044e-05	0.689377	-1.28961
112219421	chr10:112219421:C:A	1.51606e-05	-1.77699e-10	-1.27953
112220041	chr10:112220041:T:C	1.53473e-05	-1.77699e-10	-1.2673
112220121	chr10:112220121:C:T	1.5122e-05	-1.77699e-10	-1.28208
112220339	chr10:112220339:T:TCTCTATTGGAATTCTCCTGTCTTGATAAATTGG	3.35091e-06	-1.49565	-1.29335
112220670	chr10:112220670:T:C	4.73184e-05	1.15972	-1.30106
112221071	chr10:112221071:T:C	9.98362e-05	1.3619	-0.756606
112221324	chr10:112221324:G:A	1.87786e-05	-1.06551	-5.85139e-10
112221677	chr10:112221677:T:C	5.70029e-05	1.347	-1.30214
112222404	chr10:112222404:A:G	5.1763e-05	1.23582	-1.28738
112222594	chr10:112222594:T:A	1.5173e-05	-1.77699e-10	-1.27872
112222917	chr10:112222917:T:G	0.000410026	3.13648	-1.1185
112222972	chr10:112222972:A:T	1.79772e-05	-1.77699e-10	-1.10913
112223212	chr10:112223212:C:A	8.8412e-05	0.483773	-5.85139e-10
112223410	chr10:112223410:T:C	1.48277e-05	-1.77699e-10	-1.30174
112223538	chr10:112223538:C:G	5.55869e-05	-1.77699e-10	0.0197134
112223689	chr10:112223689:G:C	6.11337e-05	1.09809	-0.983266
112223738	chr10:112223738:A:G	5.40982e-05	1.29452	-1.30196
112224331	chr10:112224331:C:T	1.52086e-05	-1.77699e-10	-1.27637
112224511	chr10:112224511:T:G	1.50114e-05	-1.77699e-10	-1.28942
112224928	chr10:112224928:A:G	1.4864e-05	-1.77699e-10	-1.29929
112224942	chr10:112224942:T:C	2.52965e-05	-1.77699e-10	-0.767568
112225002	chr10:112225002:A:C	3.26293e-06	-1.51439	-1.30122
112225111	chr10:112225111:C:T	9.62616e-06	-0.739435	-0.994315
112225226	chr10:112225226:G:T	4.82512e-05	-1.77699e-10	-0.121814
112225290	chr10:112225290:T:C	1.50523e-05	-1.77699e-10	-1.2867
112225294	chr10:112225294:C:G	1.54491e-05	-1.77699e-10	-1.26069
112225656	chr10:112225656:C:T	2.14462e-05	-1.77699e-10	-0.93269
112225671	chr10:112225671:T:A	9.58283e-05	1.86516	-1.30084
112225829	chr10:112225829:A:G	4.44611e-05	-0.20362	-5.85139e-10
112226651	chr10:112226651:C:G	1.48936e-05	-1.77699e-10	-1.29731
112226665	chr10:112226665:G:T	1.3735e-05	-1.37829	-5.85139e-10
112227071	chr10:112227071:G:A	1.58861e-05	-1.77699e-10	-1.23279
112227077	chr10:112227077:C:T	1.66744e-05	-1.77699e-10	-1.18436
112227082	chr10:112227082:G:A	9.84415e-05	1.88909	-1.29787
112227517	chr10:112227517:A:G	1.66744e-05	-1.77699e-10	-1.18436
112227642	chr10:112227642:A:G	1.90836e-05	-1.77699e-10	-1.04941
112227776	chr10:112227776:C:T	1.48346e-05	-1.77699e-10	-1.30127
112228257	chr10:112228257:C:A	7.66497e-05	1.61468	-1.27367
112228324	chr10:112228324:TC:T	1.66571e-05	-1.77699e-10	-1.1854
112228411	chr10:112228411:C:T	4.74147e-06	-1.48462	-0.957271
112228466	chr10:112228466:C:G	3.67034e-06	-1.39765	-1.3003
112228689	chr10:112228689:T:C	4.10234e-06	-1.51904	-1.06763
112228878	chr10:112228878:A:G	1.55989e-05	-1.77699e-10	-1.25103
112228961	chr10:112228961:G:A	1.2008e-05	-1.51266	-5.85139e-10
112229870	chr10:112229870:G:A	1.71243e-05	-1.77699e-10	-1.15774
112229951	chr10:112229951:G:A	1.83408e-05	-1.77699e-10	-1.08911
112229970	chr10:112229970:T:A	1.68315e-05	-1.77699e-10	-1.17498
112230079	chr10:112230079:A:G	1.83257e-05	-1.77699e-10	-1.08993
112230355	chr10:112230355:G:A	3.93926e-06	-1.37353	-1.25371
112230604	chr10:112230604:G:A	1.70997e-05	-1.77699e-10	-1.15917
112230869	chr10:112230869:G:A	1.65189e-05	-1.77699e-10	-1.19373
112231050	chr10:112231050:A:T	1.91206e-05	-1.77699e-10	-1.04747
112231292	chr10:112231292:C:T	1.8463e-05	0.0529722	-1.13544
112231367	chr10:112231367:A:G	1.99026e-05	-1.77699e-10	-1.00739
112231564	chr10:112231564:G:C	2.34083e-05	-1.77699e-10	-0.845144
112231576	chr10:112231576:G:A	6.68905e-05	-1.77699e-10	0.204822
112231863	chr10:112231863:C:G	1.5978e-05	-1.77699e-10	-1.22702
112232193	chr10:112232193:T:C	2.98832e-05	-1.77699e-10	-0.600938
112232333	chr10:112232333:A:G	4.10641e-06	-1.3077	-1.27799
112232431	chr10:112232431:G:A	1.80672e-05	-1.77699e-10	-1.10414
112232460	chr10:112232460:C:CA	2.61742e-05	-1.77699e-10	-0.733459
112232551	chr10:112232551:A:G	4.25347e-06	-1.42362	-1.12688
112232800	chr10:112232800:C:T	2.95116e-05	0.301698	-0.915148
112233309	chr10:112233309:G:A	1.48245e-05	-1.77699e-10	-1.30195
112233444	chr10:112233444:G:C	3.43845e-06	-1.46115	-1.30206
112233558	chr10:112233558:G:A	2.64247e-05	0.570157	-1.29409
112233619	chr10:112233619:GA:G	1.50658e-05	-1.77699e-10	-1.2858
112233724	chr10:112233724:G:A	2.61081e-05	0.556684	-1.29267
112233811	chr10:112233811:G:A	3.3067e-05	-1.77699e-10	-0.4997
112234477	chr10:112234477:G:C	3.24578e-06	-1.51874	-1.30214
112234663	chr10:112234663:C:T	1.64478e-05	-1.77699e-10	-1.19804
112234706	chr10:112234706:G:A	1.51725e-05	-1.77699e-10	-1.27875
112235362	chr10:112235362:T:C	3.05129e-05	-1.77699e-10	-0.580086
112235368	chr10:112235368:C:T	3.82072e-06	-1.38224	-1.27556
112235418	chr10:112235418:T:C	7.3184e-06	-1.48219	-0.525653
112235579	chr10:112235579:G:A	3.39625e-06	-1.51449	-1.26107
112235664	chr10:112235664:C:T	1.94464e-05	-1.77699e-10	-1.03057
112236051	chr10:112236051:C:T	4.05136e-06	-1.43172	-1.16746
112236080	chr10:112236080:T:C	1.49531e-05	-1.77699e-10	-1.29332
112236087	chr10:112236087:T:C	1.45664e-05	-1.31952	-5.85139e-10
112236289	chr10:112236289:C:T	1.7771e-05	0.13466	-1.25533
112236419	chr10:112236419:C:T	1.67511e-05	-1.17977	-5.85139e-10
112236737	chr10:112236737:A:C	3.38992e-06	-1.51396	-1.26346
112236835	chr10:112236835:C:T	4.07719e-06	-1.4815	-1.11133
112237275	chr10:112237275:C:T	9.58784e-05	-1.77699e-10	0.564846
112237391	chr10:112237391:A:G	7.37454e-06	-1.48032	-0.519881
112237959	chr10:112237959:G:A	2.32191e-05	-1.77699e-10	-0.85326
112238115	chr10:112238115:T:C	7.80445e-06	-1.48745	-0.456089
112238312	chr10:112238312:G:C	0.000119104	1.67083	-0.889067
112238687	chr10:112238687:T:C	2.91559e-05	-1.77699e-10	-0.625579
112238713	chr10:112238713:T:C	4.78701e-05	0.932546	-1.06229
112238967	chr10:112238967:G:A	1.4862e-05	-1.77699e-10	-1.29943
112239016	chr10:112239016:G:A	1.78735e-05	-1.77699e-10	-1.11492
112239551	chr10:112239551:G:A	1.68258e-05	-1.77699e-10	-1.17532
112239643	chr10:112239643:G:A	4.4743e-06	-1.51792	-0.98196
112240278	chr10:112240278:G:C	3.87278e-06	-1.4768	-1.16746
112240634	chr10:112240634:G:A	5.67482e-06	-1.50598	-0.756221
112240653	chr10:112240653:G:A	1.77966e-05	-1.11923	-5.85139e-10
112240658	chr10:112240658:C:T	0.000269819	2.88252	-1.28301
112240720	chr10:112240720:C:T	1.50724e-05	-1.77699e-10	-1.28537
112240930	chr10:112240930:C:T	1.50146e-05	-1.77699e-10	-1.28921
112241108	chr10:112241108:T:C	6.16499e-06	-1.50038	-0.678968
112241404	chr10:112241404:A:G	2.10402e-05	-1.77699e-10	-0.9518
112241474	chr10:112241474:G:A	1.59078e-05	-1.23142	-5.85139e-10
112241510	chr10:112241510:C:T	3.82598e-05	0.760172	-1.11401
112241941	chr10:112241941:G:A	2.7564e-05	-0.681723	-5.85139e-10
112241998	chr10:112241998:T:C	5.95578e-06	-1.50209	-0.711778
112242151	chr10:112242151:CTAT:C	6.1093e-06	-1.48869	-0.699727
112242269	chr10:112242269:C:T	0.000471755	3.3745	-1.21628
112242434	chr10:112242434:T:C	2.97177e-05	-1.77699e-10	-0.606493
112242596	chr10:112242596:G:A	1.54369e-05	-1.77699e-10	-1.26148
112242691	chr10:112242691:G:C	3.24378e-06	-1.52011	-1.30138
112242989	chr10:112242989:A:G	1.59799e-05	-1.77699e-10	-1.2269
112243045	chr10:112243045:C:T	3.0615e-05	-1.77699e-10	-0.576745
112243097	chr10:112243097:A:G	6.40237e-06	-1.48056	-0.661004
112243632	chr10:112243632:C:T	2.96563e-05	-1.77699e-10	-0.608562
112243898	chr10:112243898:G:C	1.56606e-05	-1.77699e-10	-1.24709
112244107	chr10:112244107:A:C	0.000104476	1.6166	-0.965876
112244262	chr10:112244262:G:A	1.5732e-05	-1.77699e-10	-1.24254
112244336	chr10:112244336:G:T	3.86772e-06	-1.45628	-1.18929
112244488	chr10:112244488:AAG:A	1.92351e-05	-1.0415	-5.85139e-10
112244521	chr10:112244521:C:T	6.91517e-05	1.26224	-1.02417
112244949	chr10:112244949:G:A	1.48236e-05	-1.77699e-10	-1.30201
112245354	chr10:112245354:C:T	1.71776e-05	-1.77699e-10	-1.15463
112245416	chr10:112245416:G:A	8.39926e-06	-1.45365	-0.416443
112245604	chr10:112245604:C:T	2.71682e-05	-1.77699e-10	-0.696188
112245851	chr10:112245851:A:G	3.05613e-05	-1.77699e-10	-0.578502
112246072	chr10:112246072:C:T	3.05415e-05	-1.77699e-10	-0.579149
112246554	chr10:112246554:G:GAT	2.96683e-05	-1.77699e-10	-0.608156
112246848	chr10:112246848:G:A	5.54921e-05	1.14413	-1.12612
112247065	chr10:112247065:C:T	1.74521e-05	-1.77699e-10	-1.13878
112247441	chr10:112247441:A:T	5.39724e-06	-1.47423	-0.838112
112247528	chr10:112247528:T:C	1.48872e-05	-1.77699e-10	-1.29773
112247598	chr10:112247598:AATCTT:A	3.93912e-06	-1.32775	-1.29953
112247704	chr10:112247704:A:G	4.10527e-05	0.781288	-1.06467
112248006	chr10:112248006:C:T	9.58784e-05	-1.77699e-10	0.564846
112248274	chr10:112248274:C:T	1.55808e-05	-1.77699e-10	-1.25219
112248437	chr10:112248437:C:T	1.53851e-05	-1.77699e-10	-1.26483
112248438	chr10:112248438:G:A	1.55808e-05	-1.77699e-10	-1.25219
112248511	chr10:112248511:C:T	2.75559e-05	0.614593	-1.29661
112248810	chr10:112248810:T:C	4.50732e-05	0.892163	-1.08211
112249157	chr10:112249157:T:C	1.58109e-05	-1.77699e-10	-1.23753
112249254	chr10:112249254:T:C	2.81204e-05	0.609495	-1.27124
112249367	chr10:112249367:T:C	1.48423e-05	-1.77699e-10	-1.30075
112249407	chr10:112249407:A:C	3.60732e-06	-1.51768	-1.19759
112249445	chr10:112249445:T:G	1.55124e-05	-1.77699e-10	-1.2566
112249746	chr10:112249746:A:G	1.53846e-05	-1.77699e-10	-1.26487
112250163	chr10:112250163:G:A	3.06124e-05	-1.77699e-10	-0.57683
112250275	chr10:112250275:T:C	1.54507e-05	-1.77699e-10	-1.26058
112250327	chr10:112250327:T:C	1.86497e-05	-1.0724	-5.85139e-10
112250814	chr10:112250814:T:C	1.56685e-05	-1.77699e-10	-1.24658
112251179	chr10:112251179:C:T	1.48625e-05	-1.77699e-10	-1.2994
112251182	chr10:112251182:A:C	2.56913e-05	0.543377	-1.29546
112251658	chr10:112251658:G:A	1.52965e-05	-1.77699e-10	-1.27061
112251791	chr10:112251791:C:T	3.72247e-06	-1.44067	-1.24318
112251820	chr10:112251820:G:T	6.60448e-06	-1.20573	-0.90476
112252045	chr10:112252045:G:A	4.43434e-06	-1.504	-1.00486
112252269	chr10:112252269:G:A	1.54017e-05	-1.77699e-10	-1.26376
112252320	chr10:112252320:A:G	0.000255735	2.81901	-1.27311
112252466	chr10:112252466:C:T	2.59906e-05	0.547917	-1.28842
112252544	chr10:112252544:T:C	5.34604e-05	1.27493	-1.29423
112252696	chr10:112252696:C:A	2.416e-05	-1.77699e-10	-0.813536
112253118	chr10:112253118:C:T	3.49846e-06	-1.51928	-1.22664
112253276	chr10:112253276:A:G	9.62668e-05	-1.77699e-10	0.568888
112253285	chr10:112253285:CA:C	1.48229e-05	-1.77699e-10	-1.30206
112253306	chr10:112253306:T:C	1.61335e-05	-1.77699e-10	-1.21734
112253657	chr10:112253657:C:A	1.55079e-05	-1.77699e-10	-1.25689
112253870	chr10:112253870:C:A	1.48232e-05	-1.77699e-10	-1.30204
112254084	chr10:112254084:T:C	2.51936e-05	0.523599	-1.29524
112254105	chr10:112254105:A:G	0.000667999	3.22636	-0.720306
112254361	chr10:112254361:C:A	9.70217e-05	1.41769	-0.840989
112254593	chr10:112254593:C:A	4.70057e-05	-1.77699e-10	-0.147966
112254667	chr10:112254667:G:A	1.58497e-05	-1.77699e-10	-1.23508
112254791	chr10:112254791:C:A	3.33848e-05	0.790507	-1.28064
112254905	chr10:112254905:A:G	1.29667e-05	-1.43585	-5.85139e-10
112255020	chr10:112255020:C:T	3.95913e-05	0.771504	-1.09113
112255160	chr10:112255160:T:G	2.49801e-05	0.521627	-1.30178
112255259	chr10:112255259:C:T	2.37299e-05	0.470005	-1.30151
112255371	chr10:112255371:A:T	0.00029214	1.679	-5.85139e-10
112255480	chr10:112255480:A:G	1.97455e-05	-1.01531	-5.85139e-10
112255553	chr10:112255553:A:G	1.5369e-05	-1.77699e-10	-1.26588
112255701	chr10:112255701:A:G	0.000372937	1.92317	-5.85139e-10
112255708	chr10:112255708:T:C	0.00042044	2.04307	-5.85139e-10
112255741	chr10:112255741:G:A	1.4854e-05	-1.77699e-10	-1.29997
112255894	chr10:112255894:T:C	3.12065e-05	-1.77699e-10	-0.557609
112256280	chr10:112256280:C:T	1.8405e-05	-1.77699e-10	-1.08561
112256344	chr10:112256344:A:G	3.9093e-06	-1.39857	-1.2363
112256383	chr10:112256383:A:T	1.56208e-05	-1.77699e-10	-1.24963
112256517	chr10:112256517:G:A	3.21989e-05	0.704743	-1.23105
112256699	chr10:112256699:C:T	1.576e-05	-1.77699e-10	-1.24076
112257066	chr10:112257066:T:A	1.64686e-05	0.102976	-1.29975
112258493	chr10:112258493:A:G	2.04235e-05	-1.77699e-10	-0.981547
112258657	chr10:112258657:C:A	4.06136e-06	-1.43304	-1.16368
112258679	chr10:112258679:T:A	2.44287e-05	0.480627	-1.2831
112258898	chr10:112258898:G:A	2.2483e-05	0.397832	-1.28331
112259026	chr10:112259026:C:T	2.29158e-05	0.423043	-1.28945
112259214	chr10:112259214:A:G	0.000224139	1.41403	-5.85139e-10
112259371	chr10:112259371:A:C	2.31423e-05	0.410191	-1.26677
112259523	chr10:112259523:T:C	1.84726e-05	-1.77699e-10	-1.08195
112259592	chr10:112259592:C:T	2.26042e-05	0.331321	-1.21142
112259662	chr10:112259662:C:T	2.45764e-05	0.484392	-1.28084
112259786	chr10:112259786:C:A	2.7012e-05	0.580337	-1.28229
112259898	chr10:112259898:T:C	1.49632e-05	-1.29264	-5.85139e-10
112260072	chr10:112260072:G:A	2.08839e-05	0.32512	-1.28438
112260122	chr10:112260122:A:T	2.03249e-05	-1.77699e-10	-0.986387
112260427	chr10:112260427:T:C	0.0001009	-1.77699e-10	0.615893
112260540	chr10:112260540:A:G	3.71259e-05	0.727856	-1.11177
112261093	chr10:112261093:A:C	1.92001e-05	-1.77699e-10	-1.04332
112261139	chr10:112261139:T:C	3.1054e-05	-1.77699e-10	-0.562507
112261181	chr10:112261181:T:G	3.10164e-05	-1.77699e-10	-0.563718
112261602	chr10:112261602:A:G	1.92001e-05	-1.77699e-10	-1.04332
112261763	chr10:112261763:T:C	4.19687e-06	-1.40797	-1.15592
112262406	chr10:112262406:CAGG:C	1.63966e-05	-1.77699e-10	-1.20116
112262919	chr10:112262919:GAGATGTGGGCCCTACCC:G	3.96552e-06	-1.3212	-1.29939
112262956	chr10:112262956:G:A	1.24305e-05	-1.47808	-5.85139e-10
112263199	chr10:112263199:C:A	1.42753e-05	-1.33971	-5.85139e-10
112263403	chr10:112263403:T:C	1.63014e-05	-1.77699e-10	-1.20698
112263407	chr10:112263407:T:C	3.78583e-06	-1.36853	-1.29844
112263632	chr10:112263632:T:C	4.21614e-06	-1.512	-1.04731
112263726	chr10:112263726:C:T	8.00182e-05	1.50979	-1.12577
112264340	chr10:112264340:G:A	1.50284e-05	-1.77699e-10	-1.28829
112264454	chr10:112264454:T:A	1.63581e-05	-1.77699e-10	-1.20351
112264953	chr10:112264953:C:T	2.39778e-05	0.459091	-1.2802
112265424	chr10:112265424:T:G	6.61842e-05	1.29768	-1.10348
112265744	chr10:112265744:C:G	4.51851e-05	0.788014	-0.975482
112266021	chr10:112266021:A:T	0.000109212	1.53926	-0.844203
112266081	chr10:112266081:C:T	3.71118e-06	-1.51575	-1.17114
112266103	chr10:112266103:T:G	4.13469e-06	-1.27943	-1.2994
112266288	chr10:112266288:GTGTGTGTGTGTA:G	0.000171948	1.14896	-5.85139e-10
112266322	chr10:112266322:T:C	8.5168e-05	1.57353	-1.12714
112266366	chr10:112266366:C:A	3.63956e-06	-1.4143	-1.29207
112266493	chr10:112266493:C:G	1.5628e-05	-1.77699e-10	-1.24917
112267063	chr10:112267063:A:G	3.3125e-05	0.584514	-1.08246
112267778	chr10:112267778:A:G	2.03481e-05	-1.77699e-10	-0.985246
112268035	chr10:112268035:T:C	2.00894e-05	-1.77699e-10	-0.998043
112268045	chr10:112268045:G:A	1.63983e-05	-1.77699e-10	-1.20106
112268218	chr10:112268218:C:T	1.48385e-05	-1.77699e-10	-1.30101
112268239	chr10:112268239:C:A	3.28875e-06	-1.50578	-1.30195
112268435	chr10:112268435:A:G	2.0432e-05	-1.77699e-10	-0.981133
112268558	chr10:112268558:T:C	1.49611e-05	-1.77699e-10	-1.29278
112268722	chr10:112268722:C:T	0.000134715	2.2059	-1.30097
112268750	chr10:112268750:A:C	1.48393e-05	-1.77699e-10	-1.30096
112268780	chr10:112268780:A:G	3.32504e-05	0.565617	-1.05978
112268989	chr10:112268989:T:C	3.99881e-06	-1.45188	-1.16036
112269178	chr10:112269178:A:G	2.04427e-05	-1.77699e-10	-0.980608
112269252	chr10:112269252:C:G	2.0312e-05	-1.77699e-10	-0.987023
112269386	chr10:112269386:T:C	2.05115e-05	-1.77699e-10	-0.977248
112269817	chr10:112269817:G:A	2.04427e-05	-1.77699e-10	-0.980608
112270162	chr10:112270162:A:C	4.19957e-06	-1.35859	-1.20466
112270170	chr10:112270170:T:A	2.04647e-05	-1.77699e-10	-0.979531
112270367	chr10:112270367:C:T	2.13114e-05	-1.77699e-10	-0.938995
112270691	chr10:112270691:C:T	4.095e-06	-1.33894	-1.24953
112270704	chr10:112270704:T:C	8.1384e-06	-0.644666	-1.25697
112270725	chr10:112270725:T:C	2.04529e-05	-1.77699e-10	-0.980111
112270850	chr10:112270850:G:A	3.42017e-06	-1.49886	-1.26968
112270906	chr10:112270906:A:G	2.05725e-05	-1.77699e-10	-0.974278
112270962	chr10:112270962:C:T	3.6893e-05	0.729192	-1.11941
112270990	chr10:112270990:G:A	2.04427e-05	-1.77699e-10	-0.980608
112271087	chr10:112271087:C:T	2.04427e-05	-1.77699e-10	-0.980608
112271145	chr10:112271145:G:A	2.04427e-05	-1.77699e-10	-0.980608
112271322	chr10:112271322:C:T	2.04427e-05	-1.77699e-10	-0.980608
112271476	chr10:112271476:T:A	4.01786e-06	-1.40698	-1.20051
112271485	chr10:112271485:T:C	2.04427e-05	-1.77699e-10	-0.980608
112271972	chr10:112271972:A:G	2.01581e-05	-1.77699e-10	-0.994629
112271995	chr10:112271995:G:A	2.04398e-05	-1.77699e-10	-0.980752
112272041	chr10:112272041:A:G	2.04427e-05	-1.77699e-10	-0.980608
112272055	chr10:112272055:G:T	0.000253612	2.41123	-0.873658
112272081	chr10:112272081:C:T	2.04427e-05	-1.77699e-10	-0.980608
112272104	chr10:112272104:T:C	2.04427e-05	-1.77699e-10	-0.980608
112272303	chr10:112272303:T:C	2.04588e-05	-1.77699e-10	-0.979824
112272321	chr10:112272321:A:C	2.04427e-05	-1.77699e-10	-0.980608
112272493	chr10:112272493:T:C	2.04047e-05	-1.77699e-10	-0.98247
112272647	chr10:112272647:G:A	2.04427e-05	-1.77699e-10	-0.980608
112272658	chr10:112272658:A:T	4.00824e-05	-1.77699e-10	-0.307299
112272663	chr10:112272663:T:A	2.04427e-05	-1.77699e-10	-0.980608
112272809	chr10:112272809:T:C	1.66868e-05	-1.77699e-10	-1.18361
112272848	chr10:112272848:G:T	2.04146e-05	-1.77699e-10	-0.981987
112272896	chr10:112272896:A:G	3.88431e-06	-1.4936	-1.14768
112272935	chr10:112272935:C:A	1.50018e-05	-1.77699e-10	-1.29006
112273036	chr10:112273036:A:T	2.04538e-05	-1.77699e-10	-0.980065
112273295	chr10:112273295:C:G	4.00707e-06	-1.44846	-1.16171
112273748	chr10:112273748:A:AT	2.13121e-05	-1.77699e-10	-0.938962
112273967	chr10:112273967:T:C	3.11348e-05	-1.77699e-10	-0.559908
112274136	chr10:112274136:G:A	2.1361e-05	-1.77699e-10	-0.936668
112274364	chr10:112274364:T:A	4.11809e-06	-1.389	-1.19385
112274477	chr10:112274477:T:C	2.63661e-05	-0.726156	-5.85139e-10
112274499	chr10:112274499:A:G	2.13228e-05	-1.77699e-10	-0.93846
112274623	chr10:112274623:T:G	2.07873e-05	-1.77699e-10	-0.963895
112274624	chr10:112274624:C:T	2.15249e-05	-1.77699e-10	-0.929025
112274655	chr10:112274655:T:C	1.54118e-05	-1.77699e-10	-1.2631
112274880	chr10:112274880:A:C	2.13517e-05	-1.77699e-10	-0.937105
112275014	chr10:112275014:T:C	2.13228e-05	-1.77699e-10	-0.93846
112275461	chr10:112275461:T:G	1.21096e-05	-1.50424	-5.85139e-10
112275545	chr10:112275545:T:C	2.13675e-05	-1.77699e-10	-0.936365
112275675	chr10:112275675:A:G	2.13551e-05	-1.77699e-10	-0.936946
112275989	chr10:112275989:T:C	1.7052e-05	-1.77699e-10	-1.16197
112276022	chr10:112276022:A:C	2.15207e-05	-1.77699e-10	-0.929219
112276079	chr10:112276079:G:C	3.81135e-06	-1.47792	-1.18233
112276114	chr10:112276114:T:G	2.13671e-05	-1.77699e-10	-0.936381
112276255	chr10:112276255:T:C	5.76463e-06	-1.28972	-0.95677
112276273	chr10:112276273:C:T	1.65029e-05	-1.77699e-10	-1.1947
112276308	chr10:112276308:A:C	1.64962e-05	-1.77699e-10	-1.19511
112276391	chr10:112276391:C:CAGTTGA	2.10154e-05	-1.77699e-10	-0.952982
112276412	chr10:112276412:T:C	2.09448e-05	-1.77699e-10	-0.956344
112276488	chr10:112276488:C:T	2.14387e-05	-1.77699e-10	-0.933037
112276546	chr10:112276546:G:A	1.48251e-05	-1.77699e-10	-1.30191
112276945	chr10:112276945:T:G	4.21731e-06	-1.50982	-1.04922
112277062	chr10:112277062:C:T	4.06525e-06	-1.4566	-1.13916
112277673	chr10:112277673:T:C	5.22419e-05	-0.0423507	-5.85139e-10
112277674	chr10:112277674:G:A	1.54699e-05	-1.77699e-10	-1.25934
112277682	chr10:112277682:T:C	3.99726e-06	-1.47337	-1.13926
112277720	chr10:112277720:G:A	3.25573e-05	0.634808	-1.15004
112278151	chr10:112278151:C:G	3.00122e-05	-1.77699e-10	-0.596632
112278519	chr10:112278519:T:C	1.87062e-05	-1.06938	-5.85139e-10
112278675	chr10:112278675:A:G	2.05151e-05	-1.77699e-10	-0.977074
112278927	chr10:112278927:G:A	1.30207e-05	-1.43169	-5.85139e-10
112279006	chr10:112279006:T:C	4.3447e-06	-1.28915	-1.24013
112279033	chr10:112279033:C:T	4.21648e-06	-1.2835	-1.27574
112279072	chr10:112279072:G:C	1.59941e-05	-1.77699e-10	-1.22602
112279194	chr10:112279194:T:G	1.66086e-05	-1.77699e-10	-1.18831
112279222	chr10:112279222:T:G	1.51749e-05	-1.77699e-10	-1.27859
112279589	chr10:112279589:C:T	1.59941e-05	-1.77699e-10	-1.22602
112279630	chr10:112279630:T:G	1.55357e-05	-1.77699e-10	-1.25509
112279835	chr10:112279835:T:C	2.05394e-05	-1.77699e-10	-0.975892
112280463	chr10:112280463:A:G	2.1025e-05	0.327637	-1.28016
112280697	chr10:112280697:T:C	3.39554e-06	-1.47577	-1.3
112280748	chr10:112280748:G:A	1.49411e-05	-1.77699e-10	-1.29412
112280802	chr10:112280802:C:T	2.03714e-05	-1.77699e-10	-0.984103
112280889	chr10:112280889:T:C	3.23767e-05	-1.77699e-10	-0.520796
112281088	chr10:112281088:C:A	2.02323e-05	0.308658	-1.29961
112281133	chr10:112281133:T:G	3.16397e-05	-1.77699e-10	-0.543822
112281486	chr10:112281486:T:A	3.75671e-06	-1.51304	-1.16165
112281946	chr10:112281946:G:A	1.795e-05	-1.11064	-5.85139e-10
112282234	chr10:112282234:TC:T	1.60071e-05	-1.77699e-10	-1.2252
112282885	chr10:112282885:A:G	0.000171288	1.01906	0.126052
112282932	chr10:112282932:A:C	9.03577e-05	1.68259	-1.17705
112282993	chr10:112282993:C:T	1.48923e-05	-1.77699e-10	-1.29739
112283004	chr10:112283004:A:G	7.77752e-05	1.55023	-1.19464
112283057	chr10:112283057:A:G	1.5072e-05	-1.77699e-10	-1.2854
112283223	chr10:112283223:C:A	3.13934e-05	-1.77699e-10	-0.551637
112283272	chr10:112283272:C:T	3.13934e-05	-1.77699e-10	-0.551637
112283482	chr10:112283482:T:C	3.2448e-06	-1.5191	-1.30209
112283558	chr10:112283558:C:T	1.48242e-05	-1.77699e-10	-1.30197
112283613	chr10:112283613:T:C	5.2264e-06	-1.43805	-0.906466
112283659	chr10:112283659:C:T	1.50206e-05	-1.77699e-10	-1.28881
112283678	chr10:112283678:G:A	2.03493e-05	-1.77699e-10	-0.98519
112283838	chr10:112283838:G:A	1.80391e-05	0.0765871	-1.18228
112284028	chr10:112284028:T:C	3.42282e-06	-1.46883	-1.29894
112284351	chr10:112284351:G:A	2.97217e-05	-0.123855	-0.482501
112285400	chr10:112285400:T:C	3.09543e-05	-1.77699e-10	-0.565724
112285440	chr10:112285440:G:A	4.974e-06	-1.32425	-1.06976
112285575	chr10:112285575:C:T	2.04529e-05	-0.532233	-0.447876
112285673	chr10:112285673:G:GC	2.0956e-05	-1.77699e-10	-0.95581
112285862	chr10:112285862:T:A	1.62647e-05	-1.77699e-10	-1.20924
112285943	chr10:112285943:G:A	3.46528e-06	-1.45745	-1.29799
112286420	chr10:112286420:CCCTGTGGCCTTT:C	1.44124e-05	-1.33014	-5.85139e-10
112286517	chr10:112286517:A:G	4.48135e-06	-1.40506	-1.09325
112286647	chr10:112286647:T:G	6.43229e-06	-1.4714	-0.665509
112286664	chr10:112286664:A:G	2.09604e-05	-1.77699e-10	-0.955601
112286683	chr10:112286683:A:G	6.48435e-06	-1.47292	-0.655922
112286686	chr10:112286686:G:A	0.000135546	-1.77699e-10	0.911076
112287050	chr10:112287050:T:A	8.04532e-06	-0.780366	-1.13278
112287275	chr10:112287275:A:G	1.48612e-05	-1.77699e-10	-1.29948
112287301	chr10:112287301:T:G	3.27065e-06	-1.51531	-1.29793
112287505	chr10:112287505:C:T	3.4467e-06	-1.47733	-1.28349
112287592	chr10:112287592:T:A	2.29059e-05	-1.77699e-10	-0.866841
112287637	chr10:112287637:T:C	1.06544e-05	-0.393951	-1.23831
112287935	chr10:112287935:A:C	3.8678e-05	-1.77699e-10	-0.342963
112287979	chr10:112287979:C:A	1.86235e-05	-1.77699e-10	-1.07381
112288029	chr10:112288029:T:C	3.26028e-06	-1.5196	-1.29682
112288043	chr10:112288043:C:T	3.13934e-05	-1.77699e-10	-0.551637
112288065	chr10:112288065:G:A	1.41798e-05	-1.34641	-5.85139e-10
112288272	chr10:112288272:C:T	6.62564e-06	-0.875005	-1.23228
112288324	chr10:112288324:G:T	0.000172087	-1.77699e-10	1.14976
112288347	chr10:112288347:T:A	4.90546e-06	-1.51749	-0.890399
112288353	chr10:112288353:T:C	1.95778e-05	-1.77699e-10	-1.02384
112288369	chr10:112288369:C:A	1.48246e-05	-1.77699e-10	-1.30195
112288516	chr10:112288516:C:A	1.53062e-05	-1.77699e-10	-1.26998
112288688	chr10:112288688:G:A	2.96203e-05	-1.77699e-10	-0.609774
112288731	chr10:112288731:A:G	3.16875e-05	-1.77699e-10	-0.542312
112289034	chr10:112289034:T:C	1.27207e-05	-0.154736	-1.30027
112289872	chr10:112289872:C:T	3.28439e-06	-1.51194	-1.29712
112289877	chr10:112289877:C:T	6.52112e-06	-0.926535	-1.19665
112289955	chr10:112289955:T:C	6.10077e-06	-0.968779	-1.22104
112289995	chr10:112289995:T:G	1.63265e-05	-1.77699e-10	-1.20544
112290414	chr10:112290414:C:T	2.08909e-05	-1.77699e-10	-0.958919
112290430	chr10:112290430:G:A	1.36997e-05	-0.120084	-1.26078
112290897	chr10:112290897:T:A	4.00555e-06	-1.34246	-1.26809
112291000	chr10:112291000:T:C	1.64231e-05	-1.77699e-10	-1.19954
112291360	chr10:112291360:A:G	8.78963e-06	-1.41422	-0.410442
112291683	chr10:112291683:T:C	1.51473e-05	-1.77699e-10	-1.28041
112291690	chr10:112291690:A:G	1.5021e-05	-1.77699e-10	-1.28879
112292092	chr10:112292092:C:T	1.93992e-05	-1.77699e-10	-1.033
112292155	chr10:112292155:G:C	0.000105246	-1.77699e-10	0.658068
112292226	chr10:112292226:G:C	1.50963e-05	-1.77699e-10	-1.28379
112293159	chr10:112293159:T:C	7.36941e-06	-1.37566	-0.625241
112293316	chr10:112293316:AAC:A	1.87563e-05	-0.528218	-0.538488
112293357	chr10:112293357:T:C	3.35113e-06	-1.495	-1.29393
112293656	chr10:112293656:C:T	1.71908e-05	-1.77699e-10	-1.15386
112294011	chr10:112294011:C:T	1.75104e-05	-1.77699e-10	-1.13544
112294112	chr10:112294112:C:T	1.03567e-05	-1.16508	-0.495514
112294225	chr10:112294225:G:A	1.29502e-05	-0.302854	-1.13427
112294454	chr10:112294454:A:G	6.43004e-05	-1.77699e-10	0.165331
112294591	chr10:112294591:C:T	1.48465e-05	-1.77699e-10	-1.30047
112294593	chr10:112294593:G:A	1.48757e-05	-1.77699e-10	-1.29851
112294688	chr10:112294688:C:T	2.16961e-05	-1.77699e-10	-0.921102
112294814	chr10:112294814:G:A	1.28181e-05	-0.278731	-1.16865
112294843	chr10:112294843:A:G	4.23757e-05	0.833715	-1.08537
112294938	chr10:112294938:G:A	2.38297e-05	-1.77699e-10	-0.827302
112294971	chr10:112294971:G:A	1.48217e-05	-1.77699e-10	-1.30214
112295134	chr10:112295134:A:G	1.48671e-05	-1.77699e-10	-1.29908
112295298	chr10:112295298:T:C	6.2514e-06	-1.49038	-0.675047
112295316	chr10:112295316:C:T	1.25024e-05	-1.47231	-5.85139e-10
112295633	chr10:112295633:C:T	1.71212e-05	-1.77699e-10	-1.15792
112295675	chr10:112295675:T:G	1.71212e-05	-1.77699e-10	-1.15792
112295751	chr10:112295751:A:G	3.66555e-06	-1.50906	-1.19019
112295940	chr10:112295940:T:C	1.87308e-05	-1.77699e-10	-1.06807
112296190	chr10:112296190:G:C	7.16284e-06	-1.21722	-0.812106
112296192	chr10:112296192:T:C	6.00546e-05	-1.77699e-10	0.0970184
112296215	chr10:112296215:T:C	1.51066e-05	-1.77699e-10	-1.2831
112296796	chr10:112296796:T:A	5.8871e-06	-0.933655	-1.29182
112296822	chr10:112296822:G:A	5.96245e-06	-0.954466	-1.25829
112296829	chr10:112296829:G:A	1.52951e-05	-1.77699e-10	-1.2707
112296869	chr10:112296869:T:C	2.33612e-05	-1.77699e-10	-0.84716
112297036	chr10:112297036:G:A	1.86098e-05	-1.77699e-10	-1.07455
112297066	chr10:112297066:C:T	5.11821e-06	-1.11388	-1.25155
112297075	chr10:112297075:G:C	1.52186e-05	-1.77699e-10	-1.27571
112297189	chr10:112297189:A:G	4.27561e-06	-1.4411	-1.10421
112297317	chr10:112297317:T:C	6.47003e-06	-0.83376	-1.29729
112297489	chr10:112297489:T:C	5.97482e-06	-1.10913	-1.10155
112299219	chr10:112299219:C:T	1.42558e-05	-1.05212	-0.288952
112299244	chr10:112299244:G:A	1.62056e-05	-1.77699e-10	-1.21288
112299545	chr10:112299545:C:T	3.27086e-05	-0.510597	-5.85139e-10
112299572	chr10:112299572:TCTCTGTTTTC:T	4.42077e-06	-1.51345	-0.998468
112299762	chr10:112299762:A:G	1.19325e-05	-1.51897	-5.85139e-10
112299892	chr10:112299892:G:C	1.71324e-05	-1.77699e-10	-1.15726
112300522	chr10:112300522:A:G	1.75155e-05	-1.77699e-10	-1.13515
112301485	chr10:112301485:G:A	1.48403e-05	-1.77699e-10	-1.30089
112301504	chr10:112301504:A:G	1.49466e-05	-1.77699e-10	-1.29375
112301715	chr10:112301715:T:C	6.56763e-06	-1.51486	-0.601226
112301767	chr10:112301767:C:A	7.52929e-06	-0.716981	-1.26245
112302221	chr10:112302221:G:A	8.46281e-06	-1.23001	-0.632547
112302282	chr10:112302282:C:T	1.48989e-05	-1.77699e-10	-1.29695
112302534	chr10:112302534:T:A	6.6972e-06	-1.51993	-0.576611
112302589	chr10:112302589:A:G	1.5223e-05	-1.77699e-10	-1.27543
112303675	chr10:112303675:G:C	1.48348e-05	-1.77699e-10	-1.30126
112304099	chr10:112304099:C:T	1.55025e-05	-1.77699e-10	-1.25723
112304147	chr10:112304147:C:T	1.54347e-05	-1.77699e-10	-1.26162
112304213	chr10:112304213:A:G	1.74478e-05	-1.77699e-10	-1.13902
112304295	chr10:112304295:A:G	1.50212e-05	-1.77699e-10	-1.28877
112304393	chr10:112304393:C:G	1.19659e-05	-1.51618	-5.85139e-10
112304474	chr10:112304474:T:C	2.82224e-05	-1.77699e-10	-0.658118
112304736	chr10:112304736:G:GTAATAGACCCATTTAGTAATAGACCCATTAGTAATACTAATAGACCCATTTAC	2.57723e-05	-1.77699e-10	-0.748933
112304858	chr10:112304858:G:C	1.91996e-05	-1.77699e-10	-1.04335
112305234	chr10:112305234:G:A	1.57248e-05	-1.77699e-10	-1.243
112305426	chr10:112305426:A:G	1.49509e-05	-1.77699e-10	-1.29347
112305500	chr10:112305500:A:C	1.5223e-05	-1.77699e-10	-1.27543
112305820	chr10:112305820:T:C	1.55162e-05	-1.77699e-10	-1.25635
112305949	chr10:112305949:A:G	0.000145134	-1.77699e-10	0.979421
112305965	chr10:112305965:GCATA:G	8.41902e-05	-1.77699e-10	0.434844
112305974	chr10:112305974:T:C	1.49329e-05	-1.77699e-10	-1.29467
112306180	chr10:112306180:T:C	1.5504e-05	-1.77699e-10	-1.25714
112306235	chr10:112306235:T:C	5.57542e-06	-1.49137	-0.788498
112306376	chr10:112306376:T:C	5.55653e-06	-1.49476	-0.788498
112306472	chr10:112306472:G:T	5.19081e-06	-1.04964	-1.30171
112306792	chr10:112306792:A:G	1.55334e-05	-1.77699e-10	-1.25524
112307190	chr10:112307190:T:C	4.40029e-06	-1.2163	-1.30026
112308074	chr10:112308074:C:T	2.00667e-05	-1.77699e-10	-0.999176
112308104	chr10:112308104:C:T	4.25058e-06	-1.24922	-1.30196
112308299	chr10:112308299:A:G	5.01473e-06	-1.08398	-1.30188
112308327	chr10:112308327:G:T	1.66659e-05	-1.18487	-5.85139e-10
112308463	chr10:112308463:C:A	1.48244e-05	-1.77699e-10	-1.30196
112308524	chr10:112308524:C:T	1.49108e-05	-1.77699e-10	-1.29615
112308664	chr10:112308664:G:A	2.51927e-05	-1.77699e-10	-0.77168
112308721	chr10:112308721:C:T	1.48305e-05	-1.77699e-10	-1.30155
112309140	chr10:112309140:G:A	8.63656e-06	-1.12369	-0.718543
112309862	chr10:112309862:C:A	1.51089e-05	-1.77699e-10	-1.28295
112309955	chr10:112309955:G:C	1.56161e-05	-0.900473	-0.349462
112310015	chr10:112310015:A:T	2.31628e-05	-1.00818	0.152488
112310140	chr10:112310140:C:T	1.55666e-05	-0.533694	-0.719411
112310365	chr10:112310365:C:T	2.07435e-05	-1.77699e-10	-0.966002
112310927	chr10:112310927:A:G	4.40636e-06	-1.21311	-1.30207
112311039	chr10:112311039:T:A	1.56079e-05	-0.515754	-0.734706
112311590	chr10:112311590:A:G	4.27425e-06	-1.24607	-1.29955
112311780	chr10:112311780:TC:T	4.54373e-06	-1.18246	-1.30203
112311873	chr10:112311873:A:G	4.24046e-06	-1.25354	-1.30003
112311889	chr10:112311889:T:C	4.18585e-06	-1.26599	-1.30054
112311958	chr10:112311958:C:T	0.000183992	-1.77699e-10	1.21666
112312386	chr10:112312386:C:A	4.16954e-06	-1.26961	-1.30082
112312485	chr10:112312485:C:T	0.000178286	-1.77699e-10	1.18516
112312860	chr10:112312860:G:A	1.52698e-05	-1.77699e-10	-1.27236
112312914	chr10:112312914:T:G	0.000198802	-0.664239	1.95831
112312922	chr10:112312922:T:C	2.05545e-05	-1.77699e-10	-0.975154
112312974	chr10:112312974:T:C	4.29294e-06	-1.25791	-1.28335
112313150	chr10:112313150:T:G	4.18526e-06	-1.27913	-1.28754
112313194	chr10:112313194:G:A	4.12594e-06	-1.29467	-1.28627
112313273	chr10:112313273:A:G	1.48224e-05	-1.77699e-10	-1.30209
112313600	chr10:112313600:G:A	3.55484e-06	-1.52028	-1.20964
112313786	chr10:112313786:T:C	3.7409e-06	-1.52044	-1.15847
112314100	chr10:112314100:A:G	1.87696e-05	-1.77699e-10	-1.06599
112314204	chr10:112314204:T:C	3.87707e-06	-1.5182	-1.12495
112314328	chr10:112314328:G:A	4.14588e-06	-1.2879	-1.28822
112314329	chr10:112314329:A:T	4.11772e-06	-1.2956	-1.28733
112314423	chr10:112314423:T:G	4.50849e-06	-1.51951	-0.97276
112314821	chr10:112314821:G:C	3.9073e-06	-1.51696	-1.11843
112314822	chr10:112314822:C:T	3.90501e-06	-1.51754	-1.11843
112314859	chr10:112314859:G:A	3.83261e-06	-1.51792	-1.13677
112315136	chr10:112315136:T:A	1.33602e-05	-0.953134	-0.452818
112315441	chr10:112315441:A:G	4.05323e-06	-1.51681	-1.08191
112315606	chr10:112315606:G:A	4.22385e-06	-1.26583	-1.29166
112315726	chr10:112315726:C:T	1.55748e-05	-1.77699e-10	-1.25258
112315734	chr10:112315734:T:C	1.23287e-05	-0.706725	-0.779579
112315742	chr10:112315742:A:C	7.01633e-05	-1.77699e-10	0.252591
112316082	chr10:112316082:G:T	1.29896e-05	-1.43408	-5.85139e-10
112316637	chr10:112316637:A:G	8.00483e-05	-1.77699e-10	0.384395
112316927	chr10:112316927:C:T	1.19811e-05	-0.879919	-0.634981
112316932	chr10:112316932:CT:C	2.02631e-05	-1.77699e-10	-0.989431
112317257	chr10:112317257:C:T	1.49602e-05	-1.77699e-10	-1.29284
112317563	chr10:112317563:T:C	1.52844e-05	-1.77699e-10	-1.2714
112317619	chr10:112317619:A:G	2.30367e-05	-1.77699e-10	-0.861147
112317628	chr10:112317628:C:T	1.48259e-05	-1.77699e-10	-1.30186
112317758	chr10:112317758:A:G	1.48254e-05	-1.77699e-10	-1.30189
112318249	chr10:112318249:T:C	1.48226e-05	-1.77699e-10	-1.30208
112318366	chr10:112318366:T:C	5.82341e-05	0.0662364	-5.85139e-10
112318659	chr10:112318659:T:G	1.48412e-05	-1.77699e-10	-1.30082
112318749	chr10:112318749:C:T	6.09221e-06	-1.49045	-0.700777
112318750	chr10:112318750:G:A	1.48323e-05	-1.77699e-10	-1.30143
112318955	chr10:112318955:A:G	1.21108e-05	-0.814252	-0.689886
112318976	chr10:112318976:C:T	4.7364e-06	-1.48965	-0.953303
112319451	chr10:112319451:G:A	1.56256e-05	-1.77699e-10	-1.24933
112319924	chr10:112319924:G:C	1.26995e-05	-1.45667	-5.85139e-10
112319926	chr10:112319926:A:G	6.14294e-06	-1.05457	-1.12836
112320132	chr10:112320132:G:A	1.13345e-05	-0.847795	-0.722586
112320321	chr10:112320321:G:A	1.92403e-05	-1.77699e-10	-1.04123
112320501	chr10:112320501:A:G	1.48254e-05	-1.77699e-10	-1.30189
112320598	chr10:112320598:A:G	0.000118786	-1.77699e-10	0.77909
112320657	chr10:112320657:C:T	4.58966e-06	-1.4828	-0.991634
112320844	chr10:112320844:T:G	1.48245e-05	-1.77699e-10	-1.30195
112320851	chr10:112320851:T:G	1.48263e-05	-1.77699e-10	-1.30183
112320945	chr10:112320945:A:G	0.000168363	-1.77699e-10	1.12789
112320989	chr10:112320989:G:A	1.29486e-05	-0.800484	-0.636761
112321062	chr10:112321062:G:C	1.26002e-05	-0.780736	-0.683785
112321244	chr10:112321244:A:G	1.48222e-05	-1.77699e-10	-1.30211
112321437	chr10:112321437:C:T	4.61543e-06	-1.48743	-0.981398
112321476	chr10:112321476:A:ACACT	1.56786e-05	-1.77699e-10	-1.24594
112321679	chr10:112321679:T:C	1.48242e-05	-1.77699e-10	-1.30197
112322054	chr10:112322054:C:A	1.8313e-05	-1.09063	-5.85139e-10
112322237	chr10:112322237:A:G	4.52849e-06	-1.28874	-1.19911
112322290	chr10:112322290:C:T	2.08809e-05	-1.77699e-10	-0.959402
112322634	chr10:112322634:A:C	1.2436e-05	-0.80215	-0.675489
112322790	chr10:112322790:C:T	1.3845e-05	-0.912507	-0.457803
112322908	chr10:112322908:C:T	5.40656e-06	-1.15869	-1.15193
112323163	chr10:112323163:T:C	4.915e-06	-1.47239	-0.933554
112323427	chr10:112323427:C:T	1.26423e-05	-0.9303	-0.53089
112323733	chr10:112323733:C:A	1.34434e-05	-1.39975	-5.85139e-10
112324221	chr10:112324221:AT:A	2.14134e-05	-1.77699e-10	-0.93422
112324223	chr10:112324223:T:A	2.14577e-05	-1.77699e-10	-0.93215
112324486	chr10:112324486:AG:A	1.5763e-05	-1.77699e-10	-1.24057
112324498	chr10:112324498:G:C	1.85318e-05	-1.77699e-10	-1.07875
112324536	chr10:112324536:G:A	1.49305e-05	-1.77699e-10	-1.29483
112324593	chr10:112324593:C:A	1.16476e-05	-0.887439	-0.655698
112324631	chr10:112324631:T:C	6.49909e-06	-1.30574	-0.820835
112324953	chr10:112324953:G:A	1.78844e-05	-1.77699e-10	-1.1143
112325463	chr10:112325463:C:T	6.32532e-06	-0.97583	-1.17784
112325602	chr10:112325602:C:T	2.06018e-05	-1.77699e-10	-0.972854
112325616	chr10:112325616:C:A	9.52713e-06	-1.51946	-0.224632
112325748	chr10:112325748:T:C	1.75342e-05	-0.806044	-0.328039
112325754	chr10:112325754:T:C	1.64559e-05	-1.77699e-10	-1.19755
112325822	chr10:112325822:G:A	2.38007e-05	-1.77699e-10	-0.828522
112325928	chr10:112325928:C:T	0.000133246	-1.77699e-10	0.893962
112326000	chr10:112326000:G:A	2.04754e-05	-1.77699e-10	-0.979011
112326059	chr10:112326059:G:A	1.51836e-05	-1.77699e-10	-1.27802
112326141	chr10:112326141:AAAC:A	1.28648e-05	-1.44374	-5.85139e-10
112326420	chr10:112326420:A:C	8.7426e-06	-1.24118	-0.58885
112326628	chr10:112326628:C:T	1.22011e-05	-1.49671	-5.85139e-10
112327018	chr10:112327018:TC:T	8.60512e-06	-0.603505	-1.24237
112327019	chr10:112327019:C:T	4.66538e-05	-1.77699e-10	-0.15548
112328373	chr10:112328373:G:A	1.49403e-05	-1.77699e-10	-1.29417
112328460	chr10:112328460:A:C	1.49129e-05	-1.77699e-10	-1.29601
112328513	chr10:112328513:G:A	6.846e-06	-1.50133	-0.573244
112328682	chr10:112328682:C:T	1.6402e-05	-0.726416	-0.474418
112328683	chr10:112328683:C:T	1.72669e-05	-1.77699e-10	-1.14945
112329072	chr10:112329072:A:G	1.50117e-05	-1.77699e-10	-1.2894
112329406	chr10:112329406:C:T	1.49379e-05	-1.77699e-10	-1.29433
112329583	chr10:112329583:C:T	1.48464e-05	-1.77699e-10	-1.30048
112329720	chr10:112329720:G:A	6.71749e-06	-1.50773	-0.585787
112329951	chr10:112329951:C:T	6.79688e-06	-0.911254	-1.17052
112330306	chr10:112330306:G:A	1.4828e-05	-1.77699e-10	-1.30172
112330428	chr10:112330428:TCTGATTCCAGCAGGAGACCTCTCCATTCAACAGGAATGTCC:T	1.22282e-05	-0.963351	-0.531139
112330567	chr10:112330567:A:C	5.33362e-05	-0.581872	0.560251
112330897	chr10:112330897:C:T	7.11765e-06	-1.23067	-0.804988
112331001	chr10:112331001:C:T	1.31091e-05	-0.993646	-0.431284
112331412	chr10:112331412:C:A	1.50629e-05	-1.77699e-10	-1.286
112331912	chr10:112331912:T:C	8.13126e-06	-1.02652	-0.876
112332099	chr10:112332099:T:A	1.63876e-05	-1.77699e-10	-1.20171
112332283	chr10:112332283:C:T	9.92921e-06	-0.921169	-0.781585
112332513	chr10:112332513:T:TA	2.19318e-05	-1.77699e-10	-0.910298
112333009	chr10:112333009:T:C	1.48493e-05	-1.77699e-10	-1.30028
112333026	chr10:112333026:T:A	1.48269e-05	-1.77699e-10	-1.30179
112333194	chr10:112333194:AAGGAG:A	2.19089e-05	-1.77699e-10	-0.91134
112333312	chr10:112333312:T:C	2.42505e-05	-1.77699e-10	-0.809797
112333784	chr10:112333784:T:C	1.48227e-05	-1.77699e-10	-1.30207
112333827	chr10:112333827:C:T	8.96255e-06	-0.914313	-0.890866
112334043	chr10:112334043:C:T	6.05016e-05	-1.77699e-10	0.104435
112334930	chr10:112334930:G:C	1.49121e-05	-1.77699e-10	-1.29606
112335119	chr10:112335119:T:A	1.49471e-05	-1.77699e-10	-1.29372
112335173	chr10:112335173:A:G	4.84094e-06	-1.23913	-1.18199
112335587	chr10:112335587:A:G	1.19294e-05	-1.51923	-5.85139e-10
112335618	chr10:112335618:G:C	1.49471e-05	-1.77699e-10	-1.29372
112335682	chr10:112335682:C:T	2.11384e-05	-1.77699e-10	-0.947145
112335716	chr10:112335716:G:A	2.76108e-05	-1.77699e-10	-0.68003
112336143	chr10:112336143:C:G	6.86494e-06	-0.801327	-1.27048
112336215	chr10:112336215:A:G	4.16624e-06	-1.35466	-1.21656
112336326	chr10:112336326:G:A	1.53444e-05	-1.77699e-10	-1.26748
112336411	chr10:112336411:TTG:T	1.83042e-05	-1.77699e-10	-1.0911
112336612	chr10:112336612:A:C	2.901e-05	-1.77699e-10	-0.630593
112336972	chr10:112336972:T:C	1.81124e-05	-1.77699e-10	-1.10164
112338035	chr10:112338035:T:C	2.2624e-05	-1.77699e-10	-0.879223
112338128	chr10:112338128:G:A	1.48697e-05	-1.77699e-10	-1.29891
112338945	chr10:112338945:C:G	4.77943e-06	-1.20413	-1.22978
112339173	chr10:112339173:G:C	1.4845e-05	-1.77699e-10	-1.30057
112339364	chr10:112339364:A:C	1.48763e-05	-1.77699e-10	-1.29847
112340352	chr10:112340352:C:T	1.75446e-05	-1.77699e-10	-1.13349
112340473	chr10:112340473:C:G	1.56021e-05	-1.77699e-10	-1.25083
112340517	chr10:112340517:T:G	1.55648e-05	-1.77699e-10	-1.25322
112340851	chr10:112340851:G:C	8.75927e-06	-0.926305	-0.901818
112341285	chr10:112341285:C:T	3.0969e-05	-1.77699e-10	-0.565248
112341713	chr10:112341713:C:G	1.37971e-05	-0.960327	-0.413451
112341786	chr10:112341786:G:A	1.74551e-05	-1.77699e-10	-1.1386
112342122	chr10:112342122:T:C	5.06215e-06	-1.49014	-0.886302
112342242	chr10:112342242:C:G	3.99643e-06	-1.39831	-1.21452
112342325	chr10:112342325:T:C	4.61509e-06	-1.2067	-1.2622
112342408	chr10:112342408:A:G	1.52978e-05	-1.77699e-10	-1.27053
112342560	chr10:112342560:A:G	3.58963e-05	-1.77699e-10	-0.4176
112342842	chr10:112342842:A:G	1.52922e-05	-1.77699e-10	-1.27089
112342872	chr10:112342872:G:A	8.30323e-06	-0.895677	-0.985913
112342886	chr10:112342886:T:C	2.37053e-05	-1.77699e-10	-0.832535
112342914	chr10:112342914:G:A	5.14282e-06	-1.49727	-0.863359
112343048	chr10:112343048:C:T	0.000308246	-1.77699e-10	1.73266
112343744	chr10:112343744:C:T	3.8408e-06	-1.44412	-1.20843
112343745	chr10:112343745:A:G	5.14756e-06	-1.12181	-1.2379
112343866	chr10:112343866:A:C	7.60644e-06	-0.962526	-1.00671
112344022	chr10:112344022:G:A	1.54497e-05	-1.77699e-10	-1.26065
112344217	chr10:112344217:C:T	1.96119e-05	-1.0221	-5.85139e-10
112344295	chr10:112344295:C:T	9.03049e-06	-1.01747	-0.780156
112344443	chr10:112344443:C:T	1.77678e-05	0.130315	-1.25116
112345251	chr10:112345251:C:T	2.69218e-05	-1.77699e-10	-0.705299
112345379	chr10:112345379:G:A	2.01763e-05	-1.77699e-10	-0.993725
112345536	chr10:112345536:G:A	4.00018e-06	-1.37346	-1.23844
112346148	chr10:112346148:C:T	3.94953e-05	-1.77699e-10	-0.322054
112346603	chr10:112346603:G:A	4.79507e-06	-1.17804	-1.25261
112347162	chr10:112347162:A:AG	1.60786e-05	-0.384631	-0.836118
112347540	chr10:112347540:T:C	4.93679e-06	-1.11447	-1.28705
112348078	chr10:112348078:A:G	4.10206e-05	-1.77699e-10	-0.284161
112348243	chr10:112348243:C:G	1.48399e-05	-1.77699e-10	-1.30091
112348702	chr10:112348702:A:T	1.48358e-05	-1.77699e-10	-1.30119
112348704	chr10:112348704:T:C	1.26759e-05	-1.45854	-5.85139e-10
112348747	chr10:112348747:T:C	1.91739e-05	-1.77699e-10	-1.04469
112348801	chr10:112348801:A:ATGTTC	4.5815e-06	-1.29775	-1.17846
112348923	chr10:112348923:T:A	1.41454e-05	-1.34885	-5.85139e-10
112349229	chr10:112349229:C:T	6.2617e-06	-1.47647	-0.687316
112349353	chr10:112349353:T:C	7.24199e-06	-0.753056	-1.26528
112349602	chr10:112349602:T:C	3.61955e-06	-1.50324	-1.20865
112349797	chr10:112349797:T:A	3.81337e-06	-1.4843	-1.17542
112349994	chr10:112349994:T:C	5.90221e-06	-0.924755	-1.29815
112350099	chr10:112350099:G:A	6.95603e-06	-0.759458	-1.29917
112350219	chr10:112350219:A:G	8.99655e-06	-0.53487	-1.26652
112350680	chr10:112350680:T:C	7.04597e-06	-0.747247	-1.29853
112350784	chr10:112350784:C:T	6.36038e-05	-1.77699e-10	0.154438
112351056	chr10:112351056:A:G	6.42382e-06	-1.02165	-1.11657
112351135	chr10:112351135:G:A	7.21282e-06	-0.723141	-1.29923
112351444	chr10:112351444:G:A	9.09388e-06	-0.554577	-1.23606
112351479	chr10:112351479:C:G	8.83543e-06	-0.586058	-1.23341
112351504	chr10:112351504:CCT:C	3.08224e-05	-0.569994	-5.85139e-10
112351520	chr10:112351520:C:T	1.15144e-05	-0.903812	-0.650829
112351590	chr10:112351590:G:C	6.79121e-06	-1.12437	-0.958236
112351594	chr10:112351594:T:C	1.83612e-05	-1.77699e-10	-1.08799
112351665	chr10:112351665:T:C	0.000262258	1.5711	-5.85139e-10
112351681	chr10:112351681:T:C	1.50694e-05	-1.77699e-10	-1.28557
112351735	chr10:112351735:C:T	1.19319e-05	-1.51902	-5.85139e-10
112351785	chr10:112351785:C:T	9.61008e-06	-0.495053	-1.24037
112351985	chr10:112351985:A:G	1.59179e-05	-1.77699e-10	-1.23079
112352291	chr10:112352291:G:A	3.74743e-06	-1.49693	-1.18023
112357045	chr10:112357045:T:TA	1.2315e-05	-0.798204	-0.68921
112357056	chr10:112357056:T:C	1.62099e-05	-1.77699e-10	-1.21261
112357068	chr10:112357068:T:C	6.93994e-06	-0.763908	-1.29703
112357080	chr10:112357080:G:T	5.09767e-06	-1.5205	-0.84895
112357153	chr10:112357153:A:G	9.7918e-06	-0.451324	-1.26537
112357333	chr10:112357333:T:A	1.65634e-05	-1.77699e-10	-1.19104
112357424	chr10:112357424:G:A	1.72474e-05	-1.77699e-10	-1.15057
112357617	chr10:112357617:G:A	1.488e-05	-1.77699e-10	-1.29822
112359402	chr10:112359402:A:G	6.35449e-06	-0.852921	-1.29615
112359422	chr10:112359422:C:T	7.3861e-06	-0.74565	-1.25299
112359999	chr10:112359999:T:C	1.72958e-05	-1.77699e-10	-1.14777
112360008	chr10:112360008:G:A	1.67475e-05	-1.77699e-10	-1.17999
112360932	chr10:112360932:A:G	7.70811e-06	-0.66312	-1.29284
112361604	chr10:112361604:C:T	1.48218e-05	-1.77699e-10	-1.30214
112361992	chr10:112361992:C:G	5.56291e-06	-1.04466	-1.23745
112362034	chr10:112362034:A:C	5.0259e-06	-1.13507	-1.24856
112362314	chr10:112362314:C:T	3.453e-06	-1.49661	-1.26238
112362317	chr10:112362317:T:C	1.72094e-05	-0.166661	-0.986115
112362499	chr10:112362499:A:G	1.63016e-05	-1.77699e-10	-1.20697
112363041	chr10:112363041:C:G	5.40559e-06	-1.05305	-1.25776
112363087	chr10:112363087:G:A	1.45016e-05	-1.32398	-5.85139e-10
112363398	chr10:112363398:T:C	9.60275e-06	-1.46948	-0.26671
112363514	chr10:112363514:C:T	1.63728e-05	-1.20262	-5.85139e-10
112363832	chr10:112363832:G:A	2.3718e-05	-1.77699e-10	-0.832001
112363966	chr10:112363966:T:G	7.70477e-06	-1.04738	-0.909013
112364158	chr10:112364158:G:GT	6.31855e-06	-1.14777	-1.00697
112364202	chr10:112364202:C:T	6.3104e-06	-1.1493	-1.00673
112364418	chr10:112364418:T:C	7.2374e-06	-1.07813	-0.940846
112364518	chr10:112364518:G:C	2.78988e-05	-0.16687	-0.502782
112364763	chr10:112364763:T:C	1.5291e-05	-1.77699e-10	-1.27097
112365219	chr10:112365219:C:A	1.19685e-05	-1.51595	-5.85139e-10
112365509	chr10:112365509:AAGGCTTGACGTAG:A	6.97429e-06	-1.17527	-0.880737
112365527	chr10:112365527:CA:C	7.10853e-06	-1.16288	-0.87406
112365833	chr10:112365833:G:A	1.72108e-05	-1.77699e-10	-1.1527
112366052	chr10:112366052:G:A	1.08487e-05	-1.44796	-0.166229
112366747	chr10:112366747:C:T	3.82507e-05	-1.77699e-10	-0.354074
112366791	chr10:112366791:C:T	1.56306e-05	-1.77699e-10	-1.24901
112366976	chr10:112366976:T:C	6.12427e-06	-1.25899	-0.926987
112367180	chr10:112367180:G:A	0.000115294	-1.77699e-10	0.749254
112367273	chr10:112367273:A:G	0.000133966	-1.77699e-10	0.899351
112367352	chr10:112367352:T:C	5.60755e-06	-1.28579	-0.98833
112367782	chr10:112367782:T:A	1.56648e-05	-1.77699e-10	-1.24682
112368388	chr10:112368388:C:A	2.2068e-05	-0.904105	-5.85139e-10
112368584	chr10:112368584:C:T	6.51536e-06	-1.19661	-0.927466
112369056	chr10:112369056:A:G	7.79714e-06	-0.985393	-0.959085
112369206	chr10:112369206:G:A	4.74785e-06	-1.20576	-1.23478
112369246	chr10:112369246:G:A	1.51121e-05	-1.77699e-10	-1.28274
112369620	chr10:112369620:G:A	6.93218e-06	-1.22788	-0.834184
112369807	chr10:112369807:C:T	1.19255e-05	-1.51956	-5.85139e-10
112369836	chr10:112369836:C:T	1.72834e-05	-1.14849	-5.85139e-10
112369906	chr10:112369906:C:T	1.48523e-05	-1.77699e-10	-1.30008
112369972	chr10:112369972:G:A	2.40099e-05	-1.77699e-10	-0.81977
112370006	chr10:112370006:A:C	2.55565e-05	-1.77699e-10	-0.757345
112370085	chr10:112370085:A:G	1.36893e-05	-0.390735	-0.990887
112370140	chr10:112370140:A:G	1.50466e-05	-1.77699e-10	-1.28708
112370254	chr10:112370254:C:G	4.78472e-05	-1.77699e-10	-0.130222
112370325	chr10:112370325:G:A	2.35547e-05	-1.77699e-10	-0.838909
112370615	chr10:112370615:G:A	3.77948e-05	-1.77699e-10	-0.366062
112370845	chr10:112370845:A:G	2.63502e-05	-1.77699e-10	-0.726758
112370881	chr10:112370881:C:T	1.56675e-05	-1.77699e-10	-1.24664
112370986	chr10:112370986:CTG:C	7.10281e-06	-1.17021	-0.867533
112371379	chr10:112371379:C:G	1.36687e-05	-1.38313	-5.85139e-10
112371778	chr10:112371778:A:G	2.12099e-05	-0.943768	-5.85139e-10
112372285	chr10:112372285:C:A	1.71695e-05	-1.1551	-5.85139e-10
112372873	chr10:112372873:G:A	1.68636e-05	-1.77699e-10	-1.17308
112372887	chr10:112372887:A:T	6.0806e-06	-1.24228	-0.950857
112373155	chr10:112373155:G:A	0.000884836	2.78717	-5.85139e-10
112373565	chr10:112373565:A:T	6.07781e-06	-1.23469	-0.958902
112373603	chr10:112373603:G:A	1.71973e-05	-1.77699e-10	-1.15348
112373741	chr10:112373741:A:T	1.54243e-05	-1.77699e-10	-1.26229
112374517	chr10:112374517:A:T	7.06562e-06	-1.16044	-0.882555
112375040	chr10:112375040:G:A	1.52314e-05	-1.77699e-10	-1.27488
112375255	chr10:112375255:C:T	3.87141e-06	-1.46726	-1.17736
112375421	chr10:112375421:A:G	3.19644e-05	-0.533613	-5.85139e-10
112376220	chr10:112376220:C:T	1.74485e-05	-1.77699e-10	-1.13898
112376496	chr10:112376496:G:A	2.33708e-05	-1.77699e-10	-0.846749
112376591	chr10:112376591:G:C	3.4741e-06	-1.45206	-1.30084
112377909	chr10:112377909:A:G	0.000301767	1.71142	-5.85139e-10
112378270	chr10:112378270:A:G	1.74522e-05	-1.27555	0.136777
112378485	chr10:112378485:T:G	3.56152e-06	-1.43758	-1.29047
112378663	chr10:112378663:C:T	2.16367e-05	-1.77699e-10	-0.923843
112378895	chr10:112378895:TTGGAAGGTCAGACAGCCCG:T	8.93383e-06	-1.46957	-0.338817
112378914	chr10:112378914:G:A	1.57523e-05	-1.77699e-10	-1.24125
112379256	chr10:112379256:C:T	3.51269e-06	-1.46422	-1.27763
112379913	chr10:112379913:A:G	2.16367e-05	-1.77699e-10	-0.923843
112380007	chr10:112380007:A:G	1.52634e-05	-1.77699e-10	-1.27278
112380138	chr10:112380138:G:A	9.02789e-06	-1.26027	-0.53765
112380846	chr10:112380846:A:G	5.21722e-06	-1.29292	-1.05335
112381870	chr10:112381870:G:A	1.58343e-05	-1.77699e-10	-1.23606
112382023	chr10:112382023:G:A	1.972e-05	-1.77699e-10	-1.0166
112382302	chr10:112382302:T:C	3.43237e-06	-1.49718	-1.26781
112382346	chr10:112382346:G:A	7.0904e-06	-1.49216	-0.547335
112382641	chr10:112382641:T:C	3.87911e-06	-1.50159	-1.14104
112382938	chr10:112382938:C:T	0.000167518	-1.77699e-10	1.12285
112383292	chr10:112383292:G:A	1.69819e-05	-1.77699e-10	-1.16608
112384081	chr10:112384081:G:T	3.98012e-06	-1.4582	-1.15873
112385286	chr10:112385286:A:G	4.64913e-06	-1.45029	-1.01127
112385595	chr10:112385595:T:C	1.49654e-05	-1.77699e-10	-1.29249
112386047	chr10:112386047:T:A	1.797e-05	-1.77699e-10	-1.10953
112386572	chr10:112386572:T:G	1.51958e-05	-1.77699e-10	-1.27721
112386745	chr10:112386745:T:C	5.39302e-06	-1.23227	-1.08086
112387011	chr10:112387011:T:C	1.20129e-05	-1.51225	-5.85139e-10
112388064	chr10:112388064:G:A	1.49708e-05	-1.77699e-10	-1.29213
112388230	chr10:112388230:G:A	1.63198e-05	-1.77699e-10	-1.20586
112388611	chr10:112388611:G:A	4.67871e-05	-0.152628	-5.85139e-10
112388931	chr10:112388931:C:T	3.96253e-06	-1.46849	-1.15286
112389721	chr10:112389721:C:A	3.76339e-06	-1.38685	-1.28606
112390102	chr10:112390102:AAG:A	3.88141e-06	-1.47517	-1.16686
112390258	chr10:112390258:TG:T	1.27041e-05	-1.45631	-5.85139e-10
112391436	chr10:112391436:T:C	1.65967e-05	-1.77699e-10	-1.18903
112391904	chr10:112391904:T:C	5.43144e-06	-1.00572	-1.30031
112391917	chr10:112391917:G:A	1.5897e-05	-1.77699e-10	-1.2321
112392469	chr10:112392469:C:T	1.49909e-05	-1.77699e-10	-1.29079
112392670	chr10:112392670:G:A	2.05982e-05	-1.77699e-10	-0.973029
112392905	chr10:112392905:A:G	2.75255e-05	-1.77699e-10	-0.683122
112393038	chr10:112393038:C:T	1.78895e-05	-1.77699e-10	-1.11402
112393178	chr10:112393178:A:G	4.21206e-06	-1.50732	-1.05296
112393398	chr10:112393398:G:A	1.6219e-05	-1.77699e-10	-1.21205
112393441	chr10:112393441:C:T	1.18638e-05	-1.39937	-0.125372
112393875	chr10:112393875:A:G	7.96516e-06	-1.50704	-0.416113
112394051	chr10:112394051:GC:G	9.62828e-06	-1.09074	-0.642786
112394703	chr10:112394703:A:G	8.08426e-06	-1.50104	-0.407273
112394811	chr10:112394811:T:C	1.57959e-05	-1.77699e-10	-1.23849
112394994	chr10:112394994:G:A	0.000100409	0.611013	-5.85139e-10
112395057	chr10:112395057:C:T	1.26783e-05	-1.38378	-0.074562
112395065	chr10:112395065:C:A	1.92296e-05	-1.77699e-10	-1.04178
112395925	chr10:112395925:A:G	2.01568e-05	-1.77699e-10	-0.994695
112395933	chr10:112395933:T:C	2.42205e-05	-1.77699e-10	-0.811034
112396069	chr10:112396069:T:C	8.26301e-06	-1.51912	-0.367323
112396497	chr10:112396497:C:T	1.4824e-05	-1.77699e-10	-1.30199
112396702	chr10:112396702:A:G	1.79252e-05	-1.77699e-10	-1.11203
112396983	chr10:112396983:G:T	4.69312e-06	-1.29356	-1.15858
112397412	chr10:112397412:C:T	4.39067e-05	-1.77699e-10	-0.216168
112399150	chr10:112399150:A:G	1.02485e-05	-1.08609	-0.585015
112399405	chr10:112399405:C:G	0.000130336	-1.77699e-10	0.871883
112399694	chr10:112399694:G:A	1.22744e-05	-1.08936	-0.401353
112400002	chr10:112400002:C:T	1.28846e-05	-1.07118	-0.371027
112400054	chr10:112400054:G:C	1.22276e-05	-1.09128	-0.403257
112400240	chr10:112400240:C:T	3.32011e-05	-1.77699e-10	-0.495652
112400592	chr10:112400592:A:G	2.45425e-05	-1.77699e-10	-0.79783
112400726	chr10:112400726:T:A	1.24844e-05	-1.07946	-0.394299
112400937	chr10:112400937:G:C	1.49456e-05	-1.77699e-10	-1.29382
112401104	chr10:112401104:C:T	1.22913e-05	-1.09725	-0.39209
112401116	chr10:112401116:T:C	1.50148e-05	-1.77699e-10	-1.2892
112401398	chr10:112401398:G:A	1.33115e-05	-1.02513	-0.384483
112401565	chr10:112401565:G:T	2.06875e-05	-1.77699e-10	-0.968703
112402702	chr10:112402702:T:C	1.91445e-05	-1.77699e-10	-1.04622
112403562	chr10:112403562:A:G	9.68556e-06	-1.41269	-0.314914
112403757	chr10:112403757:C:T	9.18326e-06	-1.50732	-0.273532
112403769	chr10:112403769:G:A	1.97115e-05	-1.77699e-10	-1.01704
112404115	chr10:112404115:G:A	1.51043e-05	-1.77699e-10	-1.28326
112404275	chr10:112404275:C:T	3.7953e-05	-1.77699e-10	-0.361886
112404388	chr10:112404388:T:G	2.09388e-05	-1.07418	0.11755
112404945	chr10:112404945:C:G	2.19212e-05	-1.77699e-10	-0.910779
112405565	chr10:112405565:A:G	8.65831e-06	-1.16214	-0.67758
112405667	chr10:112405667:TG:T	1.66798e-05	-1.77699e-10	-1.18404
112405842	chr10:112405842:G:A	2.28262e-05	-1.77699e-10	-0.870326
112406024	chr10:112406024:A:G	5.67981e-06	-1.52029	-0.741028
112406218	chr10:112406218:A:T	5.64193e-06	-1.33192	-0.936086
112406378	chr10:112406378:C:T	5.49389e-06	-1.04604	-1.24856
112406533	chr10:112406533:A:G	1.49041e-05	-1.77699e-10	-1.2966
112406623	chr10:112406623:T:C	5.18083e-06	-1.38934	-0.963928
112406715	chr10:112406715:G:A	2.17586e-05	-1.77699e-10	-0.918225
112406896	chr10:112406896:T:C	2.44655e-05	-1.77699e-10	-0.80097
112407458	chr10:112407458:G:A	1.04815e-05	-1.43366	-0.214967
112407545	chr10:112407545:C:T	5.48218e-06	-1.33468	-0.962058
112407967	chr10:112407967:C:T	4.88766e-05	-1.77699e-10	-0.108937
112407983	chr10:112407983:A:G	9.90718e-06	-1.2709	-0.43408
112408229	chr10:112408229:G:A	1.71424e-05	-1.77699e-10	-1.15668
112408911	chr10:112408911:C:A	2.91621e-05	-0.625366	-5.85139e-10
112409130	chr10:112409130:T:C	1.49628e-05	-1.77699e-10	-1.29267
112409387	chr10:112409387:G:T	2.62799e-05	-1.77699e-10	-0.72943
112409432	chr10:112409432:C:A	6.0232e-06	-1.49689	-0.705724
112409518	chr10:112409518:A:G	1.009e-05	-1.43777	-0.248927
112409795	chr10:112409795:T:G	1.64095e-05	-1.77699e-10	-1.20038
112409908	chr10:112409908:A:G	1.48843e-05	-1.77699e-10	-1.29793
112409989	chr10:112409989:G:C	3.42364e-05	-1.77699e-10	-0.464946
112410571	chr10:112410571:C:T	2.29201e-05	-1.77699e-10	-0.866221
112410972	chr10:112410972:T:C	1.99707e-05	-1.77699e-10	-1.00397
112411426	chr10:112411426:A:G	1.8171e-05	-1.77699e-10	-1.09841
112411641	chr10:112411641:C:T	3.32213e-05	-1.77699e-10	-0.495044
112411841	chr10:112411841:T:C	6.8793e-06	-0.863879	-1.20584
112412142	chr10:112412142:C:T	1.79777e-05	-1.77699e-10	-1.1091
112412423	chr10:112412423:G:A	2.41413e-05	-1.77699e-10	-0.81431
112412855	chr10:112412855:T:C	0.000558876	2.32769	-5.85139e-10
112413010	chr10:112413010:G:A	4.09035e-06	-1.38564	-1.20397
112413796	chr10:112413796:G:A	9.89108e-06	-1.43871	-0.267891
112413894	chr10:112413894:A:G	9.69407e-06	-1.15935	-0.56737
112414673	chr10:112414673:A:C	6.97853e-06	-1.26936	-0.786041
112415020	chr10:112415020:C:G	1.27418e-05	-1.45335	-5.85139e-10
112415055	chr10:112415055:C:G	2.51e-05	-0.775366	-5.85139e-10
112415231	chr10:112415231:G:A	2.43477e-05	-1.77699e-10	-0.805796
112415294	chr10:112415294:G:T	1.48489e-05	-1.77699e-10	-1.30031
112415667	chr10:112415667:C:T	1.31893e-05	-1.41883	-5.85139e-10
112415890	chr10:112415890:C:T	1.48664e-05	-1.77699e-10	-1.29913
112418475	chr10:112418475:G:A	2.19442e-05	-1.77699e-10	-0.90973
112418509	chr10:112418509:C:G	5.87077e-05	-1.52047	1.5948
112419128	chr10:112419128:GTGTA:G	5.92826e-06	-1.02993	-1.18858
112419130	chr10:112419130:GTA:G	1.57869e-05	-1.77699e-10	-1.23905
112419165	chr10:112419165:G:C	1.2001e-05	-1.51325	-5.85139e-10
112419469	chr10:112419469:G:T	1.47015e-05	-1.31029	-5.85139e-10
112419525	chr10:112419525:A:G	4.41e-06	-1.49763	-1.01673
112419598	chr10:112419598:C:T	7.22142e-06	-1.50237	-0.518814
112419772	chr10:112419772:C:G	1.76929e-05	-1.77699e-10	-1.12507
112420367	chr10:112420367:G:T	1.53579e-05	-1.77699e-10	-1.2666
112421154	chr10:112421154:G:A	1.62963e-05	-1.77699e-10	-1.2073
112421336	chr10:112421336:G:A	2.61013e-05	-1.19375	0.457496
112421925	chr10:112421925:A:G	9.16316e-06	-1.51595	-0.267091
112422015	chr10:112422015:A:G	1.64365e-05	-1.77699e-10	-1.19873
112422056	chr10:112422056:G:C	1.89411e-05	-1.77699e-10	-1.0569
112424090	chr10:112424090:G:A	2.11791e-05	-0.945221	-5.85139e-10
112424580	chr10:112424580:T:C	1.90661e-05	-1.77699e-10	-1.05033
112425807	chr10:112425807:A:C	2.36886e-05	-1.77699e-10	-0.833242
112425854	chr10:112425854:CAAAA:C	7.45056e-06	-1.51269	-0.477257
112425916	chr10:112425916:C:T	6.64325e-05	-1.77699e-10	0.197952
112426098	chr10:112426098:T:TG	4.99846e-05	-1.50391	1.41739
112426399	chr10:112426399:C:T	3.94853e-06	-1.49364	-1.13125
112426420	chr10:112426420:C:A	1.69861e-05	-1.77699e-10	-1.16584
112426466	chr10:112426466:A:G	1.86738e-05	-1.07111	-5.85139e-10
112426866	chr10:112426866:G:A	1.03799e-05	-1.45512	-0.203244
112427076	chr10:112427076:T:C	1.8505e-05	-1.77699e-10	-1.08019
112427798	chr10:112427798:TTC:T	2.15828e-05	-1.77699e-10	-0.92634
112428029	chr10:112428029:T:C	6.30662e-06	-1.47827	-0.67836
112428173	chr10:112428173:G:T	1.5057e-05	-1.77699e-10	-1.28639
112428328	chr10:112428328:T:C	5.87895e-06	-1.47834	-0.748515
112428513	chr10:112428513:C:A	1.91024e-05	-1.77699e-10	-1.04842
112428867	chr10:112428867:A:G	1.18605e-05	-1.17614	-0.348874
112429314	chr10:112429314:C:T	1.52475e-05	-1.77699e-10	-1.27382
112429373	chr10:112429373:T:C	8.59236e-06	-1.1739	-0.673463
112429445	chr10:112429445:C:T	0.000890583	2.79364	-5.85139e-10
112430117	chr10:112430117:G:A	2.10558e-05	-1.77699e-10	-0.951058
112430262	chr10:112430262:T:C	2.46423e-05	-1.77699e-10	-0.793771
112430553	chr10:112430553:C:A	5.01776e-05	-1.77699e-10	-0.0826665
112431792	chr10:112431792:T:C	3.62125e-06	-1.43456	-1.27686
112431895	chr10:112431895:C:G	2.46932e-05	-1.77699e-10	-0.791708
112432527	chr10:112432527:G:A	4.48426e-06	-1.51029	-0.987371
112432762	chr10:112432762:GC:G	1.91321e-05	-1.77699e-10	-1.04687
112433221	chr10:112433221:C:T	2.46732e-05	-1.77699e-10	-0.792518
112433302	chr10:112433302:G:GA	1.01593e-05	-1.26641	-0.41343
112433791	chr10:112433791:A:G	9.77054e-06	-1.29794	-0.420928
112434150	chr10:112434150:G:A	0.000429087	2.06342	-5.85139e-10
112434980	chr10:112434980:G:T	1.50576e-05	-1.77699e-10	-1.28635
112434994	chr10:112434994:G:T	8.74621e-06	-1.30886	-0.520757
112435767	chr10:112435767:A:G	5.90635e-05	-1.77699e-10	0.0803783
112435887	chr10:112435887:T:C	4.50616e-06	-1.20175	-1.29104
112436009	chr10:112436009:A:G	6.92967e-05	-1.77699e-10	0.240162
112436212	chr10:112436212:C:T	9.64819e-05	-1.77699e-10	0.571121
112436462	chr10:112436462:C:T	5.85037e-06	-1.51997	-0.71176
112436463	chr10:112436463:G:A	2.05975e-05	-1.77699e-10	-0.973066
112436507	chr10:112436507:T:C	1.49853e-05	-1.77699e-10	-1.29117
112436523	chr10:112436523:TAAG:T	1.66767e-05	-1.77699e-10	-1.18422
112436803	chr10:112436803:T:C	1.51825e-05	-1.77699e-10	-1.27809
112436854	chr10:112436854:T:C	3.33217e-06	-1.50117	-1.29344
112436978	chr10:112436978:C:T	1.93548e-05	-1.77699e-10	-1.0353
112437069	chr10:112437069:T:C	2.07272e-05	-1.77699e-10	-0.966788
112437202	chr10:112437202:T:C	3.49782e-05	-1.77699e-10	-0.44351
112437637	chr10:112437637:G:C	2.05631e-05	-1.77699e-10	-0.974738
112437813	chr10:112437813:C:A	4.2128e-05	-1.48726	1.22974
112437884	chr10:112437884:T:C	4.64413e-06	-1.5204	-0.942227
112438017	chr10:112438017:T:C	2.49126e-05	-1.77699e-10	-0.782863
112438224	chr10:112438224:A:T	4.47201e-06	-1.52035	-0.980053
112438345	chr10:112438345:A:G	2.06889e-05	-1.77699e-10	-0.968635
112439063	chr10:112439063:C:G	1.8984e-05	-1.77699e-10	-1.05464
112439414	chr10:112439414:C:T	9.74139e-06	-1.49488	-0.226974
112439529	chr10:112439529:G:A	3.46036e-05	-1.51627	1.06199
112439562	chr10:112439562:G:A	7.48795e-06	-1.25091	-0.734029
112439608	chr10:112439608:T:C	0.000358858	-1.77699e-10	1.88469
112440182	chr10:112440182:A:C	1.54336e-05	-1.77699e-10	-1.26169
112440581	chr10:112440581:A:G	2.10432e-05	-1.77699e-10	-0.951656
112440597	chr10:112440597:G:A	4.49956e-06	-1.51921	-0.975049
112440609	chr10:112440609:T:C	1.95005e-05	-1.77699e-10	-1.02779
112441109	chr10:112441109:T:C	3.61196e-06	-1.48333	-1.23066
112442768	chr10:112442768:A:G	3.97259e-05	-1.51716	1.20093
112443651	chr10:112443651:ATATAAG:A	2.27649e-05	-1.77699e-10	-0.873014
112443773	chr10:112443773:A:G	1.92122e-05	-1.77699e-10	-1.04269
112443784	chr10:112443784:A:G	5.51709e-06	-1.52013	-0.77025
112443835	chr10:112443835:C:T	1.04678e-05	-1.38228	-0.267659
112444121	chr10:112444121:C:T	1.26255e-05	-1.46252	-5.85139e-10
112444142	chr10:112444142:A:G	3.66994e-05	-1.77699e-10	-0.395476
112444163	chr10:112444163:C:A	1.98669e-05	-1.77699e-10	-1.00918
112444272	chr10:112444272:C:T	1.47905e-05	-1.30425	-5.85139e-10
112444435	chr10:112444435:C:T	1.98744e-05	-1.77699e-10	-1.0088
112444815	chr10:112444815:T:C	2.56273e-05	-1.77699e-10	-0.754575
112445180	chr10:112445180:C:T	6.8853e-05	-1.77699e-10	0.233739
112445316	chr10:112445316:C:T	1.17288e-05	-0.646263	-0.889928
112445631	chr10:112445631:G:A	4.31869e-06	-1.50416	-1.03112
112445880	chr10:112445880:T:G	0.000342541	-1.77699e-10	1.83816
112446363	chr10:112446363:A:G	5.03624e-06	-1.15558	-1.22599
112446925	chr10:112446925:C:T	8.67154e-06	-1.51618	-0.322011
112446996	chr10:112446996:G:C	3.47656e-06	-1.45056	-1.30163
112447079	chr10:112447079:T:C	4.76168e-06	-1.49693	-0.940708
112447722	chr10:112447722:A:G	6.44469e-06	-1.52045	-0.614533
112448308	chr10:112448308:A:C	8.53798e-06	-1.30929	-0.544416
112448574	chr10:112448574:GT:G	2.10199e-05	-1.77699e-10	-0.952766
112450882	chr10:112450882:T:A	4.00184e-05	-1.77699e-10	-0.308894
112451135	chr10:112451135:A:G	3.86799e-06	-1.37742	-1.26808
112451276	chr10:112451276:A:G	3.72455e-06	-1.38857	-1.29472
112451452	chr10:112451452:C:A	3.36171e-06	-1.51907	-1.26671
112451618	chr10:112451618:A:G	1.88447e-05	-1.77699e-10	-1.06201
112451699	chr10:112451699:A:G	3.87392e-06	-1.37673	-1.26724
112452481	chr10:112452481:T:C	3.63031e-06	-1.40679	-1.30213
112452690	chr10:112452690:A:AT	3.2912e-06	-1.50686	-1.30013
112452958	chr10:112452958:T:TG	4.23843e-06	-1.50172	-1.05233
112453181	chr10:112453181:T:C	1.26593e-05	-1.45984	-5.85139e-10
112453287	chr10:112453287:G:C	3.32604e-06	-1.49616	-1.30029
112453370	chr10:112453370:T:TA	4.73393e-05	-1.77699e-10	-0.140894
112453462	chr10:112453462:AAG:A	3.54829e-06	-1.52	-1.21177
112453615	chr10:112453615:T:C	3.73661e-06	-1.52051	-1.15955
112453673	chr10:112453673:T:C	3.45181e-06	-1.48371	-1.27562
112453986	chr10:112453986:A:G	2.37052e-05	-1.77699e-10	-0.832542
112454778	chr10:112454778:G:C	1.69869e-05	0.134947	-1.30074
112455990	chr10:112455990:C:T	1.93508e-05	-1.77699e-10	-1.0355
112456010	chr10:112456010:T:C	3.31447e-06	-1.51878	-1.28116
112456513	chr10:112456513:C:A	0.000407101	-1.77699e-10	2.01083
112456886	chr10:112456886:T:C	1.77864e-05	-1.77699e-10	-1.1198
112457323	chr10:112457323:T:TA	1.81228e-05	-1.77699e-10	-1.10107
112457476	chr10:112457476:T:C	1.2828e-05	-1.44661	-5.85139e-10
112457495	chr10:112457495:G:A	1.81461e-05	-1.77699e-10	-1.09978
112457564	chr10:112457564:A:G	1.81228e-05	-1.77699e-10	-1.10107
112457719	chr10:112457719:A:T	6.64695e-06	-1.36997	-0.73411
112457805	chr10:112457805:C:T	1.64617e-05	-1.77699e-10	-1.1972
112458145	chr10:112458145:CTTTGT:C	6.4709e-05	-1.77699e-10	0.171666
112458268	chr10:112458268:A:G	1.78805e-05	-1.77699e-10	-1.11452
112458489	chr10:112458489:T:A	1.81228e-05	-1.77699e-10	-1.10107
112458581	chr10:112458581:A:G	1.81228e-05	-1.77699e-10	-1.10107
112458880	chr10:112458880:G:A	1.81821e-05	-1.77699e-10	-1.0978
112459046	chr10:112459046:T:C	1.48524e-05	-1.77699e-10	-1.30008
112460175	chr10:112460175:A:G	1.96705e-05	-1.77699e-10	-1.01912
112460770	chr10:112460770:AG:A	1.37889e-05	-1.37437	-5.85139e-10
112460919	chr10:112460919:A:G	1.75279e-05	-1.77699e-10	-1.13444
112461000	chr10:112461000:CACTT:C	1.81351e-05	-1.77699e-10	-1.10038
112461316	chr10:112461316:C:T	0.000523761	-1.77699e-10	2.2628
112461663	chr10:112461663:C:T	0.000528693	-1.77699e-10	2.27217
112461809	chr10:112461809:T:A	1.68191e-05	-1.17572	-5.85139e-10
112462547	chr10:112462547:G:C	3.92477e-06	-1.32887	-1.30206
112462695	chr10:112462695:A:G	6.03057e-06	-1.507	-0.694396
112463161	chr10:112463161:G:A	2.86228e-05	-0.644031	-5.85139e-10
112463185	chr10:112463185:G:A	3.26774e-06	-1.51199	-1.30215
112463311	chr10:112463311:TC:T	1.25336e-05	-1.46982	-5.85139e-10
112463475	chr10:112463475:C:T	3.78378e-06	-1.36595	-1.30156
112463768	chr10:112463768:A:G	4.58242e-06	-1.4438	-1.03221
112463844	chr10:112463844:AC:A	1.49216e-05	-1.77699e-10	-1.29543
112464121	chr10:112464121:T:C	0.000670137	-1.77699e-10	2.50925
112464178	chr10:112464178:G:A	1.48787e-05	-1.77699e-10	-1.29831
112464274	chr10:112464274:G:T	0.000510745	-1.77699e-10	2.23764
112464917	chr10:112464917:A:G	7.74389e-06	-0.926654	-1.02468
112465451	chr10:112465451:T:G	5.72754e-06	-1.51474	-0.738203
112465859	chr10:112465859:T:G	1.51582e-05	-1.77699e-10	-1.2797
112466058	chr10:112466058:C:T	1.49255e-05	-1.77699e-10	-1.29516
112466082	chr10:112466082:A:G	1.64617e-05	-1.77699e-10	-1.1972
112466529	chr10:112466529:A:G	4.09595e-06	-1.28612	-1.30211
112466658	chr10:112466658:G:A	1.65444e-05	-1.77699e-10	-1.19218
112467502	chr10:112467502:G:A	5.93319e-06	-1.508	-0.70967
112467612	chr10:112467612:A:G	6.60209e-06	-0.808719	-1.30213
112467683	chr10:112467683:T:A	4.79817e-06	-1.20626	-1.22374
112467694	chr10:112467694:G:T	1.77901e-05	-0.613657	-0.505938
112467852	chr10:112467852:A:G	0.00325374	-1.77699e-10	4.08933
112468053	chr10:112468053:T:C	1.99743e-05	-1.77699e-10	-1.00379
112468162	chr10:112468162:G:A	6.45839e-06	-0.830741	-1.30211
112468391	chr10:112468391:T:C	1.79655e-05	-1.77699e-10	-1.10978
112468627	chr10:112468627:TCCTCTG:T	1.66345e-05	-1.77699e-10	-1.18676
112468637	chr10:112468637:AC:A	1.6634e-05	-1.77699e-10	-1.18678
112468685	chr10:112468685:T:C	4.72036e-06	-1.20438	-1.24198
112468804	chr10:112468804:A:G	1.53895e-05	-1.77699e-10	-1.26455
112468857	chr10:112468857:C:T	0.000184349	-1.77699e-10	1.2186
112469134	chr10:112469134:G:A	5.0454e-06	-1.30538	-1.07438
112469275	chr10:112469275:A:C	3.56457e-06	-1.42813	-1.29906
112469427	chr10:112469427:C:T	1.81207e-05	-1.77699e-10	-1.10118
112469545	chr10:112469545:G:A	2.06771e-05	-1.77699e-10	-0.969209
112469714	chr10:112469714:A:G	1.24579e-05	-1.47588	-5.85139e-10
112471496	chr10:112471496:A:G	1.58818e-05	-1.77699e-10	-1.23306
112471530	chr10:112471530:T:TTACTC	1.81709e-05	-1.77699e-10	-1.09842
112471568	chr10:112471568:G:A	2.06771e-05	-1.77699e-10	-0.969209
112471683	chr10:112471683:A:T	1.77272e-05	-1.77699e-10	-1.12314
112472323	chr10:112472323:G:A	3.02191e-05	-0.589759	-5.85139e-10
112472330	chr10:112472330:T:C	4.81188e-06	-1.16978	-1.25736
112473077	chr10:112473077:A:G	1.48437e-05	-1.77699e-10	-1.30066
112473255	chr10:112473255:C:T	1.80777e-05	-1.77699e-10	-1.10356
112473257	chr10:112473257:C:T	1.23291e-05	-1.48627	-5.85139e-10
112473543	chr10:112473543:A:T	0.000194757	-1.77699e-10	1.27352
112473715	chr10:112473715:G:T	1.81207e-05	-1.77699e-10	-1.10118
112474211	chr10:112474211:G:A	2.79736e-05	-1.77699e-10	-0.666972
112474517	chr10:112474517:G:A	4.89394e-06	-1.19178	-1.21846
112474518	chr10:112474518:C:T	0.000168192	-1.77699e-10	1.12687
112474781	chr10:112474781:G:A	2.10044e-05	-1.77699e-10	-0.953505
112474965	chr10:112474965:A:G	4.02311e-06	-1.41982	-1.18636
112475149	chr10:112475149:C:G	1.63934e-05	-1.77699e-10	-1.20136
112475514	chr10:112475514:T:C	1.23649e-05	-1.48337	-5.85139e-10
112476039	chr10:112476039:T:C	2.19525e-05	-1.77699e-10	-0.909352
112476098	chr10:112476098:G:A	1.67477e-05	-1.77699e-10	-1.17998
112476538	chr10:112476538:T:C	1.8435e-05	-1.77699e-10	-1.08398
112476595	chr10:112476595:C:T	1.68657e-05	-1.77699e-10	-1.17295
112477065	chr10:112477065:A:G	5.60901e-05	0.311734	-0.283009
112477106	chr10:112477106:A:G	4.87338e-06	-1.4933	-0.921149
112477572	chr10:112477572:A:G	1.64025e-05	-1.77699e-10	-1.2008
112477707	chr10:112477707:C:T	1.49135e-05	-1.77699e-10	-1.29597
112478370	chr10:112478370:T:C	3.83154e-06	-1.51989	-1.13508
112478612	chr10:112478612:A:T	6.64692e-06	-1.51552	-0.588563
112478647	chr10:112478647:A:G	3.51369e-06	-1.52032	-1.22125
112478965	chr10:112478965:G:A	1.21555e-05	-1.50046	-5.85139e-10
112478995	chr10:112478995:T:C	6.00503e-06	-1.51678	-0.688857
112479880	chr10:112479880:C:A	1.51536e-05	-1.77699e-10	-1.27999
112480031	chr10:112480031:C:T	1.81859e-05	-0.506662	-0.590924
112480413	chr10:112480413:G:A	1.80493e-05	-1.77699e-10	-1.10513
112480503	chr10:112480503:T:C	3.75646e-06	-1.43188	-1.24288
112480653	chr10:112480653:G:C	3.98239e-05	-1.77699e-10	-0.313767
112480791	chr10:112480791:T:C	4.64795e-05	-1.77699e-10	-0.159224
112480883	chr10:112480883:A:G	1.48417e-05	-1.77699e-10	-1.3008
112480992	chr10:112480992:T:A	1.82447e-05	-1.77699e-10	-1.09436
112481005	chr10:112481005:C:T	4.85984e-05	-1.50533	1.39068
112481200	chr10:112481200:T:C	1.9517e-05	-1.77699e-10	-1.02695
112481267	chr10:112481267:G:A	1.80548e-05	-1.77699e-10	-1.10482
112481407	chr10:112481407:G:T	0.0010792	-1.77699e-10	2.98574
112481451	chr10:112481451:T:C	0.000163645	-1.77699e-10	1.09946
112481665	chr10:112481665:A:G	3.23851e-05	-1.77699e-10	-0.520538
112481811	chr10:112481811:G:A	7.81608e-06	-0.700785	-1.24127
112481891	chr10:112481891:A:G	2.26184e-05	-1.77699e-10	-0.879471
112482249	chr10:112482249:A:G	4.10839e-05	-1.77699e-10	-0.282618
112482746	chr10:112482746:C:A	1.35972e-05	-0.122855	-1.26552
112483151	chr10:112483151:T:A	1.87505e-05	-1.77699e-10	-1.06701
112483305	chr10:112483305:G:T	1.99525e-05	-1.45183	0.446951
112483529	chr10:112483529:G:C	1.8185e-05	-1.77699e-10	-1.09764
112483706	chr10:112483706:A:G	3.47567e-06	-1.45128	-1.30117
112483820	chr10:112483820:C:T	1.93551e-05	-1.77699e-10	-1.03528
112484028	chr10:112484028:T:C	1.84374e-05	-1.77699e-10	-1.08385
112484447	chr10:112484447:C:T	1.63193e-05	-1.77699e-10	-1.20588
112484547	chr10:112484547:C:G	1.80493e-05	-1.77699e-10	-1.10513
112485088	chr10:112485088:C:G	1.19258e-05	-1.51953	-5.85139e-10
112485289	chr10:112485289:A:G	0.00115563	-1.77699e-10	3.05417
112485384	chr10:112485384:T:C	4.63553e-05	-1.77699e-10	-0.161899
112485465	chr10:112485465:C:T	1.50534e-05	-1.77699e-10	-1.28663
112485487	chr10:112485487:A:G	1.49125e-05	-1.77699e-10	-1.29603
112485990	chr10:112485990:G:A	1.808e-05	-1.77699e-10	-1.10343
112487155	chr10:112487155:A:G	3.46304e-05	-0.453502	-5.85139e-10
112487718	chr10:112487718:C:T	1.80801e-05	-1.77699e-10	-1.10342
112488148	chr10:112488148:A:G	6.25313e-06	-1.48011	-0.685045
112488208	chr10:112488208:T:C	0.000590764	-1.77699e-10	2.38318
112488355	chr10:112488355:T:C	1.76498e-05	-1.77699e-10	-1.12751
112488827	chr10:112488827:G:A	5.80364e-06	-1.45712	-0.782631
112488873	chr10:112488873:G:A	2.38243e-05	-1.77699e-10	-0.827529
112489020	chr10:112489020:C:G	1.52017e-05	-1.77699e-10	-1.27683
112489220	chr10:112489220:G:A	1.61355e-05	-1.21721	-5.85139e-10
112489928	chr10:112489928:C:G	3.00606e-05	-1.77699e-10	-0.595019
112490562	chr10:112490562:A:G	2.64405e-05	-1.77699e-10	-0.72334
112490921	chr10:112490921:A:G	1.48427e-05	-1.77699e-10	-1.30073
112491250	chr10:112491250:G:A	2.36703e-05	-1.77699e-10	-0.834012
112491270	chr10:112491270:T:A	1.80533e-05	-1.77699e-10	-1.10491
112491325	chr10:112491325:C:G	5.47659e-05	-1.77699e-10	0.00483334
112491371	chr10:112491371:T:C	8.42702e-06	-0.608657	-1.25813
112491891	chr10:112491891:G:A	1.19152e-05	-1.52042	-5.85139e-10
112492501	chr10:112492501:A:AG	1.62755e-05	-1.77699e-10	-1.20858
112493082	chr10:112493082:A:G	0.00025083	-1.77699e-10	1.52654
112493362	chr10:112493362:T:C	0.000834152	2.72818	-5.85139e-10
112494191	chr10:112494191:T:C	3.88376e-05	-1.77699e-10	-0.338847
112494631	chr10:112494631:C:T	4.07919e-05	-0.289752	-5.85139e-10
112495618	chr10:112495618:T:C	3.57686e-05	-1.77699e-10	-0.421164
112495792	chr10:112495792:A:G	1.5711e-05	-1.77699e-10	-1.24387
112495977	chr10:112495977:A:G	1.48785e-05	-1.77699e-10	-1.29832
112496522	chr10:112496522:G:T	1.23481e-05	-1.09433	-0.390405
112496539	chr10:112496539:C:T	3.56557e-05	-1.77699e-10	-0.424326
112497259	chr10:112497259:A:G	3.661e-05	-1.77699e-10	-0.397914
112497272	chr10:112497272:C:T	1.49963e-05	-1.77699e-10	-1.29043
112498504	chr10:112498504:GT:G	0.000373041	-1.77699e-10	1.92345
112498692	chr10:112498692:G:A	1.03127e-05	-1.24331	-0.421555
112498964	chr10:112498964:G:A	4.39309e-06	-1.22475	-1.29346
112499137	chr10:112499137:T:C	3.63275e-05	-1.77699e-10	-0.405659
112499333	chr10:112499333:T:C	3.64236e-05	-1.77699e-10	-0.403018
112499562	chr10:112499562:A:G	1.64917e-05	-1.77699e-10	-1.19538
112499808	chr10:112499808:C:T	1.48678e-05	-1.77699e-10	-1.29904
112499955	chr10:112499955:A:G	7.80009e-06	-0.720098	-1.224
112500325	chr10:112500325:G:C	4.65004e-06	-1.24707	-1.21429
112500675	chr10:112500675:G:C	5.53486e-05	-1.77699e-10	0.0154167
112500683	chr10:112500683:T:A	2.89026e-05	-0.634305	-5.85139e-10
112500725	chr10:112500725:G:A	1.5394e-05	-1.77699e-10	-1.26426
112501144	chr10:112501144:T:G	3.65303e-05	-1.77699e-10	-0.400094
112501407	chr10:112501407:T:TA	1.54653e-05	-1.25963	-5.85139e-10
112501488	chr10:112501488:G:A	3.89563e-05	-1.77699e-10	-0.335796
112502668	chr10:112502668:T:C	3.40025e-05	-1.77699e-10	-0.4718
112502757	chr10:112502757:C:T	1.34389e-05	-1.40008	-5.85139e-10
112503014	chr10:112503014:A:T	6.72495e-06	-0.790289	-1.30212
112503770	chr10:112503770:G:C	9.74844e-05	-1.77699e-10	0.581458
112504058	chr10:112504058:G:A	1.49977e-05	-1.77699e-10	-1.29034
112504382	chr10:112504382:A:G	1.53343e-05	-1.26814	-5.85139e-10
112504413	chr10:112504413:G:A	2.52187e-05	-1.77699e-10	-0.770648
112505312	chr10:112505312:T:C	9.33703e-06	-0.902062	-0.862184
112505742	chr10:112505742:C:T	2.75416e-05	-1.77699e-10	-0.682538
112505879	chr10:112505879:T:C	1.5341e-05	-1.77699e-10	-1.2677
112505956	chr10:112505956:T:A	5.20933e-06	-1.05243	-1.29536
112506070	chr10:112506070:A:G	0.000106953	-0.623563	1.29772
112506693	chr10:112506693:T:C	2.04337e-05	-0.981049	-5.85139e-10
112507475	chr10:112507475:T:C	3.41323e-05	-0.797402	0.329413
112507940	chr10:112507940:A:G	1.53147e-05	-1.77699e-10	-1.26942
112508036	chr10:112508036:C:T	3.52308e-05	-1.41919	0.982874
112508416	chr10:112508416:A:C	2.59916e-05	-1.77699e-10	-0.740463
112508690	chr10:112508690:A:G	1.5617e-05	-1.77699e-10	-1.24987
112509262	chr10:112509262:C:T	1.92882e-05	-1.77699e-10	-1.03874
112509480	chr10:112509480:A:G	0.000187387	-1.26804	2.50298
112509680	chr10:112509680:A:G	6.0073e-06	-1.5065	-0.698754
112509831	chr10:112509831:C:T	0.000164746	-1.77699e-10	1.10617
112510259	chr10:112510259:T:A	2.37892e-05	-1.77699e-10	-0.829005
112510576	chr10:112510576:C:T	1.56013e-05	-1.77699e-10	-1.25088
112510715	chr10:112510715:A:T	0.000178294	-1.25314	2.43834
112511161	chr10:112511161:A:C	1.48323e-05	-1.77699e-10	-1.30142
112511181	chr10:112511181:A:G	2.69828e-05	-1.77699e-10	-0.703036
112511451	chr10:112511451:C:T	1.80737e-05	-1.77699e-10	-1.10378
112511590	chr10:112511590:G:T	0.000281602	-1.77699e-10	1.64226
112511760	chr10:112511760:C:T	0.000271183	-1.77699e-10	1.60456
112511810	chr10:112511810:C:T	1.59152e-05	-1.77699e-10	-1.23096
112511993	chr10:112511993:T:C	1.37372e-05	-1.37812	-5.85139e-10
112512100	chr10:112512100:G:A	2.20234e-05	-1.77699e-10	-0.906131
112512401	chr10:112512401:T:A	6.08817e-06	-1.50806	-0.683828
112512783	chr10:112512783:C:G	1.68051e-05	-1.77699e-10	-1.17655
112513002	chr10:112513002:G:T	1.20866e-05	-0.219067	-1.28707
112513318	chr10:112513318:C:T	1.48235e-05	-1.77699e-10	-1.30202
112513791	chr10:112513791:T:C	3.80254e-05	-1.77699e-10	-0.359981
112513914	chr10:112513914:T:C	1.22715e-05	-1.49095	-5.85139e-10
112514782	chr10:112514782:G:A	1.25803e-05	-1.4661	-5.85139e-10
112514800	chr10:112514800:A:G	4.0223e-05	-1.20232	0.898526
112514936	chr10:112514936:G:C	1.19179e-05	-1.52019	-5.85139e-10
112514974	chr10:112514974:A:G	1.48229e-05	-1.77699e-10	-1.30206
112516623	chr10:112516623:AAAG:A	7.9244e-06	-0.860529	-1.06776
112516902	chr10:112516902:A:G	6.36761e-06	-0.847632	-1.29938
112517484	chr10:112517484:A:G	1.68041e-05	-1.77699e-10	-1.17661
112517693	chr10:112517693:C:T	1.52364e-05	-1.77699e-10	-1.27455
112518422	chr10:112518422:A:G	3.13857e-05	-1.31202	0.760137
112518613	chr10:112518613:G:A	5.19851e-06	-1.49538	-0.854479
112518975	chr10:112518975:A:G	0.000208592	-1.20718	2.54932
112518981	chr10:112518981:T:A	0.000210001	-1.19113	2.54001
112519438	chr10:112519438:C:T	1.83049e-05	-1.77699e-10	-1.09107
112519658	chr10:112519658:G:A	7.12782e-06	-0.889907	-1.14432
112519698	chr10:112519698:C:G	3.87673e-05	-0.340657	-5.85139e-10
112519879	chr10:112519879:A:C	3.54015e-05	-1.77699e-10	-0.43148
112519969	chr10:112519969:T:C	1.4859e-05	-1.77699e-10	-1.29963
112520013	chr10:112520013:C:G	3.30964e-05	-1.77699e-10	-0.498811
112520430	chr10:112520430:A:G	1.237e-05	-1.48296	-5.85139e-10
112520559	chr10:112520559:T:C	2.69536e-05	-1.25306	0.54894
112520943	chr10:112520943:T:C	3.81388e-05	-1.2971	0.940098
112523119	chr10:112523119:C:G	3.35688e-05	-1.77699e-10	-0.484639
112523962	chr10:112523962:G:A	1.64839e-05	-1.77699e-10	-1.19585
112524213	chr10:112524213:C:T	8.92341e-05	-1.51407	2.00709
112524251	chr10:112524251:A:G	1.22037e-05	-1.49649	-5.85139e-10
112524355	chr10:112524355:G:A	7.38239e-05	0.303448	-5.85139e-10
112524884	chr10:112524884:A:T	9.63149e-06	-0.455987	-1.27721
112526151	chr10:112526151:A:G	4.08554e-05	-0.288196	-5.85139e-10
112526328	chr10:112526328:T:G	3.88486e-05	-0.338563	-5.85139e-10
112526617	chr10:112526617:A:G	1.24046e-05	-1.48017	-5.85139e-10
112527509	chr10:112527509:A:T	1.54587e-05	-1.77699e-10	-1.26006
112527874	chr10:112527874:C:T	2.57649e-05	-1.77699e-10	-0.749221
112527977	chr10:112527977:A:C	1.62354e-05	-1.77699e-10	-1.21104
112528094	chr10:112528094:A:G	1.435e-05	-1.33448	-5.85139e-10
112528860	chr10:112528860:T:C	3.03198e-05	-1.4053	0.818863
112529766	chr10:112529766:A:T	1.86948e-05	-1.77699e-10	-1.06999
112529935	chr10:112529935:C:T	1.83912e-05	-1.08636	-5.85139e-10
112531148	chr10:112531148:A:G	2.85308e-05	-1.77699e-10	-0.647249
112531214	chr10:112531214:C:T	1.28736e-05	-1.44306	-5.85139e-10
112531538	chr10:112531538:G:A	4.43008e-06	-1.44415	-1.06567
112531669	chr10:112531669:A:G	1.48489e-05	-1.77699e-10	-1.30031
112532028	chr10:112532028:G:A	0.000148438	-1.3706	2.37253
112532544	chr10:112532544:G:A	0.000158111	-1.32924	2.3943
112534403	chr10:112534403:G:A	2.37042e-05	-1.77699e-10	-0.832581
112534606	chr10:112534606:C:T	8.03044e-06	-1.2989	-0.616093
112534898	chr10:112534898:TG:T	1.62388e-05	-1.77699e-10	-1.21083
112535133	chr10:112535133:A:G	3.33532e-05	-1.39815	0.907071
112535200	chr10:112535200:T:C	4.59116e-05	-0.171517	-5.85139e-10
112535409	chr10:112535409:T:C	1.69682e-05	-1.77699e-10	-1.16689
112536033	chr10:112536033:C:A	0.000760902	-1.77699e-10	2.63627
112536188	chr10:112536188:T:C	1.65665e-05	-1.77699e-10	-1.19086
112536245	chr10:112536245:T:C	7.22337e-05	-1.5042	1.78587
112536432	chr10:112536432:G:A	0.000172346	-1.77699e-10	1.15127
112536546	chr10:112536546:A:G	1.22836e-05	-1.48997	-5.85139e-10
112536549	chr10:112536549:C:T	2.95926e-05	-1.36044	0.74973
112536648	chr10:112536648:C:T	1.69459e-05	-0.10519	-1.06302
112537914	chr10:112537914:G:T	1.46958e-05	-1.31068	-5.85139e-10
112538044	chr10:112538044:AG:A	5.29025e-06	-1.11086	-1.22151
112538561	chr10:112538561:T:C	1.54072e-05	-1.77699e-10	-1.2634
112538889	chr10:112538889:A:G	7.12571e-06	-1.26974	-0.76479
112539664	chr10:112539664:T:G	2.20795e-05	-0.903586	-5.85139e-10
112539967	chr10:112539967:A:C	3.45679e-05	-1.77699e-10	-0.455311
112540118	chr10:112540118:A:G	9.90517e-06	-1.29232	-0.412863
112540121	chr10:112540121:C:G	7.77385e-05	-1.77699e-10	0.355116
112540125	chr10:112540125:T:C	3.77828e-06	-1.39285	-1.27611
112540198	chr10:112540198:A:G	1.48264e-05	-1.77699e-10	-1.30182
112540502	chr10:112540502:A:G	0.000653756	-1.77699e-10	2.4845
112540874	chr10:112540874:A:G	1.49516e-05	-1.29342	-5.85139e-10
112541086	chr10:112541086:A:G	1.16878e-05	-1.33987	-0.199819
112541512	chr10:112541512:T:C	1.51201e-05	-1.77699e-10	-1.28221
112541565	chr10:112541565:G:A	6.37992e-05	-1.77699e-10	0.157506
112541821	chr10:112541821:G:A	6.98731e-05	-1.77699e-10	0.248446
112542023	chr10:112542023:C:G	6.29834e-05	-1.77699e-10	0.144637
112542454	chr10:112542454:C:A	6.15689e-05	-1.77699e-10	0.121922
112542457	chr10:112542457:C:T	5.44209e-06	-1.43851	-0.865558
112543890	chr10:112543890:C:T	6.16718e-05	-1.77699e-10	0.123593
112544064	chr10:112544064:C:G	6.17972e-05	-1.77699e-10	0.125623
112544090	chr10:112544090:T:C	5.29094e-05	-1.77699e-10	-0.0296541
112544371	chr10:112544371:A:G	4.9938e-05	-1.77699e-10	-0.0874528
112544872	chr10:112544872:C:T	1.25358e-05	-1.46965	-5.85139e-10
112545212	chr10:112545212:A:G	1.49014e-05	-1.77699e-10	-1.29678
112545472	chr10:112545472:A:G	4.52937e-05	-1.77699e-10	-0.185066
112547185	chr10:112547185:T:C	6.1855e-06	-1.46079	-0.715236
112547787	chr10:112547787:T:C	4.29028e-06	-1.24226	-1.29962
112547822	chr10:112547822:G:A	1.49936e-05	-1.77699e-10	-1.29061
112547907	chr10:112547907:TCAA:T	1.48978e-05	-1.77699e-10	-1.29702
112548171	chr10:112548171:G:A	1.71596e-05	-1.77699e-10	-1.15568
112548401	chr10:112548401:C:CAT	1.50356e-05	-1.77699e-10	-1.28781
112549483	chr10:112549483:G:A	3.79739e-05	-1.77699e-10	-0.361337
112549803	chr10:112549803:T:G	3.8581e-05	-1.77699e-10	-0.345476
112550144	chr10:112550144:G:C	2.01958e-05	-1.77699e-10	-0.992761
112551459	chr10:112551459:T:TA	1.55974e-05	-1.25113	-5.85139e-10
112551470	chr10:112551470:A:G	0.000123107	-1.77699e-10	0.814822
112552062	chr10:112552062:C:A	0.000110635	-1.77699e-10	0.707999
112552331	chr10:112552331:T:C	4.98811e-05	-1.35721	1.26862
112552639	chr10:112552639:T:C	3.088e-05	-0.568125	-5.85139e-10
112552778	chr10:112552778:T:A	1.13578e-05	-1.43353	-0.134796
112553040	chr10:112553040:T:C	2.61628e-05	-0.733896	-5.85139e-10
112553106	chr10:112553106:A:C	2.86993e-05	-1.77699e-10	-0.641363
112553231	chr10:112553231:G:A	1.48247e-05	-1.77699e-10	-1.30194
112553797	chr10:112553797:G:A	3.76939e-06	-1.42534	-1.24598
112554110	chr10:112554110:C:T	1.54458e-05	-1.2609	-5.85139e-10
112554614	chr10:112554614:T:C	3.32142e-06	-1.502	-1.29584
112555197	chr10:112555197:C:G	2.50317e-05	-1.77699e-10	-0.778091
112555318	chr10:112555318:C:G	1.49136e-05	-1.77699e-10	-1.29596
112556039	chr10:112556039:TGAAAA:T	1.6057e-05	-1.77699e-10	-1.22209
112556135	chr10:112556135:G:A	1.69263e-05	-1.77699e-10	-1.16937
112556893	chr10:112556893:A:G	5.27341e-06	-1.45182	-0.883737
112557877	chr10:112557877:G:C	1.57444e-05	-1.77699e-10	-1.24175
112557949	chr10:112557949:A:G	1.198e-05	-1.51499	-5.85139e-10
112558222	chr10:112558222:C:A	2.70449e-05	-1.77699e-10	-0.700736
112558245	chr10:112558245:G:A	5.26792e-06	-1.24286	-1.09374
112558322	chr10:112558322:A:T	0.000483248	-1.77699e-10	2.1823
112558955	chr10:112558955:A:G	4.56218e-06	-1.34648	-1.13395
112559621	chr10:112559621:C:T	1.44825e-05	-1.32529	-5.85139e-10
112559800	chr10:112559800:C:G	1.703e-05	-1.77699e-10	-1.16326
112560117	chr10:112560117:A:G	2.06075e-05	-1.77699e-10	-0.972581
112560355	chr10:112560355:C:T	5.62912e-05	-1.77699e-10	0.0323039
112561769	chr10:112561769:T:C	4.37154e-06	-1.49258	-1.03054
112561857	chr10:112561857:C:T	1.67088e-05	-1.77699e-10	-1.1823
112562013	chr10:112562013:T:G	1.61873e-05	-1.77699e-10	-1.21401
112564276	chr10:112564276:G:A	3.68234e-06	-1.49063	-1.20405
112564379	chr10:112564379:AG:A	2.72723e-05	-1.77699e-10	-0.692362
112564579	chr10:112564579:G:C	1.68482e-05	-1.77699e-10	-1.17399
112564951	chr10:112564951:A:G	5.06109e-06	-1.44475	-0.931904
112566136	chr10:112566136:A:G	1.57793e-05	-1.77699e-10	-1.23953
112566674	chr10:112566674:A:G	0.000232728	-1.77699e-10	1.45163
112567045	chr10:112567045:A:G	6.14544e-05	-1.77699e-10	0.12006
112567052	chr10:112567052:CAG:C	3.71787e-05	-1.77699e-10	-0.382499
112567106	chr10:112567106:T:C	1.54192e-05	-1.77699e-10	-1.26262
112567452	chr10:112567452:A:G	4.59577e-06	-1.37063	-1.10247
112567525	chr10:112567525:T:C	1.53063e-05	-1.26997	-5.85139e-10
112568007	chr10:112568007:G:A	1.62528e-05	-1.77699e-10	-1.20997
112568368	chr10:112568368:A:G	1.4769e-05	-1.30571	-5.85139e-10
112568874	chr10:112568874:G:A	4.40453e-06	-1.49419	-1.02141
112569173	chr10:112569173:G:A	3.48415e-06	-1.46511	-1.2849
112569908	chr10:112569908:C:T	1.65698e-05	-1.77699e-10	-1.19065
112569946	chr10:112569946:G:C	1.40992e-05	-1.35212	-5.85139e-10
112570092	chr10:112570092:T:A	1.19546e-05	-1.51712	-5.85139e-10
112570401	chr10:112570401:C:T	5.23269e-06	-1.41923	-0.924076
112570479	chr10:112570479:G:A	1.48004e-05	-1.30358	-5.85139e-10
112570908	chr10:112570908:A:G	2.06955e-05	-1.77699e-10	-0.968319
112571024	chr10:112571024:A:G	1.43237e-05	-1.33632	-5.85139e-10
112571448	chr10:112571448:T:C	1.0244e-05	-1.41842	-0.253126
112572033	chr10:112572033:A:G	5.43803e-05	-1.77699e-10	-0.00223334
112572063	chr10:112572063:C:CT	3.4712e-05	-0.664797	0.213647
112572266	chr10:112572266:A:C	1.48686e-05	-1.77699e-10	-1.29898
112572404	chr10:112572404:A:G	1.76117e-05	-1.77699e-10	-1.12967
112572498	chr10:112572498:A:G	2.9455e-05	-0.399636	-0.215734
112572646	chr10:112572646:G:A	1.24091e-05	-1.50215	0.0223472
112573010	chr10:112573010:C:T	1.26049e-05	-1.46415	-5.85139e-10
112573531	chr10:112573531:G:A	2.02036e-05	-1.77699e-10	-0.992375
112573917	chr10:112573917:T:C	1.52641e-05	-1.77699e-10	-1.27273
112574119	chr10:112574119:A:G	1.10819e-05	-1.13906	-0.453867
112574162	chr10:112574162:A:G	3.62487e-06	-1.51282	-1.1976
112574669	chr10:112574669:A:G	1.99204e-05	-1.00649	-5.85139e-10
112574978	chr10:112574978:C:T	2.5233e-05	-1.77699e-10	-0.770082
112575108	chr10:112575108:A:G	7.56248e-05	-0.283268	0.610817
112575468	chr10:112575468:T:A	1.54682e-05	-0.4713	-0.788149
112575531	chr10:112575531:A:G	1.19702e-05	-1.0977	-0.418106
112575548	chr10:112575548:T:G	1.13277e-05	-1.11408	-0.456901
112575654	chr10:112575654:A:G	5.01488e-05	-0.0832405	-5.85139e-10
112575844	chr10:112575844:CT:C	1.03161e-05	-1.46286	-0.201665
112576011	chr10:112576011:TTTC:T	2.30424e-05	-1.77699e-10	-0.860901
112576027	chr10:112576027:T:C	1.61177e-05	-1.77699e-10	-1.21832
112576429	chr10:112576429:T:C	2.21495e-05	-1.77699e-10	-0.900419
112576731	chr10:112576731:A:G	2.18564e-05	-1.77699e-10	-0.913739
112576969	chr10:112576969:G:A	3.62533e-06	-1.51666	-1.19363
112577259	chr10:112577259:C:T	1.48807e-05	-1.29817	-5.85139e-10
112578203	chr10:112578203:A:G	2.96978e-05	-1.77699e-10	-0.607163
112578367	chr10:112578367:C:T	6.33126e-06	-1.38131	-0.771428
112578568	chr10:112578568:T:G	1.4568e-05	-1.31941	-5.85139e-10
112578709	chr10:112578709:C:T	2.05431e-05	-1.77699e-10	-0.975709
112578915	chr10:112578915:T:C	1.70732e-05	-1.77699e-10	-1.16073
112579123	chr10:112579123:G:A	1.49705e-05	-1.77699e-10	-1.29216
112579139	chr10:112579139:G:T	3.43587e-05	-0.581516	0.120137
112579163	chr10:112579163:A:G	1.64471e-05	-1.19809	-5.85139e-10
112579594	chr10:112579594:G:A	2.81385e-05	-0.601202	-0.0598928
112579908	chr10:112579908:A:G	2.49639e-05	-1.77699e-10	-0.780804
112579977	chr10:112579977:A:G	2.40934e-05	-1.77699e-10	-0.816296
112580102	chr10:112580102:G:A	1.48493e-05	-1.77699e-10	-1.30028
112580162	chr10:112580162:C:T	1.48567e-05	-1.77699e-10	-1.29978
112580384	chr10:112580384:A:G	1.54009e-05	-1.77699e-10	-1.26381
112580994	chr10:112580994:C:T	2.22345e-05	-1.77699e-10	-0.896588
112580996	chr10:112580996:C:A	8.30907e-06	-1.4669	-0.413985
112581024	chr10:112581024:C:T	1.68631e-05	-1.77699e-10	-1.17311
112581391	chr10:112581391:T:G	1.50657e-05	-1.77699e-10	-1.28582
112581572	chr10:112581572:A:C	2.05208e-05	-0.976796	-5.85139e-10
112581640	chr10:112581640:C:T	3.94715e-05	-0.540042	0.217387
112582117	chr10:112582117:A:C	1.68972e-05	-1.77699e-10	-1.17109
112582196	chr10:112582196:T:C	2.94831e-05	-1.77699e-10	-0.614419
112582400	chr10:112582400:A:G	7.39257e-06	-1.04723	-0.950529
112582413	chr10:112582413:A:G	3.88288e-05	-1.77699e-10	-0.339074
112582516	chr10:112582516:A:G	9.19029e-06	-0.499438	-1.28065
112582601	chr10:112582601:G:T	6.86137e-06	-0.772611	-1.29972
112582644	chr10:112582644:T:C	1.21866e-05	-1.4979	-5.85139e-10
112582898	chr10:112582898:A:C	2.28438e-05	-0.869557	-5.85139e-10
112583036	chr10:112583036:A:G	1.36047e-05	-0.794017	-0.593804
112583161	chr10:112583161:C:T	4.99555e-06	-1.08858	-1.30111
112583501	chr10:112583501:G:A	1.25697e-05	-1.46695	-5.85139e-10
112583961	chr10:112583961:T:A	1.83776e-05	-0.18651	-0.900594
112584029	chr10:112584029:CA:C	3.63388e-05	-0.405349	-5.85139e-10
112584456	chr10:112584456:C:G	5.33733e-06	-1.02729	-1.29622
112584529	chr10:112584529:A:G	5.82838e-06	-1.09212	-1.14337
112584716	chr10:112584716:A:G	1.67217e-05	-1.77699e-10	-1.18153
112584785	chr10:112584785:G:A	1.55561e-05	-1.77699e-10	-1.25379
112585322	chr10:112585322:T:G	4.1962e-06	-1.26341	-1.30065
112585508	chr10:112585508:A:G	1.50876e-05	-1.28436	-5.85139e-10
112585793	chr10:112585793:G:A	1.09746e-05	-0.593465	-1.00919
112585824	chr10:112585824:G:A	2.9856e-05	-1.77699e-10	-0.60185
112586299	chr10:112586299:C:G	1.39237e-05	-1.36464	-5.85139e-10
112586443	chr10:112586443:A:G	1.68926e-05	-1.77699e-10	-1.17136
112586640	chr10:112586640:C:T	1.28919e-05	-0.917689	-0.523947
112587029	chr10:112587029:C:T	1.72824e-05	-1.77699e-10	-1.14854
112587206	chr10:112587206:A:G	3.73936e-06	-1.42116	-1.25816
112587500	chr10:112587500:A:C	3.99257e-06	-1.32209	-1.29171
112588707	chr10:112588707:C:T	3.3761e-05	-0.417744	-0.0611837
112588905	chr10:112588905:C:G	1.67019e-05	-1.77699e-10	-1.18271
112589202	chr10:112589202:C:T	1.7342e-05	-1.77699e-10	-1.1451
112589434	chr10:112589434:G:GGC	7.13033e-06	-1.30067	-0.733207
112589435	chr10:112589435:T:C	6.96874e-06	-1.31183	-0.744966
112589524	chr10:112589524:A:G	2.07969e-05	-1.77699e-10	-0.963431
112589668	chr10:112589668:T:C	2.09814e-05	-1.77699e-10	-0.9546
112590995	chr10:112590995:G:A	5.83302e-06	-1.20069	-1.03401
112591129	chr10:112591129:C:T	1.5846e-05	-1.77699e-10	-1.23532
112591206	chr10:112591206:G:T	1.4823e-05	-1.77699e-10	-1.30205
112591930	chr10:112591930:G:T	3.56156e-05	-1.77699e-10	-0.425451
112592089	chr10:112592089:G:A	1.54392e-05	-1.77699e-10	-1.26132
112592163	chr10:112592163:A:G	1.89457e-05	-1.77699e-10	-1.05666
112592177	chr10:112592177:A:T	6.66652e-06	-1.50086	-0.60028
112592730	chr10:112592730:G:T	5.11462e-06	-1.22544	-1.14069
112593202	chr10:112593202:T:G	5.79034e-06	-1.33109	-0.910954
112593264	chr10:112593264:G:A	4.47406e-06	-1.20054	-1.29939
112593519	chr10:112593519:A:G	1.65453e-05	-1.77699e-10	-1.19213
112593647	chr10:112593647:A:AT	1.44286e-05	-1.32903	-5.85139e-10
112593706	chr10:112593706:A:C	1.12866e-05	-0.639402	-0.935218
112593774	chr10:112593774:T:C	5.72628e-06	-1.27488	-0.978288
112593975	chr10:112593975:T:A	5.55526e-06	-1.28328	-1.00021
112594010	chr10:112594010:C:T	1.9495e-05	-1.77699e-10	-1.02808
112594153	chr10:112594153:C:T	5.4612e-06	-1.24696	-1.0536
112594419	chr10:112594419:T:C	5.28487e-06	-1.22445	-1.10894
112594648	chr10:112594648:A:G	1.48948e-05	-1.77699e-10	-1.29722
112595002	chr10:112595002:C:T	1.56993e-05	-1.77699e-10	-1.24462
112595049	chr10:112595049:A:C	2.65227e-05	-1.77699e-10	-0.720233
112595420	chr10:112595420:A:G	7.08723e-06	-1.49538	-0.544562
112595639	chr10:112595639:A:G	1.71923e-05	-1.77699e-10	-1.15377
112595751	chr10:112595751:TG:T	1.54295e-05	-1.77699e-10	-1.26195
112595929	chr10:112595929:C:T	1.55947e-05	-1.77699e-10	-1.2513
112596396	chr10:112596396:G:A	1.48336e-05	-1.77699e-10	-1.30134
112596433	chr10:112596433:C:T	6.73938e-06	-1.39816	-0.692109
112596508	chr10:112596508:G:C	6.58658e-06	-1.42185	-0.69135
112596714	chr10:112596714:C:A	5.61153e-06	-1.21964	-1.05378
112597337	chr10:112597337:C:T	1.53156e-05	-1.77699e-10	-1.26936
112597407	chr10:112597407:A:G	8.73521e-06	-0.843034	-0.987839
112598230	chr10:112598230:G:C	3.14068e-05	-1.77699e-10	-0.55121
112598455	chr10:112598455:C:T	1.85781e-05	-1.77699e-10	-1.07625
112598729	chr10:112598729:G:T	5.03631e-06	-1.35306	-1.0285
112598882	chr10:112598882:A:G	1.48741e-05	-1.77699e-10	-1.29862
112599047	chr10:112599047:C:T	1.2792e-05	-1.44942	-5.85139e-10
112599257	chr10:112599257:A:G	2.09162e-05	-1.77699e-10	-0.957712
112599461	chr10:112599461:G:A	1.27617e-05	-1.45179	-5.85139e-10
112599498	chr10:112599498:C:T	1.87166e-05	-1.77699e-10	-1.06882
112599763	chr10:112599763:C:T	1.23439e-05	-1.48507	-5.85139e-10
112599854	chr10:112599854:C:T	1.53156e-05	-1.77699e-10	-1.26936
112599868	chr10:112599868:A:G	1.31995e-05	-1.41805	-5.85139e-10
112599914	chr10:112599914:C:T	1.50046e-05	-1.77699e-10	-1.28988
112600367	chr10:112600367:G:A	1.20668e-05	-1.50778	-5.85139e-10
112600752	chr10:112600752:G:A	1.79996e-05	-1.77699e-10	-1.10789
112600772	chr10:112600772:C:T	1.22156e-05	-1.49552	-5.85139e-10
112600984	chr10:112600984:A:G	9.09949e-05	0.512569	-5.85139e-10
112602043	chr10:112602043:A:C	2.11188e-05	-1.77699e-10	-0.948073
112602296	chr10:112602296:T:A	2.09955e-05	-1.77699e-10	-0.953928
112602868	chr10:112602868:C:A	1.71821e-05	-1.77699e-10	-1.15437
112602892	chr10:112602892:C:A	1.83094e-05	-1.77699e-10	-1.09082
112603129	chr10:112603129:A:G	5.30462e-06	-1.38269	-0.946971
112603143	chr10:112603143:A:G	2.03665e-05	-1.77699e-10	-0.984342
112603195	chr10:112603195:T:C	1.4853e-05	-1.77699e-10	-1.30003
112603365	chr10:112603365:T:G	1.48686e-05	-1.77699e-10	-1.29898
112604592	chr10:112604592:A:G	2.09689e-05	-0.744196	-0.210997
112604934	chr10:112604934:T:C	5.96852e-06	-1.2661	-0.945641
112605182	chr10:112605182:T:C	9.18654e-06	-1.48142	-0.299079
112605594	chr10:112605594:A:G	1.48364e-05	-1.77699e-10	-1.30115
112606224	chr10:112606224:C:T	1.92691e-05	-1.77699e-10	-1.03973
112606490	chr10:112606490:A:G	1.25e-05	-1.4725	-5.85139e-10
112607555	chr10:112607555:A:G	2.44363e-05	-1.77699e-10	-0.802166
112608069	chr10:112608069:G:A	5.51508e-05	0.80469	-0.792855
112608353	chr10:112608353:G:C	8.87358e-06	-1.50745	-0.307708
112608378	chr10:112608378:G:A	1.22806e-05	-1.49021	-5.85139e-10
112608402	chr10:112608402:T:G	0.000162069	0.0511553	1.03863
112608522	chr10:112608522:T:C	7.23477e-05	-0.226082	0.50933
112608557	chr10:112608557:A:G	0.00022121	0.178559	1.22232
112608817	chr10:112608817:T:C	2.55899e-05	-1.77699e-10	-0.756038
112608883	chr10:112608883:C:T	1.49187e-05	-1.29562	-5.85139e-10
112608936	chr10:112608936:T:C	0.000453973	0.654445	1.46536
112608959	chr10:112608959:T:A	3.11443e-05	-0.38625	-0.173352
112609675	chr10:112609675:A:G	7.06745e-06	-1.51038	-0.532354
112610442	chr10:112610442:T:C	1.95406e-05	-1.77699e-10	-1.02574
112610446	chr10:112610446:T:G	1.88929e-05	-1.77699e-10	-1.05945
112610718	chr10:112610718:C:G	1.65097e-05	-1.77699e-10	-1.19429
112611130	chr10:112611130:G:A	4.11301e-05	-0.280521	-0.000973184
112611182	chr10:112611182:T:A	9.20736e-05	-0.346696	0.871049
112611344	chr10:112611344:A:G	1.00078e-05	-1.51057	-0.184292
112611346	chr10:112611346:G:T	1.57394e-05	-1.0514	-0.190668
112611684	chr10:112611684:C:A	3.82378e-06	-1.39115	-1.26585
112611715	chr10:112611715:A:T	0.000103714	0.6434	-5.85139e-10
112611890	chr10:112611890:T:C	1.10275e-05	-1.48946	-0.108382
112612223	chr10:112612223:G:A	2.52623e-05	-1.77699e-10	-0.768923
112612262	chr10:112612262:C:T	3.1417e-05	-0.261738	-0.289149
112612324	chr10:112612324:C:T	1.90181e-05	-1.77699e-10	-1.05285
112612325	chr10:112612325:G:A	1.55516e-05	-1.77699e-10	-1.25407
112612481	chr10:112612481:C:T	1.65035e-05	-1.77699e-10	-1.19466
112612581	chr10:112612581:C:G	6.87114e-06	-0.941353	-1.12955
112612604	chr10:112612604:G:A	1.50129e-05	-1.77699e-10	-1.28932
112612704	chr10:112612704:A:T	1.80796e-05	-1.77699e-10	-1.10345
112612874	chr10:112612874:A:G	1.49552e-05	-1.77699e-10	-1.29318
112612881	chr10:112612881:C:T	2.03089e-05	-1.77699e-10	-0.987174
112613171	chr10:112613171:C:T	3.22768e-05	-0.377154	-0.146731
112613303	chr10:112613303:G:A	1.48244e-05	-1.77699e-10	-1.30196
112614006	chr10:112614006:T:C	6.98807e-06	-1.00474	-1.04929
112614132	chr10:112614132:C:T	1.69024e-05	-1.77699e-10	-1.17078
112614461	chr10:112614461:C:T	1.50027e-05	-1.77699e-10	-1.29
112615361	chr10:112615361:T:A	2.84757e-05	-0.649183	-5.85139e-10
112615766	chr10:112615766:G:A	1.70944e-05	-1.77699e-10	-1.15949
112615843	chr10:112615843:A:G	1.48947e-05	-1.77699e-10	-1.29723
112615844	chr10:112615844:T:C	5.96876e-06	-1.27085	-0.940845
112615882	chr10:112615882:A:G	6.67806e-06	-1.25138	-0.848023
112616196	chr10:112616196:T:C	1.48554e-05	-1.77699e-10	-1.29987
112616199	chr10:112616199:A:G	1.48998e-05	-1.77699e-10	-1.29689
112617834	chr10:112617834:A:G	1.50125e-05	-1.77699e-10	-1.28935
112617877	chr10:112617877:G:A	3.12724e-05	-0.13652	-0.418979
112617921	chr10:112617921:G:A	1.72965e-05	-1.77699e-10	-1.14773
112617924	chr10:112617924:G:C	1.49964e-05	-1.77699e-10	-1.29042
112618011	chr10:112618011:C:T	1.49414e-05	-1.77699e-10	-1.2941
112618402	chr10:112618402:T:A	6.94467e-06	-1.50924	-0.551025
112618925	chr10:112618925:G:T	0.000203875	-0.16982	1.48909
112619020	chr10:112619020:A:G	4.79126e-06	-1.23772	-1.19372
112619840	chr10:112619840:A:G	1.03165e-05	-1.51654	-0.147953
112619994	chr10:112619994:A:G	2.33669e-05	-0.316978	-0.529936
112620010	chr10:112620010:A:G	6.19144e-06	-1.06903	-1.10604
112620213	chr10:112620213:TTGTTAC:T	1.48238e-05	-1.77699e-10	-1.302
112620223	chr10:112620223:T:TC	1.48223e-05	-1.77699e-10	-1.3021
112620372	chr10:112620372:G:T	4.71236e-06	-1.23641	-1.21164
112620756	chr10:112620756:C:T	2.90678e-05	-1.77699e-10	-0.628604
112620841	chr10:112620841:A:C	1.5419e-05	-1.77699e-10	-1.26263
112620940	chr10:112620940:G:A	2.71769e-05	-0.709725	0.0138585
112621600	chr10:112621600:C:T	5.48008e-06	-1.31039	-0.986725
112621601	chr10:112621601:A:G	4.71469e-06	-1.21717	-1.23038
112621934	chr10:112621934:G:A	2.17133e-05	-1.77699e-10	-0.920311
112621961	chr10:112621961:A:C	2.07725e-05	-0.505562	-0.459044
112622003	chr10:112622003:A:G	9.98113e-06	-1.5165	-0.181041
112622029	chr10:112622029:G:A	3.12806e-05	-1.77699e-10	-0.555238
112622106	chr10:112622106:T:C	1.49963e-05	-1.29043	-5.85139e-10
112622190	chr10:112622190:T:C	3.30277e-06	-1.50133	-1.30214
112622303	chr10:112622303:A:G	0.000247485	-0.161182	1.6743
112622524	chr10:112622524:C:T	1.48568e-05	-1.77699e-10	-1.29978
112622807	chr10:112622807:G:A	5.30205e-06	-1.18998	-1.14017
112622935	chr10:112622935:A:C	1.51471e-05	-1.77699e-10	-1.28043
112623401	chr10:112623401:A:G	1.79994e-05	-1.77699e-10	-1.1079
112623505	chr10:112623505:A:G	1.48216e-05	-1.77699e-10	-1.30215
112623965	chr10:112623965:A:G	7.49056e-06	-0.929134	-1.05546
112624167	chr10:112624167:G:A	1.48251e-05	-1.77699e-10	-1.30191
112624299	chr10:112624299:A:G	1.55376e-05	-1.77699e-10	-1.25497
112624337	chr10:112624337:C:T	1.25335e-05	-1.46983	-5.85139e-10
112624424	chr10:112624424:G:A	3.36927e-06	-1.49178	-1.29176
112624489	chr10:112624489:A:C	1.02073e-05	-1.50521	-0.169927
112624555	chr10:112624555:A:T	9.1057e-06	-1.16419	-0.625143
112624572	chr10:112624572:G:C	1.53507e-05	-1.77699e-10	-1.26707
112625394	chr10:112625394:T:G	6.11557e-05	-0.659861	0.77505
112625726	chr10:112625726:C:T	1.48352e-05	-1.77699e-10	-1.30123
112626592	chr10:112626592:A:C	1.48323e-05	-1.77699e-10	-1.30143
112626689	chr10:112626689:T:A	8.18438e-06	-1.06534	-0.830672
112626969	chr10:112626969:G:A	3.29355e-05	-0.0220625	-0.481621
112627010	chr10:112627010:T:C	1.48217e-05	-1.77699e-10	-1.30214
112627404	chr10:112627404:G:A	1.25639e-05	-1.5187	0.0512891
112627987	chr10:112627987:G:A	1.51374e-05	-1.77699e-10	-1.28106
112627991	chr10:112627991:G:A	1.53888e-05	-1.77699e-10	-1.2646
112628049	chr10:112628049:T:G	1.97849e-05	-1.77699e-10	-1.01332
112628070	chr10:112628070:T:C	3.98589e-05	-1.77699e-10	-0.31289
112628256	chr10:112628256:A:G	1.4997e-05	-1.77699e-10	-1.29039
112628459	chr10:112628459:A:G	2.32701e-05	-1.77699e-10	-0.851064
112628513	chr10:112628513:A:G	2.05237e-05	-0.0132853	-0.963369
112628557	chr10:112628557:A:G	3.94444e-06	-1.36309	-1.26284
112628654	chr10:112628654:T:A	3.45708e-05	0.201388	-0.656614
112628706	chr10:112628706:C:T	1.48217e-05	-1.77699e-10	-1.30215
112628736	chr10:112628736:A:G	3.90686e-05	-1.77699e-10	-0.332915
112628861	chr10:112628861:C:T	2.4616e-05	-1.77699e-10	-0.794837
112629186	chr10:112629186:A:G	1.10192e-05	-0.699501	-0.899098
112629343	chr10:112629343:G:T	3.23304e-05	-0.522228	-5.85139e-10
112629472	chr10:112629472:A:G	1.90325e-05	-1.77699e-10	-1.05209
112629841	chr10:112629841:C:T	1.56375e-05	-1.77699e-10	-1.24856
112629975	chr10:112629975:A:G	2.13664e-05	-1.77699e-10	-0.936414
112630573	chr10:112630573:T:A	2.22236e-05	-1.77699e-10	-0.897081
112630574	chr10:112630574:A:T	2.2319e-05	-1.77699e-10	-0.892795
112630916	chr10:112630916:G:A	5.41474e-05	-0.00652579	-5.85139e-10
112631053	chr10:112631053:C:T	1.98631e-05	-1.77699e-10	-1.00937
112631508	chr10:112631508:C:T	2.12217e-05	-0.94321	-5.85139e-10
112631629	chr10:112631629:A:C	3.36125e-06	-1.48491	-1.30101
112631874	chr10:112631874:A:G	2.5529e-05	-1.77699e-10	-0.758419
112632002	chr10:112632002:A:G	1.43484e-05	-0.603359	-0.731237
112632553	chr10:112632553:C:A	2.36326e-05	-1.77699e-10	-0.835608
112632933	chr10:112632933:T:G	2.76344e-05	-0.679173	-5.85139e-10
112632985	chr10:112632985:T:C	1.97775e-05	-1.77699e-10	-1.01369
112633145	chr10:112633145:C:A	3.55589e-06	-1.43997	-1.28966
112633637	chr10:112633637:A:T	2.26712e-05	-1.77699e-10	-0.877142
112633749	chr10:112633749:T:C	3.1536e-05	-1.77699e-10	-0.547105
112633817	chr10:112633817:T:G	3.79069e-06	-1.43434	-1.23135
112634774	chr10:112634774:T:C	0.000323854	-1.77699e-10	1.78206
112635035	chr10:112635035:C:T	7.51133e-06	-1.39338	-0.588445
112635341	chr10:112635341:A:G	1.55929e-05	-1.77699e-10	-1.25142
112635353	chr10:112635353:C:T	1.54256e-05	-1.77699e-10	-1.26221
112635496	chr10:112635496:A:G	1.48256e-05	-1.77699e-10	-1.30188
112635543	chr10:112635543:G:T	0.000183762	-1.77699e-10	1.21541
112635901	chr10:112635901:G:A	1.51862e-05	-1.77699e-10	-1.27785
112636560	chr10:112636560:C:T	1.66732e-05	-1.18443	-5.85139e-10
112637355	chr10:112637355:C:T	2.67507e-05	-1.77699e-10	-0.711674
112638815	chr10:112638815:G:A	1.27272e-05	-1.45449	-5.85139e-10
112639347	chr10:112639347:A:T	3.29504e-06	-1.51206	-1.29375
112639571	chr10:112639571:G:C	1.16787e-05	-0.24328	-1.29719
112639814	chr10:112639814:C:G	3.86133e-06	-1.3823	-1.26492
112640050	chr10:112640050:T:C	0.000197056	-1.77699e-10	1.28525
112640427	chr10:112640427:C:T	1.49497e-05	-1.77699e-10	-1.29354
112640813	chr10:112640813:G:A	0.000160228	-1.77699e-10	1.07836
112641151	chr10:112641151:G:A	0.000182059	-1.77699e-10	1.2061
112641784	chr10:112641784:C:G	3.72653e-06	-1.49742	-1.18533
112641824	chr10:112641824:A:G	1.88652e-05	-1.77699e-10	-1.06092
112642215	chr10:112642215:T:A	2.85796e-05	-1.77699e-10	-0.645542
112642575	chr10:112642575:CAT:C	3.34662e-06	-1.49027	-1.30001
112642777	chr10:112642777:T:C	3.76179e-06	-1.45118	-1.22215
112642893	chr10:112642893:T:C	5.85958e-06	-1.16953	-1.06063
112643058	chr10:112643058:C:G	0.000333617	0.434628	1.37713
112643659	chr10:112643659:G:A	1.43866e-05	-1.33194	-5.85139e-10
112643891	chr10:112643891:G:A	2.27322e-05	-1.77699e-10	-0.874454
112644157	chr10:112644157:T:C	5.09254e-05	-1.77699e-10	-0.0678738
112645532	chr10:112645532:A:G	1.85676e-05	-1.77699e-10	-1.07682
112646648	chr10:112646648:A:G	2.118e-05	-1.77699e-10	-0.945179
112646801	chr10:112646801:G:A	1.62148e-05	-1.77699e-10	-1.21231
112647322	chr10:112647322:A:G	3.52917e-06	-1.50621	-1.23096
112647340	chr10:112647340:G:A	3.32439e-06	-1.5149	-1.28205
112647557	chr10:112647557:G:A	3.23185e-05	0.6627	-1.1853
112648016	chr10:112648016:C:T	1.85243e-05	-0.132045	-0.947107
112648529	chr10:112648529:A:T	1.4908e-05	-1.77699e-10	-1.29634
112648542	chr10:112648542:AT:A	5.26164e-05	-1.77699e-10	-0.0352077
112648549	chr10:112648549:A:G	1.96556e-05	-1.77699e-10	-1.01987
112649069	chr10:112649069:T:G	2.11578e-05	-1.77699e-10	-0.946227
112649283	chr10:112649283:A:T	1.69102e-05	-1.77699e-10	-1.17032
112649752	chr10:112649752:C:T	1.63398e-05	-1.77699e-10	-1.20463
112649871	chr10:112649871:A:G	3.87084e-06	-1.50093	-1.14383
112650542	chr10:112650542:A:G	1.6752e-05	-1.77699e-10	-1.17972
112650761	chr10:112650761:C:T	2.25252e-05	-1.77699e-10	-0.8836
112650839	chr10:112650839:C:A	1.6204e-05	-1.77699e-10	-1.21298
112651239	chr10:112651239:C:A	1.37404e-05	-0.254401	-1.12349
112651373	chr10:112651373:C:T	2.00163e-05	-1.77699e-10	-1.00169
112651406	chr10:112651406:T:G	1.53364e-05	-1.77699e-10	-1.26801
112651852	chr10:112651852:G:C	3.87816e-06	-1.47956	-1.16332
112653028	chr10:112653028:G:A	1.54454e-05	-1.77699e-10	-1.26092
112653094	chr10:112653094:A:G	1.80207e-05	-1.77699e-10	-1.10671
112653485	chr10:112653485:A:G	1.24173e-05	-1.47914	-5.85139e-10
112654152	chr10:112654152:G:A	2.69545e-05	-1.77699e-10	-0.704086
112654208	chr10:112654208:G:A	1.57426e-05	-1.24187	-5.85139e-10
112654683	chr10:112654683:C:T	6.49489e-05	0.278833	-0.103467
112654837	chr10:112654837:T:C	1.4874e-05	-1.77699e-10	-1.29862
112654962	chr10:112654962:G:A	1.20675e-05	-1.50772	-5.85139e-10
112655035	chr10:112655035:A:C	7.8088e-06	-1.07841	-0.864575
112655358	chr10:112655358:T:A	0.000188422	0.36625	0.874199
112656031	chr10:112656031:C:G	3.04545e-05	-0.0960401	-0.48596
112656045	chr10:112656045:A:T	1.85776e-05	-1.77699e-10	-1.07628
112656071	chr10:112656071:ATTTGTCAAGTTTCTG:A	2.82305e-05	-1.77699e-10	-0.657833
112656646	chr10:112656646:G:A	1.54875e-05	-1.77699e-10	-1.2582
112656933	chr10:112656933:G:A	5.98475e-05	0.0729235	0.0206416
112656947	chr10:112656947:C:T	6.48058e-05	0.157671	0.0154886
112657036	chr10:112657036:G:A	1.55409e-05	-1.77699e-10	-1.25476
112657577	chr10:112657577:C:G	2.23463e-05	-1.77699e-10	-0.891575
112657820	chr10:112657820:T:TG	1.58679e-05	-1.23393	-5.85139e-10
112657910	chr10:112657910:G:A	1.68143e-05	-1.77699e-10	-1.17601
112658159	chr10:112658159:C:T	3.21483e-05	-1.77699e-10	-0.527875
112658378	chr10:112658378:C:T	3.23492e-05	-1.77699e-10	-0.521647
112658786	chr10:112658786:C:T	1.68472e-05	-1.77699e-10	-1.17405
112658992	chr10:112658992:A:G	2.7646e-05	-1.77699e-10	-0.678755
112659189	chr10:112659189:C:T	3.88584e-05	-1.77699e-10	-0.33831
112659221	chr10:112659221:C:A	4.74733e-06	-1.45215	-0.988499
112659501	chr10:112659501:C:G	1.50267e-05	-1.77699e-10	-1.28841
112659956	chr10:112659956:G:C	4.71514e-06	-1.49428	-0.953179
112660635	chr10:112660635:A:G	1.57606e-05	-1.77699e-10	-1.24072
112660780	chr10:112660780:A:C	1.29806e-05	-1.43478	-5.85139e-10
112660783	chr10:112660783:T:C	1.5366e-05	-1.77699e-10	-1.26608
112660851	chr10:112660851:T:C	2.7855e-05	0.627913	-1.29913
112661058	chr10:112661058:G:T	8.36585e-06	-1.21907	-0.655006
112661059	chr10:112661059:C:T	8.36996e-06	-1.21384	-0.659747
112661279	chr10:112661279:C:G	1.05714e-05	-0.559102	-1.08098
```
