## Supplementary material for "Characterization of shared and ancestry-specific signals driving complex traits using multi-ancestry fine-mapping": susiex_nc2.cs80.summary

```
# chr10:111662066-112662066
CS_ID	CS_LENGTH	CS_PURITY	MAX_PIP_SNP	BP	REF_ALLELE	ALT_ALLELE	REF_FRQ	BETA	SE	-LOG10P	MAX_PIP	POST-HOC_PROB_POP1	POST-HOC_PROB_POP2
1	21	0.62353	chr10:112142660:A:C	112142660	C,C	A,A	1,1	-inf,inf	inf,inf	4.97244,0.849568	0.0790376	0.866409	0.391629
```
