## Supplementary material for "Characterization of shared and ancestry-specific signals driving complex traits using multi-ancestry fine-mapping": susiex_nc3.cs80.cs

```
CS_ID	SNP	BP	REF_ALLELE	ALT_ALLELE	REF_FRQ	BETA	SE	-LOG10P	CS_PIP	OVRL_PIP
1	chr10:112142660:A:C	112142660	C,C	A,A	1,1	-inf,inf	inf,inf	4.97244,0.849568	0.0789729	0.0789729
1	chr10:112173248:ATT:A	112173248	A,A	ATT,ATT	1,1	inf,-inf	inf,inf	4.89075,0.902144	0.0719354	0.0719354
1	chr10:112141879:T:C	112141879	C,C	T,T	1,1	-inf,inf	inf,inf	5.09342,0.530838	0.0632645	0.0632645
1	chr10:112142696:C:T	112142696	T,T	C,C	1,1	-inf,inf	inf,inf	5.085,0.515994	0.0608016	0.0608016
1	chr10:112143069:C:T	112143069	T,T	C,C	1,1	-inf,inf	inf,inf	4.9445,0.69843	0.0602379	0.0602379
1	chr10:112141436:C:T	112141436	T,T	C,C	1,1	-inf,inf	inf,inf	5.08776,0.464702	0.0570636	0.0570636
1	chr10:112159367:G:T	112159367	T,T	G,G	1,1	inf,-inf	inf,inf	4.65327,0.923188	0.0449504	0.0449504
1	chr10:112158075:T:C	112158075	C,C	T,T	1,1	inf,-inf	inf,inf	4.4725,1.09435	0.0408678	0.0408678
1	chr10:112156544:T:C	112156544	C,C	T,T	1,1	inf,-inf	inf,inf	4.80997,0.642989	0.0400236	0.0400236
1	chr10:112157077:A:C	112157077	C,C	A,A	1,1	inf,-inf	inf,inf	4.80033,0.64006	0.0390601	0.0390601
1	chr10:112161401:T:A	112161401	A,A	T,T	1,1	inf,-inf	inf,inf	4.64716,0.803625	0.0369565	0.0369565
1	chr10:112159366:A:G	112159366	G,G	A,A	1,1	inf,-inf	inf,inf	4.81972,0.547886	0.0358537	0.0358537
1	chr10:112157327:T:A	112157327	A,A	T,T	1,1	inf,-inf	inf,inf	4.69105,0.635009	0.0309231	0.0309231
1	chr10:112189906:T:C	112189906	C,C	T,T	1,1	inf,-inf	inf,inf	4.10819,1.19172	0.0246354	0.0246354
1	chr10:112162067:G:A	112162067	A,A	G,G	1,1	inf,-inf	inf,inf	4.00219,1.25239	0.0218027	0.0218027
1	chr10:112174626:G:C	112174626	C,C	G,G	1,1	inf,-inf	inf,inf	4.01451,1.14354	0.0186801	0.0186801
1	chr10:112190660:T:C	112190660	C,C	T,T	1,1	inf,-inf	inf,inf	4.05594,1.08472	0.0175486	0.0175486
1	chr10:112143752:G:A	112143752	A,A	G,G	1,1	-inf,inf	inf,inf	4.22257,0.813633	0.0171369	0.0171369
1	chr10:112179826:G:A	112179826	A,A	G,G	1,1	inf,-inf	inf,inf	3.85335,1.28435	0.0169197	0.0169197
1	chr10:112174128:A:G	112174128	G,G	A,A	1,1	inf,-inf	inf,inf	3.97633,1.10806	0.0161708	0.0161708
1	chr10:112150963:A:G	112150963	G,G	A,A	1,1	inf,-inf	inf,inf	4.55132,0.316856	0.015435	0.015435
```
