## Supplementary material for "Characterization of shared and ancestry-specific signals driving complex traits using multi-ancestry fine-mapping": susiex_nc3.cs80.snp

```
BP	SNP	PIP(CS1)	LogBF(CS1,Pop1)	LogBF(CS1,Pop2)
111662082	chr10:111662082:G:A	0.000241024	1.44608	-5.85139e-10
111662107	chr10:111662107:T:C	1.66529e-05	-1.77699e-10	-1.22623
111662220	chr10:111662220:G:GT	1.36126e-05	-1.42782	-5.85139e-10
111662342	chr10:111662342:G:A	4.56462e-06	-1.32724	-1.19324
111662456	chr10:111662456:G:A	2.43425e-05	-1.77699e-10	-0.846586
111662476	chr10:111662476:G:A	6.21049e-06	-1.30851	-0.904063
111662501	chr10:111662501:G:C	1.56317e-05	-1.28951	-5.85139e-10
111662532	chr10:111662532:C:T	8.40929e-05	-1.77699e-10	0.393112
111662543	chr10:111662543:A:G	7.12475e-06	-0.947955	-1.12728
111662552	chr10:111662552:C:T	5.59731e-06	-1.21412	-1.1024
111662604	chr10:111662604:T:C	5.47625e-06	-1.07673	-1.26166
111662610	chr10:111662610:T:C	1.30959e-05	-1.46651	-5.85139e-10
111663197	chr10:111663197:T:C	5.72219e-06	-1.03036	-1.2641
111663203	chr10:111663203:A:G	5.19562e-05	-1.77699e-10	-0.0884092
111663269	chr10:111663269:TTTCCATAGTATGCTGCTGTG:T	6.35162e-06	-0.965411	-1.22469
111663368	chr10:111663368:C:T	0.000145785	0.943323	-5.85139e-10
111663523	chr10:111663523:T:C	3.84506e-05	-1.77699e-10	-0.389436
111663768	chr10:111663768:T:C	6.15737e-06	-1.2015	-1.01966
111663963	chr10:111663963:T:C	0.000193832	1.22818	-5.85139e-10
111663970	chr10:111663970:A:C	3.98218e-06	-1.3766	-1.28038
111665212	chr10:111665212:A:T	2.03397e-05	-1.50164	0.475402
111665213	chr10:111665213:TAAA:T	2.03253e-05	-1.50235	0.475402
111665300	chr10:111665300:T:C	4.88473e-05	-1.77699e-10	-0.150112
111665691	chr10:111665691:G:A	0.000134127	-1.77699e-10	0.859973
111665945	chr10:111665945:G:A	0.000110828	-1.77699e-10	0.669173
111666305	chr10:111666305:T:C	2.22962e-05	-1.77699e-10	-0.934396
111666347	chr10:111666347:A:G	5.48736e-06	-1.34347	-0.992897
111666824	chr10:111666824:G:C	2.86207e-05	-1.77699e-10	-0.68468
111667041	chr10:111667041:T:C	5.62108e-06	-1.24078	-1.07151
111667130	chr10:111667130:A:C	5.62235e-06	-1.24597	-1.06609
111667510	chr10:111667510:G:T	3.94555e-06	-1.3761	-1.29013
111667905	chr10:111667905:A:G	2.58377e-05	-1.77699e-10	-0.786975
111668014	chr10:111668014:T:C	5.0473e-05	-1.77699e-10	-0.117372
111668541	chr10:111668541:C:T	2.69442e-05	-1.47831	0.733263
111668771	chr10:111668771:A:G	4.25737e-05	-1.77699e-10	-0.287574
111668912	chr10:111668912:G:C	2.63344e-05	-1.77699e-10	-0.767934
111669037	chr10:111669037:A:G	0.000174258	-1.77699e-10	1.12173
111669513	chr10:111669513:G:A	1.7569e-05	-1.77699e-10	-1.17267
111669536	chr10:111669536:C:T	6.13089e-06	-1.24844	-0.977032
111669552	chr10:111669552:C:T	5.64766e-06	-1.02418	-1.28339
111669756	chr10:111669756:A:G	4.2086e-06	-1.39649	-1.20519
111670288	chr10:111670288:A:C	5.41951e-06	-1.35881	-0.989995
111670324	chr10:111670324:A:C	4.90037e-05	-1.77699e-10	-0.146915
111670532	chr10:111670532:C:T	0.000165249	1.06864	-5.85139e-10
111670690	chr10:111670690:G:T	7.55764e-06	-0.717744	-1.29851
111671166	chr10:111671166:T:C	4.49597e-06	-1.36798	-1.16765
111671190	chr10:111671190:A:T	2.80996e-05	-1.77699e-10	-0.703056
111671586	chr10:111671586:C:T	4.35834e-06	-1.4601	-1.10662
111671843	chr10:111671843:A:C	4.65364e-06	-1.34194	-1.15922
111671881	chr10:111671881:G:A	3.49924e-05	-1.49924	1.01556
111672262	chr10:111672262:A:G	1.16527e-05	-1.50175	-0.081518
111672696	chr10:111672696:G:A	1.91028e-05	-1.77699e-10	-1.08898
111673086	chr10:111673086:G:A	1.24199e-05	-1.51951	-5.85139e-10
111673200	chr10:111673200:G:A	2.05631e-05	-1.77699e-10	-1.01531
111673268	chr10:111673268:A:G	2.24195e-05	-1.77699e-10	-0.928881
111673373	chr10:111673373:TAAAACAG:T	6.14386e-06	-1.38309	-0.840268
111673593	chr10:111673593:A:G	2.31965e-05	-1.77699e-10	-0.894808
111673669	chr10:111673669:A:C	7.68214e-06	-0.801498	-1.19841
111673725	chr10:111673725:T:G	4.21847e-06	-1.40034	-1.199
111673894	chr10:111673894:G:GA	1.0766e-05	-1.29365	-0.36877
111674241	chr10:111674241:A:C	8.20688e-06	-0.78495	-1.14889
111674516	chr10:111674516:A:G	4.58336e-06	-1.51975	-0.99663
111674922	chr10:111674922:A:G	1.24094e-05	-1.52035	-5.85139e-10
111675134	chr10:111675134:T:C	3.47619e-05	-0.490287	-5.85139e-10
111675393	chr10:111675393:T:C	5.20929e-06	-1.49026	-0.898106
111675655	chr10:111675655:T:A	1.03187e-05	-1.29932	-0.405539
111675967	chr10:111675967:T:TTCTAAC	8.24474e-06	-0.732492	-1.19674
111676076	chr10:111676076:G:A	5.60034e-06	-1.26569	-1.0503
111676135	chr10:111676135:C:T	4.92333e-06	-1.39293	-1.05189
111676430	chr10:111676430:C:G	4.02288e-06	-1.42099	-1.22582
111676480	chr10:111676480:A:G	1.61711e-05	-1.77699e-10	-1.25558
111676903	chr10:111676903:C:T	5.20345e-06	-1.28677	-1.10272
111676931	chr10:111676931:C:T	1.61057e-05	-1.77699e-10	-1.25964
111676984	chr10:111676984:A:G	5.35887e-06	-1.48066	-0.879395
111676998	chr10:111676998:G:A	7.19174e-06	-0.827835	-1.23804
111677218	chr10:111677218:G:A	5.54076e-06	-1.50232	-0.824359
111677370	chr10:111677370:G:A	5.86436e-06	-1.39285	-0.877062
111677590	chr10:111677590:A:G	1.85799e-05	-1.11673	-5.85139e-10
111677859	chr10:111677859:ATCAT:A	5.0449e-06	-1.29177	-1.12866
111677891	chr10:111677891:G:A	5.21739e-06	-1.25045	-1.13637
111677961	chr10:111677961:C:T	1.59319e-05	-1.77699e-10	-1.27049
111678378	chr10:111678378:G:A	8.36422e-05	-1.77699e-10	0.387738
111678433	chr10:111678433:T:G	7.44882e-06	-0.902852	-1.1279
111678517	chr10:111678517:G:A	2.42578e-05	-1.49112	0.641048
111678768	chr10:111678768:TAAAG:T	4.40826e-06	-1.3444	-1.21093
111678853	chr10:111678853:C:T	2.4252e-05	-1.49223	0.641925
111679336	chr10:111679336:T:C	2.6075e-05	-1.77699e-10	-0.777834
111679368	chr10:111679368:G:A	6.88391e-06	-0.906537	-1.20309
111679698	chr10:111679698:G:T	1.62604e-05	-1.77699e-10	-1.25008
111680287	chr10:111680287:A:C	2.19064e-05	-1.4696	0.517567
111680298	chr10:111680298:G:C	3.97444e-06	-1.43128	-1.22764
111680379	chr10:111680379:G:T	1.95746e-05	-1.77699e-10	-1.06458
111680411	chr10:111680411:A:C	3.9341e-06	-1.42737	-1.24176
111680484	chr10:111680484:A:G	1.62762e-05	-1.77699e-10	-1.2491
111680513	chr10:111680513:G:T	3.66589e-06	-1.45715	-1.28259
111680614	chr10:111680614:G:C	1.2858e-05	-1.48484	-5.85139e-10
111680713	chr10:111680713:C:T	4.08353e-06	-1.39847	-1.23338
111680877	chr10:111680877:G:A	1.55678e-05	-1.77699e-10	-1.2936
111681134	chr10:111681134:T:C	0.000180233	-1.77699e-10	1.15544
111681368	chr10:111681368:G:A	6.83032e-06	-1.50469	-0.61275
111681552	chr10:111681552:C:T	1.27703e-05	-1.49169	-5.85139e-10
111681553	chr10:111681553:C:T	1.2775e-05	-1.49132	-5.85139e-10
111681879	chr10:111681879:T:C	1.54934e-05	-1.77699e-10	-1.2984
111682062	chr10:111682062:G:A	1.73799e-05	-1.77699e-10	-1.1835
111682088	chr10:111682088:C:T	4.09776e-06	-1.37708	-1.25129
111682230	chr10:111682230:C:T	2.10748e-05	-1.77699e-10	-0.990732
111682474	chr10:111682474:A:G	2.45103e-05	-0.839718	-5.85139e-10
111684064	chr10:111684064:A:G	4.49803e-06	-1.28216	-1.25301
111684414	chr10:111684414:A:G	1.9211e-05	-1.77699e-10	-1.08333
111684585	chr10:111684585:G:A	1.53022e-05	-1.31081	-5.85139e-10
111684754	chr10:111684754:G:A	0.000121097	-1.77699e-10	0.757785
111684847	chr10:111684847:T:C	1.56401e-05	-1.28898	-5.85139e-10
111685063	chr10:111685063:A:G	4.35791e-06	-1.28323	-1.28359
111685148	chr10:111685148:T:G	1.72385e-05	0.108839	-1.3005
111685150	chr10:111685150:T:G	1.69883e-05	0.0953247	-1.30161
111685212	chr10:111685212:C:T	3.02124e-05	-1.77699e-10	-0.630559
111685292	chr10:111685292:G:A	4.24056e-05	-1.77699e-10	-0.291531
111685296	chr10:111685296:G:A	1.60818e-05	-1.77699e-10	-1.26112
111685438	chr10:111685438:G:A	4.29411e-05	-1.77699e-10	-0.278981
111685481	chr10:111685481:A:C	1.57971e-05	-1.77699e-10	-1.27898
111685684	chr10:111685684:G:T	1.54815e-05	-1.77699e-10	-1.29916
111685809	chr10:111685809:A:C	1.54625e-05	-1.77699e-10	-1.3004
111685824	chr10:111685824:A:G	6.34092e-06	-1.38704	-0.804744
111685878	chr10:111685878:C:T	6.7423e-06	-1.38875	-0.741656
111686277	chr10:111686277:A:G	1.55492e-05	-1.77699e-10	-1.2948
111686327	chr10:111686327:T:C	2.21282e-05	-1.77699e-10	-0.941958
111686392	chr10:111686392:A:G	1.78376e-05	-1.77699e-10	-1.1575
111686787	chr10:111686787:A:G	1.54908e-05	-1.77699e-10	-1.29857
111687192	chr10:111687192:C:T	1.54561e-05	-1.77699e-10	-1.30081
111687225	chr10:111687225:G:C	3.94604e-05	-1.77699e-10	-0.363514
111688262	chr10:111688262:G:T	1.54729e-05	-1.77699e-10	-1.29972
111688363	chr10:111688363:T:C	4.60904e-06	-1.28983	-1.22096
111688606	chr10:111688606:A:T	1.41818e-05	-1.38685	-5.85139e-10
111689121	chr10:111689121:A:G	1.54374e-05	-1.77699e-10	-1.30202
111689265	chr10:111689265:T:G	2.42686e-05	-1.77699e-10	-0.849626
111689339	chr10:111689339:T:C	2.59677e-05	-1.77699e-10	-0.781958
111689473	chr10:111689473:T:G	5.72957e-06	-1.50549	-0.787676
111689483	chr10:111689483:C:T	3.31827e-05	-1.77699e-10	-0.536783
111689833	chr10:111689833:G:A	2.39311e-05	-1.77699e-10	-0.86363
111690306	chr10:111690306:T:C	0.000236336	-1.77699e-10	1.42644
111690402	chr10:111690402:G:A	1.73874e-05	-1.77699e-10	-1.18307
111690796	chr10:111690796:A:G	1.55459e-05	-1.77699e-10	-1.29501
111690797	chr10:111690797:T:C	5.75896e-06	-1.35924	-0.928809
111691014	chr10:111691014:C:T	6.72126e-06	-0.926576	-1.20696
111691334	chr10:111691334:T:G	2.50643e-05	-0.817367	-5.85139e-10
111691488	chr10:111691488:C:G	1.64533e-05	-1.77699e-10	-1.23828
111691786	chr10:111691786:G:A	1.58147e-05	-1.77699e-10	-1.27787
111691819	chr10:111691819:A:G	1.15559e-05	-1.26941	-0.322201
111692136	chr10:111692136:T:C	4.49089e-05	-1.77699e-10	-0.234175
111692240	chr10:111692240:T:C	1.66425e-05	-1.77699e-10	-1.22685
111692494	chr10:111692494:T:A	7.1957e-06	-1.15035	-0.914977
111693507	chr10:111693507:C:T	0.000132394	-1.77699e-10	0.846975
111693680	chr10:111693680:T:C	2.18265e-05	-1.77699e-10	-0.955684
111693697	chr10:111693697:G:A	4.95955e-06	-1.13568	-1.30181
111693716	chr10:111693716:C:T	3.56514e-06	-1.46636	-1.30125
111693760	chr10:111693760:G:A	2.42326e-05	-0.85111	-5.85139e-10
111693942	chr10:111693942:A:G	0.00467285	4.41071	-5.85139e-10
111694282	chr10:111694282:C:T	8.46719e-06	-1.04073	-0.861882
111694317	chr10:111694317:G:A	1.51255e-05	-1.32243	-5.85139e-10
111695575	chr10:111695575:C:T	1.79842e-05	-1.77699e-10	-1.14932
111695662	chr10:111695662:G:A	1.54362e-05	-1.77699e-10	-1.30209
111696034	chr10:111696034:C:A	1.506e-05	-1.32677	-5.85139e-10
111696309	chr10:111696309:A:T	3.82123e-06	-1.43274	-1.2655
111696432	chr10:111696432:C:T	1.65575e-05	-1.23197	-5.85139e-10
111696457	chr10:111696457:T:C	7.81011e-05	-1.77699e-10	0.319194
111696838	chr10:111696838:GA:G	2.15219e-05	-1.77699e-10	-0.969738
111697203	chr10:111697203:A:C	2.94401e-05	-0.656452	-5.85139e-10
111697416	chr10:111697416:T:G	2.14599e-05	-1.77699e-10	-0.972625
111697701	chr10:111697701:G:A	6.14258e-05	-1.77699e-10	0.0790194
111697888	chr10:111697888:G:A	1.64321e-05	-1.77699e-10	-1.23957
111697938	chr10:111697938:A:T	5.78194e-06	-1.02277	-1.2613
111699034	chr10:111699034:TTA:T	1.76217e-05	-1.77699e-10	-1.16968
111699173	chr10:111699173:T:C	4.99235e-05	-1.77699e-10	-0.128318
111699591	chr10:111699591:T:C	2.11758e-05	-1.77699e-10	-0.985952
111700002	chr10:111700002:T:C	6.77773e-05	-1.77699e-10	0.177416
111700055	chr10:111700055:T:C	4.57071e-06	-1.23368	-1.28546
111700351	chr10:111700351:A:C	6.22425e-05	-1.77699e-10	0.0922285
111700385	chr10:111700385:T:G	9.19524e-06	-0.763387	-1.05674
111700580	chr10:111700580:GACAATT:G	1.67768e-05	-1.77699e-10	-1.21881
111700786	chr10:111700786:C:A	1.6789e-05	-1.77699e-10	-1.21808
111700966	chr10:111700966:G:T	5.64463e-06	-1.48185	-0.826257
111701057	chr10:111701057:C:T	7.12119e-06	-1.52009	-0.555642
111701286	chr10:111701286:C:T	1.76028e-05	-1.77699e-10	-1.17075
111701733	chr10:111701733:G:A	3.72038e-05	-1.77699e-10	-0.422399
111701735	chr10:111701735:T:A	1.54765e-05	-1.77699e-10	-1.29949
111701803	chr10:111701803:G:A	7.64624e-06	-1.39345	-0.611143
111702337	chr10:111702337:C:T	9.41333e-06	-1.50839	-0.288293
111702604	chr10:111702604:A:G	1.56285e-05	-1.77699e-10	-1.28971
111702869	chr10:111702869:A:G	2.5601e-05	-1.77699e-10	-0.796179
111703204	chr10:111703204:C:T	4.65572e-05	-1.36691	1.16878
111703207	chr10:111703207:A:G	4.73503e-06	-1.26259	-1.22123
111703376	chr10:111703376:T:C	6.6104e-05	-0.704292	0.856711
111704115	chr10:111704115:A:G	1.55151e-05	-1.77699e-10	-1.297
111704762	chr10:111704762:G:A	8.77421e-06	-1.28569	-0.581302
111704812	chr10:111704812:G:A	5.28362e-06	-1.40668	-0.967519
111704926	chr10:111704926:G:A	5.70809e-06	-1.00005	-1.29688
111705049	chr10:111705049:TAAG:T	4.48627e-06	-1.23765	-1.30014
111705393	chr10:111705393:T:C	2.5041e-05	-1.77699e-10	-0.818297
111705425	chr10:111705425:T:A	2.6323e-05	-1.77699e-10	-0.768367
111705968	chr10:111705968:T:C	1.57269e-05	-1.77699e-10	-1.28344
111705970	chr10:111705970:T:C	6.54887e-05	-1.77699e-10	0.143068
111706424	chr10:111706424:G:T	1.60625e-05	-1.77699e-10	-1.26232
111706695	chr10:111706695:G:A	5.4056e-05	-1.77699e-10	-0.0487894
111707222	chr10:111707222:T:C	1.89474e-05	-1.77699e-10	-1.09714
111707437	chr10:111707437:C:T	1.89741e-05	-1.77699e-10	-1.09574
111707766	chr10:111707766:T:C	1.70651e-05	-1.77699e-10	-1.20177
111708035	chr10:111708035:G:A	2.51655e-05	-1.77699e-10	-0.813336
111708183	chr10:111708183:T:G	1.90784e-05	-1.77699e-10	-1.09025
111708513	chr10:111708513:G:A	0.000145233	-1.77699e-10	0.939531
111708811	chr10:111708811:A:G	1.26085e-05	-1.50444	-5.85139e-10
111708890	chr10:111708890:A:C	5.94993e-05	0.0471544	-5.85139e-10
111709023	chr10:111709023:T:C	3.84281e-05	-1.77699e-10	-0.390022
111709769	chr10:111709769:G:A	5.52059e-06	-1.24244	-1.08788
111709833	chr10:111709833:A:T	1.68269e-05	-1.77699e-10	-1.21583
111709975	chr10:111709975:G:A	1.69935e-05	-1.77699e-10	-1.20598
111710054	chr10:111710054:A:C	5.02666e-06	-1.32597	-1.09808
111710817	chr10:111710817:G:A	5.17994e-06	-1.30081	-1.09321
111710924	chr10:111710924:TGAA:T	3.43859e-05	-1.77699e-10	-0.501165
111711228	chr10:111711228:T:C	1.87595e-05	-1.77699e-10	-1.10711
111711313	chr10:111711313:T:C	5.13432e-05	-0.911915	0.811638
111711651	chr10:111711651:C:A	0.000165285	-1.77699e-10	1.06886
111711794	chr10:111711794:G:A	6.58984e-06	-1.4138	-0.739481
111712360	chr10:111712360:A:C	0.00011355	-1.77699e-10	0.693435
111712673	chr10:111712673:T:C	0.000113538	-1.77699e-10	0.693327
111712904	chr10:111712904:G:A	7.66309e-06	-1.4042	-0.598198
111713059	chr10:111713059:T:C	4.58728e-06	-1.32878	-1.18675
111713311	chr10:111713311:T:C	6.81408e-06	-1.4029	-0.716918
111713598	chr10:111713598:A:G	3.79743e-06	-1.4024	-1.30208
111713924	chr10:111713924:C:T	3.6956e-06	-1.47214	-1.25953
111714530	chr10:111714530:C:T	1.72427e-05	-1.77699e-10	-1.19142
111714785	chr10:111714785:T:C	5.29007e-06	-1.33769	-1.03529
111714954	chr10:111714954:C:G	5.71072e-06	-1.12248	-1.17398
111715000	chr10:111715000:A:G	1.26132e-05	-1.50407	-5.85139e-10
111715047	chr10:111715047:A:G	2.63475e-05	-1.77699e-10	-0.767435
111715169	chr10:111715169:A:C	4.64929e-06	-1.28725	-1.21484
111715427	chr10:111715427:T:C	4.52161e-06	-1.26931	-1.26063
111715489	chr10:111715489:A:ACAT	5.21387e-06	-1.35436	-1.03313
111715589	chr10:111715589:T:C	4.39109e-06	-1.29056	-1.26868
111715668	chr10:111715668:A:C	4.78962e-06	-1.28804	-1.18432
111715698	chr10:111715698:A:G	6.02349e-06	-1.38219	-0.860951
111715809	chr10:111715809:G:C	5.02758e-06	-1.28108	-1.14279
111715845	chr10:111715845:G:A	2.46016e-05	-1.77699e-10	-0.835997
111716301	chr10:111716301:T:C	5.13157e-06	-1.26362	-1.13978
111716678	chr10:111716678:C:T	1.54727e-05	-1.77699e-10	-1.29973
111716732	chr10:111716732:T:C	3.97013e-05	-1.77699e-10	-0.357426
111716847	chr10:111716847:C:T	1.08466e-05	-1.06389	-0.591065
111716908	chr10:111716908:A:C	1.31355e-05	-1.4935	0.0300087
111717849	chr10:111717849:C:T	8.47109e-05	-1.77699e-10	0.400433
111717967	chr10:111717967:G:A	2.61197e-05	-1.77699e-10	-0.776122
111718714	chr10:111718714:A:C	9.70266e-06	-1.14845	-0.617962
111718772	chr10:111718772:G:A	2.52185e-05	-1.77699e-10	-0.811233
111718808	chr10:111718808:T:C	3.73751e-06	-1.49758	-1.22281
111719029	chr10:111719029:T:G	1.9325e-05	-1.77699e-10	-1.07741
111719254	chr10:111719254:C:T	5.70334e-06	-1.24138	-1.05638
111719390	chr10:111719390:G:C	3.42356e-05	-1.77699e-10	-0.505544
111719418	chr10:111719418:G:C	5.94221e-06	-1.24062	-1.01611
111719487	chr10:111719487:A:G	0.000182034	-1.77699e-10	1.16539
111719506	chr10:111719506:G:A	4.41084e-06	-1.30233	-1.25241
111719512	chr10:111719512:C:T	5.3723e-06	-1.30951	-1.04805
111720398	chr10:111720398:C:G	5.50115e-06	-1.31221	-1.02164
111720429	chr10:111720429:G:T	1.56125e-05	-1.77699e-10	-1.29074
111720881	chr10:111720881:G:A	6.99351e-06	-1.18797	-0.905862
111720981	chr10:111720981:G:C	3.27085e-05	-1.77699e-10	-0.551177
111721117	chr10:111721117:C:T	4.62173e-06	-1.4915	-1.01654
111721195	chr10:111721195:T:C	1.99255e-05	-1.77699e-10	-1.04681
111721338	chr10:111721338:A:G	2.43503e-05	-1.77699e-10	-0.846265
111721359	chr10:111721359:T:C	1.50647e-05	-0.880724	-0.44573
111721875	chr10:111721875:C:T	5.56809e-06	-1.33126	-0.990495
111721916	chr10:111721916:C:T	5.59333e-06	-1.34193	-0.975301
111722026	chr10:111722026:C:T	1.84708e-05	-1.77699e-10	-1.12262
111722208	chr10:111722208:T:G	1.01932e-05	-0.932826	-0.784261
111722772	chr10:111722772:T:C	1.99285e-05	-1.77699e-10	-1.04666
111722991	chr10:111722991:C:A	4.69839e-06	-1.50839	-0.983204
111722996	chr10:111722996:T:C	5.09888e-06	-1.39563	-1.01416
111723206	chr10:111723206:A:C	3.92666e-05	-1.77699e-10	-0.368437
111723290	chr10:111723290:CT:C	7.91063e-06	-1.08601	-0.884593
111723585	chr10:111723585:A:T	6.41006e-06	-1.41335	-0.767595
111723910	chr10:111723910:T:G	5.40045e-06	-1.33319	-1.01913
111724194	chr10:111724194:C:G	1.7354e-05	-1.77699e-10	-1.18499
111724274	chr10:111724274:G:T	5.02907e-06	-1.32475	-1.09882
111724307	chr10:111724307:C:T	1.99173e-05	-1.77699e-10	-1.04722
111724313	chr10:111724313:C:T	1.99173e-05	-1.77699e-10	-1.04722
111724529	chr10:111724529:C:T	3.62982e-05	-1.77699e-10	-0.447042
111724789	chr10:111724789:T:G	1.9837e-05	-1.77699e-10	-1.05126
111724834	chr10:111724834:A:T	1.69662e-05	-1.77699e-10	-1.20759
111724963	chr10:111724963:A:G	1.99127e-05	-1.77699e-10	-1.04745
111725057	chr10:111725057:GAGAAAAA:G	1.63717e-05	-1.77699e-10	-1.24326
111725123	chr10:111725123:T:C	9.58658e-06	-1.21636	-0.562089
111725239	chr10:111725239:G:T	9.20383e-06	-0.737695	-1.0815
111725727	chr10:111725727:C:T	9.97335e-05	-1.77699e-10	0.563691
111725767	chr10:111725767:T:C	8.73817e-06	-1.23859	-0.632522
111725975	chr10:111725975:GT:G	0.000174217	-1.77699e-10	1.12149
111725977	chr10:111725977:T:A	0.00017406	-1.77699e-10	1.12059
111725985	chr10:111725985:A:G	2.3612e-05	-1.77699e-10	-0.877055
111726030	chr10:111726030:G:A	4.14993e-06	-1.31482	-1.3009
111726061	chr10:111726061:G:A	1.93134e-05	-1.77699e-10	-1.07801
111726250	chr10:111726250:T:TCTCCTTCTTCTCC	6.8153e-05	-1.77699e-10	0.182945
111726479	chr10:111726479:G:C	5.17392e-06	-1.24484	-1.15034
111726651	chr10:111726651:T:G	1.97782e-05	-0.801561	-0.252669
111726786	chr10:111726786:A:G	0.000187736	-1.39405	2.59028
111726925	chr10:111726925:C:G	1.85595e-05	-1.77699e-10	-1.11783
111727227	chr10:111727227:C:T	6.82992e-06	-0.962497	-1.155
111727382	chr10:111727382:G:A	1.86944e-05	-1.77699e-10	-1.11059
111727410	chr10:111727410:T:C	0.000112923	-1.77699e-10	0.6879
111727655	chr10:111727655:A:G	7.62338e-06	-0.867563	-1.14003
111727842	chr10:111727842:T:C	4.99681e-06	-1.3525	-1.07752
111727977	chr10:111727977:C:T	2.47678e-05	-1.77699e-10	-0.829264
111728272	chr10:111728272:C:A	3.19651e-05	-0.802939	0.228773
111728430	chr10:111728430:C:G	1.65912e-05	-1.77699e-10	-1.22994
111728483	chr10:111728483:G:T	1.28005e-05	-1.48932	-5.85139e-10
111728950	chr10:111728950:A:G	0.00024179	-1.77699e-10	1.44926
111729112	chr10:111729112:C:T	3.27542e-05	-0.813089	0.263309
111729199	chr10:111729199:T:C	4.78316e-05	-0.814732	0.643608
111729239	chr10:111729239:T:G	1.88934e-05	-1.1	-5.85139e-10
111729398	chr10:111729398:C:T	1.22075e-05	-0.247245	-1.28951
111729421	chr10:111729421:T:C	2.26042e-05	-0.937385	0.0167128
111729448	chr10:111729448:TAAA:T	7.53343e-05	-1.77699e-10	0.283125
111729681	chr10:111729681:A:T	1.57348e-05	-1.77699e-10	-1.28293
111729700	chr10:111729700:A:G	8.33219e-05	-0.418258	0.802159
111729776	chr10:111729776:G:C	6.61462e-06	-1.11625	-1.03327
111729779	chr10:111729779:A:G	0.000180169	-1.77699e-10	1.15509
111729859	chr10:111729859:T:C	3.98218e-05	-1.77699e-10	-0.354395
111729889	chr10:111729889:T:G	3.1963e-05	-1.77699e-10	-0.57423
111729957	chr10:111729957:G:A	1.27341e-05	-1.38125	-0.113277
111730008	chr10:111730008:T:G	3.1963e-05	-1.77699e-10	-0.57423
111730203	chr10:111730203:T:G	6.82996e-06	-0.867624	-1.24987
111730499	chr10:111730499:A:G	0.000170566	-1.77699e-10	1.10031
111731316	chr10:111731316:G:A	3.29036e-05	-1.77699e-10	-0.545229
111731493	chr10:111731493:T:TC	0.000170566	-1.77699e-10	1.10031
111731509	chr10:111731509:T:C	5.41061e-06	-1.51022	-0.840225
111731516	chr10:111731516:C:T	3.37793e-05	-1.77699e-10	-0.518962
111731687	chr10:111731687:T:C	6.8427e-06	-0.986698	-1.12893
111731710	chr10:111731710:G:A	4.71741e-06	-1.21016	-1.27739
111731711	chr10:111731711:A:G	0.000170576	-1.77699e-10	1.10037
111732064	chr10:111732064:T:A	1.86944e-05	-1.77699e-10	-1.11059
111732668	chr10:111732668:A:G	4.28043e-06	-1.3789	-1.20585
111732802	chr10:111732802:A:G	4.78583e-06	-1.31247	-1.16069
111732975	chr10:111732975:A:G	1.87105e-05	-1.77699e-10	-1.10973
111733209	chr10:111733209:A:G	6.30826e-05	-1.77699e-10	0.105635
111734312	chr10:111734312:G:T	6.75033e-06	-1.51979	-0.609425
111734575	chr10:111734575:G:A	4.26754e-06	-1.31249	-1.27528
111734641	chr10:111734641:A:G	5.32175e-06	-1.32054	-1.04647
111734735	chr10:111734735:G:A	8.61978e-06	-1.0155	-0.869248
111735431	chr10:111735431:T:C	1.88136e-05	-1.77699e-10	-1.10423
111735581	chr10:111735581:CTAT:C	1.05003e-05	-0.973044	-0.714362
111736502	chr10:111736502:A:G	7.98318e-06	-0.881809	-1.07966
111736637	chr10:111736637:C:G	1.71315e-05	0.101717	-1.29961
111736936	chr10:111736936:T:C	5.19045e-05	-0.0894051	-5.85139e-10
111737311	chr10:111737311:A:C	0.0001704	-1.77699e-10	1.09934
111737563	chr10:111737563:C:T	0.000227295	-1.31269	2.70013
111737613	chr10:111737613:G:A	3.79827e-05	-1.77699e-10	-0.401679
111737773	chr10:111737773:A:G	1.57155e-05	-1.77699e-10	-1.28416
111737890	chr10:111737890:A:G	4.75298e-06	-1.20132	-1.27871
111738220	chr10:111738220:T:C	2.05638e-05	-1.3297	0.314426
111738286	chr10:111738286:C:T	5.11118e-06	-1.35685	-1.05053
111739124	chr10:111739124:G:A	4.15671e-05	-0.526001	0.214499
111739367	chr10:111739367:G:A	5.55387e-06	-1.34281	-0.981506
111739395	chr10:111739395:T:C	5.24863e-06	-1.31544	-1.0654
111739553	chr10:111739553:A:G	1.87467e-05	-1.77699e-10	-1.10779
111739763	chr10:111739763:C:G	1.63249e-05	-1.77699e-10	-1.24612
111740175	chr10:111740175:T:C	3.29143e-05	-1.77699e-10	-0.544904
111740539	chr10:111740539:C:T	3.78682e-05	-1.77699e-10	-0.404699
111740669	chr10:111740669:C:G	1.76254e-05	-1.77699e-10	-1.16947
111741089	chr10:111741089:C:G	0.000136313	-1.77699e-10	0.876141
111741221	chr10:111741221:G:A	0.000145083	0.938498	-5.85139e-10
111741277	chr10:111741277:A:G	4.26551e-06	-1.30984	-1.27841
111741316	chr10:111741316:A:G	1.59694e-05	-1.26813	-5.85139e-10
111741351	chr10:111741351:T:G	5.45308e-06	-1.11739	-1.22524
111741450	chr10:111741450:T:C	2.14815e-05	-1.77699e-10	-0.971619
111741480	chr10:111741480:C:T	3.78301e-05	-1.77699e-10	-0.405705
111741597	chr10:111741597:G:T	3.97005e-06	-1.38712	-1.27291
111741615	chr10:111741615:A:C	2.84292e-05	-1.77699e-10	-0.691393
111741789	chr10:111741789:A:C	7.22861e-06	-1.10331	-0.95745
111741914	chr10:111741914:A:G	3.99895e-06	-1.38617	-1.26661
111741942	chr10:111741942:TTTAA:T	0.00010021	-1.77699e-10	0.568456
111742354	chr10:111742354:T:C	1.88986e-05	-1.09972	-5.85139e-10
111742407	chr10:111742407:C:T	1.32049e-05	-1.45822	-5.85139e-10
111742640	chr10:111742640:A:G	2.5558e-05	-1.77699e-10	-0.797859
111742780	chr10:111742780:C:T	4.87212e-06	-1.22038	-1.2349
111742917	chr10:111742917:C:T	3.0906e-05	-1.77699e-10	-0.607859
111743388	chr10:111743388:C:T	1.84304e-05	-1.77699e-10	-1.12481
111743442	chr10:111743442:C:T	2.82136e-05	-1.77699e-10	-0.699007
111743602	chr10:111743602:T:C	1.95572e-05	-1.77699e-10	-1.06547
111743700	chr10:111743700:C:A	1.24952e-05	-1.51346	-5.85139e-10
111743866	chr10:111743866:A:G	4.91975e-06	-1.4565	-0.98905
111744082	chr10:111744082:T:C	4.1369e-06	-1.52016	-1.09871
111744234	chr10:111744234:G:T	4.90558e-06	-1.47935	-0.969084
111744422	chr10:111744422:T:C	3.6984e-06	-1.43109	-1.29982
111744523	chr10:111744523:G:A	4.5539e-06	-1.28367	-1.23916
111744558	chr10:111744558:G:T	1.36206e-05	-1.42722	-5.85139e-10
111744786	chr10:111744786:T:C	2.79484e-05	-1.77699e-10	-0.708449
111744854	chr10:111744854:G:A	4.68593e-06	-1.51508	-0.979162
111745031	chr10:111745031:T:C	1.37641e-05	-1.41675	-5.85139e-10
111745117	chr10:111745117:A:G	1.9283e-05	-1.77699e-10	-1.07958
111745372	chr10:111745372:T:C	2.15915e-05	-1.77699e-10	-0.966511
111745411	chr10:111745411:G:T	4.18755e-06	-1.51772	-1.08897
111745640	chr10:111745640:G:A	3.08057e-05	-1.77699e-10	-0.611112
111745695	chr10:111745695:C:T	3.34336e-05	-1.77699e-10	-0.52925
111746043	chr10:111746043:C:T	5.69639e-06	-1.51103	-0.787946
111746547	chr10:111746547:C:G	1.25624e-05	-1.5081	-5.85139e-10
111746563	chr10:111746563:A:G	4.07322e-06	-1.51971	-1.11466
111746664	chr10:111746664:A:G	4.63014e-06	-1.21092	-1.2953
111746820	chr10:111746820:C:T	2.79656e-05	-1.77699e-10	-0.707835
111746855	chr10:111746855:A:T	3.74812e-06	-1.42945	-1.2881
111746980	chr10:111746980:C:A	2.80276e-05	-1.77699e-10	-0.705619
111747252	chr10:111747252:G:A	1.73095e-05	-1.77699e-10	-1.18756
111747474	chr10:111747474:C:T	5.01587e-05	-1.77699e-10	-0.123618
111747499	chr10:111747499:T:C	1.72284e-05	-1.77699e-10	-1.19225
111747580	chr10:111747580:G:A	4.09968e-06	-1.37672	-1.25118
111747944	chr10:111747944:A:C	5.15538e-06	-1.16735	-1.23142
111748083	chr10:111748083:G:T	5.11912e-06	-1.15918	-1.24664
111748239	chr10:111748239:C:T	2.2101e-05	-1.77699e-10	-0.943188
111748287	chr10:111748287:A:T	3.70903e-06	-1.43927	-1.28877
111748543	chr10:111748543:A:G	4.77498e-06	-1.18507	-1.29035
111748566	chr10:111748566:T:C	3.73278e-06	-1.43848	-1.28318
111749095	chr10:111749095:T:C	5.35885e-06	-1.06302	-1.29704
111749174	chr10:111749174:T:A	3.99253e-06	-1.43846	-1.21593
111751307	chr10:111751307:C:T	4.12823e-06	-1.38599	-1.23498
111751519	chr10:111751519:T:C	4.35173e-05	-1.77699e-10	-0.265651
111751523	chr10:111751523:G:A	1.54417e-05	-1.77699e-10	-1.30174
111751583	chr10:111751583:A:T	1.69159e-05	-1.77699e-10	-1.21055
111751683	chr10:111751683:A:G	5.32269e-06	-1.49428	-0.872553
111751774	chr10:111751774:G:A	1.79764e-05	-1.77699e-10	-1.14975
111752035	chr10:111752035:G:A	1.9201e-05	-1.77699e-10	-1.08385
111752043	chr10:111752043:G:A	2.13481e-05	-1.77699e-10	-0.977847
111752222	chr10:111752222:GATCA:G	1.54429e-05	-1.77699e-10	-1.30166
111752413	chr10:111752413:C:A	1.55734e-05	-1.77699e-10	-1.29324
111752713	chr10:111752713:A:G	2.01618e-05	-1.77699e-10	-1.03502
111752852	chr10:111752852:G:C	1.58733e-05	-1.77699e-10	-1.27417
111752866	chr10:111752866:C:T	1.58749e-05	-1.77699e-10	-1.27407
111752867	chr10:111752867:G:A	2.24166e-05	-1.77699e-10	-0.929009
111752872	chr10:111752872:C:T	2.06019e-05	-1.77699e-10	-1.01343
111752902	chr10:111752902:C:T	1.54385e-05	-1.77699e-10	-1.30194
111753204	chr10:111753204:A:G	1.2418e-05	-1.51966	-5.85139e-10
111753208	chr10:111753208:C:T	9.34439e-06	-0.741705	-1.06233
111753233	chr10:111753233:C:T	1.82352e-05	-1.77699e-10	-1.13546
111753292	chr10:111753292:GT:G	9.63069e-06	-1.36172	-0.412133
111753326	chr10:111753326:G:T	3.99755e-06	-1.47268	-1.18044
111753554	chr10:111753554:C:CTCTG	1.54652e-05	-1.77699e-10	-1.30022
111753622	chr10:111753622:G:A	1.9424e-05	-1.77699e-10	-1.0723
111753717	chr10:111753717:G:C	5.87521e-06	-1.46122	-0.806844
111753762	chr10:111753762:T:C	8.96687e-05	0.457311	-5.85139e-10
111753882	chr10:111753882:T:C	1.5513e-05	-1.77699e-10	-1.29713
111753924	chr10:111753924:C:T	1.55132e-05	-1.77699e-10	-1.29712
111754075	chr10:111754075:A:T	3.79852e-06	-1.49766	-1.20653
111754271	chr10:111754271:C:T	1.55207e-05	-1.77699e-10	-1.29664
111754624	chr10:111754624:A:G	5.64603e-06	-1.19176	-1.1161
111754728	chr10:111754728:T:C	1.54854e-05	-1.77699e-10	-1.29891
111754732	chr10:111754732:T:C	2.20597e-05	-1.77699e-10	-0.945058
111754777	chr10:111754777:C:T	2.21971e-05	-1.77699e-10	-0.938847
111755187	chr10:111755187:G:C	1.24111e-05	-1.52022	-5.85139e-10
111755289	chr10:111755289:G:A	1.17508e-05	-1.51804	-0.0568433
111755308	chr10:111755308:G:A	1.5503e-05	-1.77699e-10	-1.29778
111755318	chr10:111755318:CA:C	1.80936e-05	-1.77699e-10	-1.14325
111755446	chr10:111755446:G:A	1.54882e-05	-1.77699e-10	-1.29873
111755631	chr10:111755631:G:A	1.58511e-05	-1.77699e-10	-1.27557
111755713	chr10:111755713:T:A	1.54882e-05	-1.77699e-10	-1.29873
111755885	chr10:111755885:T:G	1.27436e-05	-0.619565	-0.874213
111755958	chr10:111755958:T:A	2.10247e-05	-1.77699e-10	-0.993115
111756599	chr10:111756599:G:A	2.16468e-05	-1.77699e-10	-0.963952
111756696	chr10:111756696:C:T	3.06706e-05	-0.615506	-5.85139e-10
111756736	chr10:111756736:T:C	9.44038e-06	-1.39464	-0.399174
111756758	chr10:111756758:T:C	1.86838e-05	-1.77699e-10	-1.11115
111756862	chr10:111756862:G:T	7.55895e-06	-1.41635	-0.599725
111756937	chr10:111756937:T:C	1.5544e-05	-1.77699e-10	-1.29514
111756993	chr10:111756993:C:A	2.22695e-05	-1.77699e-10	-0.935591
111757085	chr10:111757085:T:C	1.58759e-05	-1.77699e-10	-1.27401
111757572	chr10:111757572:G:A	1.41618e-05	-0.24469	-1.14357
111757676	chr10:111757676:A:T	3.97875e-06	-1.44233	-1.21551
111757684	chr10:111757684:G:T	4.43495e-06	-1.25778	-1.29151
111757687	chr10:111757687:T:C	1.58746e-05	-1.77699e-10	-1.27409
111757766	chr10:111757766:G:A	1.60666e-05	-1.77699e-10	-1.26207
111757791	chr10:111757791:C:T	1.58715e-05	-1.77699e-10	-1.27429
111757792	chr10:111757792:A:G	1.58859e-05	-1.77699e-10	-1.27338
111757974	chr10:111757974:C:CT	2.15924e-05	-1.77699e-10	-0.966471
111758050	chr10:111758050:T:G	1.58715e-05	-1.77699e-10	-1.27429
111758101	chr10:111758101:T:C	1.59137e-05	-1.77699e-10	-1.27163
111758173	chr10:111758173:T:G	9.73914e-06	-0.910224	-0.852433
111758246	chr10:111758246:A:C	4.66147e-06	-1.21271	-1.28677
111758281	chr10:111758281:C:T	1.58715e-05	-1.77699e-10	-1.27429
111758398	chr10:111758398:C:T	1.58715e-05	-1.77699e-10	-1.27429
111758416	chr10:111758416:T:C	1.58715e-05	-1.77699e-10	-1.27429
111758444	chr10:111758444:C:G	1.58715e-05	-1.77699e-10	-1.27429
111758465	chr10:111758465:A:T	1.58715e-05	-1.77699e-10	-1.27429
111758674	chr10:111758674:C:T	1.59385e-05	-1.77699e-10	-1.27008
111758682	chr10:111758682:T:C	1.0084e-05	-0.539594	-1.18826
111758968	chr10:111758968:T:C	9.11271e-06	-0.673522	-1.15562
111758971	chr10:111758971:C:T	9.24177e-06	-0.672259	-1.14282
111758990	chr10:111758990:A:G	1.57654e-05	-1.77699e-10	-1.28099
111759382	chr10:111759382:C:T	1.58715e-05	-1.77699e-10	-1.27429
111759866	chr10:111759866:T:C	4.8555e-06	-1.49588	-0.962814
111760174	chr10:111760174:T:C	1.59214e-05	-1.77699e-10	-1.27115
111760180	chr10:111760180:A:G	8.83708e-06	-0.705088	-1.15477
111760435	chr10:111760435:A:G	1.56956e-05	-1.77699e-10	-1.28543
111761220	chr10:111761220:G:A	1.24209e-05	-1.51943	-5.85139e-10
111761399	chr10:111761399:T:A	1.21298e-05	-0.886761	-0.65638
111762061	chr10:111762061:G:A	2.03158e-05	-1.77699e-10	-1.02741
111762318	chr10:111762318:T:C	1.86141e-05	-1.77699e-10	-1.11489
111762320	chr10:111762320:C:T	2.01885e-05	-1.77699e-10	-1.0337
111762797	chr10:111762797:G:A	1.54528e-05	-1.77699e-10	-1.30102
111762865	chr10:111762865:A:G	1.60724e-05	-1.77699e-10	-1.26171
111762976	chr10:111762976:T:G	1.16936e-05	-1.45286	-0.126904
111762996	chr10:111762996:A:G	3.94218e-06	-1.41161	-1.25546
111763096	chr10:111763096:A:G	3.96447e-06	-1.40585	-1.25558
111763176	chr10:111763176:A:G	1.24631e-05	-0.946911	-0.569123
111763365	chr10:111763365:G:C	1.62719e-05	-1.77699e-10	-1.24937
111763537	chr10:111763537:A:T	1.87097e-05	-1.77699e-10	-1.10977
111764203	chr10:111764203:T:C	2.408e-05	-1.77699e-10	-0.857429
111764555	chr10:111764555:G:A	1.99124e-05	-1.77699e-10	-1.04747
111764613	chr10:111764613:T:C	1.50257e-05	-0.283001	-1.04605
111764834	chr10:111764834:GA:G	1.94028e-05	-1.77699e-10	-1.07339
111765079	chr10:111765079:C:T	1.54523e-05	-1.77699e-10	-1.30105
111765141	chr10:111765141:G:A	2.51495e-05	-0.813973	-5.85139e-10
111765156	chr10:111765156:T:C	4.11093e-06	-1.49895	-1.12622
111765293	chr10:111765293:T:C	1.80707e-05	-1.77699e-10	-1.14452
111765758	chr10:111765758:T:A	1.57617e-05	-1.45509	0.173861
111765792	chr10:111765792:G:C	5.30925e-06	-1.52034	-0.849015
111766202	chr10:111766202:A:G	1.23866e-05	-1.48135	-0.0408452
111766396	chr10:111766396:G:A	1.55563e-05	-1.77699e-10	-1.29434
111766560	chr10:111766560:A:T	2.46243e-05	-1.77699e-10	-0.835076
111766958	chr10:111766958:C:G	1.41053e-05	-1.50249	0.110228
111767743	chr10:111767743:C:T	2.70671e-05	-1.77699e-10	-0.740492
111768027	chr10:111768027:T:A	1.34734e-05	-1.43809	-5.85139e-10
111768289	chr10:111768289:T:C	1.68185e-05	-1.77699e-10	-1.21633
111768611	chr10:111768611:T:C	1.59525e-05	-1.77699e-10	-1.26919
111768689	chr10:111768689:G:T	1.29985e-05	-1.47398	-5.85139e-10
111768718	chr10:111768718:A:G	2.22723e-05	-1.77699e-10	-0.935466
111768736	chr10:111768736:G:A	1.59891e-05	-1.77699e-10	-1.2669
111768785	chr10:111768785:T:C	1.60843e-05	-1.77699e-10	-1.26096
111769319	chr10:111769319:T:C	1.5846e-05	-1.77699e-10	-1.27589
111769368	chr10:111769368:G:A	1.24295e-05	-1.51874	-5.85139e-10
111769749	chr10:111769749:G:A	1.59525e-05	-1.77699e-10	-1.26919
111769781	chr10:111769781:A:T	2.18112e-05	-1.77699e-10	-0.956388
111770009	chr10:111770009:G:A	2.36397e-05	-1.77699e-10	-0.875882
111770053	chr10:111770053:G:A	1.54875e-05	-1.77699e-10	-1.29877
111770326	chr10:111770326:A:C	6.54326e-06	-1.43998	-0.720397
111770818	chr10:111770818:G:A	1.55888e-05	-1.77699e-10	-1.29226
111770864	chr10:111770864:A:AG	2.23143e-05	-1.77699e-10	-0.933581
111771064	chr10:111771064:G:A	1.09088e-05	-0.36796	-1.28128
111771217	chr10:111771217:A:G	2.20652e-05	-1.77699e-10	-0.944806
111771547	chr10:111771547:C:T	8.59489e-06	-1.43927	-0.448376
111771930	chr10:111771930:A:G	1.24129e-05	-1.52007	-5.85139e-10
111772223	chr10:111772223:T:G	1.60757e-05	-1.77699e-10	-1.2615
111772259	chr10:111772259:C:T	5.29405e-06	-1.51352	-0.858711
111772291	chr10:111772291:C:T	2.96777e-05	-1.77699e-10	-0.648414
111772521	chr10:111772521:C:A	3.78361e-05	-0.405546	-5.85139e-10
111772557	chr10:111772557:C:T	2.26781e-05	-1.77699e-10	-0.91741
111772560	chr10:111772560:C:T	1.92344e-05	-1.77699e-10	-1.08211
111772563	chr10:111772563:G:A	1.60757e-05	-1.77699e-10	-1.2615
111773112	chr10:111773112:A:G	1.34033e-05	-1.44331	-5.85139e-10
111773209	chr10:111773209:G:T	6.19192e-06	-1.49588	-0.719687
111773547	chr10:111773547:A:G	7.2926e-06	-1.34701	-0.704942
111773701	chr10:111773701:G:A	7.33624e-05	-1.77699e-10	0.256601
111773740	chr10:111773740:G:A	1.82545e-05	-1.77699e-10	-1.1344
111773998	chr10:111773998:C:T	6.65882e-05	0.159717	-5.85139e-10
111774471	chr10:111774471:T:G	2.22723e-05	-1.77699e-10	-0.935466
111774688	chr10:111774688:T:C	1.66107e-05	-1.77699e-10	-1.22877
111774771	chr10:111774771:A:C	2.19531e-05	-1.77699e-10	-0.9499
111774807	chr10:111774807:G:A	2.0754e-05	-1.77699e-10	-1.00607
111774845	chr10:111774845:C:T	1.67643e-05	-1.77699e-10	-1.21956
111775222	chr10:111775222:T:C	1.28906e-05	-1.52035	0.038043
111775648	chr10:111775648:A:C	6.21707e-06	-1.42574	-0.785771
111776033	chr10:111776033:A:G	9.96109e-06	-1.52003	-0.220092
111776175	chr10:111776175:A:C	2.37189e-05	-1.77699e-10	-0.872539
111776486	chr10:111776486:G:C	2.12628e-05	-1.77699e-10	-0.981849
111776531	chr10:111776531:C:A	2.43703e-05	-1.77699e-10	-0.845444
111776608	chr10:111776608:C:T	3.99358e-06	-1.50142	-1.1527
111776848	chr10:111776848:A:G	1.01219e-05	-1.51435	-0.209765
111776982	chr10:111776982:G:A	2.28349e-05	-1.77699e-10	-0.910521
111777238	chr10:111777238:G:A	2.26402e-05	-1.77699e-10	-0.919082
111777265	chr10:111777265:G:A	2.95356e-05	-0.653215	-5.85139e-10
111777290	chr10:111777290:A:G	2.20235e-05	-1.77699e-10	-0.9467
111777894	chr10:111777894:A:G	1.15655e-05	-1.46243	-0.12835
111777938	chr10:111777938:G:A	2.18489e-05	-1.77699e-10	-0.95466
111778187	chr10:111778187:C:T	3.00904e-05	-1.77699e-10	-0.634605
111778430	chr10:111778430:C:T	4.90941e-06	-1.51736	-0.930296
111778930	chr10:111778930:G:A	5.68488e-06	-1.50647	-0.794531
111778984	chr10:111778984:T:C	2.06277e-05	-1.77699e-10	-1.01217
111778994	chr10:111778994:T:C	8.89843e-06	-1.45075	-0.402181
111779017	chr10:111779017:C:A	2.15932e-05	-1.77699e-10	-0.966432
111779436	chr10:111779436:C:T	5.1517e-06	-1.5131	-0.88638
111779540	chr10:111779540:C:T	2.69863e-05	-1.77699e-10	-0.74348
111779545	chr10:111779545:A:G	1.57635e-05	-1.77699e-10	-1.28111
111780367	chr10:111780367:T:G	3.98174e-06	-1.52037	-1.13672
111780466	chr10:111780466:G:A	1.70229e-05	-1.77699e-10	-1.20425
111780710	chr10:111780710:A:C	2.00838e-05	-1.77699e-10	-1.0389
111781018	chr10:111781018:C:T	6.62883e-05	-1.77699e-10	0.155203
111781328	chr10:111781328:A:T	7.36208e-06	-1.52037	-0.5221
111781700	chr10:111781700:A:G	1.66652e-05	-1.77699e-10	-1.22549
111781861	chr10:111781861:T:C	2.12406e-05	-1.77699e-10	-0.982896
111781960	chr10:111781960:TC:T	6.64402e-05	-1.77699e-10	0.157492
111782341	chr10:111782341:A:G	1.13493e-05	-1.47332	-0.136334
111782397	chr10:111782397:C:T	7.74517e-06	-1.4337	-0.55804
111782707	chr10:111782707:A:G	2.16418e-05	-1.77699e-10	-0.964183
111783163	chr10:111783163:T:C	2.05604e-05	-1.77699e-10	-1.01544
111783201	chr10:111783201:C:A	1.15998e-05	-1.47361	-0.114211
111783496	chr10:111783496:T:C	9.62588e-06	-1.49702	-0.277337
111783981	chr10:111783981:G:A	1.64673e-05	-1.77699e-10	-1.23743
111784558	chr10:111784558:A:G	1.1173e-05	-1.49642	-0.128888
111784645	chr10:111784645:C:T	1.5846e-05	-1.77699e-10	-1.27589
111784758	chr10:111784758:A:C	1.8248e-05	-1.77699e-10	-1.13475
111784786	chr10:111784786:C:T	1.26731e-05	-1.49933	-5.85139e-10
111784924	chr10:111784924:C:T	2.44678e-05	-1.77699e-10	-0.841451
111784997	chr10:111784997:A:C	1.57256e-05	-1.77699e-10	-1.28352
111785437	chr10:111785437:T:C	2.15932e-05	-1.77699e-10	-0.966432
111785629	chr10:111785629:G:A	1.69235e-05	-1.77699e-10	-1.21011
111785641	chr10:111785641:A:G	5.2775e-06	-1.50938	-0.865973
111785821	chr10:111785821:A:G	1.25576e-05	-1.50848	-5.85139e-10
111786066	chr10:111786066:A:G	1.98493e-05	-1.77699e-10	-1.05064
111786428	chr10:111786428:C:T	1.46126e-05	-1.35693	-5.85139e-10
111786691	chr10:111786691:A:G	1.57339e-05	-1.28299	-5.85139e-10
111786748	chr10:111786748:A:G	2.25426e-05	-1.77699e-10	-0.923404
111786790	chr10:111786790:G:A	2.07496e-05	-1.77699e-10	-1.00628
111787411	chr10:111787411:T:C	1.80036e-05	-1.77699e-10	-1.14824
111787533	chr10:111787533:T:A	1.60567e-05	-1.77699e-10	-1.26269
111787574	chr10:111787574:C:T	1.97078e-05	-1.77699e-10	-1.05779
111787758	chr10:111787758:C:T	1.74304e-05	-1.77699e-10	-1.1806
111787979	chr10:111787979:C:T	1.67892e-05	-1.77699e-10	-1.21808
111788107	chr10:111788107:C:A	4.43651e-05	-1.77699e-10	-0.246358
111788145	chr10:111788145:T:C	4.49102e-06	-1.37762	-1.15911
111788578	chr10:111788578:T:C	1.59441e-05	-1.77699e-10	-1.26972
111788648	chr10:111788648:T:C	3.13167e-05	-1.77699e-10	-0.59466
111788681	chr10:111788681:C:A	1.81203e-05	-1.77699e-10	-1.14178
111788795	chr10:111788795:C:T	1.94317e-05	-1.77699e-10	-1.07191
111789139	chr10:111789139:G:T	2.29346e-05	-1.77699e-10	-0.906162
111789273	chr10:111789273:C:T	1.91652e-05	-1.77699e-10	-1.08571
111789778	chr10:111789778:T:C	2.03769e-05	-1.77699e-10	-1.02441
111789912	chr10:111789912:A:T	1.92203e-05	-1.77699e-10	-1.08284
111790221	chr10:111790221:A:G	4.33535e-06	-1.42012	-1.15189
111790565	chr10:111790565:C:G	4.43651e-05	-1.77699e-10	-0.246358
111790833	chr10:111790833:T:C	6.99878e-05	-1.77699e-10	0.209511
111790852	chr10:111790852:C:T	1.54682e-05	-1.77699e-10	-1.30002
111791052	chr10:111791052:T:C	1.55476e-05	-1.77699e-10	-1.2949
111791066	chr10:111791066:G:T	1.55463e-05	-1.77699e-10	-1.29499
111791134	chr10:111791134:T:C	7.5716e-06	-1.5173	-0.497109
111791137	chr10:111791137:T:G	1.24163e-05	-1.5198	-5.85139e-10
111791243	chr10:111791243:G:T	1.63802e-05	-1.77699e-10	-1.24274
111791696	chr10:111791696:A:C	2.14912e-05	-1.77699e-10	-0.971165
111792243	chr10:111792243:T:G	2.14088e-05	-1.77699e-10	-0.975009
111792322	chr10:111792322:C:T	1.61556e-05	-1.77699e-10	-1.25655
111792323	chr10:111792323:A:G	1.60104e-05	-1.77699e-10	-1.26557
111792659	chr10:111792659:G:A	1.54512e-05	-1.77699e-10	-1.30112
111792700	chr10:111792700:CAA:C	1.65891e-05	-1.77699e-10	-1.23006
111792783	chr10:111792783:T:C	2.39586e-05	-0.862483	-5.85139e-10
111792950	chr10:111792950:A:C	1.87146e-05	-1.77699e-10	-1.10951
111792973	chr10:111792973:C:A	1.73335e-05	-1.77699e-10	-1.18617
111793015	chr10:111793015:G:A	1.92793e-05	-1.77699e-10	-1.07978
111793034	chr10:111793034:G:A	4.59626e-06	-1.35491	-1.15865
111793285	chr10:111793285:G:C	7.37472e-06	-1.38242	-0.658328
111793286	chr10:111793286:G:A	6.34606e-06	-1.41293	-0.778045
111793385	chr10:111793385:C:T	4.39296e-06	-1.34396	-1.21485
111793490	chr10:111793490:A:G	1.68433e-05	-1.77699e-10	-1.21486
111794447	chr10:111794447:C:G	2.58622e-05	-1.77699e-10	-0.786027
111795742	chr10:111795742:A:G	6.58502e-06	-1.51346	-0.640551
111795823	chr10:111795823:G:T	1.97876e-05	-1.77699e-10	-1.05375
111795996	chr10:111795996:G:A	4.43651e-05	-1.77699e-10	-0.246358
111796035	chr10:111796035:G:T	4.84413e-06	-1.35116	-1.10988
111796116	chr10:111796116:C:T	1.57748e-05	-1.77699e-10	-1.2804
111796176	chr10:111796176:G:A	1.81058e-05	-1.77699e-10	-1.14258
111796222	chr10:111796222:G:C	1.55819e-05	-1.77699e-10	-1.2927
111796668	chr10:111796668:T:G	4.45675e-06	-1.41841	-1.12598
111796718	chr10:111796718:T:A	1.61463e-05	-1.77699e-10	-1.25712
111796857	chr10:111796857:C:T	1.85994e-05	-1.77699e-10	-1.11568
111796979	chr10:111796979:G:A	2.48257e-05	-1.77699e-10	-0.826933
111796997	chr10:111796997:A:G	1.91756e-05	-1.77699e-10	-1.08517
111797061	chr10:111797061:C:A	1.92037e-05	-1.77699e-10	-1.08371
111797098	chr10:111797098:A:T	4.44078e-05	-1.77699e-10	-0.245395
111798063	chr10:111798063:G:T	1.69009e-05	-1.77699e-10	-1.21144
111798158	chr10:111798158:A:T	5.04819e-06	-1.51812	-0.901656
111798299	chr10:111798299:T:C	1.64725e-05	-1.77699e-10	-1.23712
111798429	chr10:111798429:T:C	6.69937e-06	-1.39137	-0.745424
111798524	chr10:111798524:C:A	4.03148e-06	-1.52029	-1.12438
111798525	chr10:111798525:C:T	4.03185e-06	-1.5202	-1.12438
111798547	chr10:111798547:G:A	5.00128e-05	-1.77699e-10	-0.126532
111798852	chr10:111798852:A:G	1.62798e-05	-1.77699e-10	-1.24889
111798978	chr10:111798978:G:A	6.41339e-06	-1.41779	-0.76263
111799371	chr10:111799371:C:T	3.06552e-05	-1.77699e-10	-0.616007
111799555	chr10:111799555:C:T	1.55476e-05	-1.77699e-10	-1.2949
111799643	chr10:111799643:T:C	1.6225e-05	-1.77699e-10	-1.25226
111800134	chr10:111800134:G:C	1.55459e-05	-1.77699e-10	-1.29502
111800242	chr10:111800242:G:A	1.95312e-05	-1.77699e-10	-1.0668
111800376	chr10:111800376:A:G	6.38591e-06	-1.4132	-0.771513
111800574	chr10:111800574:T:A	1.68382e-05	-1.77699e-10	-1.21516
111800581	chr10:111800581:G:T	2.89769e-05	-0.67231	-5.85139e-10
111800787	chr10:111800787:A:G	1.55476e-05	-1.77699e-10	-1.2949
111800832	chr10:111800832:T:C	3.3637e-05	-1.77699e-10	-0.523183
111800842	chr10:111800842:C:T	1.68714e-05	-1.77699e-10	-1.21319
111801016	chr10:111801016:A:G	2.17102e-05	-1.77699e-10	-0.961028
111801154	chr10:111801154:A:G	1.56808e-05	-1.77699e-10	-1.28637
111801254	chr10:111801254:T:C	1.27408e-05	-1.494	-5.85139e-10
111801287	chr10:111801287:C:T	1.66335e-05	-1.77699e-10	-1.22739
111801508	chr10:111801508:G:A	2.22899e-05	-1.77699e-10	-0.934677
111801659	chr10:111801659:G:A	1.7022e-05	-1.77699e-10	-1.2043
111801770	chr10:111801770:G:C	1.99535e-05	-1.77699e-10	-1.04541
111801843	chr10:111801843:G:A	1.75384e-05	-1.77699e-10	-1.17442
111802017	chr10:111802017:G:A	1.66188e-05	-1.77699e-10	-1.22827
111802118	chr10:111802118:G:A	2.02483e-05	-1.77699e-10	-1.03074
111802652	chr10:111802652:G:A	6.38364e-06	-1.45399	-0.731082
111803101	chr10:111803101:A:G	1.99152e-05	-1.77699e-10	-1.04733
111803126	chr10:111803126:G:A	8.1781e-06	-1.47077	-0.466583
111803196	chr10:111803196:T:G	1.57232e-05	-1.77699e-10	-1.28367
111803321	chr10:111803321:G:T	1.99707e-05	-1.77699e-10	-1.04454
111803679	chr10:111803679:T:C	2.16402e-05	-1.77699e-10	-0.964258
111803827	chr10:111803827:C:T	1.59534e-05	-1.77699e-10	-1.26914
111803863	chr10:111803863:G:A	2.16402e-05	-1.77699e-10	-0.964258
111804069	chr10:111804069:C:T	1.5878e-05	-1.77699e-10	-1.27388
111804167	chr10:111804167:A:G	1.54366e-05	-1.30207	-5.85139e-10
111804298	chr10:111804298:C:T	1.74152e-05	-1.77699e-10	-1.18147
111804361	chr10:111804361:G:A	2.06455e-05	-1.01131	-5.85139e-10
111804674	chr10:111804674:T:A	3.81728e-06	-1.51965	-1.17962
111804686	chr10:111804686:A:G	4.95956e-06	-1.51637	-0.921129
111804872	chr10:111804872:T:C	6.68476e-06	-1.50833	-0.630648
111804967	chr10:111804967:G:A	1.66188e-05	-1.77699e-10	-1.22827
111805163	chr10:111805163:A:C	1.59941e-05	-1.77699e-10	-1.26659
111805208	chr10:111805208:A:G	4.81751e-06	-1.41741	-1.04914
111805383	chr10:111805383:G:A	1.56483e-05	-1.77699e-10	-1.28845
111805451	chr10:111805451:C:T	4.09651e-05	-1.77699e-10	-0.326091
111805498	chr10:111805498:T:C	2.14767e-05	-1.77699e-10	-0.97184
111805564	chr10:111805564:G:A	6.33639e-05	0.110084	-5.85139e-10
111805692	chr10:111805692:T:A	4.61132e-06	-1.45349	-1.05681
111806015	chr10:111806015:A:G	1.6608e-05	-1.77699e-10	-1.22892
111806066	chr10:111806066:C:A	3.73099e-06	-1.42639	-1.29575
111806181	chr10:111806181:C:T	2.15838e-05	-1.77699e-10	-0.966869
111806191	chr10:111806191:T:C	2.54003e-05	-1.77699e-10	-0.80405
111807521	chr10:111807521:T:C	1.66007e-05	-1.77699e-10	-1.22936
111807670	chr10:111807670:C:T	2.22367e-05	-1.77699e-10	-0.937066
111807716	chr10:111807716:A:G	1.24091e-05	-1.52038	-5.85139e-10
111807986	chr10:111807986:C:T	1.62456e-05	-1.77699e-10	-1.25099
111808609	chr10:111808609:T:G	6.42601e-06	-1.51977	-0.658685
111808707	chr10:111808707:A:C	7.24104e-06	-1.28808	-0.770966
111809071	chr10:111809071:C:T	3.60121e-06	-1.51796	-1.23958
111809203	chr10:111809203:C:T	4.03129e-05	-1.77699e-10	-0.342138
111809322	chr10:111809322:C:T	4.35762e-06	-1.51853	-1.04836
111809483	chr10:111809483:A:T	3.93238e-05	-1.77699e-10	-0.366981
111809647	chr10:111809647:T:C	1.61208e-05	-1.77699e-10	-1.2587
111809691	chr10:111809691:G:A	1.63759e-05	-1.77699e-10	-1.243
111809730	chr10:111809730:C:T	1.5885e-05	-1.77699e-10	-1.27344
111809743	chr10:111809743:C:T	3.6723e-06	-1.44117	-1.29682
111809838	chr10:111809838:T:C	1.26884e-05	-1.49812	-5.85139e-10
111810161	chr10:111810161:C:T	4.26891e-06	-1.5183	-1.06916
111810242	chr10:111810242:T:C	4.01921e-05	-1.77699e-10	-0.345139
111810482	chr10:111810482:G:C	1.62457e-05	-1.77699e-10	-1.25098
111810818	chr10:111810818:C:A	3.58744e-06	-1.51835	-1.24302
111811415	chr10:111811415:C:A	1.71062e-05	-1.77699e-10	-1.19937
111811422	chr10:111811422:G:C	1.63072e-05	-1.77699e-10	-1.24721
111811548	chr10:111811548:A:G	1.71507e-05	-1.77699e-10	-1.19677
111811608	chr10:111811608:T:C	3.61996e-06	-1.51758	-1.23477
111811722	chr10:111811722:T:C	3.64886e-06	-1.51705	-1.22735
111812232	chr10:111812232:G:T	4.40473e-06	-1.4019	-1.15424
111812521	chr10:111812521:T:C	2.40705e-05	-1.77699e-10	-0.857822
111812776	chr10:111812776:A:G	5.39985e-06	-1.5183	-0.834139
111813088	chr10:111813088:T:G	4.72937e-05	-1.77699e-10	-0.182433
111813107	chr10:111813107:T:C	1.5852e-05	-1.77699e-10	-1.27551
111813108	chr10:111813108:T:C	1.71969e-05	-1.19408	-5.85139e-10
111813348	chr10:111813348:G:A	1.54475e-05	-1.77699e-10	-1.30136
111813404	chr10:111813404:C:G	3.31685e-05	-1.77699e-10	-0.53721
111813415	chr10:111813415:C:A	3.26192e-05	-1.77699e-10	-0.55391
111813617	chr10:111813617:T:A	4.00274e-06	-1.5151	-1.13673
111813635	chr10:111813635:G:A	6.82573e-06	-0.881575	-1.23654
111813827	chr10:111813827:A:C	6.53382e-06	-1.51847	-0.643348
111813937	chr10:111813937:C:G	3.85406e-06	-1.51926	-1.17042
111813963	chr10:111813963:G:A	3.76637e-05	-1.77699e-10	-0.410113
111814135	chr10:111814135:G:A	2.04164e-05	-1.77699e-10	-1.02247
111814170	chr10:111814170:C:T	1.67036e-05	-1.77699e-10	-1.22318
111814187	chr10:111814187:T:G	2.55664e-05	-1.77699e-10	-0.797532
111814261	chr10:111814261:C:A	1.55773e-05	-1.77699e-10	-1.29299
111814288	chr10:111814288:C:A	1.82244e-05	-1.77699e-10	-1.13605
111814442	chr10:111814442:A:T	1.24428e-05	-1.51767	-5.85139e-10
111815672	chr10:111815672:G:A	1.81061e-05	-1.77699e-10	-1.14256
111815694	chr10:111815694:C:T	1.56209e-05	-1.77699e-10	-1.2902
111815726	chr10:111815726:G:A	1.93011e-05	-1.77699e-10	-1.07865
111815772	chr10:111815772:A:C	1.54745e-05	-1.77699e-10	-1.29962
111815855	chr10:111815855:A:G	1.73282e-05	-1.18648	-5.85139e-10
111816228	chr10:111816228:T:A	1.54375e-05	-1.77699e-10	-1.30201
111816317	chr10:111816317:A:G	3.59863e-06	-1.51336	-1.24489
111816912	chr10:111816912:G:A	1.5452e-05	-1.77699e-10	-1.30107
111816936	chr10:111816936:A:C	2.48629e-05	-1.77699e-10	-0.825433
111817217	chr10:111817217:A:T	1.58721e-05	-1.77699e-10	-1.27425
111817230	chr10:111817230:A:T	3.97097e-06	-1.39252	-1.26728
111817424	chr10:111817424:A:G	4.18797e-06	-1.46369	-1.14291
111817553	chr10:111817553:G:A	1.24699e-05	-1.5155	-5.85139e-10
111817555	chr10:111817555:C:A	1.245e-05	-1.51709	-5.85139e-10
111818485	chr10:111818485:GAAC:G	1.71272e-05	-1.77699e-10	-1.19814
111819833	chr10:111819833:A:T	4.08114e-06	-1.33613	-1.29631
111819930	chr10:111819930:G:T	1.62806e-05	-1.77699e-10	-1.24883
111820383	chr10:111820383:C:T	1.62347e-05	-1.77699e-10	-1.25166
111820638	chr10:111820638:C:G	2.24207e-05	-1.77699e-10	-0.928826
111820796	chr10:111820796:CA:C	1.62843e-05	-1.77699e-10	-1.24861
111820931	chr10:111820931:T:C	2.23683e-05	-1.77699e-10	-0.931166
111820953	chr10:111820953:G:T	3.7235e-06	-1.5063	-1.21785
111821522	chr10:111821522:T:C	1.571e-05	-1.77699e-10	-1.28451
111821588	chr10:111821588:T:C	1.60283e-05	-1.77699e-10	-1.26445
111822479	chr10:111822479:C:A	8.01854e-06	-0.682515	-1.27454
111822564	chr10:111822564:G:A	7.46599e-05	-1.77699e-10	0.274133
111822945	chr10:111822945:T:G	1.55579e-05	-1.77699e-10	-1.29424
111823237	chr10:111823237:T:C	5.05941e-06	-1.18592	-1.23164
111823456	chr10:111823456:A:G	9.79033e-06	-1.33444	-0.422978
111823464	chr10:111823464:A:G	1.78918e-05	-1.15447	-5.85139e-10
111823559	chr10:111823559:T:C	1.66812e-05	-1.77699e-10	-1.22453
111823581	chr10:111823581:T:C	5.89363e-06	-1.40358	-0.86136
111823607	chr10:111823607:A:G	2.80763e-05	-1.77699e-10	-0.703885
111823851	chr10:111823851:T:C	9.85183e-06	-1.33822	-0.412936
111824629	chr10:111824629:A:C	8.99089e-06	-1.35114	-0.491459
111825203	chr10:111825203:T:A	4.89681e-06	-1.23087	-1.21936
111825673	chr10:111825673:A:G	2.27361e-05	-1.77699e-10	-0.914856
111825857	chr10:111825857:C:A	1.95173e-05	-1.77699e-10	-1.06751
111826021	chr10:111826021:A:G	1.5878e-05	-1.77699e-10	-1.27388
111826096	chr10:111826096:T:C	1.5447e-05	-1.77699e-10	-1.30139
111826214	chr10:111826214:G:A	1.94742e-05	-1.77699e-10	-1.06972
111826343	chr10:111826343:G:A	2.26891e-05	-1.77699e-10	-0.916925
111826402	chr10:111826402:C:T	3.47726e-06	-1.51089	-1.28168
111826916	chr10:111826916:A:G	1.60877e-05	-1.77699e-10	-1.26076
111826971	chr10:111826971:T:C	6.78524e-06	-1.42578	-0.698278
111827255	chr10:111827255:A:G	3.76127e-05	-0.411469	-5.85139e-10
111827754	chr10:111827754:G:A	1.55076e-05	-1.77699e-10	-1.29748
111828119	chr10:111828119:G:A	2.37481e-05	-1.77699e-10	-0.871308
111829725	chr10:111829725:T:C	1.27694e-05	-0.678455	-0.8133
111830200	chr10:111830200:C:T	1.61029e-05	-1.77699e-10	-1.25981
111830270	chr10:111830270:C:T	1.63342e-05	-1.77699e-10	-1.24555
111830764	chr10:111830764:G:A	1.65312e-05	-1.77699e-10	-1.23356
111830868	chr10:111830868:T:C	2.34589e-05	-1.77699e-10	-0.883561
111830891	chr10:111830891:T:A	1.30243e-05	-1.47199	-5.85139e-10
111830996	chr10:111830996:T:A	1.01584e-05	-1.51856	-0.201947
111831028	chr10:111831028:C:T	1.58656e-05	-1.77699e-10	-1.27466
111831066	chr10:111831066:G:A	2.32564e-05	-1.77699e-10	-0.892229
111831137	chr10:111831137:G:A	1.62093e-05	-1.77699e-10	-1.25322
111831280	chr10:111831280:T:C	1.74153e-05	-1.77699e-10	-1.18146
111831423	chr10:111831423:G:A	1.54782e-05	-1.77699e-10	-1.29938
111831559	chr10:111831559:C:G	1.75556e-05	-1.77699e-10	-1.17344
111831730	chr10:111831730:T:C	1.72037e-05	-1.77699e-10	-1.19369
111831742	chr10:111831742:C:T	2.51784e-05	-1.77699e-10	-0.812824
111831815	chr10:111831815:T:C	1.54496e-05	-1.77699e-10	-1.30123
111831997	chr10:111831997:C:T	2.28292e-05	-1.77699e-10	-0.910772
111832022	chr10:111832022:A:G	1.97698e-05	-1.77699e-10	-1.05466
111832114	chr10:111832114:A:AC	1.72112e-05	-1.77699e-10	-1.19325
111832239	chr10:111832239:A:C	3.01046e-05	-1.77699e-10	-0.634131
111832342	chr10:111832342:T:G	4.05539e-06	-1.46654	-1.17222
111833132	chr10:111833132:A:T	7.47073e-06	-0.92119	-1.10663
111833341	chr10:111833341:G:A	1.77459e-05	-1.77699e-10	-1.16265
111833358	chr10:111833358:T:C	3.60355e-06	-1.47239	-1.2845
111833440	chr10:111833440:G:A	3.67908e-06	-1.52039	-1.21576
111833777	chr10:111833777:C:T	3.13317e-05	-1.77699e-10	-0.59418
111834716	chr10:111834716:A:G	3.59485e-06	-1.49518	-1.26413
111834776	chr10:111834776:G:C	1.61387e-05	-1.77699e-10	-1.25759
111834871	chr10:111834871:G:C	2.21585e-05	-1.77699e-10	-0.940587
111835000	chr10:111835000:A:T	7.34979e-06	-1.00747	-1.03667
111835035	chr10:111835035:T:G	5.76851e-06	-0.986859	-1.29954
111835198	chr10:111835198:G:A	2.67805e-05	-1.77699e-10	-0.751137
111835525	chr10:111835525:G:A	1.97878e-05	-1.77699e-10	-1.05374
111835573	chr10:111835573:ACAAT:A	2.36484e-05	-1.77699e-10	-0.875513
111835683	chr10:111835683:C:T	1.56983e-05	-1.77699e-10	-1.28526
111835725	chr10:111835725:G:A	1.88105e-05	-1.77699e-10	-1.1044
111835926	chr10:111835926:G:T	2.85948e-05	-1.77699e-10	-0.685584
111836471	chr10:111836471:G:C	3.53686e-06	-1.48333	-1.29224
111837039	chr10:111837039:G:A	3.72145e-06	-1.42591	-1.29879
111837441	chr10:111837441:T:C	8.48642e-06	-1.38729	-0.513053
111837632	chr10:111837632:CCTT:C	3.44076e-06	-1.51441	-1.28871
111837831	chr10:111837831:A:G	7.7254e-06	-0.835111	-1.15919
111838116	chr10:111838116:A:C	0.000203287	-1.77699e-10	1.27581
111838331	chr10:111838331:C:T	2.9721e-05	-1.77699e-10	-0.646958
111838426	chr10:111838426:T:C	3.74199e-06	-1.42215	-1.29705
111838432	chr10:111838432:C:G	1.76854e-05	-1.77699e-10	-1.16607
111838634	chr10:111838634:A:G	1.61731e-05	-1.77699e-10	-1.25546
111838704	chr10:111838704:G:A	1.54354e-05	-1.77699e-10	-1.30215
111838854	chr10:111838854:T:C	2.55556e-05	-1.77699e-10	-0.797952
111839170	chr10:111839170:G:C	1.716e-05	-1.77699e-10	-1.19623
111839686	chr10:111839686:G:T	2.42463e-05	-1.77699e-10	-0.850547
111839933	chr10:111839933:T:C	5.86967e-05	-1.77699e-10	0.0335731
111840017	chr10:111840017:T:C	5.06661e-06	-1.31712	-1.09902
111840061	chr10:111840061:C:A	1.54651e-05	-1.77699e-10	-1.30023
111840198	chr10:111840198:C:T	2.37697e-05	-1.77699e-10	-0.870398
111840786	chr10:111840786:C:A	2.16802e-05	-1.77699e-10	-0.96241
111840877	chr10:111840877:C:A	3.56624e-06	-1.46664	-1.30066
111840967	chr10:111840967:A:G	2.71262e-05	-1.77699e-10	-0.73831
111841180	chr10:111841180:C:T	2.79534e-05	-1.77699e-10	-0.70827
111841448	chr10:111841448:T:G	1.65128e-05	-1.77699e-10	-1.23468
111841539	chr10:111841539:A:G	5.83991e-05	-1.77699e-10	0.0284909
111841794	chr10:111841794:ATG:A	2.69229e-05	-1.77699e-10	-0.745835
111841988	chr10:111841988:A:T	1.67475e-05	-1.77699e-10	-1.22056
111842232	chr10:111842232:G:T	4.22978e-06	-1.43453	-1.16213
111842353	chr10:111842353:A:T	5.86976e-05	-1.77699e-10	0.0335891
111842464	chr10:111842464:C:A	2.83537e-05	-1.77699e-10	-0.694052
111842833	chr10:111842833:A:T	5.0646e-06	-1.41565	-1.00088
111843081	chr10:111843081:T:C	4.58405e-06	-1.51833	-0.997898
111843390	chr10:111843390:G:A	2.75056e-05	-1.77699e-10	-0.724422
111843844	chr10:111843844:T:C	1.55113e-05	-1.77699e-10	-1.29724
111844035	chr10:111844035:T:C	6.51799e-06	-1.39372	-0.770526
111844111	chr10:111844111:A:C	1.11711e-05	-1.51889	-0.106597
111844128	chr10:111844128:G:A	1.00285e-05	-1.50245	-0.230928
111844235	chr10:111844235:C:T	1.44344e-05	-1.3692	-5.85139e-10
111844585	chr10:111844585:C:T	1.75088e-05	-1.17611	-5.85139e-10
111845039	chr10:111845039:A:G	3.20368e-05	-0.571927	-5.85139e-10
111845164	chr10:111845164:A:G	4.00335e-06	-1.4442	-1.20748
111845170	chr10:111845170:T:C	1.63776e-05	-1.77699e-10	-1.24289
111845542	chr10:111845542:A:T	2.64698e-05	-1.77699e-10	-0.762804
111845613	chr10:111845613:C:T	3.56257e-06	-1.46731	-1.30102
111845630	chr10:111845630:A:G	3.68335e-06	-1.51739	-1.21759
111846170	chr10:111846170:C:T	1.655e-05	-1.77699e-10	-1.23243
111846518	chr10:111846518:C:T	6.06768e-05	-1.77699e-10	0.0667506
111846540	chr10:111846540:T:A	5.49492e-06	-1.32209	-1.0129
111846836	chr10:111846836:G:A	2.40717e-05	-1.77699e-10	-0.857775
111846839	chr10:111846839:T:A	4.05691e-06	-1.49855	-1.13984
111846957	chr10:111846957:G:A	2.36021e-05	-1.77699e-10	-0.877476
111846991	chr10:111846991:T:C	4.50615e-06	-1.32522	-1.20815
111847304	chr10:111847304:G:C	1.24097e-05	-1.52033	-5.85139e-10
111847543	chr10:111847543:T:C	1.93968e-05	-1.77699e-10	-1.0737
111848095	chr10:111848095:G:C	6.44615e-06	-1.45732	-0.718002
111848175	chr10:111848175:A:G	1.82113e-05	-1.77699e-10	-1.13677
111848180	chr10:111848180:G:T	1.69957e-05	-1.77699e-10	-1.20585
111848204	chr10:111848204:T:C	1.54352e-05	-1.77699e-10	-1.30216
111848418	chr10:111848418:G:A	2.55217e-05	-0.883097	0.0838171
111848705	chr10:111848705:T:C	4.78117e-06	-1.43177	-1.04235
111848836	chr10:111848836:C:G	3.81153e-06	-1.51496	-1.18582
111849024	chr10:111849024:A:G	4.7544e-06	-1.43544	-1.0443
111849115	chr10:111849115:G:A	2.55469e-05	-1.77699e-10	-0.798292
111849174	chr10:111849174:T:G	1.89978e-05	-1.77699e-10	-1.09449
111849304	chr10:111849304:G:A	1.5884e-05	-1.77699e-10	-1.2735
111849325	chr10:111849325:A:G	1.97673e-05	-1.77699e-10	-1.05478
111849335	chr10:111849335:A:C	2.23557e-05	-1.77699e-10	-0.93173
111849450	chr10:111849450:T:C	4.46392e-06	-1.51192	-1.03086
111849523	chr10:111849523:T:C	2.25842e-05	-1.77699e-10	-0.921558
111849773	chr10:111849773:T:C	3.7139e-06	-1.4751	-1.25163
111849885	chr10:111849885:C:T	2.29231e-05	-1.77699e-10	-0.906665
111850017	chr10:111850017:C:A	2.16684e-05	-1.77699e-10	-0.962953
111850630	chr10:111850630:T:C	2.48145e-05	-0.868864	0.0414804
111850716	chr10:111850716:C:A	2.31573e-05	-1.77699e-10	-0.8965
111851038	chr10:111851038:C:T	4.80471e-06	-1.43552	-1.0337
111851263	chr10:111851263:T:C	4.98876e-06	-1.41787	-1.01375
111851310	chr10:111851310:G:A	3.55449e-06	-1.47767	-1.29292
111851736	chr10:111851736:C:T	1.59319e-05	-1.77699e-10	-1.27049
111851780	chr10:111851780:T:C	1.55962e-05	-1.77699e-10	-1.29179
111851811	chr10:111851811:A:G	3.48194e-06	-1.51635	-1.27487
111852732	chr10:111852732:C:T	2.29993e-05	-1.77699e-10	-0.903348
111852785	chr10:111852785:G:A	2.73729e-05	-1.77699e-10	-0.729255
111852825	chr10:111852825:A:G	1.67181e-05	-1.77699e-10	-1.22232
111853189	chr10:111853189:A:G	3.56681e-06	-1.515	-1.25214
111853940	chr10:111853940:T:A	1.78237e-05	-1.77699e-10	-1.15828
111854154	chr10:111854154:C:T	3.75135e-06	-1.50072	-1.21598
111854829	chr10:111854829:G:C	1.73827e-05	-1.77699e-10	-1.18333
111855017	chr10:111855017:G:A	3.98051e-05	-1.77699e-10	-0.354815
111855339	chr10:111855339:A:G	4.53478e-06	-1.51698	-1.01005
111856494	chr10:111856494:G:A	4.40026e-05	-1.77699e-10	-0.254561
111856497	chr10:111856497:T:C	3.92446e-06	-1.38807	-1.28351
111856625	chr10:111856625:T:C	2.30572e-05	-1.77699e-10	-0.900834
111856766	chr10:111856766:A:C	6.32197e-05	-1.77699e-10	0.107806
111856991	chr10:111856991:A:C	7.46872e-06	-1.0789	-0.949184
111857131	chr10:111857131:C:T	1.37654e-05	-1.41665	-5.85139e-10
111857151	chr10:111857151:A:G	1.69026e-05	-1.77699e-10	-1.21134
111857567	chr10:111857567:T:C	6.51229e-06	-1.01275	-1.15237
111857929	chr10:111857929:G:A	4.22307e-06	-1.30843	-1.28982
111857948	chr10:111857948:T:C	4.11036e-06	-1.51642	-1.10888
111858033	chr10:111858033:T:C	1.61039e-05	-1.77699e-10	-1.25975
111858048	chr10:111858048:T:C	4.52124e-06	-1.46023	-1.0698
111858597	chr10:111858597:T:C	1.54474e-05	-1.77699e-10	-1.30137
111858646	chr10:111858646:T:C	2.28579e-05	-1.77699e-10	-0.909515
111858784	chr10:111858784:A:G	1.55164e-05	-1.77699e-10	-1.29691
111859327	chr10:111859327:A:G	1.59494e-05	-1.77699e-10	-1.26939
111859434	chr10:111859434:G:A	2.01991e-05	-1.77699e-10	-1.03317
111859600	chr10:111859600:C:T	2.28896e-05	-1.77699e-10	-0.908126
111859785	chr10:111859785:T:C	1.66153e-05	-1.77699e-10	-1.22849
111859912	chr10:111859912:T:C	4.42437e-06	-1.50239	-1.0493
111859935	chr10:111859935:G:A	3.42386e-06	-1.51439	-1.29365
111860005	chr10:111860005:T:C	1.73166e-05	-1.77699e-10	-1.18714
111860447	chr10:111860447:T:C	1.66446e-05	-1.77699e-10	-1.22672
111860472	chr10:111860472:G:A	1.68632e-05	-1.77699e-10	-1.21368
111861106	chr10:111861106:C:T	1.55273e-05	-1.77699e-10	-1.29621
111861129	chr10:111861129:G:C	7.37426e-06	-0.863902	-1.17691
111861186	chr10:111861186:A:G	3.2042e-05	-1.77699e-10	-0.571763
111861319	chr10:111861319:G:T	3.4903e-06	-1.50986	-1.27896
111862195	chr10:111862195:A:T	4.14526e-06	-1.51065	-1.1062
111862707	chr10:111862707:C:T	1.55278e-05	-1.77699e-10	-1.29618
111863232	chr10:111863232:C:G	1.92273e-05	-0.955287	-0.127191
111863382	chr10:111863382:T:C	3.99237e-06	-1.49919	-1.15524
111863404	chr10:111863404:G:C	5.85788e-06	-1.26353	-1.00749
111863423	chr10:111863423:G:C	5.21462e-06	-1.15423	-1.23311
111863984	chr10:111863984:G:A	4.78668e-06	-1.49229	-0.980681
111864526	chr10:111864526:G:A	3.50588e-06	-1.51568	-1.26869
111864576	chr10:111864576:A:G	2.32071e-05	-1.77699e-10	-0.89435
111864682	chr10:111864682:T:G	2.29917e-05	-1.77699e-10	-0.903676
111865040	chr10:111865040:T:C	1.74371e-05	-1.77699e-10	-1.18021
111865380	chr10:111865380:T:C	6.96056e-05	-1.77699e-10	0.204035
111865991	chr10:111865991:T:C	4.45538e-06	-1.40223	-1.14247
111866042	chr10:111866042:G:A	1.605e-05	-1.77699e-10	-1.2631
111866201	chr10:111866201:T:G	3.92193e-06	-1.46698	-1.20524
111866239	chr10:111866239:C:T	4.21209e-06	-1.40518	-1.19567
111866249	chr10:111866249:C:T	1.55904e-05	-1.77699e-10	-1.29216
111866250	chr10:111866250:T:C	3.64294e-06	-1.51891	-1.22711
111866581	chr10:111866581:C:T	1.55976e-05	-1.77699e-10	-1.29169
111867081	chr10:111867081:G:C	8.3548e-06	-0.884785	-1.03119
111867905	chr10:111867905:C:T	1.68887e-05	-0.894462	-0.317702
111868128	chr10:111868128:T:C	3.44815e-06	-1.51942	-1.28155
111868161	chr10:111868161:A:C	7.33158e-05	-1.77699e-10	0.255966
111868324	chr10:111868324:G:A	2.86717e-05	-1.77699e-10	-0.6829
111868683	chr10:111868683:G:A	7.87812e-05	-1.77699e-10	0.327865
111868858	chr10:111868858:C:T	2.99867e-05	-1.77699e-10	-0.638055
111868902	chr10:111868902:G:A	1.62528e-05	-1.77699e-10	-1.25054
111869149	chr10:111869149:T:G	4.74153e-05	-1.77699e-10	-0.179866
111869200	chr10:111869200:G:A	4.94185e-05	-1.77699e-10	-0.138486
111869219	chr10:111869219:T:C	1.5568e-05	-1.77699e-10	-1.2936
111869302	chr10:111869302:T:C	3.48611e-06	-1.51516	-1.27486
111869642	chr10:111869642:T:C	1.54459e-05	-1.77699e-10	-1.30147
111869668	chr10:111869668:T:C	6.46125e-05	-1.77699e-10	0.129597
111870290	chr10:111870290:T:TC	4.38586e-06	-1.51457	-1.04586
111870421	chr10:111870421:G:A	4.38423e-06	-1.51616	-1.04463
111870503	chr10:111870503:G:A	2.62233e-05	-1.77699e-10	-0.77216
111870940	chr10:111870940:G:A	2.62233e-05	-1.77699e-10	-0.77216
111870967	chr10:111870967:T:C	1.24191e-05	-1.51958	-5.85139e-10
111871868	chr10:111871868:C:T	1.61448e-05	-1.77699e-10	-1.25721
111871873	chr10:111871873:A:G	7.87812e-05	-1.77699e-10	0.327865
111872050	chr10:111872050:G:A	0.000123662	-1.77699e-10	0.77874
111872354	chr10:111872354:T:C	2.95995e-05	-1.77699e-10	-0.651052
111872499	chr10:111872499:G:A	1.60166e-05	-1.77699e-10	-1.26518
111872566	chr10:111872566:T:C	3.50622e-06	-1.52038	-1.2639
111872742	chr10:111872742:G:A	1.77983e-05	-1.15971	-5.85139e-10
111872996	chr10:111872996:A:T	2.03985e-05	-1.77699e-10	-1.02335
111873049	chr10:111873049:A:C	1.70664e-05	-1.77699e-10	-1.2017
111873805	chr10:111873805:G:A	5.87513e-06	-1.15634	-1.11174
111873819	chr10:111873819:G:A	1.93587e-05	-0.894587	-0.181079
111873952	chr10:111873952:C:T	1.58532e-05	-1.77699e-10	-1.27544
111874263	chr10:111874263:T:C	2.96486e-05	-1.77699e-10	-0.649395
111874727	chr10:111874727:G:T	5.58196e-06	-1.23232	-1.08695
111874975	chr10:111874975:T:C	1.94231e-05	-1.07235	-5.85139e-10
111875101	chr10:111875101:C:T	3.40584e-06	-1.51948	-1.29384
111875522	chr10:111875522:G:A	3.44032e-06	-1.50392	-1.29932
111875762	chr10:111875762:G:C	3.84318e-06	-1.3975	-1.29501
111875828	chr10:111875828:G:T	6.15275e-05	-1.77699e-10	0.0806732
111875999	chr10:111875999:A:G	3.75734e-05	-1.77699e-10	-0.412514
111876560	chr10:111876560:G:T	2.41828e-05	-1.77699e-10	-0.853171
111877076	chr10:111877076:T:C	3.56061e-06	-1.51258	-1.2563
111877088	chr10:111877088:A:G	2.09207e-05	-1.77699e-10	-0.998071
111877112	chr10:111877112:G:A	3.42255e-06	-1.51858	-1.28985
111877137	chr10:111877137:T:C	3.42902e-06	-1.51466	-1.29187
111877362	chr10:111877362:C:T	3.38477e-06	-1.51942	-1.30011
111877546	chr10:111877546:T:C	3.47241e-05	-1.77699e-10	-0.491375
111877790	chr10:111877790:C:T	1.55354e-05	-1.77699e-10	-1.29569
111878614	chr10:111878614:G:A	1.83977e-05	-1.77699e-10	-1.12658
111878772	chr10:111878772:C:T	1.75144e-05	-1.77699e-10	-1.17579
111878837	chr10:111878837:AG:A	1.41899e-05	-0.927987	-0.458293
111880287	chr10:111880287:AG:A	1.26513e-05	-1.50105	-5.85139e-10
111880803	chr10:111880803:T:C	1.55999e-05	-1.77699e-10	-1.29155
111880850	chr10:111880850:G:T	1.60035e-05	-1.77699e-10	-1.26601
111881089	chr10:111881089:T:C	4.17473e-05	-1.77699e-10	-0.307176
111881499	chr10:111881499:T:C	1.78353e-05	-1.77699e-10	-1.15763
111881694	chr10:111881694:T:C	1.65392e-05	-1.77699e-10	-1.23308
111881709	chr10:111881709:G:A	5.94985e-05	-1.77699e-10	0.0471408
111881758	chr10:111881758:C:T	3.42697e-06	-1.50592	-1.30122
111882050	chr10:111882050:G:A	1.62451e-05	-1.77699e-10	-1.25102
111882141	chr10:111882141:C:G	1.5475e-05	-1.77699e-10	-1.29958
111882513	chr10:111882513:A:G	3.69922e-06	-1.46859	-1.2621
111882596	chr10:111882596:A:G	3.3845e-06	-1.51859	-1.30102
111882754	chr10:111882754:A:G	3.54083e-06	-1.52032	-1.25413
111882764	chr10:111882764:C:T	1.54353e-05	-1.77699e-10	-1.30216
111883199	chr10:111883199:A:C	3.83072e-05	-0.393172	-5.85139e-10
111883451	chr10:111883451:G:T	1.55081e-05	-1.77699e-10	-1.29745
111883548	chr10:111883548:C:T	3.56726e-06	-1.51691	-1.2501
111883552	chr10:111883552:A:C	1.68074e-05	-1.77699e-10	-1.21699
111883997	chr10:111883997:G:T	1.9118e-05	-1.77699e-10	-1.08818
111884265	chr10:111884265:TA:T	1.75011e-05	-1.77699e-10	-1.17655
111884284	chr10:111884284:T:A	1.54981e-05	-1.77699e-10	-1.2981
111884589	chr10:111884589:G:T	1.98244e-05	-1.77699e-10	-1.0519
111884795	chr10:111884795:T:G	1.75011e-05	-1.77699e-10	-1.17655
111884929	chr10:111884929:A:G	5.06818e-05	-1.77699e-10	-0.113243
111885145	chr10:111885145:G:A	2.03613e-05	-1.77699e-10	-1.02517
111885556	chr10:111885556:G:A	3.56617e-05	-1.77699e-10	-0.464733
111885585	chr10:111885585:T:C	1.77003e-05	-1.77699e-10	-1.16523
111885628	chr10:111885628:T:C	1.54543e-05	-1.77699e-10	-1.30092
111885968	chr10:111885968:C:A	3.71386e-06	-1.47108	-1.25565
111886053	chr10:111886053:T:C	1.61171e-05	-1.77699e-10	-1.25893
111886416	chr10:111886416:A:T	1.54546e-05	-1.77699e-10	-1.3009
111886418	chr10:111886418:G:C	1.97024e-05	-1.77699e-10	-1.05807
111886932	chr10:111886932:G:A	2.15228e-05	-1.77699e-10	-0.9697
111886975	chr10:111886975:G:A	3.41248e-06	-1.51152	-1.29985
111887167	chr10:111887167:G:A	1.5508e-05	-1.77699e-10	-1.29745
111887941	chr10:111887941:C:T	1.54358e-05	-1.77699e-10	-1.30212
111888593	chr10:111888593:C:T	2.03533e-05	-1.77699e-10	-1.02556
111888722	chr10:111888722:C:T	1.24257e-05	-0.923617	-0.595428
111888920	chr10:111888920:C:T	5.1467e-05	-1.77699e-10	-0.0978688
111888977	chr10:111888977:G:A	1.68124e-05	-1.77699e-10	-1.2167
111889084	chr10:111889084:A:T	4.33554e-06	-1.50231	-1.06966
111889087	chr10:111889087:A:T	4.30674e-06	-1.50313	-1.0755
111889088	chr10:111889088:A:G	4.30511e-06	-1.50351	-1.0755
111889116	chr10:111889116:C:T	2.10927e-05	-1.77699e-10	-0.989885
111889117	chr10:111889117:G:A	1.54846e-05	-1.77699e-10	-1.29897
111889307	chr10:111889307:G:A	4.75587e-05	-1.77699e-10	-0.176846
111889439	chr10:111889439:T:G	2.12841e-05	-1.77699e-10	-0.98085
111889561	chr10:111889561:C:T	3.41833e-06	-1.50881	-1.30085
111889742	chr10:111889742:C:A	1.29966e-05	-1.47412	-5.85139e-10
111890397	chr10:111890397:T:C	1.45648e-05	-1.3602	-5.85139e-10
111890471	chr10:111890471:C:T	2.20949e-05	-0.943462	-5.85139e-10
111890558	chr10:111890558:T:C	1.77041e-05	-1.77699e-10	-1.16501
111890619	chr10:111890619:C:T	1.62294e-05	-1.77699e-10	-1.25199
111890719	chr10:111890719:A:C	3.43715e-06	-1.51713	-1.28704
111890919	chr10:111890919:T:C	4.53774e-06	-1.51323	-1.01315
111891395	chr10:111891395:T:C	1.60606e-05	-1.77699e-10	-1.26244
111891588	chr10:111891588:T:C	1.66111e-05	-1.77699e-10	-1.22874
111891987	chr10:111891987:T:C	1.55227e-05	-1.77699e-10	-1.29651
111892335	chr10:111892335:T:C	3.48102e-06	-1.51388	-1.27761
111892682	chr10:111892682:C:T	4.32066e-06	-1.44254	-1.13287
111892884	chr10:111892884:G:A	7.46508e-06	-0.93626	-1.09231
111892950	chr10:111892950:G:A	6.4197e-06	-1.18939	-0.990053
111893797	chr10:111893797:C:A	1.57711e-05	-1.77699e-10	-1.28063
111893833	chr10:111893833:AC:A	1.56554e-05	-0.858704	-0.429292
111893977	chr10:111893977:C:T	2.97206e-05	-1.51917	0.872202
111894066	chr10:111894066:G:C	1.78562e-05	-1.77699e-10	-1.15646
111894295	chr10:111894295:G:A	1.7771e-05	-1.77699e-10	-1.16124
111895258	chr10:111895258:A:T	4.72807e-05	-1.77699e-10	-0.182707
111895376	chr10:111895376:T:C	4.76208e-05	-1.77699e-10	-0.175541
111895552	chr10:111895552:T:C	3.4246e-06	-1.50567	-1.30216
111896343	chr10:111896343:A:C	1.65604e-05	-1.77699e-10	-1.23179
111896422	chr10:111896422:C:CAT	5.20101e-05	-1.77699e-10	-0.087372
111897108	chr10:111897108:AAAG:A	2.9221e-05	-1.77699e-10	-0.663923
111897203	chr10:111897203:G:A	3.95088e-05	-1.77699e-10	-0.362288
111897240	chr10:111897240:A:G	1.54362e-05	-1.77699e-10	-1.3021
111897387	chr10:111897387:T:C	1.54359e-05	-1.77699e-10	-1.30211
111897675	chr10:111897675:T:C	1.59078e-05	-1.77699e-10	-1.272
111898000	chr10:111898000:C:T	3.86453e-05	-1.77699e-10	-0.384384
111898159	chr10:111898159:A:G	5.16758e-06	-1.25898	-1.13743
111898521	chr10:111898521:A:G	1.71207e-05	-1.77699e-10	-1.19852
111898819	chr10:111898819:G:A	1.57547e-05	-1.77699e-10	-1.28167
111898833	chr10:111898833:C:T	2.00598e-05	-1.77699e-10	-1.04009
111898969	chr10:111898969:A:AATAGGAT	3.81775e-05	-1.77699e-10	-0.396563
111899036	chr10:111899036:A:G	1.72689e-05	-1.77699e-10	-1.1899
111899120	chr10:111899120:T:G	3.87265e-05	-1.77699e-10	-0.382285
111899462	chr10:111899462:G:T	1.5925e-05	-1.77699e-10	-1.27092
111899624	chr10:111899624:GC:G	2.92016e-05	-1.77699e-10	-0.664587
111899723	chr10:111899723:C:T	4.80332e-06	-1.30994	-1.15957
111899914	chr10:111899914:TG:T	5.83519e-06	-1.51903	-0.755872
111899935	chr10:111899935:G:A	1.59007e-05	-1.77699e-10	-1.27244
111900038	chr10:111900038:A:G	4.17077e-05	-1.77699e-10	-0.308124
111900463	chr10:111900463:G:A	1.56659e-05	-1.77699e-10	-1.28732
111900546	chr10:111900546:T:C	3.87079e-05	-1.77699e-10	-0.382767
111900637	chr10:111900637:A:T	5.02128e-05	-0.12254	-5.85139e-10
111900862	chr10:111900862:T:C	1.56276e-05	-1.77699e-10	-1.28977
111901303	chr10:111901303:T:C	3.53201e-06	-1.51941	-1.25754
111901308	chr10:111901308:G:T	5.27425e-06	-1.26772	-1.10826
111901324	chr10:111901324:A:G	3.49929e-06	-1.51981	-1.26644
111901910	chr10:111901910:G:A	1.55098e-05	-1.77699e-10	-1.29734
111902235	chr10:111902235:C:T	1.72768e-05	-1.77699e-10	-1.18945
111902412	chr10:111902412:G:A	3.98852e-05	-1.77699e-10	-0.352804
111902464	chr10:111902464:A:G	1.55974e-05	-1.77699e-10	-1.2917
111902616	chr10:111902616:G:A	3.44301e-06	-1.51546	-1.287
111903023	chr10:111903023:G:T	1.62109e-05	-1.77699e-10	-1.25312
111903046	chr10:111903046:A:G	4.8597e-05	-1.77699e-10	-0.155249
111903059	chr10:111903059:C:T	4.73511e-06	-1.43814	-1.04566
111903224	chr10:111903224:A:T	4.80947e-05	-1.77699e-10	-0.165638
111903375	chr10:111903375:A:G	4.70573e-06	-1.31623	-1.1738
111903782	chr10:111903782:G:A	1.71822e-05	-1.19494	-5.85139e-10
111903815	chr10:111903815:T:C	3.5053e-06	-1.51836	-1.26618
111903911	chr10:111903911:C:T	1.5804e-05	-1.77699e-10	-1.27855
111904067	chr10:111904067:C:T	1.5804e-05	-1.77699e-10	-1.27855
111904533	chr10:111904533:T:C	1.5889e-05	-1.77699e-10	-1.27318
111904546	chr10:111904546:GAATA:G	2.15647e-05	-1.34868	0.380924
111904711	chr10:111904711:G:A	8.63525e-05	-1.77699e-10	0.419627
111904929	chr10:111904929:T:C	3.3999e-06	-1.51566	-1.2994
111905708	chr10:111905708:A:G	2.28901e-05	-1.77699e-10	-0.908106
111905766	chr10:111905766:A:G	8.83475e-06	-1.13803	-0.722083
111906086	chr10:111906086:A:C	1.68478e-05	-1.77699e-10	-1.21459
111906345	chr10:111906345:ATG:A	1.73371e-05	-1.77699e-10	-1.18596
111907101	chr10:111907101:T:C	5.30306e-05	-1.77699e-10	-0.0679404
111907276	chr10:111907276:A:G	1.61809e-05	-1.77699e-10	-1.25498
111907411	chr10:111907411:A:G	2.20118e-05	-1.32815	0.380924
111907585	chr10:111907585:T:C	1.54355e-05	-1.77699e-10	-1.30214
111907649	chr10:111907649:C:T	2.42053e-05	-1.77699e-10	-0.85224
111907724	chr10:111907724:A:G	2.38637e-05	-1.77699e-10	-0.866453
111908323	chr10:111908323:T:C	1.74888e-05	-1.77699e-10	-1.17725
111908334	chr10:111908334:C:T	1.55994e-05	-1.77699e-10	-1.29157
111908463	chr10:111908463:C:T	1.64023e-05	-1.77699e-10	-1.24139
111908538	chr10:111908538:T:C	1.78534e-05	-1.77699e-10	-1.15662
111908732	chr10:111908732:T:C	2.16526e-05	-1.77699e-10	-0.963684
111908923	chr10:111908923:T:A	0.000107212	-1.77699e-10	0.635996
111909312	chr10:111909312:T:C	3.32292e-05	-0.53538	-5.85139e-10
111909465	chr10:111909465:T:C	4.16943e-06	-1.37098	-1.24005
111909568	chr10:111909568:G:A	2.21357e-05	-1.77699e-10	-0.941618
111909869	chr10:111909869:A:G	1.68849e-05	-1.77699e-10	-1.21239
111910055	chr10:111910055:G:T	4.20692e-06	-1.36544	-1.23664
111910121	chr10:111910121:A:G	3.97906e-05	-1.77699e-10	-0.355179
111910191	chr10:111910191:C:A	0.000100879	-1.77699e-10	0.575113
111910197	chr10:111910197:G:C	8.52857e-05	-1.77699e-10	0.407196
111910858	chr10:111910858:A:G	3.4984e-06	-1.51765	-1.26885
111910968	chr10:111910968:C:T	1.24977e-05	-1.51327	-5.85139e-10
111911311	chr10:111911311:T:G	2.15207e-05	-1.35072	0.380924
111911557	chr10:111911557:C:T	1.64505e-05	-1.23845	-5.85139e-10
111911840	chr10:111911840:T:C	5.5139e-05	-1.77699e-10	-0.0289531
111911882	chr10:111911882:A:G	2.27489e-05	-1.77699e-10	-0.914293
111911918	chr10:111911918:T:C	3.20733e-05	-1.77699e-10	-0.570786
111911947	chr10:111911947:A:T	5.4643e-05	-1.77699e-10	-0.0379899
111912163	chr10:111912163:G:A	5.63247e-05	-1.77699e-10	-0.0076765
111912165	chr10:111912165:G:A	5.99469e-06	-1.11958	-1.12836
111912499	chr10:111912499:A:AGTATG	4.43014e-05	-1.77699e-10	-0.247794
111912724	chr10:111912724:G:C	1.54661e-05	-1.77699e-10	-1.30016
111912728	chr10:111912728:A:G	6.33465e-06	-1.09227	-1.10051
111912884	chr10:111912884:G:C	2.34263e-05	-0.884952	-5.85139e-10
111912892	chr10:111912892:T:C	4.52195e-06	-1.43036	-1.09951
111913528	chr10:111913528:T:C	3.66659e-06	-1.49804	-1.24151
111913592	chr10:111913592:T:C	1.86952e-05	-1.77699e-10	-1.11054
111913645	chr10:111913645:T:C	2.22255e-05	-1.31436	0.376794
111914293	chr10:111914293:C:T	0.000104473	-1.51092	2.12104
111914438	chr10:111914438:A:G	3.62903e-06	-1.47907	-1.27077
111914502	chr10:111914502:G:A	3.58958e-06	-1.46043	-1.30034
111914514	chr10:111914514:T:G	1.99663e-05	-1.48315	0.438391
111914785	chr10:111914785:A:G	2.38002e-05	-1.77699e-10	-0.869116
111914955	chr10:111914955:C:T	1.54945e-05	-1.77699e-10	-1.29833
111915503	chr10:111915503:G:A	3.60165e-06	-1.51734	-1.24008
111915606	chr10:111915606:G:A	1.54953e-05	-1.77699e-10	-1.29827
111915730	chr10:111915730:T:A	2.34586e-05	-1.77699e-10	-0.883575
111915738	chr10:111915738:A:G	3.83523e-05	-1.77699e-10	-0.391995
111915949	chr10:111915949:G:C	1.86127e-05	-1.38055	0.265579
111915980	chr10:111915980:T:C	3.8409e-06	-1.4039	-1.2892
111916486	chr10:111916486:G:A	1.56128e-05	-1.77699e-10	-1.29072
111916519	chr10:111916519:A:T	4.55458e-06	-1.43567	-1.08701
111916840	chr10:111916840:A:C	3.55182e-06	-1.51369	-1.25766
111917407	chr10:111917407:C:T	3.60172e-06	-1.51457	-1.24282
111917416	chr10:111917416:C:A	4.04934e-06	-1.40157	-1.23869
111917629	chr10:111917629:G:A	1.92016e-05	-1.08382	-5.85139e-10
111918064	chr10:111918064:G:A	1.86473e-05	-1.77699e-10	-1.11311
111918371	chr10:111918371:A:T	1.55238e-05	-1.77699e-10	-1.29643
111918390	chr10:111918390:T:A	3.59948e-06	-1.47779	-1.28023
111918404	chr10:111918404:T:C	3.60843e-06	-1.4721	-1.28344
111918423	chr10:111918423:G:T	1.66442e-05	-1.77699e-10	-1.22675
111918657	chr10:111918657:G:A	1.02255e-05	-1.41009	-0.303835
111918897	chr10:111918897:G:T	3.88045e-06	-1.4936	-1.18926
111919088	chr10:111919088:G:A	4.0119e-05	-1.51337	1.16641
111919571	chr10:111919571:G:A	5.28315e-05	-0.0717023	-5.85139e-10
111919689	chr10:111919689:A:G	1.90264e-05	-1.35246	0.259474
111919911	chr10:111919911:T:C	7.20033e-06	-0.83915	-1.22553
111920381	chr10:111920381:T:G	5.23481e-05	-1.77699e-10	-0.0808952
111920559	chr10:111920559:T:C	2.31774e-05	-1.77699e-10	-0.895631
111920714	chr10:111920714:G:A	5.35639e-05	-1.77699e-10	-0.0579351
111921128	chr10:111921128:G:A	4.899e-05	-1.77699e-10	-0.147193
111921372	chr10:111921372:G:A	1.54402e-05	-1.77699e-10	-1.30184
111921425	chr10:111921425:C:T	1.55846e-05	-1.77699e-10	-1.29253
111921478	chr10:111921478:A:G	3.40042e-06	-1.51282	-1.30209
111921865	chr10:111921865:G:A	1.24688e-05	-1.51558	-5.85139e-10
111922211	chr10:111922211:T:C	4.03977e-06	-1.34135	-1.30127
111922350	chr10:111922350:C:G	1.77154e-05	-1.77699e-10	-1.16438
111922877	chr10:111922877:A:G	1.55363e-05	-1.77699e-10	-1.29563
111923452	chr10:111923452:G:A	2.3469e-05	-1.77699e-10	-0.883131
111924039	chr10:111924039:T:C	1.91998e-05	-1.34877	0.264856
111924138	chr10:111924138:C:T	1.87865e-05	-1.37071	0.265036
111924159	chr10:111924159:G:A	3.77974e-06	-1.40865	-1.30051
111924269	chr10:111924269:A:C	5.4533e-06	-1.1363	-1.20629
111924340	chr10:111924340:C:T	5.17449e-05	-0.0924853	-5.85139e-10
111924356	chr10:111924356:G:A	1.66034e-05	-1.77699e-10	-1.2292
111924791	chr10:111924791:C:T	5.07171e-06	-1.17481	-1.24032
111925482	chr10:111925482:C:T	4.79019e-06	-1.26124	-1.211
111925618	chr10:111925618:A:G	3.81858e-06	-1.4014	-1.29753
111925698	chr10:111925698:G:A	5.07873e-06	-1.14286	-1.27089
111925932	chr10:111925932:T:G	4.80418e-05	-0.166738	-5.85139e-10
111926053	chr10:111926053:C:T	1.58278e-05	-1.77699e-10	-1.27704
111926221	chr10:111926221:G:A	9.3258e-06	-1.20577	-0.600259
111926486	chr10:111926486:G:A	1.82545e-05	-1.36691	0.232511
111926500	chr10:111926500:A:G	3.42566e-06	-1.51157	-1.29595
111926587	chr10:111926587:C:T	3.45092e-06	-1.51587	-1.2843
111927419	chr10:111927419:G:A	2.45098e-05	-1.77699e-10	-0.839737
111927568	chr10:111927568:T:A	1.54377e-05	-1.77699e-10	-1.302
111927648	chr10:111927648:GTTCCCACCAGATT:G	1.55044e-05	-1.77699e-10	-1.29768
111927905	chr10:111927905:A:T	0.000133514	0.855394	-5.85139e-10
111927956	chr10:111927956:G:A	2.66586e-05	-1.77699e-10	-0.755697
111928139	chr10:111928139:C:T	1.54959e-05	-1.77699e-10	-1.29823
111928209	chr10:111928209:G:A	9.22268e-06	-1.05552	-0.761629
111928424	chr10:111928424:A:C	1.75186e-05	-1.77699e-10	-1.17555
111928564	chr10:111928564:C:T	1.54976e-05	-1.77699e-10	-1.29813
111928621	chr10:111928621:A:G	1.54711e-05	-1.77699e-10	-1.29984
111928964	chr10:111928964:T:G	1.58029e-05	-1.77699e-10	-1.27862
111929266	chr10:111929266:T:A	1.54722e-05	-1.77699e-10	-1.29977
111929454	chr10:111929454:T:A	1.69295e-05	-1.77699e-10	-1.20975
111929942	chr10:111929942:T:C	4.35841e-06	-1.29413	-1.27258
111929993	chr10:111929993:G:C	1.73025e-05	-1.77699e-10	-1.18796
111930094	chr10:111930094:T:C	4.49543e-06	-1.26558	-1.27017
111930492	chr10:111930492:C:T	1.73532e-05	-1.77699e-10	-1.18504
111930545	chr10:111930545:C:T	3.09693e-05	-1.77699e-10	-0.605813
111930623	chr10:111930623:G:A	3.8744e-06	-1.45192	-1.2325
111930663	chr10:111930663:C:T	1.62644e-05	-1.77699e-10	-1.24983
111930686	chr10:111930686:G:A	1.75952e-05	-1.30582	0.134633
111930896	chr10:111930896:G:A	1.5572e-05	-1.77699e-10	-1.29334
111930971	chr10:111930971:A:C	3.46427e-06	-1.49433	-1.30198
111930991	chr10:111930991:T:C	4.54235e-06	-1.26954	-1.25582
111931101	chr10:111931101:G:T	2.54805e-05	-1.77699e-10	-0.800898
111931180	chr10:111931180:T:C	2.03205e-05	-1.77699e-10	-1.02718
111931562	chr10:111931562:T:A	5.01277e-06	-1.14245	-1.28437
111931638	chr10:111931638:C:T	1.54802e-05	-1.77699e-10	-1.29925
111932454	chr10:111932454:A:C	5.18618e-06	-1.1386	-1.25421
111932705	chr10:111932705:G:A	5.02073e-06	-1.14721	-1.27802
111932743	chr10:111932743:C:A	1.58035e-05	-1.77699e-10	-1.27858
111933553	chr10:111933553:C:G	4.63722e-06	-1.24413	-1.26056
111933579	chr10:111933579:T:C	1.55547e-05	-1.77699e-10	-1.29445
111933985	chr10:111933985:G:C	1.74842e-05	-1.77699e-10	-1.17751
111934129	chr10:111934129:G:A	1.5952e-05	-1.77699e-10	-1.26923
111934324	chr10:111934324:A:C	1.77045e-05	-1.77699e-10	-1.16499
111934532	chr10:111934532:T:C	3.70506e-06	-1.49869	-1.23042
111934729	chr10:111934729:C:T	1.72651e-05	-1.77699e-10	-1.19012
111934732	chr10:111934732:TA:T	2.25321e-05	-1.77699e-10	-0.92387
111935907	chr10:111935907:T:A	1.7353e-05	-1.77699e-10	-1.18505
111935973	chr10:111935973:C:CA	4.62662e-06	-1.2401	-1.26688
111936233	chr10:111936233:A:T	4.91441e-06	-1.21614	-1.2305
111936260	chr10:111936260:C:T	0.000223905	-1.77699e-10	1.37241
111936878	chr10:111936878:T:G	4.48656e-06	-1.26824	-1.26949
111937129	chr10:111937129:G:A	1.71445e-05	-1.77699e-10	-1.19713
111937185	chr10:111937185:GTT:G	1.65619e-05	-1.37095	0.139239
111937310	chr10:111937310:G:A	4.5344e-06	-1.2584	-1.26872
111937341	chr10:111937341:C:T	1.0056e-05	-0.899189	-0.831454
111938356	chr10:111938356:C:T	1.82584e-05	-1.77699e-10	-1.13419
111938374	chr10:111938374:A:G	2.92138e-05	-1.77699e-10	-0.66417
111938571	chr10:111938571:T:C	5.77034e-06	-1.28177	-1.00431
111938822	chr10:111938822:G:A	1.69339e-05	-1.42697	0.21748
111938933	chr10:111938933:C:T	1.5868e-05	-1.77699e-10	-1.2745
111939007	chr10:111939007:T:C	1.56464e-05	-1.77699e-10	-1.28857
111939206	chr10:111939206:G:C	3.01057e-05	-1.77699e-10	-0.634096
111939425	chr10:111939425:G:A	4.8476e-06	-1.26908	-1.19124
111939743	chr10:111939743:G:A	1.71794e-05	-1.77699e-10	-1.1951
111940112	chr10:111940112:T:C	2.8952e-05	-1.77699e-10	-0.673173
111940507	chr10:111940507:C:T	3.50653e-06	-1.48437	-1.29982
111940512	chr10:111940512:G:A	1.64726e-05	-1.37635	0.139239
111941051	chr10:111941051:T:C	3.49168e-06	-1.51703	-1.2714
111941092	chr10:111941092:T:C	1.82448e-05	-1.77699e-10	-1.13493
111941109	chr10:111941109:A:C	3.53269e-06	-1.50915	-1.2676
111941113	chr10:111941113:A:G	5.75698e-06	-1.51501	-0.773384
111941255	chr10:111941255:A:T	4.75995e-06	-1.19979	-1.27879
111941787	chr10:111941787:T:G	2.16168e-05	-1.77699e-10	-0.965342
111942197	chr10:111942197:G:A	5.00176e-06	-1.16934	-1.25968
111942304	chr10:111942304:C:T	1.69897e-05	-1.77699e-10	-1.20621
111942315	chr10:111942315:T:A	1.55165e-05	-1.77699e-10	-1.29691
111942602	chr10:111942602:G:A	1.81125e-05	-1.77699e-10	-1.14221
111942883	chr10:111942883:C:T	4.50915e-06	-1.25607	-1.27663
111943115	chr10:111943115:A:C	3.2453e-05	-1.77699e-10	-0.559017
111943216	chr10:111943216:T:A	1.29379e-05	-1.47865	-5.85139e-10
111943222	chr10:111943222:C:A	1.69311e-05	-1.77699e-10	-1.20966
111943376	chr10:111943376:T:C	1.79137e-05	-1.77699e-10	-1.15325
111943662	chr10:111943662:T:G	1.80402e-05	-1.77699e-10	-1.14621
111944117	chr10:111944117:C:T	1.69806e-05	-1.77699e-10	-1.20674
111944491	chr10:111944491:A:G	3.50025e-06	-1.49023	-1.29575
111944848	chr10:111944848:C:T	2.26685e-05	-1.77699e-10	-0.917834
111945163	chr10:111945163:T:C	1.44636e-05	-1.36718	-5.85139e-10
111945296	chr10:111945296:C:T	1.64165e-05	-1.37976	0.139239
111945327	chr10:111945327:G:A	3.07293e-05	-0.613593	-5.85139e-10
111945373	chr10:111945373:G:A	1.79559e-05	-1.77699e-10	-1.15089
111945488	chr10:111945488:G:A	4.52397e-06	-1.28398	-1.24544
111945898	chr10:111945898:T:C	1.76815e-05	-1.77699e-10	-1.16629
111946040	chr10:111946040:A:T	4.69109e-05	-1.77699e-10	-0.190561
111946263	chr10:111946263:G:T	1.55051e-05	-1.77699e-10	-1.29764
111946549	chr10:111946549:A:T	1.445e-05	-1.36812	-5.85139e-10
111946610	chr10:111946610:A:T	1.65812e-05	-1.77699e-10	-1.23054
111946754	chr10:111946754:A:G	1.76617e-05	-1.77699e-10	-1.16741
111946826	chr10:111946826:C:G	1.77212e-05	-1.77699e-10	-1.16405
111946892	chr10:111946892:A:C	1.76866e-05	-1.77699e-10	-1.16601
111946989	chr10:111946989:G:A	5.62767e-06	-1.26207	-1.04905
111947106	chr10:111947106:A:G	4.93093e-06	-1.20262	-1.24066
111947815	chr10:111947815:A:G	4.77324e-05	-1.77699e-10	-0.173199
111947902	chr10:111947902:C:A	1.63166e-05	-1.77699e-10	-1.24662
111948503	chr10:111948503:A:G	1.54769e-05	-1.77699e-10	-1.29946
111948567	chr10:111948567:A:G	1.2709e-05	-1.4965	-5.85139e-10
111948983	chr10:111948983:A:G	1.54391e-05	-1.77699e-10	-1.30191
111949083	chr10:111949083:T:A	4.80736e-05	-0.166078	-5.85139e-10
111949146	chr10:111949146:G:A	1.73851e-05	-1.77699e-10	-1.1832
111949461	chr10:111949461:C:T	3.47918e-06	-1.50234	-1.28967
111949476	chr10:111949476:T:C	1.76852e-05	-1.77699e-10	-1.16608
111949582	chr10:111949582:G:A	1.81133e-05	-1.14217	-5.85139e-10
111949661	chr10:111949661:A:T	3.53607e-06	-1.50332	-1.27248
111949716	chr10:111949716:T:C	1.67981e-05	-1.77699e-10	-1.21754
111949766	chr10:111949766:A:G	2.55094e-05	-1.77699e-10	-0.799762
111949948	chr10:111949948:C:G	3.42008e-06	-1.50933	-1.29982
111950222	chr10:111950222:A:G	1.52928e-05	-1.31143	-5.85139e-10
111950268	chr10:111950268:C:T	1.78132e-05	-1.77699e-10	-1.15887
111950569	chr10:111950569:C:G	1.8355e-05	-1.77699e-10	-1.12891
111950787	chr10:111950787:T:G	1.69491e-05	-1.77699e-10	-1.20859
111950910	chr10:111950910:G:A	4.43691e-06	-1.26539	-1.28346
111950989	chr10:111950989:G:A	2.4896e-05	-1.77699e-10	-0.824102
111951808	chr10:111951808:T:A	3.35201e-05	-1.77699e-10	-0.526665
111951854	chr10:111951854:C:A	1.55051e-05	-1.77699e-10	-1.29764
111952074	chr10:111952074:G:T	1.54368e-05	-1.77699e-10	-1.30205
111952853	chr10:111952853:G:A	4.091e-06	-1.36266	-1.26736
111952926	chr10:111952926:A:G	1.55239e-05	-1.77699e-10	-1.29643
111952927	chr10:111952927:G:A	1.7936e-05	-1.77699e-10	-1.152
111952932	chr10:111952932:G:A	1.822e-05	-1.77699e-10	-1.13629
111952958	chr10:111952958:C:A	1.8003e-05	-1.77699e-10	-1.14827
111952979	chr10:111952979:A:G	1.55255e-05	-1.77699e-10	-1.29633
111952985	chr10:111952985:C:T	2.48585e-05	-1.77699e-10	-0.82561
111953223	chr10:111953223:AAAAAAAAGAATATCATGGTAGATTAAAGAGTCCATAAATCAAACTCC:A	2.48367e-05	-1.77699e-10	-0.826488
111954003	chr10:111954003:A:G	4.29446e-06	-1.28334	-1.29815
111954054	chr10:111954054:G:A	1.78569e-05	-1.77699e-10	-1.15642
111954770	chr10:111954770:G:A	1.55755e-05	-1.77699e-10	-1.29311
111954845	chr10:111954845:T:C	1.6284e-05	-1.77699e-10	-1.24863
111954915	chr10:111954915:T:C	3.29097e-05	-1.77699e-10	-0.545044
111955274	chr10:111955274:T:C	1.73669e-05	-1.77699e-10	-1.18424
111955678	chr10:111955678:G:A	1.44502e-05	-1.3681	-5.85139e-10
111955871	chr10:111955871:C:T	3.6197e-05	-0.449834	-5.85139e-10
111956077	chr10:111956077:G:A	1.545e-05	-1.77699e-10	-1.3012
111956080	chr10:111956080:G:A	4.18124e-06	-1.33399	-1.27421
111956344	chr10:111956344:A:G	4.08567e-06	-1.34627	-1.28505
111956390	chr10:111956390:G:A	1.76803e-05	-1.34848	0.182125
111956533	chr10:111956533:G:A	1.70292e-05	-1.77699e-10	-1.20388
111956574	chr10:111956574:C:T	4.16014e-06	-1.36505	-1.24822
111956752	chr10:111956752:G:A	4.50818e-06	-1.27315	-1.25977
111956963	chr10:111956963:T:C	1.73309e-05	-1.77699e-10	-1.18632
111957009	chr10:111957009:TA:T	2.42504e-05	-1.77699e-10	-0.850378
111957047	chr10:111957047:G:T	4.25918e-06	-1.31581	-1.27393
111957231	chr10:111957231:TTTGCCCTGCCCTTGTGACC:T	4.77455e-05	-1.77699e-10	-0.172926
111957324	chr10:111957324:G:A	4.32684e-06	-1.30601	-1.26797
111957349	chr10:111957349:G:A	2.98936e-05	-1.77699e-10	-0.641165
111957483	chr10:111957483:T:C	5.05017e-06	-1.32464	-1.09475
111957799	chr10:111957799:G:A	3.39841e-06	-1.51467	-1.30083
111957971	chr10:111957971:CAT:C	2.11346e-05	-1.77699e-10	-0.987897
111958312	chr10:111958312:G:A	4.12839e-06	-1.33391	-1.28701
111958447	chr10:111958447:G:GA	1.73685e-05	-1.77699e-10	-1.18415
111958691	chr10:111958691:G:A	3.6207e-05	-0.449558	-5.85139e-10
111958856	chr10:111958856:G:A	3.90271e-06	-1.4002	-1.27693
111958863	chr10:111958863:T:C	2.59279e-05	-1.77699e-10	-0.78349
111958865	chr10:111958865:G:T	4.62057e-06	-1.25587	-1.25242
111958875	chr10:111958875:T:A	3.87509e-06	-1.40048	-1.28377
111958924	chr10:111958924:G:T	1.70447e-05	-1.77699e-10	-1.20297
111959256	chr10:111959256:G:T	1.72297e-05	-1.77699e-10	-1.19218
111959273	chr10:111959273:A:G	3.958e-06	-1.37842	-1.28465
111959932	chr10:111959932:G:C	1.89553e-05	-1.77699e-10	-1.09672
111960006	chr10:111960006:A:G	4.80588e-06	-1.51702	-0.951954
111960027	chr10:111960027:A:T	3.96312e-05	-1.77699e-10	-0.359194
111960073	chr10:111960073:A:G	1.74516e-05	-1.77699e-10	-1.17938
111960206	chr10:111960206:A:G	4.19133e-06	-1.32956	-1.27623
111960561	chr10:111960561:A:G	2.02319e-05	-1.03155	-5.85139e-10
111961076	chr10:111961076:T:C	1.55516e-05	-1.77699e-10	-1.29464
111961309	chr10:111961309:T:C	1.74023e-05	-1.77699e-10	-1.18221
111961431	chr10:111961431:A:T	1.77126e-05	-1.77699e-10	-1.16453
111961529	chr10:111961529:T:C	2.37241e-05	-1.77699e-10	-0.872319
111962185	chr10:111962185:G:A	1.6759e-05	-1.77699e-10	-1.21987
111962358	chr10:111962358:T:C	4.08778e-06	-1.33967	-1.29114
111962820	chr10:111962820:C:T	1.76593e-05	-1.77699e-10	-1.16755
111962875	chr10:111962875:T:C	2.23133e-05	-1.77699e-10	-0.933629
111963046	chr10:111963046:C:T	2.0234e-05	-1.77699e-10	-1.03144
111963808	chr10:111963808:C:A	1.82369e-05	-1.32524	0.189875
111963889	chr10:111963889:C:A	3.53324e-06	-1.50101	-1.27558
111964439	chr10:111964439:C:T	1.60697e-05	-1.77699e-10	-1.26188
111964929	chr10:111964929:G:A	1.80318e-05	-1.77699e-10	-1.14667
111965115	chr10:111965115:T:C	1.54617e-05	-1.77699e-10	-1.30045
111965227	chr10:111965227:T:C	1.52677e-05	-1.31307	-5.85139e-10
111965239	chr10:111965239:C:T	1.77798e-05	-1.35062	0.189875
111965607	chr10:111965607:T:C	2.41169e-05	-1.77699e-10	-0.855898
111965624	chr10:111965624:C:T	1.75521e-05	-1.77699e-10	-1.17363
111965770	chr10:111965770:T:C	1.74153e-05	-1.77699e-10	-1.18146
111965827	chr10:111965827:A:G	6.76166e-06	-1.1326	-0.994942
111966017	chr10:111966017:A:T	2.38096e-05	-1.77699e-10	-0.868722
111966615	chr10:111966615:AAAG:A	2.23674e-05	-0.931205	-5.85139e-10
111966865	chr10:111966865:T:A	1.66273e-05	-1.41764	0.189875
111966926	chr10:111966926:A:G	2.04027e-05	-1.77699e-10	-1.02314
111966938	chr10:111966938:C:G	1.92228e-05	-1.77699e-10	-1.08272
111967135	chr10:111967135:T:C	2.06963e-05	-1.77699e-10	-1.00886
111967184	chr10:111967184:ACTTACTGAATGC:A	1.55724e-05	-1.77699e-10	-1.29331
111967491	chr10:111967491:C:T	5.29617e-06	-1.13286	-1.23897
111967512	chr10:111967512:T:G	4.71814e-06	-1.28383	-1.20357
111967560	chr10:111967560:T:C	1.79848e-05	-1.77699e-10	-1.14928
111967574	chr10:111967574:T:C	1.79252e-05	-1.77699e-10	-1.1526
111967599	chr10:111967599:T:A	4.89e-06	-1.22266	-1.22896
111967743	chr10:111967743:C:T	2.12135e-05	-1.77699e-10	-0.984173
111967776	chr10:111967776:C:A	4.17552e-06	-1.46988	-1.13969
111968340	chr10:111968340:T:G	1.69887e-05	-1.77699e-10	-1.20626
111969390	chr10:111969390:AAG:A	3.55674e-06	-1.47265	-1.29731
111969601	chr10:111969601:A:G	3.8907e-06	-1.50711	-1.17312
111969764	chr10:111969764:TGTG:T	3.39243e-06	-1.51547	-1.30179
111969783	chr10:111969783:T:G	3.12677e-05	-1.77699e-10	-0.596226
111969836	chr10:111969836:T:C	4.76724e-05	-1.4397	1.26524
111969986	chr10:111969986:T:C	4.14558e-06	-1.51019	-1.10658
111970175	chr10:111970175:T:G	3.5145e-06	-1.48527	-1.29664
111970288	chr10:111970288:A:G	1.63711e-05	-1.77699e-10	-1.2433
111970669	chr10:111970669:C:T	5.55516e-06	-1.02698	-1.2971
111971750	chr10:111971750:TTAC:T	3.64763e-06	-1.4526	-1.29213
111971765	chr10:111971765:A:C	3.59877e-06	-1.49101	-1.26721
111971808	chr10:111971808:C:T	4.23027e-05	-1.77699e-10	-0.29396
111972202	chr10:111972202:T:A	2.19442e-05	-1.77699e-10	-0.950306
111972224	chr10:111972224:C:T	1.5605e-05	-1.77699e-10	-1.29122
111972231	chr10:111972231:A:G	3.53402e-06	-1.49863	-1.27774
111972235	chr10:111972235:C:G	6.61995e-06	-1.47307	-0.675656
111972723	chr10:111972723:C:T	1.30764e-05	-1.468	-5.85139e-10
111973043	chr10:111973043:A:G	6.84419e-05	0.187175	-5.85139e-10
111973555	chr10:111973555:A:G	4.48978e-06	-1.49082	-1.04619
111973890	chr10:111973890:C:T	4.74241e-05	-0.17968	-5.85139e-10
111974329	chr10:111974329:AG:A	3.60475e-06	-1.46262	-1.29394
111974443	chr10:111974443:A:G	3.82349e-06	-1.52039	-1.17726
111974534	chr10:111974534:C:T	4.26094e-05	-1.77699e-10	-0.286736
111974535	chr10:111974535:T:C	1.58193e-05	-1.77699e-10	-1.27758
111974667	chr10:111974667:T:A	9.06662e-06	-1.45006	-0.384153
111975026	chr10:111975026:C:T	2.10844e-05	-1.77699e-10	-0.990275
111975209	chr10:111975209:A:G	1.97171e-05	-1.77699e-10	-1.05732
111975212	chr10:111975212:T:C	4.3806e-06	-1.26415	-1.29748
111975546	chr10:111975546:T:C	3.95321e-06	-1.43832	-1.22597
111975908	chr10:111975908:C:T	7.26138e-06	-1.06268	-0.993564
111975940	chr10:111975940:G:GA	4.84045e-06	-1.43961	-1.02219
111975955	chr10:111975955:C:T	3.71507e-06	-1.47267	-1.25374
111975959	chr10:111975959:G:A	4.85575e-05	-1.77699e-10	-0.156061
111976079	chr10:111976079:C:T	2.02664e-05	-1.77699e-10	-1.02985
111976117	chr10:111976117:ACAGCTCTTAATGTGCTGTTCT:A	1.81114e-05	-1.77699e-10	-1.14227
111976234	chr10:111976234:T:A	1.97364e-05	-1.77699e-10	-1.05634
111976265	chr10:111976265:A:T	4.2441e-06	-1.4762	-1.11708
111976822	chr10:111976822:G:A	1.62434e-05	-1.77699e-10	-1.25112
111977046	chr10:111977046:T:C	1.55893e-05	-1.77699e-10	-1.29223
111977325	chr10:111977325:T:C	5.76519e-05	-1.77699e-10	0.0156125
111977752	chr10:111977752:C:T	1.56481e-05	-1.77699e-10	-1.28846
111977847	chr10:111977847:T:C	6.4403e-06	-0.98798	-1.18826
111978191	chr10:111978191:T:G	1.54443e-05	-1.77699e-10	-1.30157
111978340	chr10:111978340:C:T	3.09452e-05	-1.77699e-10	-0.606592
111979473	chr10:111979473:T:C	3.83351e-05	-1.77699e-10	-0.392443
111979502	chr10:111979502:A:G	1.26031e-05	-0.556333	-0.948532
111979566	chr10:111979566:G:C	1.35485e-05	-0.550446	-0.882086
111979570	chr10:111979570:T:C	3.97736e-05	-1.77699e-10	-0.355608
111979619	chr10:111979619:G:A	5.15448e-06	-1.11645	-1.28249
111979721	chr10:111979721:T:C	6.17652e-05	-1.77699e-10	0.0845304
111980126	chr10:111980126:A:G	1.25085e-05	-1.5124	-5.85139e-10
111980146	chr10:111980146:G:GGCTTATTTCACTTA	1.7379e-05	-1.77699e-10	-1.18355
111980290	chr10:111980290:G:A	1.47334e-05	-0.496073	-0.852622
111980372	chr10:111980372:C:T	1.4551e-05	-0.0782782	-1.28287
111980504	chr10:111980504:T:C	2.12979e-05	-0.980201	-5.85139e-10
111980808	chr10:111980808:C:T	1.17958e-05	-0.283172	-1.28789
111980914	chr10:111980914:A:G	6.52713e-05	-1.77699e-10	0.139742
111980948	chr10:111980948:A:G	1.24209e-05	-1.51943	-5.85139e-10
111981277	chr10:111981277:T:C	6.86553e-05	-1.77699e-10	0.190288
111981586	chr10:111981586:T:G	6.8793e-05	-1.77699e-10	0.192292
111982328	chr10:111982328:T:C	5.0752e-05	-1.77699e-10	-0.111859
111982637	chr10:111982637:G:A	1.58932e-05	-1.27292	-5.85139e-10
111982651	chr10:111982651:G:T	7.80769e-06	-0.735063	-1.24864
111982771	chr10:111982771:C:T	1.9884e-05	-1.77699e-10	-1.04889
111983037	chr10:111983037:T:C	6.71446e-05	-1.77699e-10	0.168038
111983071	chr10:111983071:C:G	1.76262e-05	-1.77699e-10	-1.16943
111983592	chr10:111983592:T:C	6.71446e-05	-1.77699e-10	0.168038
111983631	chr10:111983631:A:C	1.54997e-05	-0.0100475	-1.28794
111984046	chr10:111984046:A:G	6.29284e-05	-1.77699e-10	0.103188
111984496	chr10:111984496:C:T	1.94304e-05	-1.77699e-10	-1.07197
111984499	chr10:111984499:C:T	1.53727e-05	-1.30622	-5.85139e-10
111984600	chr10:111984600:G:A	1.88517e-05	-0.295999	-0.80621
111985760	chr10:111985760:G:C	6.49575e-05	-1.77699e-10	0.134923
111986186	chr10:111986186:T:C	1.63181e-05	-0.064989	-1.18155
111987320	chr10:111987320:G:A	1.63434e-05	-1.24499	-5.85139e-10
111987375	chr10:111987375:G:A	1.78531e-05	-1.77699e-10	-1.15663
111987536	chr10:111987536:A:G	3.7028e-05	-1.77699e-10	-0.427137
111988026	chr10:111988026:A:C	1.56604e-05	-1.77699e-10	-1.28768
111988138	chr10:111988138:C:A	1.45197e-05	-0.540758	-0.822542
111988390	chr10:111988390:A:G	3.39594e-05	-1.77699e-10	-0.513643
111988623	chr10:111988623:T:A	1.30639e-05	-0.400339	-1.06862
111988698	chr10:111988698:T:C	2.15254e-05	-1.77699e-10	-0.969577
111988724	chr10:111988724:G:A	1.78416e-05	-1.77699e-10	-1.15728
111988869	chr10:111988869:G:A	1.78531e-05	-1.77699e-10	-1.15663
111988946	chr10:111988946:A:C	9.47424e-06	-0.488074	-1.30216
111989875	chr10:111989875:C:T	1.34961e-05	-0.507879	-0.928532
111990275	chr10:111990275:C:A	1.781e-05	-1.77699e-10	-1.15905
111991501	chr10:111991501:C:T	1.57095e-05	-1.77699e-10	-1.28455
111991539	chr10:111991539:C:T	1.77455e-05	-1.77699e-10	-1.16268
111991589	chr10:111991589:T:C	1.52038e-05	-0.0928306	-1.22443
111991872	chr10:111991872:T:C	1.78533e-05	-1.77699e-10	-1.15662
111992296	chr10:111992296:A:C	1.64191e-05	-0.0716128	-1.16875
111992649	chr10:111992649:G:A	1.80474e-05	-1.77699e-10	-1.14581
111992720	chr10:111992720:G:A	1.28736e-05	-1.48364	-5.85139e-10
111992821	chr10:111992821:A:G	1.75026e-05	-1.77699e-10	-1.17646
111993066	chr10:111993066:A:G	1.81323e-05	-1.77699e-10	-1.14112
111993199	chr10:111993199:C:T	1.44431e-05	-0.159608	-1.20899
111993244	chr10:111993244:T:C	1.5518e-05	-0.0918506	-1.20496
111993338	chr10:111993338:T:C	1.03153e-05	-1.29553	-0.409657
111993429	chr10:111993429:T:C	2.70213e-05	0.13542	-0.877605
111993477	chr10:111993477:A:G	2.76e-05	0.176437	-0.897431
111993494	chr10:111993494:T:A	1.55568e-05	-1.77699e-10	-1.29431
111993710	chr10:111993710:T:C	1.6011e-05	-1.77699e-10	-1.26554
111993956	chr10:111993956:G:C	1.82309e-05	-1.77699e-10	-1.13569
111994087	chr10:111994087:C:G	1.83394e-05	-1.77699e-10	-1.12976
111994108	chr10:111994108:G:A	3.52753e-06	-1.47752	-1.30069
111994277	chr10:111994277:C:T	3.9592e-05	0.354695	-0.714879
111994859	chr10:111994859:T:C	1.27474e-05	-0.292034	-1.20145
111994972	chr10:111994972:T:C	1.64579e-05	0.0617536	-1.29976
111995160	chr10:111995160:T:TA	4.64194e-05	-1.77699e-10	-0.201092
111995489	chr10:111995489:T:C	1.30507e-05	-0.271934	-1.19803
111995597	chr10:111995597:C:T	1.42998e-05	-1.37856	-5.85139e-10
111995906	chr10:111995906:C:T	1.33326e-05	-0.243263	-1.20534
111996016	chr10:111996016:T:A	2.56112e-05	-1.77699e-10	-0.79578
111996525	chr10:111996525:C:CAGTG	1.54391e-05	-1.77699e-10	-1.3019
111996632	chr10:111996632:G:A	2.24733e-05	-0.926482	-5.85139e-10
111996759	chr10:111996759:T:C	7.89519e-06	-0.670453	-1.3021
111997093	chr10:111997093:A:C	8.58545e-06	-0.739142	-1.1496
111997673	chr10:111997673:G:C	1.84763e-05	-1.77699e-10	-1.12232
111998169	chr10:111998169:G:A	5.17572e-06	-1.09313	-1.3017
111998204	chr10:111998204:G:A	1.56173e-05	-1.77699e-10	-1.29043
111998291	chr10:111998291:A:G	0.000107107	-1.77699e-10	0.635015
111998320	chr10:111998320:A:G	1.56922e-05	-1.77699e-10	-1.28565
111998327	chr10:111998327:A:G	1.7591e-05	-1.77699e-10	-1.17142
111998682	chr10:111998682:A:G	1.56428e-05	-1.77699e-10	-1.2888
111999463	chr10:111999463:TG:T	5.67084e-05	-1.77699e-10	-0.000888449
111999466	chr10:111999466:ATTGAT:A	5.51872e-05	-1.77699e-10	-0.028079
111999472	chr10:111999472:T:C	5.42133e-05	-1.77699e-10	-0.0458832
111999925	chr10:111999925:A:G	1.69901e-05	-1.77699e-10	-1.20618
112000476	chr10:112000476:T:G	2.01158e-05	-1.77699e-10	-1.0373
112000787	chr10:112000787:A:G	0.000180589	-1.77699e-10	1.15741
112000797	chr10:112000797:G:A	1.54721e-05	-1.77699e-10	-1.29977
112001059	chr10:112001059:A:G	2.74631e-05	0.575621	-1.30159
112001320	chr10:112001320:A:G	1.56532e-05	-1.77699e-10	-1.28813
112001559	chr10:112001559:A:C	1.55272e-05	-1.77699e-10	-1.29621
112001664	chr10:112001664:A:T	1.54712e-05	-1.77699e-10	-1.29983
112001759	chr10:112001759:A:C	1.56478e-05	-1.77699e-10	-1.28848
112001915	chr10:112001915:C:T	5.93555e-05	-1.77699e-10	0.0447343
112001945	chr10:112001945:T:G	2.00971e-05	-1.77699e-10	-1.03824
112001973	chr10:112001973:C:T	2.01157e-05	-1.77699e-10	-1.03731
112001998	chr10:112001998:AAAAG:A	1.29914e-05	-1.47452	-5.85139e-10
112002047	chr10:112002047:T:C	1.54567e-05	-1.77699e-10	-1.30077
112002883	chr10:112002883:G:A	1.54486e-05	-1.77699e-10	-1.30129
112002940	chr10:112002940:C:A	4.13818e-05	-1.77699e-10	-0.315968
112003035	chr10:112003035:AATAAG:A	1.61517e-05	-1.77699e-10	-1.25678
112003132	chr10:112003132:A:G	1.64171e-05	-1.77699e-10	-1.24049
112003252	chr10:112003252:G:A	1.63247e-05	-1.77699e-10	-1.24613
112003508	chr10:112003508:T:C	5.87664e-05	-1.77699e-10	0.0347596
112003583	chr10:112003583:A:C	1.7135e-05	-1.77699e-10	-1.19769
112003678	chr10:112003678:A:G	1.76257e-05	-1.77699e-10	-1.16945
112003685	chr10:112003685:G:A	1.61679e-05	-1.77699e-10	-1.25578
112003771	chr10:112003771:A:AG	7.83116e-05	-1.77699e-10	0.321885
112003895	chr10:112003895:A:C	1.76111e-05	-1.77699e-10	-1.17028
112003952	chr10:112003952:A:G	1.45479e-05	-1.36136	-5.85139e-10
112004064	chr10:112004064:G:A	2.20105e-05	-1.77699e-10	-0.947292
112004267	chr10:112004267:T:C	1.74862e-05	-1.77699e-10	-1.1774
112004396	chr10:112004396:A:C	1.54384e-05	-1.77699e-10	-1.30195
112004900	chr10:112004900:T:A	2.2208e-05	-1.77699e-10	-0.938357
112005190	chr10:112005190:C:T	1.5701e-05	-1.77699e-10	-1.28509
112005419	chr10:112005419:C:T	3.08667e-05	-1.77699e-10	-0.609132
112005754	chr10:112005754:A:G	2.06775e-05	-1.77699e-10	-1.00976
112005936	chr10:112005936:T:C	5.2655e-05	-1.77699e-10	-0.0750495
112005994	chr10:112005994:T:C	2.14146e-05	-0.974738	-5.85139e-10
112006221	chr10:112006221:A:C	2.32075e-05	-1.77699e-10	-0.894337
112006246	chr10:112006246:A:T	2.32725e-05	-1.77699e-10	-0.891537
112006289	chr10:112006289:T:C	1.54767e-05	-1.77699e-10	-1.29948
112006738	chr10:112006738:G:A	5.49998e-05	-1.77699e-10	-0.0314806
112006748	chr10:112006748:T:A	5.7619e-05	-1.77699e-10	0.0150415
112006860	chr10:112006860:G:T	1.05402e-05	-1.50639	-0.177225
112006918	chr10:112006918:G:A	4.22168e-05	0.942066	-1.23806
112007187	chr10:112007187:A:G	2.14575e-05	-1.77699e-10	-0.972736
112007568	chr10:112007568:T:C	2.1739e-05	-1.77699e-10	-0.959704
112007887	chr10:112007887:T:A	1.78046e-05	-1.15935	-5.85139e-10
112008009	chr10:112008009:A:G	0.000152393	2.15849	-1.17084
112008217	chr10:112008217:A:G	0.000120385	1.71458	-0.962689
112008561	chr10:112008561:G:A	1.71856e-05	-1.77699e-10	-1.19474
112008778	chr10:112008778:G:T	1.66978e-05	-1.77699e-10	-1.22353
112009967	chr10:112009967:C:T	6.50329e-05	0.136083	-5.85139e-10
112010024	chr10:112010024:G:A	4.07454e-05	-1.77699e-10	-0.331468
112011084	chr10:112011084:CCAAA:C	2.01887e-05	-1.77699e-10	-1.03369
112011606	chr10:112011606:T:C	2.80196e-05	-1.77699e-10	-0.705905
112011733	chr10:112011733:G:C	6.9741e-05	0.205978	-5.85139e-10
112012171	chr10:112012171:A:G	1.58415e-05	-1.77699e-10	-1.27618
112012519	chr10:112012519:T:C	1.58697e-05	-1.2744	-5.85139e-10
112012585	chr10:112012585:T:C	0.000109792	1.93858	-1.2788
112013134	chr10:112013134:A:G	2.05515e-05	-1.77699e-10	-1.01587
112013255	chr10:112013255:TAC:T	1.58383e-05	-1.77699e-10	-1.27638
112013309	chr10:112013309:C:T	1.57979e-05	-1.77699e-10	-1.27894
112014525	chr10:112014525:C:T	8.35869e-05	1.323	-0.935928
112014684	chr10:112014684:C:T	1.07243e-05	-0.364245	-1.30206
112014828	chr10:112014828:C:T	1.54759e-05	-1.77699e-10	-1.29953
112015187	chr10:112015187:A:G	4.51286e-06	-1.52004	-1.01184
112015651	chr10:112015651:A:G	6.17761e-05	1.33013	-1.24543
112015934	chr10:112015934:C:T	0.000516425	3.41469	-1.20657
112016317	chr10:112016317:G:T	1.71048e-05	-1.77699e-10	-1.19945
112016349	chr10:112016349:C:T	3.59341e-05	-1.77699e-10	-0.457125
112016350	chr10:112016350:G:A	1.58303e-05	-1.77699e-10	-1.27688
112016490	chr10:112016490:A:G	0.000337824	2.82841	-1.04469
112016585	chr10:112016585:C:T	3.59259e-05	-1.77699e-10	-0.457352
112017169	chr10:112017169:C:T	2.80157e-05	-1.77699e-10	-0.706044
112017317	chr10:112017317:A:G	0.000323852	2.84453	-1.10306
112017933	chr10:112017933:C:A	2.80206e-05	-0.705872	-5.85139e-10
112018013	chr10:112018013:C:T	2.817e-05	-1.77699e-10	-0.700553
112018279	chr10:112018279:C:T	7.0828e-05	1.25742	-1.03598
112018345	chr10:112018345:C:T	1.5442e-05	-1.77699e-10	-1.30172
112018427	chr10:112018427:T:C	4.02827e-05	0.917872	-1.26076
112018451	chr10:112018451:T:C	1.38976e-05	-1.4071	-5.85139e-10
112019078	chr10:112019078:T:C	3.62971e-06	-1.48244	-1.26722
112019472	chr10:112019472:CA:C	1.54381e-05	-1.77699e-10	-1.30197
112019587	chr10:112019587:G:A	1.41229e-05	-1.39101	-5.85139e-10
112020209	chr10:112020209:G:A	1.81915e-05	-1.77699e-10	-1.13786
112020691	chr10:112020691:T:C	3.55325e-06	-1.49962	-1.27132
112020695	chr10:112020695:T:C	0.000161254	2.10335	-1.05918
112021180	chr10:112021180:T:C	3.51613e-06	-1.51781	-1.26364
112021235	chr10:112021235:G:A	1.24348e-05	-1.51831	-5.85139e-10
112021430	chr10:112021430:A:C	2.38044e-05	-1.77699e-10	-0.86894
112021472	chr10:112021472:A:C	1.80885e-05	-1.77699e-10	-1.14353
112022334	chr10:112022334:C:G	2.36006e-05	-1.77699e-10	-0.877539
112022406	chr10:112022406:G:A	1.58944e-05	-1.77699e-10	-1.27285
112023034	chr10:112023034:A:G	3.86111e-05	-1.77699e-10	-0.38527
112023076	chr10:112023076:A:T	0.000115609	1.99542	-1.28401
112023611	chr10:112023611:T:G	0.000220712	2.34893	-0.990878
112024590	chr10:112024590:C:T	8.36479e-05	1.08209	-0.694285
112025044	chr10:112025044:T:C	1.29156e-05	-1.52028	0.0399065
112025080	chr10:112025080:T:C	4.7723e-05	1.05479	-1.22819
112025606	chr10:112025606:G:A	1.89911e-05	-1.77699e-10	-1.09484
112025937	chr10:112025937:C:T	1.56163e-05	-1.77699e-10	-1.2905
112026055	chr10:112026055:T:C	4.58079e-06	-1.43175	-1.08519
112026163	chr10:112026163:T:C	5.08229e-05	-1.77699e-10	-0.110462
112026549	chr10:112026549:A:G	0.000110158	1.83078	-1.16767
112026634	chr10:112026634:C:T	1.71413e-05	-1.77699e-10	-1.19732
112027153	chr10:112027153:G:A	9.51316e-05	-1.77699e-10	0.516451
112027273	chr10:112027273:T:C	0.000126019	-1.77699e-10	0.797626
112027388	chr10:112027388:T:C	0.000174724	1.98154	-0.857144
112027811	chr10:112027811:A:G	0.000216407	2.58055	-1.2422
112028436	chr10:112028436:C:T	2.57717e-05	0.512172	-1.3017
112028625	chr10:112028625:T:C	1.61904e-05	-1.77699e-10	-1.25439
112028739	chr10:112028739:T:C	1.92307e-05	-1.77699e-10	-1.0823
112028867	chr10:112028867:A:C	0.000263158	2.79194	-1.258
112029056	chr10:112029056:T:C	1.85668e-05	-1.77699e-10	-1.11743
112029300	chr10:112029300:C:T	4.05566e-05	0.813715	-1.14983
112029505	chr10:112029505:G:C	2.24385e-05	-1.77699e-10	-0.928033
112029693	chr10:112029693:T:C	1.84071e-05	-1.77699e-10	-1.12608
112029813	chr10:112029813:G:A	1.56064e-05	-1.77699e-10	-1.29113
112029840	chr10:112029840:T:C	0.000167964	1.70574	-0.620799
112029858	chr10:112029858:G:T	7.04159e-05	-1.77699e-10	0.215609
112029913	chr10:112029913:C:T	2.27371e-05	-1.77699e-10	-0.914812
112029925	chr10:112029925:C:T	2.16452e-05	-1.77699e-10	-0.964029
112029950	chr10:112029950:A:C	5.69143e-05	-1.77699e-10	0.0027368
112030253	chr10:112030253:C:G	5.81701e-05	-1.77699e-10	0.0245609
112030847	chr10:112030847:G:A	1.57265e-05	-1.77699e-10	-1.28347
112031079	chr10:112031079:T:C	0.000141079	1.16723	-0.256714
112031294	chr10:112031294:T:C	1.91251e-05	-1.77699e-10	-1.08781
112031652	chr10:112031652:T:C	5.29645e-05	-1.77699e-10	-0.0691887
112031996	chr10:112031996:C:A	1.28329e-05	-1.4868	-5.85139e-10
112032134	chr10:112032134:G:A	2.41051e-05	-1.77699e-10	-0.856387
112032578	chr10:112032578:A:C	1.70437e-05	-1.77699e-10	-1.20303
112032712	chr10:112032712:A:T	1.8496e-05	-1.77699e-10	-1.12126
112032753	chr10:112032753:G:T	8.85269e-05	-1.77699e-10	0.444497
112032767	chr10:112032767:CT:C	1.65192e-05	-1.77699e-10	-1.23428
112033190	chr10:112033190:C:T	2.7753e-05	0.584248	-1.29971
112033193	chr10:112033193:C:T	0.000183586	-1.77699e-10	1.17387
112033204	chr10:112033204:A:C	2.27371e-05	-1.77699e-10	-0.914812
112033251	chr10:112033251:G:A	2.12732e-05	-1.77699e-10	-0.981362
112033323	chr10:112033323:G:C	8.59926e-05	1.07516	-0.65971
112033549	chr10:112033549:G:T	7.51835e-05	0.96231	-0.681188
112033600	chr10:112033600:TTCTCTC:T	1.92546e-05	-1.77699e-10	-1.08106
112033917	chr10:112033917:G:A	1.55834e-05	-1.77699e-10	-1.29261
112034133	chr10:112034133:T:C	1.6187e-05	-1.77699e-10	-1.2546
112034145	chr10:112034145:A:G	1.90565e-05	-1.77699e-10	-1.0914
112034424	chr10:112034424:C:T	5.3647e-05	-1.77699e-10	-0.0563846
112034479	chr10:112034479:G:A	1.87256e-05	-1.77699e-10	-1.10892
112034693	chr10:112034693:C:T	4.03422e-06	-1.34901	-1.29499
112034878	chr10:112034878:A:G	5.92408e-05	-1.77699e-10	0.0428001
112034888	chr10:112034888:C:T	3.12201e-05	-1.77699e-10	-0.597748
112034977	chr10:112034977:G:T	1.30184e-05	-1.47245	-5.85139e-10
112035465	chr10:112035465:C:T	7.63571e-05	1.2092	-0.912593
112035603	chr10:112035603:G:A	1.99576e-05	-1.0452	-5.85139e-10
112036096	chr10:112036096:CAT:C	3.4227e-05	0.641447	-1.14724
112036297	chr10:112036297:C:A	5.74561e-05	0.983502	-0.971292
112036538	chr10:112036538:G:A	7.1081e-05	0.955172	-0.730162
112037302	chr10:112037302:A:G	0.000152162	2.22291	-1.23678
112037352	chr10:112037352:C:T	3.3248e-05	0.567607	-1.10242
112037518	chr10:112037518:T:C	1.287e-05	-1.48391	-5.85139e-10
112037519	chr10:112037519:G:A	4.43887e-05	-1.77699e-10	-0.245825
112037833	chr10:112037833:C:T	1.64986e-05	-1.77699e-10	-1.23553
112038265	chr10:112038265:GC:G	1.66966e-05	-1.77699e-10	-1.2236
112038796	chr10:112038796:T:C	1.28954e-05	-1.48194	-5.85139e-10
112038860	chr10:112038860:G:A	1.82011e-05	-1.77699e-10	-1.13733
112038909	chr10:112038909:A:G	0.000108486	1.93362	-1.28581
112038980	chr10:112038980:G:A	1.63019e-05	-1.77699e-10	-1.24753
112039008	chr10:112039008:G:A	2.92603e-05	-1.77699e-10	-0.662579
112039339	chr10:112039339:C:A	4.16077e-05	0.991627	-1.30215
112040229	chr10:112040229:A:T	6.37337e-05	1.41709	-1.30118
112040302	chr10:112040302:A:G	1.93547e-05	-1.77699e-10	-1.07587
112040441	chr10:112040441:A:G	1.60351e-05	-1.77699e-10	-1.26403
112040475	chr10:112040475:T:C	1.90025e-05	-1.77699e-10	-1.09424
112040959	chr10:112040959:C:A	1.60351e-05	-1.77699e-10	-1.26403
112041029	chr10:112041029:A:G	1.60351e-05	-1.77699e-10	-1.26403
112041335	chr10:112041335:G:C	1.62981e-05	-1.77699e-10	-1.24776
112041463	chr10:112041463:C:A	1.64695e-05	-1.77699e-10	-1.2373
112041751	chr10:112041751:A:G	2.13172e-05	-1.77699e-10	-0.979294
112041805	chr10:112041805:T:A	0.000176899	2.17992	-1.04315
112042004	chr10:112042004:G:A	2.3969e-05	-1.77699e-10	-0.862049
112042060	chr10:112042060:C:A	1.68785e-05	-1.77699e-10	-1.21277
112042116	chr10:112042116:C:T	0.000217053	-1.77699e-10	1.34133
112042140	chr10:112042140:A:G	0.000208591	2.35516	-1.05359
112042197	chr10:112042197:C:T	2.39423e-05	-1.77699e-10	-0.863164
112042358	chr10:112042358:A:G	1.2951e-05	-1.47764	-5.85139e-10
112042648	chr10:112042648:G:T	2.27048e-05	-1.77699e-10	-0.916232
112042706	chr10:112042706:C:T	1.58554e-05	-1.77699e-10	-1.2753
112042802	chr10:112042802:T:G	1.54596e-05	-1.77699e-10	-1.30058
112042943	chr10:112042943:GACAA:G	0.000101626	-1.77699e-10	0.582494
112043139	chr10:112043139:C:T	1.77101e-05	-1.77699e-10	-1.16467
112043468	chr10:112043468:G:A	5.99838e-06	-0.984469	-1.26285
112043625	chr10:112043625:T:C	8.74388e-05	-1.77699e-10	0.432129
112043769	chr10:112043769:T:G	4.46502e-05	-1.77699e-10	-0.239951
112044290	chr10:112044290:G:A	1.63722e-05	-1.77699e-10	-1.24322
112044327	chr10:112044327:T:C	1.90263e-05	-1.77699e-10	-1.09299
112044441	chr10:112044441:G:C	0.000191648	2.27597	-1.05912
112044478	chr10:112044478:C:G	1.8161e-05	-1.77699e-10	-1.13953
112044703	chr10:112044703:A:C	1.54662e-05	-1.77699e-10	-1.30015
112044873	chr10:112044873:C:T	4.51346e-06	-1.5154	-1.01635
112045077	chr10:112045077:C:T	1.9189e-05	-1.77699e-10	-1.08448
112045335	chr10:112045335:C:T	1.90025e-05	-1.77699e-10	-1.09424
112045755	chr10:112045755:A:G	8.9188e-05	-1.77699e-10	0.451936
112046181	chr10:112046181:C:T	8.66519e-05	1.24217	-0.819079
112046623	chr10:112046623:C:T	4.7713e-06	-1.23721	-1.23898
112047427	chr10:112047427:C:A	2.50976e-05	-1.77699e-10	-0.816037
112047473	chr10:112047473:C:T	1.60351e-05	-1.77699e-10	-1.26403
112047801	chr10:112047801:CAG:C	1.60351e-05	-1.77699e-10	-1.26403
112047940	chr10:112047940:G:C	1.28182e-05	-1.48794	-5.85139e-10
112048114	chr10:112048114:G:A	5.47264e-05	-1.77699e-10	-0.0364641
112048227	chr10:112048227:T:C	1.54609e-05	-1.77699e-10	-1.3005
112048594	chr10:112048594:T:C	1.62573e-05	-1.77699e-10	-1.25027
112049268	chr10:112049268:T:C	1.5719e-05	-1.77699e-10	-1.28394
112049292	chr10:112049292:G:A	1.90449e-05	-1.77699e-10	-1.09201
112049611	chr10:112049611:C:G	0.000368136	2.24508	-0.375437
112049807	chr10:112049807:G:T	1.60529e-05	-1.77699e-10	-1.26292
112050177	chr10:112050177:C:T	1.40315e-05	-1.39751	-5.85139e-10
112050210	chr10:112050210:C:T	0.000118807	-1.77699e-10	0.73869
112050223	chr10:112050223:T:C	1.55013e-05	-1.77699e-10	-1.29788
112050370	chr10:112050370:G:GTTTATTTT	1.88484e-05	-1.77699e-10	-1.10238
112050462	chr10:112050462:T:C	1.55904e-05	-1.77699e-10	-1.29216
112050622	chr10:112050622:C:T	6.22177e-05	-1.77699e-10	0.0918294
112050645	chr10:112050645:G:C	1.57218e-05	-1.77699e-10	-1.28376
112050671	chr10:112050671:C:T	0.00012388	-1.77699e-10	0.780503
112050676	chr10:112050676:A:G	1.54949e-05	-1.77699e-10	-1.2983
112050719	chr10:112050719:C:T	0.000233971	2.32432	-0.907934
112050793	chr10:112050793:T:C	3.36744e-05	-1.77699e-10	-0.522072
112050874	chr10:112050874:C:T	0.000104623	-1.77699e-10	0.611552
112051606	chr10:112051606:T:C	1.62981e-05	-1.77699e-10	-1.24776
112052495	chr10:112052495:T:C	1.89719e-05	-1.77699e-10	-1.09585
112053052	chr10:112053052:G:A	1.54396e-05	-1.77699e-10	-1.30187
112053169	chr10:112053169:G:A	1.76407e-05	-1.77699e-10	-1.1686
112053329	chr10:112053329:A:G	1.66559e-05	-1.77699e-10	-1.22604
112053970	chr10:112053970:A:G	4.31582e-05	-0.273938	-5.85139e-10
112054803	chr10:112054803:G:T	1.24299e-05	-1.5187	-5.85139e-10
112054964	chr10:112054964:G:A	1.89317e-05	-1.77699e-10	-1.09797
112055108	chr10:112055108:G:A	1.54388e-05	-1.77699e-10	-1.30192
112055110	chr10:112055110:A:G	7.07275e-05	-1.77699e-10	0.220024
112055251	chr10:112055251:C:G	1.89065e-05	-1.0993	-5.85139e-10
112055290	chr10:112055290:C:T	1.66653e-05	-1.77699e-10	-1.22548
112055300	chr10:112055300:C:T	1.66653e-05	-1.77699e-10	-1.22548
112055429	chr10:112055429:G:A	1.6699e-05	-1.77699e-10	-1.22346
112055660	chr10:112055660:A:T	1.66685e-05	-1.77699e-10	-1.22529
112055862	chr10:112055862:C:T	2.28658e-05	-0.909168	-5.85139e-10
112055938	chr10:112055938:C:A	1.55793e-05	-1.77699e-10	-1.29287
112056078	chr10:112056078:G:A	1.5855e-05	-1.77699e-10	-1.27532
112056237	chr10:112056237:T:C	8.02811e-05	1.39804	-1.05132
112056308	chr10:112056308:G:T	1.5855e-05	-1.77699e-10	-1.27532
112056367	chr10:112056367:G:A	2.3981e-05	-1.77699e-10	-0.861547
112056776	chr10:112056776:G:A	1.91275e-05	-1.77699e-10	-1.08768
112057043	chr10:112057043:G:A	9.25981e-05	1.50601	-1.01655
112057257	chr10:112057257:G:A	0.000192221	-1.77699e-10	1.21983
112057347	chr10:112057347:T:C	9.68775e-05	-1.77699e-10	0.534637
112057471	chr10:112057471:C:T	1.66653e-05	-1.77699e-10	-1.22548
112057568	chr10:112057568:T:C	3.16975e-05	-1.77699e-10	-0.582574
112057928	chr10:112057928:T:C	1.66653e-05	-1.77699e-10	-1.22548
112057971	chr10:112057971:T:C	1.66264e-05	-1.77699e-10	-1.22782
112058078	chr10:112058078:G:A	1.66723e-05	-1.77699e-10	-1.22506
112058671	chr10:112058671:G:C	5.43987e-05	-0.042471	-5.85139e-10
112058737	chr10:112058737:A:G	1.81756e-05	-1.77699e-10	-1.13873
112059116	chr10:112059116:A:G	0.000104785	1.59951	-0.98641
112059452	chr10:112059452:G:A	1.82176e-05	-1.77699e-10	-1.13642
112059822	chr10:112059822:T:C	1.89883e-05	-1.77699e-10	-1.09499
112059991	chr10:112059991:A:C	0.000157186	2.30532	-1.2867
112060200	chr10:112060200:C:T	5.66581e-05	1.13324	-1.13501
112060502	chr10:112060502:A:T	1.66552e-05	-1.77699e-10	-1.22609
112060797	chr10:112060797:C:A	1.66616e-05	-1.77699e-10	-1.2257
112061781	chr10:112061781:C:T	5.50308e-06	-1.04422	-1.28928
112061827	chr10:112061827:G:C	1.64582e-05	-1.77699e-10	-1.23799
112061837	chr10:112061837:G:GA	3.65995e-05	-1.77699e-10	-0.438776
112061967	chr10:112061967:T:C	0.000182311	2.33519	-1.16829
112062090	chr10:112062090:T:G	5.76151e-05	-1.77699e-10	0.0149743
112062310	chr10:112062310:C:T	3.20475e-05	-1.77699e-10	-0.571591
112062322	chr10:112062322:G:A	5.76151e-05	-1.77699e-10	0.0149743
112062449	chr10:112062449:G:A	1.6024e-05	-1.77699e-10	-1.26473
112062530	chr10:112062530:C:T	1.64239e-05	-1.77699e-10	-1.24008
112062547	chr10:112062547:G:A	1.63009e-05	-1.77699e-10	-1.24759
112062596	chr10:112062596:C:T	1.72805e-05	-1.77699e-10	-1.18923
112062685	chr10:112062685:C:T	6.77144e-05	1.35206	-1.17558
112062694	chr10:112062694:G:T	1.24092e-05	-1.52037	-5.85139e-10
112062731	chr10:112062731:C:T	1.64348e-05	-1.77699e-10	-1.23941
112063008	chr10:112063008:T:C	1.92452e-05	-1.77699e-10	-1.08155
112063102	chr10:112063102:T:C	9.54573e-05	1.61257	-1.0927
112063249	chr10:112063249:A:C	1.72805e-05	-1.77699e-10	-1.18923
112063685	chr10:112063685:C:T	0.000122716	-1.77699e-10	0.771065
112063719	chr10:112063719:G:C	6.60673e-05	-1.77699e-10	0.151863
112063815	chr10:112063815:A:G	0.000116398	2.02034	-1.30214
112063816	chr10:112063816:G:C	1.58962e-05	-1.77699e-10	-1.27273
112064376	chr10:112064376:G:A	3.74638e-05	-1.77699e-10	-0.415434
112064774	chr10:112064774:G:C	2.25075e-05	-1.77699e-10	-0.924963
112064780	chr10:112064780:T:C	0.000141042	-1.77699e-10	0.91025
112064848	chr10:112064848:C:G	5.59236e-05	-1.77699e-10	-0.0148244
112065576	chr10:112065576:T:C	0.000169229	2.36407	-1.27163
112065737	chr10:112065737:T:G	3.3879e-05	-1.77699e-10	-0.516015
112067790	chr10:112067790:A:C	7.8168e-05	1.57925	-1.2592
112067970	chr10:112067970:G:A	1.24613e-05	-1.51618	-5.85139e-10
112067995	chr10:112067995:G:A	2.37456e-05	-1.77699e-10	-0.871411
112068073	chr10:112068073:C:T	1.42352e-05	-1.38309	-5.85139e-10
112068438	chr10:112068438:A:G	1.64273e-05	-1.77699e-10	-1.23987
112068588	chr10:112068588:T:G	7.61235e-05	-1.77699e-10	0.293547
112068616	chr10:112068616:A:G	4.31109e-05	-0.275035	-5.85139e-10
112068647	chr10:112068647:C:T	7.64174e-05	1.26295	-0.965555
112068924	chr10:112068924:C:T	1.64348e-05	-1.77699e-10	-1.23941
112069029	chr10:112069029:C:A	2.03066e-05	-1.77699e-10	-1.02787
112069313	chr10:112069313:G:A	6.33929e-05	1.10382	-0.993283
112069348	chr10:112069348:C:T	1.64389e-05	-1.77699e-10	-1.23916
112069493	chr10:112069493:C:T	1.85616e-05	-1.77699e-10	-1.11772
112069764	chr10:112069764:C:T	1.6522e-05	-1.77699e-10	-1.23412
112069966	chr10:112069966:G:A	1.64348e-05	-1.77699e-10	-1.23941
112070178	chr10:112070178:T:C	0.000101195	-1.77699e-10	0.578235
112070205	chr10:112070205:C:T	1.98204e-05	-1.77699e-10	-1.0521
112070227	chr10:112070227:G:A	1.64348e-05	-1.77699e-10	-1.23941
112070251	chr10:112070251:G:T	1.64348e-05	-1.77699e-10	-1.23941
112070355	chr10:112070355:A:G	1.5855e-05	-1.77699e-10	-1.27532
112070886	chr10:112070886:T:C	1.25341e-05	-1.51035	-5.85139e-10
112070907	chr10:112070907:A:C	1.81798e-05	-1.77699e-10	-1.1385
112070924	chr10:112070924:G:T	1.64348e-05	-1.77699e-10	-1.23941
112071378	chr10:112071378:A:G	1.64534e-05	-1.77699e-10	-1.23828
112071559	chr10:112071559:A:T	7.51012e-05	-1.77699e-10	0.280026
112071860	chr10:112071860:G:A	1.64348e-05	-1.77699e-10	-1.23941
112071895	chr10:112071895:A:G	7.51012e-05	-1.77699e-10	0.280026
112072191	chr10:112072191:A:C	0.000176229	2.28835	-1.15538
112072912	chr10:112072912:T:C	1.70782e-05	-1.77699e-10	-1.20101
112073143	chr10:112073143:C:A	2.05501e-05	-1.77699e-10	-1.01595
112073374	chr10:112073374:C:CTGGTGCCAAAAAGGT	1.67384e-05	-1.77699e-10	-1.22111
112073398	chr10:112073398:G:A	1.65299e-05	-1.77699e-10	-1.23364
112074427	chr10:112074427:G:A	3.5248e-05	0.704179	-1.18058
112074916	chr10:112074916:A:T	1.61486e-05	-1.77699e-10	-1.25697
112074966	chr10:112074966:C:T	1.90047e-05	-1.77699e-10	-1.09413
112074994	chr10:112074994:C:T	1.64344e-05	-1.77699e-10	-1.23943
112075129	chr10:112075129:C:T	1.5855e-05	-1.77699e-10	-1.27532
112075397	chr10:112075397:G:A	6.5827e-06	-1.35423	-0.80014
112075637	chr10:112075637:G:C	1.64337e-05	-1.77699e-10	-1.23948
112075804	chr10:112075804:C:T	1.64348e-05	-1.77699e-10	-1.23941
112075954	chr10:112075954:T:C	1.56609e-05	-1.77699e-10	-1.28764
112076148	chr10:112076148:C:T	1.64348e-05	-1.77699e-10	-1.23941
112076210	chr10:112076210:C:A	1.64222e-05	-1.77699e-10	-1.24018
112076368	chr10:112076368:T:C	0.000105321	-1.77699e-10	0.618203
112076456	chr10:112076456:A:G	3.3994e-05	-1.77699e-10	-0.512628
112076517	chr10:112076517:C:G	0.000127119	-1.77699e-10	0.806317
112076535	chr10:112076535:C:A	0.000115912	0.714024	-5.85139e-10
112076589	chr10:112076589:G:A	1.76851e-05	-1.16609	-5.85139e-10
112076593	chr10:112076593:T:C	0.000106387	-1.77699e-10	0.628273
112076737	chr10:112076737:A:C	1.64348e-05	-1.77699e-10	-1.23941
112076748	chr10:112076748:A:T	1.64022e-05	-1.77699e-10	-1.2414
112076759	chr10:112076759:C:T	1.64348e-05	-1.77699e-10	-1.23941
112076805	chr10:112076805:A:G	1.64331e-05	-1.77699e-10	-1.23951
112076847	chr10:112076847:T:C	1.92778e-05	-1.77699e-10	-1.07986
112076934	chr10:112076934:A:C	1.64414e-05	-1.77699e-10	-1.23901
112076936	chr10:112076936:G:GCC	1.64414e-05	-1.77699e-10	-1.23901
112076938	chr10:112076938:T:C	1.64414e-05	-1.77699e-10	-1.23901
112076990	chr10:112076990:A:G	1.90524e-05	-1.77699e-10	-1.09162
112077447	chr10:112077447:T:C	1.644e-05	-1.77699e-10	-1.2391
112077511	chr10:112077511:C:T	1.64556e-05	-1.77699e-10	-1.23814
112077809	chr10:112077809:GA:G	1.64348e-05	-1.77699e-10	-1.23941
112078029	chr10:112078029:A:G	1.64348e-05	-1.77699e-10	-1.23941
112078159	chr10:112078159:G:A	1.64348e-05	-1.77699e-10	-1.23941
112078272	chr10:112078272:ACAT:A	0.000111269	-1.77699e-10	0.673138
112078305	chr10:112078305:A:G	1.64348e-05	-1.77699e-10	-1.23941
112078473	chr10:112078473:C:G	0.000113223	-1.77699e-10	0.69055
112078678	chr10:112078678:G:A	1.64348e-05	-1.77699e-10	-1.23941
112078743	chr10:112078743:T:C	1.92858e-05	-1.77699e-10	-1.07944
112078800	chr10:112078800:G:T	1.64348e-05	-1.77699e-10	-1.23941
112079155	chr10:112079155:C:T	1.64348e-05	-1.77699e-10	-1.23941
112079211	chr10:112079211:G:A	1.64348e-05	-1.77699e-10	-1.23941
112079311	chr10:112079311:T:C	1.36458e-05	-1.42538	-5.85139e-10
112079409	chr10:112079409:G:A	0.000114075	-1.77699e-10	0.698045
112079458	chr10:112079458:C:T	2.07089e-05	-1.77699e-10	-1.00825
112079593	chr10:112079593:C:T	2.87546e-05	-1.77699e-10	-0.680012
112079790	chr10:112079790:A:G	1.64208e-05	-1.77699e-10	-1.24026
112079862	chr10:112079862:C:T	0.000118545	2.0313	-1.29482
112079978	chr10:112079978:T:C	0.000116988	-1.77699e-10	0.723263
112080102	chr10:112080102:T:C	1.64187e-05	-1.77699e-10	-1.24039
112080108	chr10:112080108:A:C	0.000188817	2.50386	-1.30189
112080309	chr10:112080309:C:G	1.65184e-05	-1.77699e-10	-1.23433
112080407	chr10:112080407:G:A	1.93214e-05	-1.77699e-10	-1.0776
112080565	chr10:112080565:G:A	3.1009e-05	-1.77699e-10	-0.604531
112080901	chr10:112080901:C:T	7.33384e-05	1.44477	-1.1885
112080976	chr10:112080976:G:A	1.9667e-05	-1.05987	-5.85139e-10
112081116	chr10:112081116:G:A	1.63058e-05	-1.77699e-10	-1.24729
112081233	chr10:112081233:T:C	1.66859e-05	-1.77699e-10	-1.22425
112081343	chr10:112081343:C:T	0.000273591	-1.77699e-10	1.57282
112081389	chr10:112081389:C:T	0.000283998	-1.77699e-10	1.61016
112081425	chr10:112081425:C:A	1.74413e-05	-1.17997	-5.85139e-10
112081688	chr10:112081688:C:A	1.64348e-05	-1.77699e-10	-1.23941
112081755	chr10:112081755:TTCTA:T	0.0001202	-1.77699e-10	0.750348
112082022	chr10:112082022:T:C	1.64348e-05	-1.77699e-10	-1.23941
112082409	chr10:112082409:C:T	6.91767e-05	1.37814	-1.18029
112082723	chr10:112082723:C:T	2.80308e-05	-0.705506	-5.85139e-10
112082824	chr10:112082824:T:C	6.36701e-05	-1.77699e-10	0.114905
112083220	chr10:112083220:C:G	3.01659e-05	-1.77699e-10	-0.632097
112083827	chr10:112083827:A:G	1.58594e-05	-1.77699e-10	-1.27505
112083875	chr10:112083875:C:T	0.000285762	-1.77699e-10	1.61635
112084050	chr10:112084050:C:T	2.89113e-05	-0.674577	-5.85139e-10
112084358	chr10:112084358:C:T	9.99978e-05	-1.77699e-10	0.566338
112084369	chr10:112084369:T:G	1.58541e-05	-1.77699e-10	-1.27538
112084701	chr10:112084701:T:C	1.59207e-05	-1.77699e-10	-1.27119
112084977	chr10:112084977:G:T	1.58553e-05	-1.77699e-10	-1.2753
112085025	chr10:112085025:G:A	4.75344e-05	-1.77699e-10	-0.177356
112085143	chr10:112085143:G:C	1.58223e-05	-1.77699e-10	-1.27739
112085532	chr10:112085532:A:G	1.58498e-05	-1.77699e-10	-1.27565
112085582	chr10:112085582:T:G	1.5855e-05	-1.77699e-10	-1.27532
112085900	chr10:112085900:A:G	1.92591e-05	-1.77699e-10	-1.08083
112085929	chr10:112085929:T:C	2.36315e-05	-1.77699e-10	-0.876228
112085964	chr10:112085964:G:A	2.72486e-05	-1.77699e-10	-0.733807
112086232	chr10:112086232:A:G	5.59439e-05	1.00224	-1.0167
112086855	chr10:112086855:G:A	6.07922e-05	-1.77699e-10	0.068652
112086955	chr10:112086955:C:A	0.000195434	-1.77699e-10	1.23641
112087279	chr10:112087279:T:C	1.37506e-05	-1.05361	-0.36412
112087296	chr10:112087296:A:G	1.68907e-05	-0.789406	-0.422644
112087469	chr10:112087469:C:T	0.000303318	-1.77699e-10	1.67597
112087714	chr10:112087714:C:T	9.67289e-06	-0.966638	-0.802844
112087889	chr10:112087889:T:C	4.2837e-05	-1.77699e-10	-0.281408
112087901	chr10:112087901:A:C	7.97106e-05	-1.77699e-10	0.339592
112088798	chr10:112088798:C:T	0.000298694	-1.77699e-10	1.66061
112089349	chr10:112089349:G:A	3.70622e-05	-1.77699e-10	-0.426212
112089748	chr10:112089748:T:C	2.14378e-05	-0.973655	-5.85139e-10
112089803	chr10:112089803:C:G	2.02567e-05	-1.77699e-10	-1.03033
112089954	chr10:112089954:A:C	1.88599e-05	-1.77699e-10	-1.10177
112090215	chr10:112090215:G:A	7.28245e-05	-1.77699e-10	0.249243
112090261	chr10:112090261:C:T	1.19343e-05	-0.297493	-1.2619
112090266	chr10:112090266:G:A	0.000322289	0.335858	1.40078
112090438	chr10:112090438:T:C	1.85518e-05	-1.77699e-10	-1.11824
112090802	chr10:112090802:C:G	1.93914e-05	-1.77699e-10	-1.07398
112090852	chr10:112090852:T:C	7.80777e-05	-1.77699e-10	0.318894
112091012	chr10:112091012:G:A	0.000334957	-1.77699e-10	1.77519
112091211	chr10:112091211:T:C	1.89744e-05	-1.77699e-10	-1.09572
112091430	chr10:112091430:TCTC:T	0.000293521	-1.77699e-10	1.64314
112091491	chr10:112091491:C:T	0.000178947	-1.77699e-10	1.14828
112091556	chr10:112091556:G:A	7.0182e-05	-1.77699e-10	0.212282
112091663	chr10:112091663:T:C	3.82963e-05	-1.77699e-10	-0.393456
112091971	chr10:112091971:C:T	3.81824e-05	-1.77699e-10	-0.396436
112092083	chr10:112092083:C:T	9.76996e-06	-1.0903	-0.669194
112093007	chr10:112093007:C:T	2.45028e-05	-1.77699e-10	-0.840022
112093307	chr10:112093307:A:G	8.76743e-05	-1.77699e-10	0.434819
112093731	chr10:112093731:G:A	2.15258e-05	-1.77699e-10	-0.96956
112093902	chr10:112093902:TGCG:T	5.02679e-05	-0.121444	-5.85139e-10
112093903	chr10:112093903:G:C	1.73941e-05	-1.77699e-10	-1.18268
112093961	chr10:112093961:C:T	1.60752e-05	-1.77699e-10	-1.26153
112093982	chr10:112093982:C:T	1.26705e-05	-1.49954	-5.85139e-10
112094141	chr10:112094141:T:C	0.00122893	-1.77699e-10	3.07509
112094228	chr10:112094228:AAACT:A	1.61465e-05	-1.77699e-10	-1.25711
112094258	chr10:112094258:T:C	1.59538e-05	-1.77699e-10	-1.26911
112094281	chr10:112094281:T:A	0.000187822	-1.77699e-10	1.19669
112094490	chr10:112094490:A:G	1.55045e-05	-1.77699e-10	-1.29768
112095512	chr10:112095512:T:C	3.632e-06	-1.46577	-1.28325
112095854	chr10:112095854:G:A	1.54442e-05	-1.77699e-10	-1.30158
112095986	chr10:112095986:G:C	1.76028e-05	-1.77699e-10	-1.17075
112096059	chr10:112096059:A:C	8.97787e-06	-0.662572	-1.18148
112096305	chr10:112096305:T:C	0.00012996	-1.77699e-10	0.82842
112096405	chr10:112096405:G:A	0.00010489	-1.77699e-10	0.614106
112096512	chr10:112096512:A:G	1.81325e-05	-1.77699e-10	-1.14111
112096748	chr10:112096748:T:C	0.0020686	-1.77699e-10	3.59582
112097115	chr10:112097115:A:G	1.95816e-05	-1.77699e-10	-1.06422
112097281	chr10:112097281:T:A	2.06418e-05	-1.77699e-10	-1.01149
112097574	chr10:112097574:G:A	0.000139861	-1.77699e-10	0.901838
112097636	chr10:112097636:A:G	3.57693e-06	-1.51139	-1.25292
112098164	chr10:112098164:T:A	3.95261e-06	-1.48946	-1.17498
112098182	chr10:112098182:C:G	1.61717e-05	-1.77699e-10	-1.25554
112098221	chr10:112098221:C:T	1.87311e-05	-1.77699e-10	-1.10863
112098434	chr10:112098434:C:A	3.70666e-06	-1.51695	-1.21173
112098588	chr10:112098588:AAAGAT:A	0.000110338	-1.77699e-10	0.664735
112098645	chr10:112098645:TC:T	0.00011049	-1.77699e-10	0.666114
112098684	chr10:112098684:T:C	2.00872e-05	-1.77699e-10	-1.03873
112098867	chr10:112098867:ATACGAT:A	7.0643e-06	-0.786572	-1.29719
112098981	chr10:112098981:A:G	4.41769e-06	-1.36526	-1.18793
112099023	chr10:112099023:T:C	2.01455e-05	-1.77699e-10	-1.03583
112099193	chr10:112099193:C:T	1.28223e-05	-1.48762	-5.85139e-10
112099231	chr10:112099231:G:A	3.35213e-05	-1.77699e-10	-0.52663
112099461	chr10:112099461:C:T	1.24108e-05	-1.52024	-5.85139e-10
112099466	chr10:112099466:C:A	4.41605e-06	-1.2903	-1.26326
112099490	chr10:112099490:C:T	2.55695e-05	-1.77699e-10	-0.797409
112100124	chr10:112100124:C:T	3.83039e-06	-1.51392	-1.18193
112100551	chr10:112100551:G:A	3.21241e-05	-1.77699e-10	-0.569204
112100601	chr10:112100601:C:T	3.81832e-06	-1.52013	-1.17887
112100940	chr10:112100940:C:T	4.73493e-05	-1.77699e-10	-0.181259
112101445	chr10:112101445:C:T	4.33493e-06	-1.32027	-1.25183
112101544	chr10:112101544:A:G	2.90151e-05	-0.670995	-5.85139e-10
112101683	chr10:112101683:A:G	3.91692e-05	-1.77699e-10	-0.370919
112101736	chr10:112101736:C:A	0.000137678	-1.77699e-10	0.886108
112101813	chr10:112101813:C:T	1.7983e-05	-1.77699e-10	-1.14938
112102100	chr10:112102100:A:G	3.65434e-06	-1.51833	-1.22456
112102777	chr10:112102777:C:T	1.24116e-05	-1.52018	-5.85139e-10
112103245	chr10:112103245:G:C	4.1042e-05	-1.77699e-10	-0.324215
112103753	chr10:112103753:T:C	1.73795e-05	-1.77699e-10	-1.18352
112103790	chr10:112103790:G:A	1.60851e-05	-1.77699e-10	-1.26092
112103853	chr10:112103853:A:T	1.59302e-05	-1.77699e-10	-1.2706
112104093	chr10:112104093:G:A	4.08446e-06	-1.51551	-1.11611
112104296	chr10:112104296:G:A	2.19887e-05	-1.77699e-10	-0.94828
112104371	chr10:112104371:C:T	4.08046e-06	-1.50435	-1.12825
112104451	chr10:112104451:C:T	1.67548e-05	-1.77699e-10	-1.22012
112104580	chr10:112104580:G:A	3.81047e-05	-1.77699e-10	-0.398473
112104682	chr10:112104682:G:C	1.54365e-05	-1.77699e-10	-1.30207
112104714	chr10:112104714:C:T	2.89427e-05	-1.77699e-10	-0.673493
112104734	chr10:112104734:T:C	1.86447e-05	-1.77699e-10	-1.11325
112104801	chr10:112104801:T:C	1.39222e-05	-1.14882	-0.256506
112104884	chr10:112104884:C:G	4.18065e-05	-1.77699e-10	-0.305757
112104935	chr10:112104935:C:T	8.63268e-05	-1.77699e-10	0.41933
112105005	chr10:112105005:C:A	3.87016e-06	-1.50502	-1.1805
112105219	chr10:112105219:C:T	1.60782e-05	-1.77699e-10	-1.26134
112105247	chr10:112105247:T:C	4.17895e-05	-1.77699e-10	-0.306165
112105257	chr10:112105257:C:T	2.24338e-05	-1.77699e-10	-0.928239
112105313	chr10:112105313:T:C	1.56634e-05	-1.77699e-10	-1.28748
112105477	chr10:112105477:C:T	2.49835e-05	-1.77699e-10	-0.820595
112105482	chr10:112105482:A:C	1.24101e-05	-1.5203	-5.85139e-10
112105654	chr10:112105654:C:A	2.30449e-05	-1.77699e-10	-0.901364
112105791	chr10:112105791:G:A	4.9925e-06	-1.20965	-1.22123
112105799	chr10:112105799:C:T	3.40401e-06	-1.51987	-1.29398
112105857	chr10:112105857:G:A	3.1142e-05	-1.77699e-10	-0.600254
112105861	chr10:112105861:C:T	1.54886e-05	-1.77699e-10	-1.2987
112106149	chr10:112106149:A:C	4.66319e-05	-1.77699e-10	-0.196525
112106305	chr10:112106305:A:G	1.91704e-05	-1.77699e-10	-1.08544
112106411	chr10:112106411:G:T	1.2409e-05	-1.52039	-5.85139e-10
112106710	chr10:112106710:C:A	4.44753e-06	-1.24497	-1.30149
112107368	chr10:112107368:G:A	2.25336e-05	-1.77699e-10	-0.923802
112107613	chr10:112107613:G:A	1.84074e-05	-1.77699e-10	-1.12606
112107637	chr10:112107637:G:A	4.82346e-05	-0.162734	-5.85139e-10
112107649	chr10:112107649:A:G	4.10442e-05	-1.77699e-10	-0.32416
112107707	chr10:112107707:T:C	4.15138e-05	0.905737	-1.21852
112107840	chr10:112107840:G:A	0.000203128	-1.77699e-10	1.27502
112107864	chr10:112107864:T:G	4.70833e-06	-1.45227	-1.0372
112108114	chr10:112108114:A:C	1.80343e-05	-1.77699e-10	-1.14654
112108157	chr10:112108157:G:C	7.43119e-06	-1.02914	-1.00399
112108811	chr10:112108811:C:T	4.17555e-06	-1.30799	-1.30157
112108816	chr10:112108816:C:G	6.28353e-06	-0.997249	-1.20363
112109213	chr10:112109213:G:T	0.000352899	-1.77699e-10	1.82737
112109242	chr10:112109242:A:T	3.09342e-05	-1.77699e-10	-0.606948
112109265	chr10:112109265:T:C	1.9114e-05	-1.77699e-10	-1.08839
112110131	chr10:112110131:G:C	5.01699e-06	-1.12437	-1.30161
112110362	chr10:112110362:G:A	1.56558e-05	-1.77699e-10	-1.28797
112110911	chr10:112110911:C:T	1.96667e-05	-1.77699e-10	-1.05989
112110928	chr10:112110928:T:C	2.55012e-05	-1.77699e-10	-0.800085
112111014	chr10:112111014:A:G	4.06125e-05	-0.334735	-5.85139e-10
112111072	chr10:112111072:C:T	1.60533e-05	-1.77699e-10	-1.26289
112111187	chr10:112111187:C:T	5.49369e-06	-1.03332	-1.30189
112111471	chr10:112111471:T:C	5.36321e-06	-1.46022	-0.899027
112111669	chr10:112111669:T:C	1.60816e-05	-1.77699e-10	-1.26113
112111917	chr10:112111917:T:G	1.64691e-05	-1.77699e-10	-1.23733
112111999	chr10:112111999:C:G	1.57657e-05	-1.77699e-10	-1.28097
112112395	chr10:112112395:C:G	2.45479e-05	-1.77699e-10	-0.838183
112112944	chr10:112112944:A:G	1.84427e-05	-1.77699e-10	-1.12414
112113256	chr10:112113256:G:C	1.75914e-05	-1.77699e-10	-1.1714
112113469	chr10:112113469:C:T	2.15252e-05	-1.77699e-10	-0.969587
112113805	chr10:112113805:G:C	2.45399e-05	-1.77699e-10	-0.83851
112114122	chr10:112114122:G:A	1.67664e-05	-1.77699e-10	-1.21944
112114160	chr10:112114160:C:T	2.2985e-05	-1.77699e-10	-0.903967
112114963	chr10:112114963:G:A	7.6289e-06	-1.40842	-0.598442
112115067	chr10:112115067:T:C	3.66611e-06	-1.45891	-1.28077
112115083	chr10:112115083:C:T	4.62725e-05	-1.77699e-10	-0.204263
112115441	chr10:112115441:T:C	7.87845e-05	-1.77699e-10	0.327906
112115704	chr10:112115704:T:C	7.65962e-06	-1.43613	-0.566716
112115768	chr10:112115768:G:A	4.62725e-05	-1.77699e-10	-0.204263
112115942	chr10:112115942:G:C	0.000131904	-1.77699e-10	0.843261
112116010	chr10:112116010:A:G	1.81073e-05	-1.77699e-10	-1.1425
112116635	chr10:112116635:T:C	2.9218e-05	-1.77699e-10	-0.664027
112116893	chr10:112116893:T:C	6.51962e-06	-1.25102	-0.912973
112117007	chr10:112117007:T:C	4.44485e-06	-1.40434	-1.14272
112117438	chr10:112117438:G:A	1.69477e-05	-1.20868	-5.85139e-10
112117488	chr10:112117488:C:T	7.87845e-05	-1.77699e-10	0.327906
112117501	chr10:112117501:G:A	1.54987e-05	-1.77699e-10	-1.29805
112117628	chr10:112117628:T:C	0.00122999	-1.77699e-10	3.07595
112118055	chr10:112118055:T:C	9.83273e-06	-1.00496	-0.748137
112118235	chr10:112118235:A:G	2.05727e-05	-1.32315	0.308303
112118339	chr10:112118339:G:A	3.34874e-05	-1.77699e-10	-0.52764
112118375	chr10:112118375:CT:C	1.55724e-05	-1.77699e-10	-1.29331
112118689	chr10:112118689:C:T	1.79453e-05	-1.77699e-10	-1.15148
112118793	chr10:112118793:T:C	1.57617e-05	-1.77699e-10	-1.28123
112118815	chr10:112118815:G:A	2.63058e-05	-1.77699e-10	-0.769023
112118824	chr10:112118824:G:A	8.64492e-06	-1.09619	-0.785649
112118879	chr10:112118879:C:T	1.55764e-05	-1.77699e-10	-1.29305
112119075	chr10:112119075:G:A	1.54884e-05	-1.77699e-10	-1.29872
112119425	chr10:112119425:G:A	2.41198e-05	-1.77699e-10	-0.855776
112119542	chr10:112119542:ATGTC:A	1.56619e-05	-1.77699e-10	-1.28758
112119732	chr10:112119732:A:T	1.54352e-05	-1.77699e-10	-1.30216
112119931	chr10:112119931:CT:C	2.54166e-05	-1.77699e-10	-0.803408
112119935	chr10:112119935:T:C	1.72204e-05	-1.77699e-10	-1.19272
112119984	chr10:112119984:C:T	2.44775e-05	-1.77699e-10	-0.841057
112120062	chr10:112120062:C:T	1.7867e-05	-1.77699e-10	-1.15585
112120107	chr10:112120107:C:A	3.15897e-05	-1.77699e-10	-0.58598
112120142	chr10:112120142:C:A	2.47256e-05	-1.77699e-10	-0.830971
112120229	chr10:112120229:G:T	4.09001e-06	-1.32819	-1.30208
112120247	chr10:112120247:A:G	6.55054e-06	-1.50114	-0.658123
112120298	chr10:112120298:G:T	1.94826e-05	-1.77699e-10	-1.06929
112120309	chr10:112120309:G:A	2.30422e-05	-1.77699e-10	-0.901481
112120745	chr10:112120745:C:T	1.93424e-05	-1.77699e-10	-1.07651
112120747	chr10:112120747:G:A	2.07923e-05	-1.77699e-10	-1.00423
112120830	chr10:112120830:A:G	2.21657e-05	-1.77699e-10	-0.940264
112121057	chr10:112121057:A:G	1.58975e-05	-1.77699e-10	-1.27265
112121148	chr10:112121148:C:T	1.93424e-05	-1.77699e-10	-1.07651
112121192	chr10:112121192:A:G	1.82685e-05	-1.77699e-10	-1.13363
112121367	chr10:112121367:G:A	1.76008e-05	-1.77699e-10	-1.17086
112121512	chr10:112121512:C:T	4.78804e-06	-1.17279	-1.2999
112121519	chr10:112121519:T:C	1.65877e-05	-1.77699e-10	-1.23015
112121985	chr10:112121985:T:G	1.93679e-05	-1.77699e-10	-1.07519
112122276	chr10:112122276:G:A	4.91748e-06	-1.417	-1.02901
112122288	chr10:112122288:T:C	2.12613e-05	-1.77699e-10	-0.981924
112122299	chr10:112122299:T:C	1.66416e-05	-1.77699e-10	-1.22691
112122527	chr10:112122527:T:C	1.62963e-05	-1.77699e-10	-1.24787
112122545	chr10:112122545:G:A	7.36757e-06	-1.29461	-0.747114
112122664	chr10:112122664:C:T	1.54353e-05	-1.77699e-10	-1.30215
112122910	chr10:112122910:A:G	1.7068e-05	-1.77699e-10	-1.2016
112123038	chr10:112123038:G:GCA	5.75697e-06	-1.49715	-0.791246
112123105	chr10:112123105:A:G	4.17417e-06	-1.5174	-1.0925
112123289	chr10:112123289:C:T	0.000163602	1.64188	-0.583255
112123355	chr10:112123355:C:T	1.65206e-05	-1.77699e-10	-1.2342
112123419	chr10:112123419:T:C	1.68564e-05	-1.77699e-10	-1.21408
112124207	chr10:112124207:A:T	2.43663e-05	-1.77699e-10	-0.845611
112124493	chr10:112124493:G:C	1.79738e-05	-1.77699e-10	-1.1499
112124671	chr10:112124671:T:C	1.15425e-05	-0.486073	-1.10671
112124731	chr10:112124731:T:C	5.58515e-05	-0.0161138	-5.85139e-10
112124770	chr10:112124770:A:G	1.08917e-05	-0.763526	-0.887285
112124902	chr10:112124902:T:A	1.62507e-05	-1.77699e-10	-1.25067
112125150	chr10:112125150:G:A	2.51209e-05	-0.81511	-5.85139e-10
112125626	chr10:112125626:A:G	3.68349e-05	-1.77699e-10	-0.432365
112125687	chr10:112125687:A:G	3.89187e-06	-1.51327	-1.16665
112125735	chr10:112125735:C:T	1.63425e-05	-1.77699e-10	-1.24504
112125768	chr10:112125768:A:AAAGTCAAGAACTACCTAG	1.98426e-05	-1.77699e-10	-1.05098
112126068	chr10:112126068:T:C	1.54948e-05	-1.77699e-10	-1.2983
112126267	chr10:112126267:G:A	1.24973e-05	-1.5133	-5.85139e-10
112126583	chr10:112126583:G:A	3.3087e-05	-1.77699e-10	-0.539669
112126701	chr10:112126701:C:T	1.5449e-05	-1.77699e-10	-1.30127
112126977	chr10:112126977:G:A	9.31004e-05	0.494868	-5.85139e-10
112127323	chr10:112127323:A:T	2.36422e-05	-1.77699e-10	-0.875776
112127418	chr10:112127418:T:C	1.55157e-05	-1.77699e-10	-1.29696
112128142	chr10:112128142:A:C	1.55264e-05	-1.77699e-10	-1.29627
112128367	chr10:112128367:G:A	2.12211e-05	-1.77699e-10	-0.983814
112128416	chr10:112128416:A:T	4.34292e-05	-1.77699e-10	-0.267679
112128593	chr10:112128593:G:A	3.52685e-05	-1.77699e-10	-0.475819
112128691	chr10:112128691:T:C	1.82283e-05	-1.77699e-10	-1.13584
112129063	chr10:112129063:T:C	6.14453e-06	-1.039	-1.18425
112129076	chr10:112129076:A:G	1.55143e-05	-1.77699e-10	-1.29705
112129134	chr10:112129134:C:T	4.0656e-05	-0.333664	-5.85139e-10
112129171	chr10:112129171:C:T	1.54352e-05	-1.77699e-10	-1.30216
112129224	chr10:112129224:C:T	1.54996e-05	-1.77699e-10	-1.298
112129410	chr10:112129410:G:A	1.5582e-05	-1.77699e-10	-1.29269
112129487	chr10:112129487:T:C	2.42309e-05	-1.77699e-10	-0.851181
112129503	chr10:112129503:C:T	3.94177e-05	-1.77699e-10	-0.364597
112129504	chr10:112129504:G:A	1.54509e-05	-1.77699e-10	-1.30114
112130157	chr10:112130157:C:G	2.81755e-05	-1.77699e-10	-0.700356
112130159	chr10:112130159:C:A	5.30018e-05	-1.77699e-10	-0.0684839
112130306	chr10:112130306:G:A	3.25243e-05	-0.556822	-5.85139e-10
112130375	chr10:112130375:C:T	1.73957e-05	-1.77699e-10	-1.18259
112130425	chr10:112130425:G:C	4.36519e-05	-0.262563	-5.85139e-10
112130621	chr10:112130621:T:C	1.55976e-05	-1.77699e-10	-1.29169
112130666	chr10:112130666:AG:A	0.000112545	-1.77699e-10	0.684543
112130744	chr10:112130744:A:C	1.54917e-05	-1.77699e-10	-1.29851
112131024	chr10:112131024:C:T	1.5502e-05	-1.77699e-10	-1.29784
112131025	chr10:112131025:G:A	1.63981e-05	-1.77699e-10	-1.24164
112131041	chr10:112131041:A:AC	2.28183e-05	-1.77699e-10	-0.911246
112131109	chr10:112131109:G:A	2.41148e-05	-1.77699e-10	-0.855983
112131159	chr10:112131159:A:T	1.63944e-05	-1.77699e-10	-1.24187
112131720	chr10:112131720:C:T	6.09347e-06	-1.21813	-1.01346
112131860	chr10:112131860:C:T	2.31344e-05	-1.77699e-10	-0.897491
112131862	chr10:112131862:C:A	1.82404e-05	-1.77699e-10	-1.13517
112132025	chr10:112132025:G:T	5.82467e-06	-1.23468	-1.04203
112132095	chr10:112132095:A:G	5.97922e-06	-1.25562	-0.994904
112132194	chr10:112132194:T:C	6.01375e-06	-1.23282	-1.01194
112132494	chr10:112132494:T:G	1.54999e-05	-1.77699e-10	-1.29798
112132558	chr10:112132558:CTT:C	1.54964e-05	-1.77699e-10	-1.2982
112132855	chr10:112132855:C:A	2.30979e-05	-1.77699e-10	-0.89907
112132992	chr10:112132992:G:A	4.65836e-06	-1.20039	-1.29975
112132993	chr10:112132993:T:C	1.54918e-05	-1.77699e-10	-1.2985
112133184	chr10:112133184:G:A	2.22589e-05	-1.77699e-10	-0.936069
112133217	chr10:112133217:T:A	1.96658e-05	-1.77699e-10	-1.05993
112133241	chr10:112133241:TTAA:T	2.18619e-05	-1.77699e-10	-0.954063
112133242	chr10:112133242:T:TGTTTC	2.60505e-05	-1.77699e-10	-0.778774
112133244	chr10:112133244:A:AAAACAGGTAATGAGAT	2.60149e-05	-1.77699e-10	-0.780142
112133287	chr10:112133287:T:C	1.78411e-05	-1.77699e-10	-1.15731
112133347	chr10:112133347:C:T	4.33498e-06	-1.38058	-1.19151
112133429	chr10:112133429:A:G	3.96518e-05	-1.77699e-10	-0.358675
112133707	chr10:112133707:C:T	1.75979e-05	-1.77699e-10	-1.17103
112133796	chr10:112133796:G:A	1.85436e-05	-1.77699e-10	-1.11869
112133929	chr10:112133929:G:A	1.49158e-05	-0.774007	-0.562383
112134103	chr10:112134103:G:A	3.81093e-05	-1.77699e-10	-0.398353
112134123	chr10:112134123:T:G	2.70449e-05	-1.77699e-10	-0.741313
112134142	chr10:112134142:G:A	1.71871e-05	-1.77699e-10	-1.19465
112134280	chr10:112134280:C:G	1.7677e-05	-1.77699e-10	-1.16655
112134339	chr10:112134339:C:T	4.8582e-06	-1.35964	-1.0985
112134475	chr10:112134475:G:A	1.54674e-05	-1.77699e-10	-1.30008
112134505	chr10:112134505:G:C	1.55013e-05	-1.77699e-10	-1.29788
112134648	chr10:112134648:C:A	4.40976e-05	-1.77699e-10	-0.252405
112134651	chr10:112134651:G:A	1.56339e-05	-1.77699e-10	-1.28937
112134779	chr10:112134779:G:A	2.15208e-05	-0.969788	-5.85139e-10
112135287	chr10:112135287:G:A	2.71769e-05	-1.77699e-10	-0.736441
112135337	chr10:112135337:C:T	0.000111506	-1.77699e-10	0.675267
112135580	chr10:112135580:T:C	4.27191e-05	-0.284164	-5.85139e-10
112136100	chr10:112136100:G:A	1.54498e-05	-1.77699e-10	-1.30122
112136987	chr10:112136987:TC:T	1.75005e-05	-1.77699e-10	-1.17658
112137271	chr10:112137271:C:T	2.30777e-05	-1.77699e-10	-0.899944
112137423	chr10:112137423:G:A	4.63606e-05	-1.77699e-10	-0.202361
112137890	chr10:112137890:T:C	1.54764e-05	-1.77699e-10	-1.2995
112137893	chr10:112137893:T:C	2.3766e-05	-1.77699e-10	-0.870555
112137988	chr10:112137988:T:C	3.39831e-06	-1.51554	-1.29999
112138173	chr10:112138173:G:A	1.78744e-05	-1.77699e-10	-1.15544
112139016	chr10:112139016:G:A	4.92066e-06	-1.17983	-1.26554
112139033	chr10:112139033:T:C	2.21838e-05	-1.77699e-10	-0.939447
112140240	chr10:112140240:T:C	4.2767e-06	-1.47984	-1.10579
112140314	chr10:112140314:G:T	3.43641e-06	-1.51987	-1.28452
112140337	chr10:112140337:T:C	1.96134e-05	-1.77699e-10	-1.0626
112140422	chr10:112140422:T:C	6.48114e-05	-1.77699e-10	0.132671
112140493	chr10:112140493:T:C	1.94791e-05	-1.77699e-10	-1.06947
112140632	chr10:112140632:G:A	2.43633e-05	-1.77699e-10	-0.845734
112140908	chr10:112140908:C:T	2.76276e-05	-0.719995	-5.85139e-10
112141119	chr10:112141119:C:G	6.21444e-05	-1.77699e-10	0.0906507
112141193	chr10:112141193:C:T	4.27033e-05	-1.77699e-10	-0.284534
112141400	chr10:112141400:T:C	1.85961e-05	-1.77699e-10	-1.11586
112141436	chr10:112141436:C:T	0.0570636	7.77779	-0.864679
112141571	chr10:112141571:G:A	1.66009e-05	-1.77699e-10	-1.22936
112141659	chr10:112141659:G:A	6.89541e-05	0.194631	-5.85139e-10
112141879	chr10:112141879:T:C	0.0632645	7.7866	-0.770332
112141943	chr10:112141943:CA:C	1.86656e-05	-1.77699e-10	-1.11213
112142635	chr10:112142635:C:A	1.70707e-05	-1.77699e-10	-1.20145
112142660	chr10:112142660:A:C	0.0789729	7.5379	-0.299855
112142696	chr10:112142696:C:T	0.0608016	7.76832	-0.791761
112142807	chr10:112142807:G:A	1.91739e-05	-1.77699e-10	-1.08526
112143069	chr10:112143069:C:T	0.0602379	7.50046	-0.533213
112143173	chr10:112143173:A:G	2.26734e-05	-1.77699e-10	-0.917619
112143625	chr10:112143625:G:C	1.54354e-05	-1.77699e-10	-1.30215
112143752	chr10:112143752:G:A	0.0171369	6.1076	-0.397419
112143799	chr10:112143799:C:A	0.000108902	0.651638	-5.85139e-10
112144109	chr10:112144109:C:T	0.000171021	2.04198	-0.939
112144213	chr10:112144213:G:A	2.28693e-05	-1.77699e-10	-0.909017
112144322	chr10:112144322:C:T	2.38069e-05	-1.77699e-10	-0.868834
112144338	chr10:112144338:A:C	2.04117e-05	-1.77699e-10	-1.0227
112144835	chr10:112144835:C:T	3.79079e-05	-1.77699e-10	-0.403651
112145038	chr10:112145038:C:A	3.78535e-05	-1.77699e-10	-0.405086
112145150	chr10:112145150:C:G	1.91743e-05	-1.77699e-10	-1.08524
112145174	chr10:112145174:C:T	0.00171415	-1.77699e-10	3.40786
112145514	chr10:112145514:T:A	2.59428e-05	-1.77699e-10	-0.782917
112145648	chr10:112145648:A:T	2.33734e-05	-1.77699e-10	-0.88721
112145764	chr10:112145764:A:T	8.58693e-06	-0.789977	-1.09859
112145859	chr10:112145859:C:T	1.95527e-05	-1.77699e-10	-1.0657
112145881	chr10:112145881:A:C	6.7126e-05	-1.77699e-10	0.167761
112145976	chr10:112145976:G:A	8.34697e-05	-1.77699e-10	0.385673
112146360	chr10:112146360:G:A	1.74373e-05	-1.77699e-10	-1.1802
112146500	chr10:112146500:C:G	1.70539e-05	-1.77699e-10	-1.20243
112146552	chr10:112146552:C:T	2.04524e-05	-1.77699e-10	-1.02071
112146635	chr10:112146635:A:G	2.76193e-05	-1.77699e-10	-0.720294
112147212	chr10:112147212:G:A	1.64202e-05	-1.77699e-10	-1.2403
112147495	chr10:112147495:G:C	1.69413e-05	-1.77699e-10	-1.20906
112147548	chr10:112147548:T:C	2.02081e-05	-1.77699e-10	-1.03272
112148047	chr10:112148047:T:TAG	1.64156e-05	-1.77699e-10	-1.24058
112148116	chr10:112148116:C:G	4.06214e-05	-1.77699e-10	-0.334515
112148276	chr10:112148276:CT:C	7.71646e-05	0.30713	-5.85139e-10
112148349	chr10:112148349:G:A	1.60194e-05	-1.77699e-10	-1.26501
112148420	chr10:112148420:C:T	4.45223e-05	-1.77699e-10	-0.24282
112148522	chr10:112148522:T:C	2.76915e-05	-1.77699e-10	-0.717686
112148780	chr10:112148780:T:G	1.5443e-05	-1.77699e-10	-1.30165
112148784	chr10:112148784:C:G	2.17429e-05	-1.77699e-10	-0.959523
112148879	chr10:112148879:G:A	4.67687e-05	-1.77699e-10	-0.193596
112148883	chr10:112148883:T:A	1.64072e-05	-1.77699e-10	-1.24109
112149526	chr10:112149526:G:A	2.42052e-05	-1.77699e-10	-0.852243
112149555	chr10:112149555:G:A	0.000433009	2.58519	-0.553242
112149631	chr10:112149631:T:C	1.86982e-05	-1.77699e-10	-1.11039
112150291	chr10:112150291:G:A	2.41253e-05	-1.77699e-10	-0.85555
112150846	chr10:112150846:G:A	1.60613e-05	-1.77699e-10	-1.2624
112150863	chr10:112150863:C:T	6.02453e-05	-1.77699e-10	0.0596139
112150933	chr10:112150933:T:C	2.63667e-05	-0.766708	-5.85139e-10
112150963	chr10:112150963:A:G	0.015435	6.68564	-1.08006
112151327	chr10:112151327:T:C	1.82989e-05	-1.77699e-10	-1.13197
112151475	chr10:112151475:C:A	2.4096e-05	-1.77699e-10	-0.856764
112151532	chr10:112151532:T:C	2.42396e-05	-1.77699e-10	-0.850821
112151583	chr10:112151583:G:T	1.56074e-05	-1.77699e-10	-1.29106
112151695	chr10:112151695:T:C	1.65094e-05	-1.77699e-10	-1.23488
112151987	chr10:112151987:A:G	2.36013e-05	-1.77699e-10	-0.87751
112152016	chr10:112152016:G:A	1.56978e-05	-1.77699e-10	-1.28529
112152188	chr10:112152188:C:G	1.56526e-05	-1.77699e-10	-1.28817
112152259	chr10:112152259:T:TA	1.78399e-05	-1.77699e-10	-1.15737
112152820	chr10:112152820:T:C	4.69183e-05	-1.77699e-10	-0.190402
112153435	chr10:112153435:T:C	5.92464e-06	-1.00573	-1.25396
112153811	chr10:112153811:C:A	4.71934e-05	-1.77699e-10	-0.184557
112153860	chr10:112153860:T:C	0.00248742	3.78019	-5.85139e-10
112154046	chr10:112154046:C:G	1.63968e-05	-1.77699e-10	-1.24173
112154178	chr10:112154178:T:G	0.000528064	2.7796	-0.549194
112154862	chr10:112154862:G:A	1.54937e-05	-1.77699e-10	-1.29837
112155037	chr10:112155037:T:C	0.0004427	2.55526	-0.501176
112155344	chr10:112155344:A:C	1.57365e-05	-1.77699e-10	-1.28283
112155408	chr10:112155408:G:A	2.44142e-05	-1.77699e-10	-0.843645
112155737	chr10:112155737:T:C	1.56765e-05	-1.77699e-10	-1.28665
112156392	chr10:112156392:T:C	1.55205e-05	-1.77699e-10	-1.29665
112156510	chr10:112156510:C:T	1.57982e-05	-1.77699e-10	-1.27892
112156544	chr10:112156544:T:C	0.0400236	7.21462	-0.656206
112156553	chr10:112156553:G:A	0.00039903	2.53199	-0.58176
112156725	chr10:112156725:G:A	2.18969e-05	-1.77699e-10	-0.952465
112157077	chr10:112157077:A:C	0.0390601	7.19499	-0.660948
112157079	chr10:112157079:G:T	1.55555e-05	-1.77699e-10	-1.29439
112157327	chr10:112157327:T:A	0.0309231	6.96886	-0.668411
112157411	chr10:112157411:T:C	2.84386e-05	-1.77699e-10	-0.691063
112157469	chr10:112157469:G:A	1.24209e-05	-1.51943	-5.85139e-10
112157566	chr10:112157566:G:A	1.56853e-05	-1.77699e-10	-1.28608
112157760	chr10:112157760:G:A	0.000382262	2.45417	-0.546874
112158075	chr10:112158075:T:C	0.0408678	6.52629	0.0529995
112158194	chr10:112158194:G:T	2.95392e-05	-1.77699e-10	-0.653094
112158224	chr10:112158224:C:G	0.000410641	2.48629	-0.507379
112158474	chr10:112158474:G:A	6.51978e-06	-0.896147	-1.26782
112158643	chr10:112158643:T:A	5.56023e-05	-1.77699e-10	-0.0205864
112158890	chr10:112158890:C:T	4.69611e-05	-1.77699e-10	-0.189491
112158960	chr10:112158960:G:A	4.71184e-05	-1.77699e-10	-0.186148
112159272	chr10:112159272:G:A	0.000241506	2.30523	-0.857149
112159366	chr10:112159366:A:G	0.0358537	7.24165	-0.793255
112159367	chr10:112159367:G:T	0.0449504	6.90473	-0.230223
112159377	chr10:112159377:C:T	0.000453296	2.59113	-0.513391
112159459	chr10:112159459:G:A	2.31405e-05	-1.77699e-10	-0.897224
112159840	chr10:112159840:C:T	5.9483e-06	-1.4686	-0.787108
112160413	chr10:112160413:C:T	2.27368e-05	-1.77699e-10	-0.914826
112160469	chr10:112160469:G:A	1.5737e-05	-1.77699e-10	-1.2828
112160707	chr10:112160707:G:A	0.000384782	2.43925	-0.525389
112160988	chr10:112160988:T:C	6.456e-05	-1.77699e-10	0.128785
112161249	chr10:112161249:G:A	2.55718e-05	-1.77699e-10	-0.797319
112161401	chr10:112161401:T:A	0.0369565	6.88588	-0.407196
112161596	chr10:112161596:G:A	0.014187	5.3518	0.169466
112161853	chr10:112161853:C:T	8.99821e-05	0.4608	-5.85139e-10
112162067	chr10:112162067:G:A	0.0218027	5.51417	0.436811
112162131	chr10:112162131:A:G	1.29644e-05	-1.05226	-0.424343
112162158	chr10:112162158:A:G	1.64092e-05	-1.77699e-10	-1.24097
112162217	chr10:112162217:G:A	6.80174e-06	-0.840798	-1.28083
112162351	chr10:112162351:G:C	4.69611e-05	-1.77699e-10	-0.189491
112162354	chr10:112162354:C:T	0.000162569	1.05229	-5.85139e-10
112163446	chr10:112163446:TTAA:T	0.000479419	2.65304	-0.51927
112163577	chr10:112163577:C:T	5.45132e-05	-1.77699e-10	-0.0403671
112163837	chr10:112163837:C:G	0.000445264	2.53731	-0.477456
112163915	chr10:112163915:T:C	1.6059e-05	-1.77699e-10	-1.26254
112164187	chr10:112164187:C:T	2.11089e-05	-1.77699e-10	-0.989115
112164296	chr10:112164296:A:G	0.000451844	2.52096	-0.446436
112164344	chr10:112164344:A:G	2.55597e-05	-1.77699e-10	-0.797793
112164573	chr10:112164573:G:A	2.51002e-05	-1.77699e-10	-0.815934
112164616	chr10:112164616:G:GA	2.25265e-05	-1.77699e-10	-0.924116
112165095	chr10:112165095:T:C	4.66769e-05	-1.77699e-10	-0.195562
112165580	chr10:112165580:C:T	1.37257e-05	-1.41954	-5.85139e-10
112165647	chr10:112165647:G:A	1.76678e-05	-1.77699e-10	-1.16706
112166067	chr10:112166067:G:A	4.70593e-05	-1.77699e-10	-0.187402
112166182	chr10:112166182:C:T	1.96106e-05	-1.06274	-5.85139e-10
112166208	chr10:112166208:T:C	4.67687e-05	-1.77699e-10	-0.193596
112166254	chr10:112166254:G:A	0.000348397	2.34596	-0.531424
112166426	chr10:112166426:A:G	2.27223e-05	-1.77699e-10	-0.915464
112166466	chr10:112166466:A:G	8.34327e-05	0.38523	-5.85139e-10
112166618	chr10:112166618:C:T	2.10649e-05	-1.77699e-10	-0.991203
112166659	chr10:112166659:A:T	0.000285608	2.64921	-1.0334
112166678	chr10:112166678:C:T	2.30484e-05	-1.77699e-10	-0.901214
112166920	chr10:112166920:T:G	2.0958e-05	-1.77699e-10	-0.996291
112167025	chr10:112167025:G:A	2.26125e-05	-0.920309	-5.85139e-10
112167038	chr10:112167038:A:T	0.000382489	2.47303	-0.565137
112167161	chr10:112167161:A:G	2.28973e-05	-1.77699e-10	-0.907791
112167174	chr10:112167174:T:C	1.70762e-05	-1.77699e-10	-1.20112
112167317	chr10:112167317:A:T	4.723e-05	-1.77699e-10	-0.18378
112167562	chr10:112167562:T:C	1.72209e-05	-1.77699e-10	-1.19269
112167610	chr10:112167610:G:A	1.63572e-05	-1.77699e-10	-1.24414
112167642	chr10:112167642:T:C	2.84283e-05	-1.77699e-10	-0.691424
112167701	chr10:112167701:G:A	1.8267e-05	-1.77699e-10	-1.13371
112167904	chr10:112167904:A:T	2.55718e-05	-1.77699e-10	-0.797319
112168729	chr10:112168729:A:C	0.000691798	3.15866	-0.658176
112169145	chr10:112169145:A:C	0.000395125	2.65527	-0.714881
112169371	chr10:112169371:C:T	5.14169e-05	-1.77699e-10	-0.0988444
112169406	chr10:112169406:A:G	1.12773e-05	-0.914691	-0.701331
112169527	chr10:112169527:G:A	2.23265e-05	-1.77699e-10	-0.933035
112169601	chr10:112169601:T:C	2.19188e-05	-1.77699e-10	-0.951463
112169741	chr10:112169741:C:G	0.000513601	3.22501	-1.02237
112169802	chr10:112169802:G:A	2.31656e-05	-1.77699e-10	-0.896144
112170247	chr10:112170247:T:G	2.19468e-05	-1.77699e-10	-0.95019
112170360	chr10:112170360:G:C	4.64127e-05	-1.77699e-10	-0.201237
112171272	chr10:112171272:G:A	8.36429e-06	-0.712164	-1.20267
112171481	chr10:112171481:G:A	2.3796e-05	-1.77699e-10	-0.869293
112171562	chr10:112171562:TC:T	2.23453e-05	-1.77699e-10	-0.932194
112171675	chr10:112171675:G:A	1.30532e-05	-1.46977	-5.85139e-10
112172140	chr10:112172140:A:C	1.25131e-05	-1.51203	-5.85139e-10
112172941	chr10:112172941:T:C	1.00072e-05	-0.460435	-1.27507
112173086	chr10:112173086:A:C	8.5698e-05	0.41202	-5.85139e-10
112173110	chr10:112173110:C:T	4.67687e-05	-1.77699e-10	-0.193596
112173248	chr10:112173248:ATT:A	0.0719354	7.39298	-0.248269
112173328	chr10:112173328:T:C	1.7139e-05	-1.77699e-10	-1.19745
112173459	chr10:112173459:G:A	1.12219e-05	-0.469182	-1.15176
112174128	chr10:112174128:A:G	0.0161708	5.47329	0.178861
112174283	chr10:112174283:A:G	1.56863e-05	-1.77699e-10	-1.28602
112174626	chr10:112174626:G:C	0.0186801	5.55466	0.24175
112174757	chr10:112174757:T:C	1.66098e-05	-1.77699e-10	-1.22882
112175031	chr10:112175031:C:T	2.41435e-05	-0.854796	-5.85139e-10
112175330	chr10:112175330:A:C	1.7489e-05	-1.77699e-10	-1.17724
112175451	chr10:112175451:T:G	3.22497e-05	-1.77699e-10	-0.565303
112175516	chr10:112175516:A:C	4.54506e-05	-1.77699e-10	-0.222184
112175621	chr10:112175621:T:C	0.000323361	2.33531	-0.595357
112175814	chr10:112175814:A:C	3.21978e-05	-1.77699e-10	-0.566911
112175970	chr10:112175970:T:C	2.43066e-05	-1.77699e-10	-0.848061
112176259	chr10:112176259:G:A	1.5465e-05	-1.77699e-10	-1.30023
112176286	chr10:112176286:T:G	4.71043e-05	-1.77699e-10	-0.186446
112176682	chr10:112176682:T:C	0.000379433	2.48767	-0.587802
112176946	chr10:112176946:GGCAA:G	1.56804e-05	-1.77699e-10	-1.2864
112176948	chr10:112176948:C:A	1.74702e-05	-1.77699e-10	-1.17832
112176955	chr10:112176955:C:G	1.56804e-05	-1.77699e-10	-1.2864
112177070	chr10:112177070:CCT:C	1.6588e-05	-1.77699e-10	-1.23013
112177081	chr10:112177081:A:G	1.66686e-05	-1.77699e-10	-1.22528
112177095	chr10:112177095:T:A	1.64189e-05	-1.77699e-10	-1.24038
112178097	chr10:112178097:T:C	7.56711e-05	0.287586	-5.85139e-10
112178231	chr10:112178231:T:C	1.55517e-05	-1.77699e-10	-1.29464
112178274	chr10:112178274:G:A	2.91307e-05	-1.77699e-10	-0.667017
112178328	chr10:112178328:T:G	1.54103e-05	-0.84726	-0.456515
112178334	chr10:112178334:G:A	3.97655e-05	-1.77699e-10	-0.355811
112178827	chr10:112178827:T:C	1.24112e-05	-1.52021	-5.85139e-10
112179251	chr10:112179251:C:A	4.79183e-05	-0.169314	-5.85139e-10
112179556	chr10:112179556:TAACATA:T	4.57819e-05	-1.77699e-10	-0.214921
112179826	chr10:112179826:G:A	0.0169197	5.24132	0.456097
112179935	chr10:112179935:T:C	1.25666e-05	-1.50777	-5.85139e-10
112179977	chr10:112179977:C:T	1.68344e-05	-1.77699e-10	-1.21539
112180036	chr10:112180036:A:G	1.45714e-05	-0.854138	-0.505612
112180449	chr10:112180449:G:A	5.2734e-05	-1.77699e-10	-0.0735492
112180638	chr10:112180638:A:C	5.25396e-05	-1.77699e-10	-0.0772422
112180844	chr10:112180844:A:G	6.93633e-05	-1.77699e-10	0.200547
112181071	chr10:112181071:A:G	9.99886e-05	1.72935	-1.16311
112181159	chr10:112181159:A:G	6.97615e-05	-1.77699e-10	0.206272
112181947	chr10:112181947:G:T	1.37295e-05	-1.41926	-5.85139e-10
112183313	chr10:112183313:G:A	2.19507e-05	-1.77699e-10	-0.950009
112183729	chr10:112183729:C:A	4.71351e-05	-1.77699e-10	-0.185793
112184143	chr10:112184143:AG:A	1.59121e-05	-1.77699e-10	-1.27173
112184278	chr10:112184278:G:A	1.90533e-05	-1.77699e-10	-1.09157
112184297	chr10:112184297:C:CTG	6.02453e-05	-1.77699e-10	0.0596139
112184513	chr10:112184513:A:G	0.00354486	4.84546	-0.711016
112184541	chr10:112184541:A:C	1.95038e-05	-1.77699e-10	-1.0682
112184596	chr10:112184596:A:C	1.72272e-05	-1.77699e-10	-1.19232
112184801	chr10:112184801:A:G	1.29997e-05	-1.47389	-5.85139e-10
112185182	chr10:112185182:T:A	0.00500532	5.10664	-0.627197
112185702	chr10:112185702:G:A	1.93692e-05	-1.77699e-10	-1.07513
112185794	chr10:112185794:A:G	1.59254e-05	-1.77699e-10	-1.2709
112185849	chr10:112185849:AG:A	5.19346e-05	-1.77699e-10	-0.0888247
112185866	chr10:112185866:A:AC	1.60905e-05	-1.77699e-10	-1.26058
112185901	chr10:112185901:A:G	0.000296276	2.34613	-0.693646
112185942	chr10:112185942:A:G	1.67586e-05	-1.77699e-10	-1.2199
112186165	chr10:112186165:G:A	6.01377e-05	0.0578268	-5.85139e-10
112186742	chr10:112186742:G:A	5.28477e-05	-1.77699e-10	-0.0713958
112186918	chr10:112186918:A:G	0.000263813	2.28211	-0.745682
112187282	chr10:112187282:C:T	0.0149539	5.36894	0.204976
112187383	chr10:112187383:C:T	1.61434e-05	-1.2573	-5.85139e-10
112187412	chr10:112187412:G:A	2.33449e-05	-1.77699e-10	-0.888433
112187523	chr10:112187523:T:C	1.91874e-05	-1.77699e-10	-1.08456
112187702	chr10:112187702:C:G	1.77884e-05	-1.77699e-10	-1.16027
112187752	chr10:112187752:A:G	2.39726e-05	-0.838543	-0.0233572
112188073	chr10:112188073:A:G	3.04851e-05	-1.77699e-10	-0.621572
112188569	chr10:112188569:A:C	1.28424e-05	-1.48605	-5.85139e-10
112188646	chr10:112188646:G:A	8.25677e-06	-0.89589	-1.03189
112188658	chr10:112188658:C:T	1.86723e-05	-0.924767	-0.187
112189587	chr10:112189587:A:G	1.12234e-05	-0.75123	-0.869582
112189906	chr10:112189906:T:C	0.0246354	5.74344	0.329687
112190333	chr10:112190333:G:A	1.56659e-05	-1.77699e-10	-1.28732
112190545	chr10:112190545:A:C	4.98726e-05	-1.77699e-10	-0.129339
112190660	chr10:112190660:T:C	0.0175486	5.67365	0.0602646
112190879	chr10:112190879:G:A	2.83792e-05	-1.02255	0.329398
112190993	chr10:112190993:G:A	1.89598e-05	-1.77699e-10	-1.09649
112191420	chr10:112191420:C:A	1.57239e-05	-1.77699e-10	-1.28363
112191481	chr10:112191481:G:C	3.07462e-05	0.0267578	-0.639803
112191617	chr10:112191617:G:A	0.000250579	2.34834	-0.863378
112191691	chr10:112191691:G:A	2.51869e-05	-1.77699e-10	-0.812487
112191935	chr10:112191935:C:A	5.6554e-05	-1.77699e-10	-0.00361524
112191960	chr10:112191960:C:T	4.53916e-06	-1.503	-1.02307
112192273	chr10:112192273:G:A	1.40933e-05	-1.27032	-0.122797
112192480	chr10:112192480:C:T	5.75442e-06	-1.05333	-1.23551
112192945	chr10:112192945:T:C	1.54441e-05	-1.77699e-10	-1.30158
112193211	chr10:112193211:C:T	0.000146505	2.24322	-1.29498
112193621	chr10:112193621:A:T	2.65888e-05	-1.77699e-10	-0.758321
112193654	chr10:112193654:A:G	5.69389e-06	-1.45971	-0.839707
112194208	chr10:112194208:C:T	8.15136e-06	-1.21584	-0.724785
112194214	chr10:112194214:G:A	9.31773e-05	-1.77699e-10	0.495694
112194345	chr10:112194345:A:G	7.4284e-05	-1.77699e-10	0.269085
112194625	chr10:112194625:A:T	8.64345e-06	-1.25949	-0.62252
112195289	chr10:112195289:A:G	2.02943e-05	-1.77699e-10	-1.02847
112195619	chr10:112195619:A:C	1.71266e-05	-1.77699e-10	-1.19818
112195783	chr10:112195783:G:A	1.59955e-05	-1.77699e-10	-1.2665
112195880	chr10:112195880:A:G	4.32632e-06	-1.29677	-1.27732
112195896	chr10:112195896:A:T	4.73246e-05	-1.77699e-10	-0.18178
112195953	chr10:112195953:C:A	1.67047e-05	-1.77699e-10	-1.22312
112196069	chr10:112196069:T:C	7.57653e-06	-1.20611	-0.807642
112196114	chr10:112196114:A:G	2.95951e-05	-1.77699e-10	-0.651202
112196652	chr10:112196652:G:A	3.50204e-06	-1.51572	-1.26974
112196699	chr10:112196699:T:C	3.80753e-06	-1.47264	-1.22919
112197236	chr10:112197236:A:C	2.25831e-05	-1.77699e-10	-0.921607
112197574	chr10:112197574:T:C	0.000477718	3.10881	-0.978596
112197575	chr10:112197575:G:A	0.000573886	3.31724	-1.00362
112198143	chr10:112198143:T:C	2.42798e-05	-1.77699e-10	-0.849165
112198615	chr10:112198615:G:A	2.2609e-05	-1.77699e-10	-0.920461
112198930	chr10:112198930:T:G	4.48821e-06	-1.29938	-1.23798
112198978	chr10:112198978:A:G	8.54501e-05	-1.77699e-10	0.409122
112199068	chr10:112199068:A:G	3.54175e-06	-1.47809	-1.29609
112199450	chr10:112199450:G:A	2.01384e-05	-1.77699e-10	-1.03618
112199899	chr10:112199899:T:C	0.000102243	-1.77699e-10	0.588547
112200000	chr10:112200000:ATTG:A	1.68718e-05	-1.21317	-5.85139e-10
112200374	chr10:112200374:A:G	4.28226e-06	-1.51978	-1.06455
112200926	chr10:112200926:A:T	3.6642e-06	-1.51716	-1.22304
112201418	chr10:112201418:A:C	2.29438e-05	-1.77699e-10	-0.905762
112201486	chr10:112201486:C:G	0.000402349	-1.77699e-10	1.95851
112201772	chr10:112201772:T:C	5.36113e-06	-1.25043	-1.1092
112202002	chr10:112202002:T:C	1.24343e-05	-1.51835	-5.85139e-10
112202250	chr10:112202250:G:A	1.32302e-05	-1.45631	-5.85139e-10
112202373	chr10:112202373:G:T	1.69415e-05	-1.77699e-10	-1.20904
112202384	chr10:112202384:AG:A	4.57955e-06	-1.51134	-1.00587
112203061	chr10:112203061:G:A	1.40682e-05	-1.39489	-5.85139e-10
112203426	chr10:112203426:AGGGGACTCTG:A	1.74703e-05	-1.77699e-10	-1.17831
112203476	chr10:112203476:T:C	4.47458e-06	-1.52026	-1.02014
112203514	chr10:112203514:T:C	2.19734e-05	-1.77699e-10	-0.94898
112203648	chr10:112203648:C:T	6.01188e-06	-1.05837	-1.1867
112203672	chr10:112203672:A:G	3.41085e-06	-1.51233	-1.29951
112204158	chr10:112204158:T:C	0.000127913	-1.77699e-10	0.812542
112204450	chr10:112204450:G:C	2.3837e-05	-1.77699e-10	-0.867571
112207240	chr10:112207240:C:G	1.70626e-05	0.100195	-1.30211
112207446	chr10:112207446:A:G	1.60015e-05	-0.375778	-0.890348
112207787	chr10:112207787:C:G	3.79674e-06	-1.40252	-1.30215
112207892	chr10:112207892:A:G	6.40153e-06	-1.46962	-0.712653
112207983	chr10:112207983:T:G	4.16058e-06	-1.41335	-1.19981
112207986	chr10:112207986:G:A	3.97257e-06	-1.52038	-1.13902
112208315	chr10:112208315:A:G	2.17283e-05	-1.77699e-10	-0.960193
112208792	chr10:112208792:G:C	2.38607e-05	-1.77699e-10	-0.866576
112209032	chr10:112209032:T:C	4.13454e-06	-1.35416	-1.26527
112209160	chr10:112209160:T:C	0.000122582	-1.77699e-10	0.769972
112209321	chr10:112209321:T:G	3.44045e-06	-1.51274	-1.29047
112209396	chr10:112209396:A:C	0.000402795	-1.77699e-10	1.95962
112209764	chr10:112209764:T:C	4.45938e-06	-1.41428	-1.12951
112210813	chr10:112210813:A:G	1.07925e-05	-0.35867	-1.30128
112210889	chr10:112210889:G:A	2.34782e-05	-1.77699e-10	-0.882739
112210919	chr10:112210919:C:A	1.55156e-05	-1.77699e-10	-1.29697
112211015	chr10:112211015:A:G	4.17183e-06	-1.30841	-1.30204
112211020	chr10:112211020:G:A	1.58302e-05	-1.77699e-10	-1.27689
112212167	chr10:112212167:G:A	2.77626e-05	-1.77699e-10	-0.715119
112212294	chr10:112212294:G:A	5.29959e-06	-1.18082	-1.19036
112212302	chr10:112212302:G:A	3.02567e-05	-1.77699e-10	-0.629093
112212648	chr10:112212648:A:G	3.66988e-06	-1.44208	-1.29657
112212689	chr10:112212689:G:A	2.15499e-05	-1.77699e-10	-0.968439
112212727	chr10:112212727:T:C	1.63922e-05	-1.77699e-10	-1.242
112212763	chr10:112212763:C:T	4.47875e-05	-1.77699e-10	-0.236881
112213111	chr10:112213111:A:G	4.302e-06	-1.27765	-1.30208
112213161	chr10:112213161:A:G	0.000204867	-1.77699e-10	1.28355
112213257	chr10:112213257:C:T	6.21602e-06	-1.49552	-0.716161
112213709	chr10:112213709:T:C	1.60088e-05	-1.77699e-10	-1.26567
112213891	chr10:112213891:A:G	6.28287e-06	-1.30771	-0.893278
112214643	chr10:112214643:A:G	2.54042e-05	-1.77699e-10	-0.803896
112214924	chr10:112214924:G:A	3.57393e-05	-1.77699e-10	-0.46256
112215149	chr10:112215149:A:C	3.23139e-05	-1.77699e-10	-0.563311
112216021	chr10:112216021:G:A	2.67328e-05	-1.77699e-10	-0.752921
112216074	chr10:112216074:T:C	1.65436e-05	-0.173759	-1.05905
112216644	chr10:112216644:G:C	2.43288e-05	-1.77699e-10	-0.84715
112216734	chr10:112216734:G:A	1.55406e-05	-1.77699e-10	-1.29536
112216980	chr10:112216980:T:C	1.69382e-05	-1.77699e-10	-1.20924
112217046	chr10:112217046:A:G	3.3212e-05	0.755196	-1.29109
112217047	chr10:112217047:T:C	1.54963e-05	-1.77699e-10	-1.29821
112217103	chr10:112217103:T:A	2.37146e-05	-1.77699e-10	-0.872721
112217453	chr10:112217453:G:A	2.48608e-05	0.475052	-1.30057
112217535	chr10:112217535:A:G	3.93453e-06	-1.38096	-1.28806
112217562	chr10:112217562:C:T	0.00011735	0.72635	-5.85139e-10
112217958	chr10:112217958:G:A	3.96207e-06	-1.40104	-1.26101
112217983	chr10:112217983:A:G	1.60125e-05	-1.77699e-10	-1.26544
112218200	chr10:112218200:G:A	4.98503e-05	1.02023	-1.15001
112218699	chr10:112218699:G:T	2.77956e-05	0.587512	-1.30144
112218827	chr10:112218827:T:C	3.61761e-06	-1.46676	-1.28624
112218954	chr10:112218954:T:C	1.6784e-05	-1.77699e-10	-1.21838
112219092	chr10:112219092:A:G	3.83109e-05	0.896605	-1.28968
112219421	chr10:112219421:C:A	1.57843e-05	-1.77699e-10	-1.27979
112220041	chr10:112220041:T:C	1.58977e-05	-1.77699e-10	-1.27264
112220121	chr10:112220121:C:T	1.57435e-05	-1.77699e-10	-1.28238
112220339	chr10:112220339:T:TCTCTATTGGAATTCTCCTGTCTTGATAAATTGG	3.47622e-06	-1.49863	-1.29423
112220670	chr10:112220670:T:C	6.02979e-05	1.36162	-1.30113
112221071	chr10:112221071:T:C	0.000109686	1.42616	-0.767345
112221324	chr10:112221324:G:A	1.98678e-05	-1.04971	-5.85139e-10
112221677	chr10:112221677:T:C	7.49906e-05	1.58071	-1.30215
112222404	chr10:112222404:A:G	6.61379e-05	1.44053	-1.2876
112222594	chr10:112222594:T:A	1.57601e-05	-1.77699e-10	-1.28133
112222917	chr10:112222917:T:G	0.000565511	3.42057	-1.12165
112222972	chr10:112222972:A:T	1.86828e-05	-1.77699e-10	-1.11121
112223212	chr10:112223212:C:A	9.17779e-05	0.480561	-5.85139e-10
112223410	chr10:112223410:T:C	1.54436e-05	-1.77699e-10	-1.30162
112223538	chr10:112223538:C:G	5.69733e-05	-1.77699e-10	0.00377179
112223689	chr10:112223689:G:C	6.71065e-05	1.16006	-0.992585
112223738	chr10:112223738:A:G	6.92774e-05	1.50129	-1.30198
112224331	chr10:112224331:C:T	1.58423e-05	-1.77699e-10	-1.27613
112224511	chr10:112224511:T:G	1.56275e-05	-1.77699e-10	-1.28978
112224928	chr10:112224928:A:G	1.54736e-05	-1.77699e-10	-1.29967
112224942	chr10:112224942:T:C	2.64017e-05	-1.77699e-10	-0.765383
112225002	chr10:112225002:A:C	3.39922e-06	-1.51461	-1.30065
112225111	chr10:112225111:C:T	9.94079e-06	-0.735014	-1.00715
112225226	chr10:112225226:G:T	4.82991e-05	-1.77699e-10	-0.161398
112225290	chr10:112225290:T:C	1.56117e-05	-1.77699e-10	-1.29079
112225294	chr10:112225294:C:G	1.6088e-05	-1.77699e-10	-1.26074
112225656	chr10:112225656:C:T	2.20731e-05	-1.77699e-10	-0.944449
112225671	chr10:112225671:T:A	0.000135311	2.16948	-1.30072
112225829	chr10:112225829:A:G	4.94897e-05	-0.137045	-5.85139e-10
112226651	chr10:112226651:C:G	1.55022e-05	-1.77699e-10	-1.29783
112226665	chr10:112226665:G:T	1.44267e-05	-1.36973	-5.85139e-10
112227071	chr10:112227071:G:A	1.6506e-05	-1.77699e-10	-1.23509
112227077	chr10:112227077:C:T	1.72719e-05	-1.77699e-10	-1.18973
112227082	chr10:112227082:G:A	0.000139061	2.19389	-1.29779
112227517	chr10:112227517:A:G	1.72719e-05	-1.77699e-10	-1.18973
112227642	chr10:112227642:A:G	2.01643e-05	-1.77699e-10	-1.0349
112227776	chr10:112227776:C:T	1.54393e-05	-1.77699e-10	-1.30189
112228257	chr10:112228257:C:A	0.000107024	1.9079	-1.27365
112228324	chr10:112228324:TC:T	1.72544e-05	-1.77699e-10	-1.19074
112228411	chr10:112228411:C:T	4.94939e-06	-1.48816	-0.95139
112228466	chr10:112228466:C:G	3.8108e-06	-1.40055	-1.30042
112228689	chr10:112228689:T:C	4.28035e-06	-1.51915	-1.06562
112228878	chr10:112228878:A:G	1.62157e-05	-1.77699e-10	-1.25283
112228961	chr10:112228961:G:A	1.25284e-05	-1.51081	-5.85139e-10
112229870	chr10:112229870:G:A	1.78267e-05	-1.77699e-10	-1.15811
112229951	chr10:112229951:G:A	1.93596e-05	-1.77699e-10	-1.07562
112229970	chr10:112229970:T:A	1.74149e-05	-1.77699e-10	-1.18148
112230079	chr10:112230079:A:G	1.90696e-05	-1.77699e-10	-1.09071
112230355	chr10:112230355:G:A	4.08923e-06	-1.37197	-1.25848
112230604	chr10:112230604:G:A	1.7704e-05	-1.77699e-10	-1.16502
112230869	chr10:112230869:G:A	1.71879e-05	-1.77699e-10	-1.19461
112231050	chr10:112231050:A:T	1.96931e-05	-1.77699e-10	-1.05854
112231292	chr10:112231292:C:T	2.35547e-05	0.262487	-1.14197
112231367	chr10:112231367:A:G	2.05026e-05	-1.77699e-10	-1.01826
112231564	chr10:112231564:G:C	2.41551e-05	-1.77699e-10	-0.854316
112231576	chr10:112231576:G:A	6.76267e-05	-1.77699e-10	0.175193
112231863	chr10:112231863:C:G	1.6636e-05	-1.77699e-10	-1.22724
112232193	chr10:112232193:T:C	3.11059e-05	-1.77699e-10	-0.601413
112232333	chr10:112232333:A:G	4.24343e-06	-1.31743	-1.276
112232431	chr10:112232431:G:A	1.87326e-05	-1.77699e-10	-1.10854
112232460	chr10:112232460:C:CA	2.72844e-05	-1.77699e-10	-0.732495
112232551	chr10:112232551:A:G	4.4191e-06	-1.42691	-1.12597
112232800	chr10:112232800:C:T	3.79042e-05	0.503425	-0.907172
112233309	chr10:112233309:G:A	1.54506e-05	-1.77699e-10	-1.30117
112233444	chr10:112233444:G:C	3.55068e-06	-1.46956	-1.30211
112233558	chr10:112233558:G:A	3.40718e-05	0.785134	-1.29547
112233619	chr10:112233619:GA:G	1.56697e-05	-1.77699e-10	-1.28708
112233724	chr10:112233724:G:A	3.36373e-05	0.770996	-1.29417
112233811	chr10:112233811:G:A	3.36861e-05	-1.77699e-10	-0.521726
112234477	chr10:112234477:G:C	3.3811e-06	-1.51853	-1.30209
112234663	chr10:112234663:C:T	1.70863e-05	-1.77699e-10	-1.20053
112234706	chr10:112234706:G:A	1.5762e-05	-1.77699e-10	-1.28121
112235362	chr10:112235362:T:C	3.17686e-05	-1.77699e-10	-0.580332
112235368	chr10:112235368:C:T	3.94372e-06	-1.39095	-1.27574
112235418	chr10:112235418:T:C	7.54578e-06	-1.48394	-0.533885
112235579	chr10:112235579:G:A	3.52437e-06	-1.51456	-1.26455
112235664	chr10:112235664:C:T	2.00429e-05	-1.77699e-10	-1.04093
112236051	chr10:112236051:C:T	4.2073e-06	-1.43484	-1.16714
112236080	chr10:112236080:T:C	1.56168e-05	-1.77699e-10	-1.29046
112236087	chr10:112236087:T:C	1.53243e-05	-1.30937	-5.85139e-10
112236289	chr10:112236289:C:T	2.28377e-05	0.348638	-1.25903
112236419	chr10:112236419:C:T	1.72141e-05	-1.19308	-5.85139e-10
112236737	chr10:112236737:A:C	3.53309e-06	-1.51414	-1.26249
112236835	chr10:112236835:C:T	4.21896e-06	-1.4833	-1.11592
112237275	chr10:112237275:C:T	9.62521e-05	-1.77699e-10	0.528161
112237391	chr10:112237391:A:G	7.60362e-06	-1.48212	-0.528067
112237959	chr10:112237959:G:A	2.38884e-05	-1.77699e-10	-0.865415
112238115	chr10:112238115:T:C	8.04502e-06	-1.4891	-0.464654
112238312	chr10:112238312:G:C	0.00016825	1.97687	-0.890234
112238687	chr10:112238687:T:C	3.03621e-05	-1.77699e-10	-0.625616
112238713	chr10:112238713:T:C	6.35223e-05	1.16829	-1.05571
112238967	chr10:112238967:G:A	1.54827e-05	-1.77699e-10	-1.29908
112239016	chr10:112239016:G:A	1.84623e-05	-1.77699e-10	-1.12308
112239551	chr10:112239551:G:A	1.74741e-05	-1.77699e-10	-1.17809
112239643	chr10:112239643:G:A	4.65905e-06	-1.51785	-0.982149
112240278	chr10:112240278:G:C	4.02558e-06	-1.479	-1.16714
112240634	chr10:112240634:G:A	5.8574e-06	-1.50699	-0.764113
112240653	chr10:112240653:G:A	1.83611e-05	-1.12857	-5.85139e-10
112240658	chr10:112240658:C:T	0.000400033	3.23545	-1.28271
112240720	chr10:112240720:C:T	1.57136e-05	-1.77699e-10	-1.28429
112240930	chr10:112240930:C:T	1.56908e-05	-1.77699e-10	-1.28574
112241108	chr10:112241108:T:C	6.36276e-06	-1.50161	-0.686741
112241404	chr10:112241404:A:G	2.18149e-05	-1.77699e-10	-0.956218
112241474	chr10:112241474:G:A	1.66648e-05	-1.22551	-5.85139e-10
112241510	chr10:112241510:C:T	5.03117e-05	0.987926	-1.1085
112241941	chr10:112241941:G:A	3.02898e-05	-0.628	-5.85139e-10
112241998	chr10:112241998:T:C	6.14768e-06	-1.50326	-0.719474
112242151	chr10:112242151:CTAT:C	6.30291e-06	-1.49028	-0.707515
112242269	chr10:112242269:C:T	0.000713238	3.74859	-1.21758
112242434	chr10:112242434:T:C	3.09364e-05	-1.77699e-10	-0.606876
112242596	chr10:112242596:G:A	1.60498e-05	-1.77699e-10	-1.26312
112242691	chr10:112242691:G:C	3.38077e-06	-1.51995	-1.30076
112242989	chr10:112242989:A:G	1.65723e-05	-1.77699e-10	-1.23108
112243045	chr10:112243045:C:T	3.18751e-05	-1.77699e-10	-0.576986
112243097	chr10:112243097:A:G	6.60209e-06	-1.48238	-0.669046
112243632	chr10:112243632:C:T	3.08726e-05	-1.77699e-10	-0.608941
112243898	chr10:112243898:G:C	1.62489e-05	-1.77699e-10	-1.25079
112244107	chr10:112244107:A:C	0.000147307	1.92056	-0.966848
112244262	chr10:112244262:G:A	1.63218e-05	-1.77699e-10	-1.24631
112244336	chr10:112244336:G:T	4.01828e-06	-1.45897	-1.18899
112244488	chr10:112244488:AAG:A	1.9625e-05	-1.062	-5.85139e-10
112244521	chr10:112244521:C:T	9.5263e-05	1.55657	-1.03874
112244949	chr10:112244949:G:A	1.54355e-05	-1.77699e-10	-1.30214
112245354	chr10:112245354:C:T	1.78518e-05	-1.77699e-10	-1.1567
112245416	chr10:112245416:G:A	8.6478e-06	-1.45608	-0.425426
112245604	chr10:112245604:C:T	2.81705e-05	-1.77699e-10	-0.700535
112245851	chr10:112245851:A:G	3.18191e-05	-1.77699e-10	-0.578743
112246072	chr10:112246072:C:T	3.16451e-05	-1.77699e-10	-0.584228
112246554	chr10:112246554:G:GAT	3.08853e-05	-1.77699e-10	-0.60853
112246848	chr10:112246848:G:A	7.6371e-05	1.43422	-1.13743
112247065	chr10:112247065:C:T	1.81165e-05	-1.77699e-10	-1.14199
112247441	chr10:112247441:A:T	5.62164e-06	-1.47834	-0.833845
112247528	chr10:112247528:T:C	1.55101e-05	-1.77699e-10	-1.29732
112247598	chr10:112247598:AATCTT:A	4.06666e-06	-1.33715	-1.29884
112247704	chr10:112247704:A:G	5.40944e-05	1.01011	-1.05819
112248006	chr10:112248006:C:T	9.62521e-05	-1.77699e-10	0.528161
112248274	chr10:112248274:C:T	1.6197e-05	-1.77699e-10	-1.25398
112248437	chr10:112248437:C:T	1.60469e-05	-1.77699e-10	-1.2633
112248438	chr10:112248438:G:A	1.6197e-05	-1.77699e-10	-1.25398
112248511	chr10:112248511:C:T	3.65889e-05	0.858822	-1.29789
112248810	chr10:112248810:T:C	5.96889e-05	1.12609	-1.07576
112249157	chr10:112249157:T:C	1.64008e-05	-1.77699e-10	-1.24148
112249254	chr10:112249254:T:C	3.72643e-05	0.85355	-1.27433
112249367	chr10:112249367:T:C	1.54422e-05	-1.77699e-10	-1.30171
112249407	chr10:112249407:A:C	3.73681e-06	-1.5177	-1.20287
112249445	chr10:112249445:T:G	1.60575e-05	-1.77699e-10	-1.26264
112249746	chr10:112249746:A:G	1.59346e-05	-1.77699e-10	-1.27032
112250163	chr10:112250163:G:A	3.18724e-05	-1.77699e-10	-0.577071
112250275	chr10:112250275:T:C	1.6116e-05	-1.77699e-10	-1.25899
112250327	chr10:112250327:T:C	1.91186e-05	-1.08815	-5.85139e-10
112250814	chr10:112250814:T:C	1.6259e-05	-1.77699e-10	-1.25016
112251179	chr10:112251179:C:T	1.55003e-05	-1.77699e-10	-1.29795
112251182	chr10:112251182:A:C	3.3973e-05	0.783621	-1.29687
112251658	chr10:112251658:G:A	1.58945e-05	-1.77699e-10	-1.27284
112251791	chr10:112251791:C:T	3.86654e-06	-1.44369	-1.24277
112251820	chr10:112251820:G:T	7.33955e-06	-1.14399	-0.901542
112252045	chr10:112252045:G:A	4.56966e-06	-1.50431	-1.01506
112252269	chr10:112252269:G:A	1.59905e-05	-1.77699e-10	-1.26682
112252320	chr10:112252320:A:G	0.000379438	3.17247	-1.27259
112252466	chr10:112252466:C:T	3.43571e-05	0.788414	-1.29042
112252544	chr10:112252544:T:C	7.29163e-05	1.54678	-1.29628
112252696	chr10:112252696:C:A	2.52947e-05	-1.77699e-10	-0.808215
112253118	chr10:112253118:C:T	3.62688e-06	-1.51925	-1.23119
112253276	chr10:112253276:A:G	9.64706e-05	-1.77699e-10	0.530428
112253285	chr10:112253285:CA:C	1.54376e-05	-1.77699e-10	-1.30201
112253306	chr10:112253306:T:C	1.67272e-05	-1.77699e-10	-1.22177
112253657	chr10:112253657:C:A	1.61166e-05	-1.77699e-10	-1.25896
112253870	chr10:112253870:C:A	1.5438e-05	-1.77699e-10	-1.30198
112254084	chr10:112254084:T:C	3.3277e-05	0.762755	-1.2967
112254105	chr10:112254105:A:G	0.000881684	3.45234	-0.709314
112254361	chr10:112254361:C:A	0.000135646	1.71209	-0.840851
112254593	chr10:112254593:C:A	4.83635e-05	-1.77699e-10	-0.160066
112254667	chr10:112254667:G:A	1.64417e-05	-1.77699e-10	-1.23899
112254791	chr10:112254791:C:A	4.46857e-05	1.04399	-1.28314
112254905	chr10:112254905:A:G	1.3593e-05	-1.42926	-5.85139e-10
112255020	chr10:112255020:C:T	5.21187e-05	0.999903	-1.08519
112255160	chr10:112255160:T:G	3.30257e-05	0.760533	-1.30206
112255259	chr10:112255259:C:T	3.12794e-05	0.706041	-1.30189
112255371	chr10:112255371:A:T	0.000309303	1.69551	-5.85139e-10
112255480	chr10:112255480:A:G	2.03408e-05	-1.02618	-5.85139e-10
112255553	chr10:112255553:A:G	1.60289e-05	-1.77699e-10	-1.26442
112255701	chr10:112255701:A:G	0.000394138	1.93789	-5.85139e-10
112255708	chr10:112255708:T:C	0.000444482	2.0581	-5.85139e-10
112255741	chr10:112255741:G:A	1.54734e-05	-1.77699e-10	-1.29969
112255894	chr10:112255894:T:C	3.24904e-05	-1.77699e-10	-0.557864
112256280	chr10:112256280:C:T	1.9254e-05	-1.77699e-10	-1.08109
112256344	chr10:112256344:A:G	4.0574e-06	-1.40237	-1.2359
112256383	chr10:112256383:A:T	1.62162e-05	-1.77699e-10	-1.2528
112256517	chr10:112256517:G:A	4.21247e-05	0.929693	-1.22787
112256699	chr10:112256699:C:T	1.63003e-05	-1.77699e-10	-1.24763
112257066	chr10:112257066:T:A	2.12117e-05	0.316323	-1.30058
112258493	chr10:112258493:A:G	2.11793e-05	-1.77699e-10	-0.985784
112258657	chr10:112258657:C:A	4.21385e-06	-1.43614	-1.16429
112258679	chr10:112258679:T:A	3.21442e-05	0.717201	-1.28578
112258898	chr10:112258898:G:A	2.94434e-05	0.629595	-1.28594
112259026	chr10:112259026:C:T	3.00693e-05	0.656283	-1.29159
112259214	chr10:112259214:A:G	0.000314202	1.71123	-5.85139e-10
112259371	chr10:112259371:A:C	3.02937e-05	0.642605	-1.27047
112259523	chr10:112259523:T:C	1.90592e-05	-1.77699e-10	-1.09126
112259592	chr10:112259592:C:T	2.93601e-05	0.558808	-1.21798
112259662	chr10:112259662:C:T	3.23399e-05	0.721171	-1.28368
112259786	chr10:112259786:C:A	3.57473e-05	0.822575	-1.28491
112259898	chr10:112259898:T:C	1.54715e-05	-1.29981	-5.85139e-10
112260072	chr10:112260072:G:A	2.72349e-05	0.552623	-1.28694
112260122	chr10:112260122:A:T	2.11595e-05	-1.77699e-10	-0.98672
112260427	chr10:112260427:T:C	0.000101502	-1.77699e-10	0.58127
112260540	chr10:112260540:A:G	4.8757e-05	0.953938	-1.1059
112261093	chr10:112261093:A:C	1.97939e-05	-1.77699e-10	-1.05344
112261139	chr10:112261139:T:C	3.23259e-05	-1.77699e-10	-0.562942
112261181	chr10:112261181:T:G	3.22867e-05	-1.77699e-10	-0.564154
112261602	chr10:112261602:A:G	1.97939e-05	-1.77699e-10	-1.05344
112261763	chr10:112261763:T:C	4.35208e-06	-1.41156	-1.1566
112262406	chr10:112262406:CAGG:C	1.69926e-05	-1.77699e-10	-1.20603
112262919	chr10:112262919:GAGATGTGGGCCCTACCC:G	4.09281e-06	-1.33075	-1.29883
112262956	chr10:112262956:G:A	1.29e-05	-1.48158	-5.85139e-10
112263199	chr10:112263199:C:A	1.51078e-05	-1.3236	-5.85139e-10
112263403	chr10:112263403:T:C	1.68974e-05	-1.77699e-10	-1.21165
112263407	chr10:112263407:T:C	3.89257e-06	-1.37977	-1.29997
112263632	chr10:112263632:T:C	4.39273e-06	-1.51198	-1.04688
112263726	chr10:112263726:C:T	0.000112445	1.80902	-1.12537
112264340	chr10:112264340:G:A	1.56265e-05	-1.77699e-10	-1.28985
112264454	chr10:112264454:T:A	1.69542e-05	-1.77699e-10	-1.20829
112264953	chr10:112264953:C:T	3.15113e-05	0.694441	-1.28291
112265424	chr10:112265424:T:G	9.20276e-05	1.58649	-1.10321
112265744	chr10:112265744:C:G	5.92296e-05	1.01741	-0.974801
112266021	chr10:112266021:A:T	0.000153376	1.83929	-0.845212
112266081	chr10:112266081:C:T	3.84101e-06	-1.51582	-1.17725
112266103	chr10:112266103:T:G	4.23972e-06	-1.29363	-1.30068
112266288	chr10:112266288:GTGTGTGTGTGTA:G	0.000237089	1.42963	-5.85139e-10
112266322	chr10:112266322:T:C	0.00012005	1.87569	-1.12659
112266366	chr10:112266366:C:A	3.77892e-06	-1.41923	-1.29014
112266493	chr10:112266493:C:G	1.62225e-05	-1.77699e-10	-1.25241
112267063	chr10:112267063:A:G	4.32097e-05	0.803399	-1.07614
112267778	chr10:112267778:A:G	2.11358e-05	-1.77699e-10	-0.987844
112268035	chr10:112268035:T:C	2.08681e-05	-1.77699e-10	-1.00059
112268045	chr10:112268045:G:A	1.70014e-05	-1.77699e-10	-1.20551
112268218	chr10:112268218:C:T	1.54561e-05	-1.77699e-10	-1.30081
112268239	chr10:112268239:C:A	3.40923e-06	-1.5103	-1.30202
112268435	chr10:112268435:A:G	2.12225e-05	-1.77699e-10	-0.983748
112268558	chr10:112268558:T:C	1.5586e-05	-1.77699e-10	-1.29244
112268722	chr10:112268722:C:T	0.000192621	2.52295	-1.30104
112268750	chr10:112268750:A:C	1.54403e-05	-1.77699e-10	-1.30183
112268780	chr10:112268780:A:G	4.33395e-05	0.783546	-1.05329
112268989	chr10:112268989:T:C	4.15007e-06	-1.45463	-1.16106
112269178	chr10:112269178:A:G	2.12336e-05	-1.77699e-10	-0.983226
112269252	chr10:112269252:C:G	2.10988e-05	-1.77699e-10	-0.989594
112269386	chr10:112269386:T:C	2.13048e-05	-1.77699e-10	-0.979877
112269817	chr10:112269817:G:A	2.12336e-05	-1.77699e-10	-0.983226
112270162	chr10:112270162:A:C	4.37224e-06	-1.36482	-1.19871
112270170	chr10:112270170:T:A	2.12564e-05	-1.77699e-10	-0.982152
112270367	chr10:112270367:C:T	2.21421e-05	-1.77699e-10	-0.94133
112270691	chr10:112270691:C:T	4.25492e-06	-1.34538	-1.24535
112270704	chr10:112270704:T:C	8.20153e-06	-0.671117	-1.26337
112270725	chr10:112270725:T:C	2.12441e-05	-1.77699e-10	-0.982732
112270850	chr10:112270850:G:A	3.55326e-06	-1.50323	-1.26772
112270906	chr10:112270906:A:G	2.13676e-05	-1.77699e-10	-0.976935
112270962	chr10:112270962:C:T	4.8438e-05	0.955027	-1.11355
112270990	chr10:112270990:G:A	2.12336e-05	-1.77699e-10	-0.983226
112271087	chr10:112271087:C:T	2.12336e-05	-1.77699e-10	-0.983226
112271145	chr10:112271145:G:A	2.12336e-05	-1.77699e-10	-0.983226
112271322	chr10:112271322:C:T	2.12336e-05	-1.77699e-10	-0.983226
112271476	chr10:112271476:T:A	4.18793e-06	-1.41216	-1.19444
112271485	chr10:112271485:T:C	2.12336e-05	-1.77699e-10	-0.983226
112271972	chr10:112271972:A:G	2.09399e-05	-1.77699e-10	-0.997155
112271995	chr10:112271995:G:A	2.12305e-05	-1.77699e-10	-0.983369
112272041	chr10:112272041:A:G	2.12336e-05	-1.77699e-10	-0.983226
112272055	chr10:112272055:G:T	0.000327495	2.61737	-0.864702
112272081	chr10:112272081:C:T	2.12336e-05	-1.77699e-10	-0.983226
112272104	chr10:112272104:T:C	2.12336e-05	-1.77699e-10	-0.983226
112272303	chr10:112272303:T:C	2.12501e-05	-1.77699e-10	-0.982451
112272321	chr10:112272321:A:C	2.12336e-05	-1.77699e-10	-0.983226
112272493	chr10:112272493:T:C	2.11943e-05	-1.77699e-10	-0.985079
112272647	chr10:112272647:G:A	2.12336e-05	-1.77699e-10	-0.983226
112272658	chr10:112272658:A:T	4.17736e-05	-1.77699e-10	-0.306546
112272663	chr10:112272663:T:A	2.12336e-05	-1.77699e-10	-0.983226
112272809	chr10:112272809:T:C	1.72913e-05	-1.77699e-10	-1.18861
112272848	chr10:112272848:G:T	2.12059e-05	-1.77699e-10	-0.984533
112272896	chr10:112272896:A:G	4.01778e-06	-1.49391	-1.15417
112272935	chr10:112272935:C:A	1.56001e-05	-1.77699e-10	-1.29153
112273036	chr10:112273036:A:T	2.12449e-05	-1.77699e-10	-0.982692
112273295	chr10:112273295:C:G	4.15826e-06	-1.45131	-1.1624
112273748	chr10:112273748:A:AT	2.21317e-05	-1.77699e-10	-0.941798
112273967	chr10:112273967:T:C	3.24098e-05	-1.77699e-10	-0.560348
112274136	chr10:112274136:G:A	2.21824e-05	-1.77699e-10	-0.939511
112274364	chr10:112274364:T:A	4.29063e-06	-1.3946	-1.18777
112274477	chr10:112274477:T:C	2.89265e-05	-0.674053	-5.85139e-10
112274499	chr10:112274499:A:G	2.21428e-05	-1.77699e-10	-0.941297
112274623	chr10:112274623:T:G	2.15889e-05	-1.77699e-10	-0.96663
112274624	chr10:112274624:C:T	2.23519e-05	-1.77699e-10	-0.931899
112274655	chr10:112274655:T:C	1.6017e-05	-1.77699e-10	-1.26516
112274880	chr10:112274880:A:C	2.21729e-05	-1.77699e-10	-0.939941
112275014	chr10:112275014:T:C	2.21428e-05	-1.77699e-10	-0.941297
112275461	chr10:112275461:T:G	1.26623e-05	-1.50018	-5.85139e-10
112275545	chr10:112275545:T:C	2.2189e-05	-1.77699e-10	-0.939215
112275675	chr10:112275675:A:G	2.21762e-05	-1.77699e-10	-0.939791
112275989	chr10:112275989:T:C	1.76636e-05	-1.77699e-10	-1.1673
112276022	chr10:112276022:A:C	2.23475e-05	-1.77699e-10	-0.932094
112276079	chr10:112276079:G:C	3.94482e-06	-1.47833	-1.18807
112276114	chr10:112276114:T:G	2.21885e-05	-1.77699e-10	-0.939238
112276255	chr10:112276255:T:C	6.35219e-06	-1.23658	-0.953435
112276273	chr10:112276273:C:T	1.71075e-05	-1.77699e-10	-1.1993
112276308	chr10:112276308:A:C	1.71006e-05	-1.77699e-10	-1.1997
112276391	chr10:112276391:C:CAGTTGA	2.1824e-05	-1.77699e-10	-0.955798
112276412	chr10:112276412:T:C	2.17504e-05	-1.77699e-10	-0.959178
112276488	chr10:112276488:C:T	2.22638e-05	-1.77699e-10	-0.935849
112276546	chr10:112276546:G:A	1.54511e-05	-1.77699e-10	-1.30113
112276945	chr10:112276945:T:G	4.43117e-06	-1.51	-1.04015
112277062	chr10:112277062:C:T	4.21849e-06	-1.45939	-1.13994
112277673	chr10:112277673:T:C	5.56742e-05	-0.0192938	-5.85139e-10
112277674	chr10:112277674:G:A	1.61361e-05	-1.77699e-10	-1.25775
112277682	chr10:112277682:T:C	4.14974e-06	-1.47574	-1.14003
112277720	chr10:112277720:G:A	4.23622e-05	0.855642	-1.1482
112278151	chr10:112278151:C:G	2.96331e-05	-1.77699e-10	-0.649917
112278519	chr10:112278519:T:C	1.95717e-05	-1.06472	-5.85139e-10
112278675	chr10:112278675:A:G	2.13065e-05	-1.77699e-10	-0.979799
112278927	chr10:112278927:G:A	1.36461e-05	-1.42535	-5.85139e-10
112279006	chr10:112279006:T:C	4.51283e-06	-1.29646	-1.23542
112279033	chr10:112279033:C:T	4.37275e-06	-1.2907	-1.27272
112279072	chr10:112279072:G:C	1.66668e-05	-1.77699e-10	-1.22539
112279194	chr10:112279194:T:G	1.72122e-05	-1.77699e-10	-1.19319
112279222	chr10:112279222:T:G	1.57296e-05	-1.77699e-10	-1.28327
112279589	chr10:112279589:C:T	1.66668e-05	-1.77699e-10	-1.22539
112279630	chr10:112279630:T:G	1.6083e-05	-1.77699e-10	-1.26105
112279835	chr10:112279835:T:C	2.11175e-05	-1.77699e-10	-0.988706
112280463	chr10:112280463:A:G	2.66888e-05	0.525627	-1.28019
112280697	chr10:112280697:T:C	3.52871e-06	-1.47803	-1.29985
112280748	chr10:112280748:G:A	1.554e-05	-1.77699e-10	-1.29539
112280802	chr10:112280802:C:T	2.09791e-05	-1.77699e-10	-0.995284
112280889	chr10:112280889:T:C	3.38126e-05	-1.77699e-10	-0.517978
112281088	chr10:112281088:C:A	2.56695e-05	0.506234	-1.29974
112281133	chr10:112281133:T:G	3.30415e-05	-1.77699e-10	-0.541046
112281486	chr10:112281486:T:A	3.8859e-06	-1.51312	-1.16833
112281946	chr10:112281946:G:A	1.87753e-05	-1.10627	-5.85139e-10
112282234	chr10:112282234:TC:T	1.6633e-05	-1.77699e-10	-1.22742
112282885	chr10:112282885:A:G	0.000227206	1.28511	0.101939
112282932	chr10:112282932:A:C	0.000126638	1.97775	-1.17523
112282993	chr10:112282993:C:T	1.54794e-05	-1.77699e-10	-1.2993
112283004	chr10:112283004:A:G	0.000108335	1.83938	-1.19297
112283057	chr10:112283057:A:G	1.56695e-05	-1.77699e-10	-1.28709
112283223	chr10:112283223:C:A	3.2778e-05	-1.77699e-10	-0.549052
112283272	chr10:112283272:C:T	3.2778e-05	-1.77699e-10	-0.549052
112283482	chr10:112283482:T:C	3.37905e-06	-1.51906	-1.30215
112283558	chr10:112283558:C:T	1.54353e-05	-1.77699e-10	-1.30215
112283613	chr10:112283613:T:C	5.71112e-06	-1.39199	-0.904403
112283659	chr10:112283659:C:T	1.56189e-05	-1.77699e-10	-1.29033
112283678	chr10:112283678:G:A	2.09532e-05	-1.77699e-10	-0.996519
112283838	chr10:112283838:G:A	2.30479e-05	0.278948	-1.18019
112284028	chr10:112284028:T:C	3.55496e-06	-1.47126	-1.29921
112284351	chr10:112284351:G:A	3.6662e-05	0.0665422	-0.50361
112285400	chr10:112285400:T:C	3.22071e-05	-1.77699e-10	-0.566624
112285440	chr10:112285440:G:A	5.08835e-06	-1.33997	-1.07189
112285575	chr10:112285575:C:T	2.44867e-05	-0.370942	-0.469737
112285673	chr10:112285673:G:GC	2.1819e-05	-1.77699e-10	-0.956031
112285862	chr10:112285862:T:A	1.68305e-05	-1.77699e-10	-1.21562
112285943	chr10:112285943:G:A	3.59977e-06	-1.45874	-1.29921
112286420	chr10:112286420:CCCTGTGGCCTTT:C	1.51467e-05	-1.32103	-5.85139e-10
112286517	chr10:112286517:A:G	4.65e-06	-1.40885	-1.09309
112286647	chr10:112286647:T:G	6.69193e-06	-1.47373	-0.664178
112286664	chr10:112286664:A:G	2.18236e-05	-1.77699e-10	-0.95582
112286683	chr10:112286683:A:G	6.74638e-06	-1.47521	-0.654594
112286686	chr10:112286686:G:A	0.000135903	-1.77699e-10	0.873133
112287050	chr10:112287050:T:A	9.488e-06	-0.660825	-1.12796
112287275	chr10:112287275:A:G	1.54568e-05	-1.77699e-10	-1.30076
112287301	chr10:112287301:T:G	3.41164e-06	-1.51505	-1.29657
112287505	chr10:112287505:C:T	3.55769e-06	-1.48548	-1.28422
112287592	chr10:112287592:T:A	2.37371e-05	-1.77699e-10	-0.87177
112287637	chr10:112287637:T:C	1.31911e-05	-0.222803	-1.23647
112287935	chr10:112287935:A:C	3.97359e-05	-1.77699e-10	-0.356555
112287979	chr10:112287979:C:A	1.94887e-05	-1.77699e-10	-1.06897
112288029	chr10:112288029:T:C	3.39829e-06	-1.51901	-1.29653
112288043	chr10:112288043:C:T	3.2778e-05	-1.77699e-10	-0.549052
112288065	chr10:112288065:G:A	1.48103e-05	-1.34349	-5.85139e-10
112288272	chr10:112288272:C:T	7.72568e-06	-0.761948	-1.23231
112288324	chr10:112288324:G:T	0.000170712	-1.77699e-10	1.10117
112288347	chr10:112288347:T:A	5.11195e-06	-1.51742	-0.889813
112288353	chr10:112288353:T:C	1.97658e-05	-1.77699e-10	-1.05486
112288369	chr10:112288369:C:A	1.54448e-05	-1.77699e-10	-1.30154
112288516	chr10:112288516:C:A	1.58634e-05	-1.77699e-10	-1.27479
112288688	chr10:112288688:G:A	3.08207e-05	-1.77699e-10	-0.610623
112288731	chr10:112288731:A:G	3.30916e-05	-1.77699e-10	-0.539532
112289034	chr10:112289034:T:C	1.54236e-05	-0.00229008	-1.30062
112289872	chr10:112289872:C:T	3.4265e-06	-1.51164	-1.29563
112289877	chr10:112289877:C:T	7.60896e-06	-0.81453	-1.19495
112289955	chr10:112289955:T:C	7.08654e-06	-0.860759	-1.21985
112289995	chr10:112289995:T:G	1.70067e-05	-1.77699e-10	-1.2052
112290414	chr10:112290414:C:T	2.14687e-05	-1.77699e-10	-0.972216
112290430	chr10:112290430:G:A	1.71391e-05	0.061794	-1.25924
112290897	chr10:112290897:T:A	4.09903e-06	-1.35859	-1.26947
112291000	chr10:112291000:T:C	1.70604e-05	-1.77699e-10	-1.20205
112291360	chr10:112291360:A:G	9.10043e-06	-1.41732	-0.413171
112291683	chr10:112291683:T:C	1.57416e-05	-1.77699e-10	-1.28251
112291690	chr10:112291690:A:G	1.56166e-05	-1.77699e-10	-1.29048
112292092	chr10:112292092:C:T	2.00958e-05	-1.77699e-10	-1.0383
112292155	chr10:112292155:G:C	0.000105858	-1.77699e-10	0.623287
112292226	chr10:112292226:G:C	1.56656e-05	-1.77699e-10	-1.28735
112293159	chr10:112293159:T:C	7.72635e-06	-1.3774	-0.616775
112293316	chr10:112293316:AAC:A	2.13005e-05	-0.441976	-0.538103
112293357	chr10:112293357:T:C	3.49656e-06	-1.49415	-1.29288
112293656	chr10:112293656:C:T	1.78763e-05	-1.77699e-10	-1.15533
112294011	chr10:112294011:C:T	1.82143e-05	-1.77699e-10	-1.1366
112294112	chr10:112294112:C:T	1.08114e-05	-1.16128	-0.49693
112294225	chr10:112294225:G:A	1.44437e-05	-0.239111	-1.12944
112294454	chr10:112294454:A:G	6.69393e-05	-1.77699e-10	0.164976
112294591	chr10:112294591:C:T	1.54618e-05	-1.77699e-10	-1.30044
112294593	chr10:112294593:G:A	1.54929e-05	-1.77699e-10	-1.29843
112294688	chr10:112294688:C:T	2.21343e-05	-1.77699e-10	-0.941681
112294814	chr10:112294814:G:A	1.42983e-05	-0.21434	-1.16433
112294843	chr10:112294843:A:G	4.92487e-05	0.941682	-1.08361
112294938	chr10:112294938:G:A	2.43973e-05	-1.77699e-10	-0.84434
112294971	chr10:112294971:G:A	1.54352e-05	-1.77699e-10	-1.30216
112295134	chr10:112295134:A:G	1.54622e-05	-1.77699e-10	-1.30041
112295298	chr10:112295298:T:C	6.57759e-06	-1.48681	-0.668329
112295316	chr10:112295316:C:T	1.30831e-05	-1.46749	-5.85139e-10
112295633	chr10:112295633:C:T	1.77751e-05	-1.77699e-10	-1.16101
112295675	chr10:112295675:T:G	1.77751e-05	-1.77699e-10	-1.16101
112295751	chr10:112295751:A:G	3.83875e-06	-1.50691	-1.18675
112295940	chr10:112295940:T:C	1.94642e-05	-1.77699e-10	-1.07023
112296190	chr10:112296190:G:C	7.43254e-06	-1.21375	-0.819193
112296192	chr10:112296192:T:C	6.25271e-05	-1.77699e-10	0.0967897
112296215	chr10:112296215:T:C	1.56963e-05	-1.77699e-10	-1.28538
112296796	chr10:112296796:T:A	6.13071e-06	-0.932197	-1.2933
112296822	chr10:112296822:G:A	6.23974e-06	-0.950662	-1.25721
112296829	chr10:112296829:G:A	1.58996e-05	-1.77699e-10	-1.27252
112296869	chr10:112296869:T:C	2.40524e-05	-1.77699e-10	-0.858576
112297036	chr10:112297036:G:A	1.9596e-05	-1.77699e-10	-1.06348
112297066	chr10:112297066:C:T	5.30033e-06	-1.12173	-1.24931
112297075	chr10:112297075:G:C	1.58877e-05	-1.77699e-10	-1.27327
112297189	chr10:112297189:A:G	4.45522e-06	-1.44215	-1.10259
112297317	chr10:112297317:T:C	6.67498e-06	-0.843702	-1.29674
112297489	chr10:112297489:T:C	6.15044e-06	-1.10691	-1.11537
112299219	chr10:112299219:C:T	1.43895e-05	-1.06609	-0.306227
112299244	chr10:112299244:G:A	1.69644e-05	-1.77699e-10	-1.20769
112299545	chr10:112299545:C:T	3.39953e-05	-0.512589	-5.85139e-10
112299572	chr10:112299572:TCTCTGTTTTC:T	4.61103e-06	-1.50846	-1.0019
112299762	chr10:112299762:A:G	1.24129e-05	-1.52007	-5.85139e-10
112299892	chr10:112299892:G:C	1.79366e-05	-1.77699e-10	-1.15197
112300522	chr10:112300522:A:G	1.82287e-05	-1.77699e-10	-1.13581
112301485	chr10:112301485:G:A	1.54573e-05	-1.77699e-10	-1.30073
112301504	chr10:112301504:A:G	1.55552e-05	-1.77699e-10	-1.29442
112301715	chr10:112301715:T:C	6.99308e-06	-1.50856	-0.585326
112301767	chr10:112301767:C:A	7.84236e-06	-0.715825	-1.26345
112302221	chr10:112302221:G:A	8.87653e-06	-1.22454	-0.630861
112302282	chr10:112302282:C:T	1.55133e-05	-1.77699e-10	-1.29711
112302534	chr10:112302534:T:A	7.1076e-06	-1.51707	-0.56057
112302589	chr10:112302589:A:G	1.58543e-05	-1.77699e-10	-1.27537
112303675	chr10:112303675:G:C	1.5438e-05	-1.77699e-10	-1.30198
112304099	chr10:112304099:C:T	1.61964e-05	-1.77699e-10	-1.25402
112304147	chr10:112304147:C:T	1.59987e-05	-1.77699e-10	-1.2663
112304213	chr10:112304213:A:G	1.81584e-05	-1.77699e-10	-1.13968
112304295	chr10:112304295:A:G	1.56867e-05	-1.77699e-10	-1.286
112304393	chr10:112304393:C:G	1.24712e-05	-1.51539	-5.85139e-10
112304474	chr10:112304474:T:C	2.9755e-05	-1.77699e-10	-0.645814
112304736	chr10:112304736:G:GTAATAGACCCATTTAGTAATAGACCCATTAGTAATACTAATAGACCCATTTAC	2.71798e-05	-1.77699e-10	-0.736336
112304858	chr10:112304858:G:C	1.96683e-05	-1.77699e-10	-1.0598
112305234	chr10:112305234:G:A	1.62824e-05	-1.77699e-10	-1.24872
112305426	chr10:112305426:A:G	1.55498e-05	-1.77699e-10	-1.29477
112305500	chr10:112305500:A:C	1.58543e-05	-1.77699e-10	-1.27537
112305820	chr10:112305820:T:C	1.60783e-05	-1.77699e-10	-1.26134
112305949	chr10:112305949:A:G	0.000148309	-1.77699e-10	0.960486
112305965	chr10:112305965:GCATA:G	8.49127e-05	-1.77699e-10	0.402814
112305974	chr10:112305974:T:C	1.55899e-05	-1.77699e-10	-1.29219
112306180	chr10:112306180:T:C	1.60662e-05	-1.77699e-10	-1.26209
112306235	chr10:112306235:T:C	5.92905e-06	-1.47907	-0.77988
112306376	chr10:112306376:T:C	5.90499e-06	-1.48313	-0.77988
112306472	chr10:112306472:G:T	5.18194e-06	-1.09149	-1.30214
112306792	chr10:112306792:A:G	1.60941e-05	-1.77699e-10	-1.26036
112307190	chr10:112307190:T:C	4.42503e-06	-1.25013	-1.3014
112308074	chr10:112308074:C:T	2.11324e-05	-1.77699e-10	-0.988001
112308104	chr10:112308104:C:T	4.28749e-06	-1.28095	-1.30215
112308299	chr10:112308299:A:G	5.0118e-06	-1.12486	-1.30216
112308327	chr10:112308327:G:T	1.74549e-05	-1.17919	-5.85139e-10
112308463	chr10:112308463:C:A	1.54367e-05	-1.77699e-10	-1.30206
112308524	chr10:112308524:C:T	1.55452e-05	-1.77699e-10	-1.29506
112308664	chr10:112308664:G:A	2.57738e-05	-1.77699e-10	-0.78945
112308721	chr10:112308721:C:T	1.54353e-05	-1.77699e-10	-1.30215
112309140	chr10:112309140:G:A	8.7706e-06	-1.13558	-0.731825
112309862	chr10:112309862:C:A	1.57352e-05	-1.77699e-10	-1.28291
112309955	chr10:112309955:G:C	1.58983e-05	-0.917827	-0.35477
112310015	chr10:112310015:A:T	2.26015e-05	-1.04825	0.127459
112310140	chr10:112310140:C:T	1.59078e-05	-0.534433	-0.737565
112310365	chr10:112310365:C:T	2.18603e-05	-1.77699e-10	-0.954139
112310927	chr10:112310927:A:G	4.43657e-06	-1.24736	-1.30157
112311039	chr10:112311039:T:A	1.59538e-05	-0.516502	-0.752614
112311590	chr10:112311590:A:G	4.30577e-06	-1.27794	-1.30091
112311780	chr10:112311780:TC:T	4.56704e-06	-1.21781	-1.30214
112311873	chr10:112311873:A:G	4.27429e-06	-1.28496	-1.30123
112311889	chr10:112311889:T:C	4.22335e-06	-1.29663	-1.30155
112311958	chr10:112311958:C:T	0.000185056	-1.77699e-10	1.18185
112312386	chr10:112312386:C:A	4.21766e-06	-1.30013	-1.2994
112312485	chr10:112312485:C:T	0.000179364	-1.77699e-10	1.15061
112312860	chr10:112312860:G:A	1.5903e-05	-1.77699e-10	-1.27231
112312914	chr10:112312914:T:G	0.000197743	-0.684937	1.93309
112312922	chr10:112312922:T:C	2.1129e-05	-1.77699e-10	-0.988162
112312974	chr10:112312974:T:C	4.3517e-06	-1.28916	-1.27908
112313150	chr10:112313150:T:G	4.24648e-06	-1.30896	-1.28376
112313194	chr10:112313194:G:A	4.19102e-06	-1.32353	-1.28234
112313273	chr10:112313273:A:G	1.54364e-05	-1.77699e-10	-1.30208
112313600	chr10:112313600:G:A	3.69349e-06	-1.52021	-1.21203
112313786	chr10:112313786:T:C	3.85647e-06	-1.52011	-1.16895
112314100	chr10:112314100:A:G	1.95136e-05	-1.77699e-10	-1.0677
112314204	chr10:112314204:T:C	3.9841e-06	-1.51988	-1.13662
112314328	chr10:112314328:G:A	4.21264e-06	-1.31662	-1.2841
112314329	chr10:112314329:A:T	4.1866e-06	-1.32383	-1.2831
112314423	chr10:112314423:T:G	4.70665e-06	-1.51693	-0.972906
112314821	chr10:112314821:G:C	4.01351e-06	-1.51922	-1.12992
112314822	chr10:112314822:C:T	4.01221e-06	-1.51955	-1.12992
112314859	chr10:112314859:G:A	3.941e-06	-1.51974	-1.14763
112315136	chr10:112315136:T:A	1.36455e-05	-0.967985	-0.457419
112315441	chr10:112315441:A:G	4.15488e-06	-1.51914	-1.09539
112315606	chr10:112315606:G:A	4.28317e-06	-1.29594	-1.28818
112315726	chr10:112315726:C:T	1.62201e-05	-1.77699e-10	-1.25256
112315734	chr10:112315734:T:C	1.26211e-05	-0.707462	-0.795976
112315742	chr10:112315742:A:C	7.01834e-05	-1.77699e-10	0.212302
112316082	chr10:112316082:G:T	1.36353e-05	-1.42615	-5.85139e-10
112316637	chr10:112316637:A:G	7.96527e-05	-1.77699e-10	0.338865
112316927	chr10:112316927:C:T	1.22727e-05	-0.897432	-0.634003
112316932	chr10:112316932:CT:C	2.1071e-05	-1.77699e-10	-0.990914
112317257	chr10:112317257:C:T	1.5654e-05	-1.77699e-10	-1.28808
112317563	chr10:112317563:T:C	1.59175e-05	-1.77699e-10	-1.27139
112317619	chr10:112317619:A:G	2.36293e-05	-1.77699e-10	-0.876325
112317628	chr10:112317628:C:T	1.54356e-05	-1.77699e-10	-1.30213
112317758	chr10:112317758:A:G	1.54353e-05	-1.77699e-10	-1.30216
112318249	chr10:112318249:T:C	1.54495e-05	-1.77699e-10	-1.30123
112318366	chr10:112318366:T:C	6.1235e-05	0.0759094	-5.85139e-10
112318659	chr10:112318659:T:G	1.54746e-05	-1.77699e-10	-1.29961
112318749	chr10:112318749:C:T	6.51706e-06	-1.47797	-0.686415
112318750	chr10:112318750:G:A	1.54613e-05	-1.77699e-10	-1.30047
112318955	chr10:112318955:A:G	1.23896e-05	-0.832659	-0.689296
112318976	chr10:112318976:C:T	5.05366e-06	-1.47698	-0.94172
112319451	chr10:112319451:G:A	1.62549e-05	-1.77699e-10	-1.25042
112319924	chr10:112319924:G:C	1.31776e-05	-1.46029	-5.85139e-10
112319926	chr10:112319926:A:G	6.38639e-06	-1.06678	-1.11786
112320132	chr10:112320132:G:A	1.16004e-05	-0.865814	-0.721959
112320321	chr10:112320321:G:A	1.97209e-05	-1.77699e-10	-1.05713
112320501	chr10:112320501:A:G	1.54353e-05	-1.77699e-10	-1.30216
112320598	chr10:112320598:A:G	0.000113918	-1.77699e-10	0.696666
112320657	chr10:112320657:C:T	4.89965e-06	-1.46893	-0.980712
112320844	chr10:112320844:T:G	1.54352e-05	-1.77699e-10	-1.30216
112320851	chr10:112320851:T:G	1.54354e-05	-1.77699e-10	-1.30215
112320945	chr10:112320945:A:G	0.000169641	-1.77699e-10	1.09487
112320989	chr10:112320989:G:A	1.32345e-05	-0.80078	-0.655205
112321062	chr10:112321062:G:C	1.28878e-05	-0.780944	-0.701585
112321244	chr10:112321244:A:G	1.54362e-05	-1.77699e-10	-1.3021
112321437	chr10:112321437:C:T	4.92408e-06	-1.47438	-0.970297
112321476	chr10:112321476:A:ACACT	1.63087e-05	-1.77699e-10	-1.24711
112321679	chr10:112321679:T:C	1.54352e-05	-1.77699e-10	-1.30216
112322054	chr10:112322054:C:A	1.90879e-05	-1.08976	-5.85139e-10
112322237	chr10:112322237:A:G	4.63817e-06	-1.29409	-1.2104
112322290	chr10:112322290:C:T	2.13719e-05	-1.77699e-10	-0.976734
112322634	chr10:112322634:A:C	1.27187e-05	-0.802313	-0.693421
112322790	chr10:112322790:C:T	1.4132e-05	-0.929486	-0.460882
112322908	chr10:112322908:C:T	5.84408e-06	-1.1278	-1.14558
112323163	chr10:112323163:T:C	5.26047e-06	-1.45688	-0.921712
112323427	chr10:112323427:C:T	1.29104e-05	-0.946932	-0.533848
112323733	chr10:112323733:C:A	1.4008e-05	-1.39918	-5.85139e-10
112324221	chr10:112324221:AT:A	2.19141e-05	-1.77699e-10	-0.951681
112324223	chr10:112324223:T:A	2.19586e-05	-1.77699e-10	-0.949651
112324486	chr10:112324486:AG:A	1.63952e-05	-1.77699e-10	-1.24182
112324498	chr10:112324498:G:C	1.90775e-05	-1.77699e-10	-1.0903
112324536	chr10:112324536:G:A	1.55189e-05	-1.77699e-10	-1.29675
112324593	chr10:112324593:C:A	1.18658e-05	-0.88818	-0.67697
112324631	chr10:112324631:T:C	6.85692e-06	-1.2794	-0.834152
112324953	chr10:112324953:G:A	1.85724e-05	-1.77699e-10	-1.11713
112325463	chr10:112325463:C:T	6.57946e-06	-0.974299	-1.18056
112325602	chr10:112325602:C:T	2.11826e-05	-1.77699e-10	-0.98563
112325616	chr10:112325616:C:A	9.74347e-06	-1.51579	-0.246421
112325748	chr10:112325748:T:C	1.78252e-05	-0.824361	-0.333835
112325754	chr10:112325754:T:C	1.71254e-05	-1.77699e-10	-1.19824
112325822	chr10:112325822:G:A	2.47677e-05	-1.77699e-10	-0.829269
112325928	chr10:112325928:C:T	0.000134561	-1.77699e-10	0.86321
112326000	chr10:112326000:G:A	2.09697e-05	-1.77699e-10	-0.99573
112326059	chr10:112326059:G:A	1.58748e-05	-1.77699e-10	-1.27408
112326141	chr10:112326141:AAAC:A	1.33449e-05	-1.44768	-5.85139e-10
112326420	chr10:112326420:A:C	9.18988e-06	-1.2099	-0.610805
112326628	chr10:112326628:C:T	1.27302e-05	-1.49483	-5.85139e-10
112327018	chr10:112327018:TC:T	8.96262e-06	-0.601777	-1.24397
112327019	chr10:112327019:C:T	4.77672e-05	-1.77699e-10	-0.17247
112328373	chr10:112328373:G:A	1.55247e-05	-1.77699e-10	-1.29638
112328460	chr10:112328460:A:C	1.55007e-05	-1.77699e-10	-1.29792
112328513	chr10:112328513:G:A	7.31315e-06	-1.49099	-0.558147
112328682	chr10:112328682:C:T	1.70258e-05	-0.724483	-0.479597
112328683	chr10:112328683:C:T	1.78822e-05	-1.77699e-10	-1.155
112329072	chr10:112329072:A:G	1.55893e-05	-1.77699e-10	-1.29223
112329406	chr10:112329406:C:T	1.55226e-05	-1.77699e-10	-1.29652
112329583	chr10:112329583:C:T	1.54409e-05	-1.77699e-10	-1.30179
112329720	chr10:112329720:G:A	7.16132e-06	-1.49908	-0.571037
112329951	chr10:112329951:C:T	7.05381e-06	-0.910319	-1.17492
112330306	chr10:112330306:G:A	1.54517e-05	-1.77699e-10	-1.30109
112330428	chr10:112330428:TCTGATTCCAGCAGGAGACCTCTCCATTCAACAGGAATGTCC:T	1.24694e-05	-0.979306	-0.536229
112330567	chr10:112330567:A:C	5.42629e-05	-0.576908	0.531939
112330897	chr10:112330897:C:T	7.50488e-06	-1.19925	-0.824002
112331001	chr10:112331001:C:T	1.33811e-05	-1.00914	-0.435822
112331412	chr10:112331412:C:A	1.56368e-05	-1.77699e-10	-1.28918
112331912	chr10:112331912:T:C	8.33951e-06	-1.0391	-0.878709
112332099	chr10:112332099:T:A	1.70125e-05	-1.77699e-10	-1.20486
112332283	chr10:112332283:C:T	1.01382e-05	-0.934186	-0.788318
112332513	chr10:112332513:T:TA	2.2485e-05	-1.77699e-10	-0.925962
112333009	chr10:112333009:T:C	1.54813e-05	-1.77699e-10	-1.29918
112333026	chr10:112333026:T:A	1.54495e-05	-1.77699e-10	-1.30123
112333194	chr10:112333194:AAGGAG:A	2.2462e-05	-1.77699e-10	-0.926983
112333312	chr10:112333312:T:C	2.47438e-05	-1.77699e-10	-0.830236
112333784	chr10:112333784:T:C	1.54414e-05	-1.77699e-10	-1.30176
112333827	chr10:112333827:C:T	9.18591e-06	-0.927626	-0.893513
112334043	chr10:112334043:C:T	6.25302e-05	-1.77699e-10	0.0968386
112334930	chr10:112334930:G:C	1.55039e-05	-1.77699e-10	-1.29772
112335119	chr10:112335119:T:A	1.55353e-05	-1.77699e-10	-1.2957
112335173	chr10:112335173:A:G	5.22032e-06	-1.20751	-1.17874
112335587	chr10:112335587:A:G	1.24147e-05	-1.51993	-5.85139e-10
112335618	chr10:112335618:G:C	1.55353e-05	-1.77699e-10	-1.2957
112335682	chr10:112335682:C:T	2.17245e-05	-1.77699e-10	-0.96037
112335716	chr10:112335716:G:A	2.82718e-05	-1.77699e-10	-0.696944
112336143	chr10:112336143:C:G	7.11598e-06	-0.802486	-1.27398
112336215	chr10:112336215:A:G	4.41857e-06	-1.32963	-1.22336
112336326	chr10:112336326:G:A	1.59836e-05	-1.77699e-10	-1.26725
112336411	chr10:112336411:TTG:T	1.89236e-05	-1.77699e-10	-1.0984
112336612	chr10:112336612:A:C	2.9785e-05	-1.77699e-10	-0.644805
112336972	chr10:112336972:T:C	1.8674e-05	-1.77699e-10	-1.11168
112338035	chr10:112338035:T:C	2.35038e-05	-1.77699e-10	-0.881648
112338128	chr10:112338128:G:A	1.5512e-05	-1.77699e-10	-1.2972
112338945	chr10:112338945:C:G	5.16142e-06	-1.1706	-1.227
112339173	chr10:112339173:G:C	1.54458e-05	-1.77699e-10	-1.30147
112339364	chr10:112339364:A:C	1.54697e-05	-1.77699e-10	-1.29993
112340352	chr10:112340352:C:T	1.79435e-05	-1.77699e-10	-1.15158
112340473	chr10:112340473:C:G	1.61508e-05	-1.77699e-10	-1.25684
112340517	chr10:112340517:T:G	1.61146e-05	-1.77699e-10	-1.25908
112340851	chr10:112340851:G:C	9.11771e-06	-0.922834	-0.905757
112341285	chr10:112341285:C:T	3.15979e-05	-1.77699e-10	-0.585721
112341713	chr10:112341713:C:G	1.44631e-05	-0.955087	-0.412121
112341786	chr10:112341786:G:A	1.84212e-05	-1.77699e-10	-1.12531
112342122	chr10:112342122:T:C	5.31712e-06	-1.47739	-0.890488
112342242	chr10:112342242:C:G	4.07157e-06	-1.4176	-1.21718
112342325	chr10:112342325:T:C	4.95332e-06	-1.17339	-1.26536
112342408	chr10:112342408:A:G	1.58566e-05	-1.77699e-10	-1.27522
112342560	chr10:112342560:A:G	3.65747e-05	-1.77699e-10	-0.439453
112342842	chr10:112342842:A:G	1.58513e-05	-1.77699e-10	-1.27556
112342872	chr10:112342872:G:A	8.52604e-06	-0.908526	-0.987159
112342886	chr10:112342886:T:C	2.46507e-05	-1.77699e-10	-0.834004
112342914	chr10:112342914:G:A	5.39962e-06	-1.48597	-0.866511
112343048	chr10:112343048:C:T	0.000299093	-1.77699e-10	1.66194
112343744	chr10:112343744:C:T	4.0352e-06	-1.42515	-1.2186
112343745	chr10:112343745:A:G	5.13752e-06	-1.16172	-1.24052
112343866	chr10:112343866:A:C	7.51452e-06	-1.01003	-1.01195
112344022	chr10:112344022:G:A	1.61042e-05	-1.77699e-10	-1.25973
112344217	chr10:112344217:C:T	2.04572e-05	-1.02048	-5.85139e-10
112344295	chr10:112344295:C:T	9.29437e-06	-1.02748	-0.78192
112344443	chr10:112344443:C:T	1.84362e-05	0.12357	-1.24806
112345251	chr10:112345251:C:T	2.74201e-05	-1.77699e-10	-0.727534
112345379	chr10:112345379:G:A	2.10054e-05	-1.77699e-10	-0.994028
112345536	chr10:112345536:G:A	4.06899e-06	-1.39468	-1.24074
112346148	chr10:112346148:C:T	3.97751e-05	-1.77699e-10	-0.35557
112346603	chr10:112346603:G:A	4.81504e-06	-1.20709	-1.25998
112347162	chr10:112347162:A:AG	1.63973e-05	-0.411298	-0.830393
112347540	chr10:112347540:T:C	4.93448e-06	-1.15431	-1.28825
112348078	chr10:112348078:A:G	4.08379e-05	-1.77699e-10	-0.329201
112348243	chr10:112348243:C:G	1.54727e-05	-1.77699e-10	-1.29973
112348702	chr10:112348702:A:T	1.5452e-05	-1.77699e-10	-1.30107
112348704	chr10:112348704:T:C	1.32793e-05	-1.4526	-5.85139e-10
112348747	chr10:112348747:T:C	1.99287e-05	-1.77699e-10	-1.04665
112348801	chr10:112348801:A:ATGTTC	4.87525e-06	-1.27292	-1.18172
112348923	chr10:112348923:T:A	1.48897e-05	-1.33814	-5.85139e-10
112349229	chr10:112349229:C:T	6.45093e-06	-1.48159	-0.692996
112349353	chr10:112349353:T:C	7.53146e-06	-0.753307	-1.26641
112349602	chr10:112349602:T:C	3.75173e-06	-1.50798	-1.20861
112349797	chr10:112349797:T:A	3.9476e-06	-1.49135	-1.17435
112349994	chr10:112349994:T:C	6.40514e-06	-0.882508	-1.2992
112350099	chr10:112350099:G:A	7.60442e-06	-0.711975	-1.29811
112350219	chr10:112350219:A:G	9.54581e-06	-0.513505	-1.2692
112350680	chr10:112350680:T:C	7.70636e-06	-0.699383	-1.29738
112350784	chr10:112350784:C:T	6.44522e-05	-1.77699e-10	0.127113
112351056	chr10:112351056:A:G	6.82333e-06	-1.01133	-1.10713
112351135	chr10:112351135:G:A	7.89361e-06	-0.674564	-1.29819
112351444	chr10:112351444:G:A	9.9076e-06	-0.501809	-1.2437
112351479	chr10:112351479:C:G	9.61625e-06	-0.534163	-1.24119
112351504	chr10:112351504:CCT:C	3.26023e-05	-0.554429	-5.85139e-10
112351520	chr10:112351520:C:T	1.19528e-05	-0.904847	-0.653001
112351590	chr10:112351590:G:C	7.17844e-06	-1.09247	-0.975261
112351594	chr10:112351594:T:C	1.88307e-05	-1.77699e-10	-1.10332
112351665	chr10:112351665:T:C	0.000253949	1.49832	-5.85139e-10
112351681	chr10:112351681:T:C	1.5706e-05	-1.77699e-10	-1.28477
112351735	chr10:112351735:C:T	1.24273e-05	-1.51892	-5.85139e-10
112351785	chr10:112351785:C:T	1.01809e-05	-0.474065	-1.24423
112351985	chr10:112351985:A:G	1.65842e-05	-1.77699e-10	-1.23036
112352291	chr10:112352291:G:A	3.88269e-06	-1.50236	-1.17992
112357045	chr10:112357045:T:TA	1.27736e-05	-0.799212	-0.69222
112357056	chr10:112357056:T:C	1.65948e-05	-1.77699e-10	-1.22972
112357068	chr10:112357068:T:C	7.58828e-06	-0.716536	-1.29567
112357080	chr10:112357080:G:T	5.29172e-06	-1.52025	-0.852414
112357153	chr10:112357153:A:G	1.0397e-05	-0.429102	-1.26819
112357333	chr10:112357333:T:A	1.72408e-05	-1.77699e-10	-1.19153
112357424	chr10:112357424:G:A	1.79777e-05	-1.77699e-10	-1.14968
112357617	chr10:112357617:G:A	1.54947e-05	-1.77699e-10	-1.29832
112359402	chr10:112359402:A:G	6.92953e-06	-0.808358	-1.29466
112359422	chr10:112359422:C:T	8.10622e-06	-0.698041	-1.24814
112359999	chr10:112359999:T:C	1.80271e-05	-1.77699e-10	-1.14694
112360008	chr10:112360008:G:A	1.70927e-05	-1.77699e-10	-1.20016
112360932	chr10:112360932:A:G	8.4557e-06	-0.613223	-1.29075
112361604	chr10:112361604:C:T	1.54367e-05	-1.77699e-10	-1.30206
112361992	chr10:112361992:C:G	5.96584e-06	-1.00787	-1.24489
112362034	chr10:112362034:A:C	5.37894e-06	-1.10176	-1.25456
112362314	chr10:112362314:C:T	3.58315e-06	-1.50209	-1.26048
112362317	chr10:112362317:T:C	1.81053e-05	-0.156421	-0.986187
112362499	chr10:112362499:A:G	1.69236e-05	-1.77699e-10	-1.2101
112363041	chr10:112363041:C:G	5.80325e-06	-1.0165	-1.26389
112363087	chr10:112363087:G:A	1.50166e-05	-1.32965	-5.85139e-10
112363398	chr10:112363398:T:C	9.87747e-06	-1.4743	-0.274256
112363514	chr10:112363514:C:T	1.68875e-05	-1.21224	-5.85139e-10
112363832	chr10:112363832:G:A	2.40445e-05	-1.77699e-10	-0.858903
112363966	chr10:112363966:T:G	8.14346e-06	-1.01114	-0.930457
112364158	chr10:112364158:G:GT	6.6644e-06	-1.11485	-1.02718
112364202	chr10:112364202:C:T	6.65522e-06	-1.11645	-1.02696
112364418	chr10:112364418:T:C	7.63696e-06	-1.04247	-0.963339
112364518	chr10:112364518:G:C	2.82305e-05	-0.181913	-0.516494
112364763	chr10:112364763:T:C	1.59269e-05	-1.77699e-10	-1.2708
112365219	chr10:112365219:C:A	1.24778e-05	-1.51486	-5.85139e-10
112365509	chr10:112365509:AAGGCTTGACGTAG:A	7.31375e-06	-1.14356	-0.905497
112365527	chr10:112365527:CA:C	7.45724e-06	-1.13062	-0.899004
112365833	chr10:112365833:G:A	1.79374e-05	-1.77699e-10	-1.15192
112366052	chr10:112366052:G:A	1.11616e-05	-1.45377	-0.172558
112366747	chr10:112366747:C:T	3.91794e-05	-1.77699e-10	-0.370658
112366791	chr10:112366791:C:T	1.62621e-05	-1.77699e-10	-1.24997
112366976	chr10:112366976:T:C	6.36407e-06	-1.25703	-0.931111
112367180	chr10:112367180:G:A	0.00011881	-1.77699e-10	0.738715
112367273	chr10:112367273:A:G	0.000136324	-1.77699e-10	0.876225
112367352	chr10:112367352:T:C	5.85859e-06	-1.28381	-0.987088
112367782	chr10:112367782:T:A	1.62973e-05	-1.77699e-10	-1.24781
112368388	chr10:112368388:C:A	2.32457e-05	-0.89269	-5.85139e-10
112368584	chr10:112368584:C:T	6.85241e-06	-1.16574	-0.948466
112369056	chr10:112369056:A:G	8.27324e-06	-0.945658	-0.980127
112369206	chr10:112369206:G:A	5.09863e-06	-1.17653	-1.23331
112369246	chr10:112369246:G:A	1.57063e-05	-1.77699e-10	-1.28475
112369620	chr10:112369620:G:A	7.24613e-06	-1.19854	-0.8598
112369807	chr10:112369807:C:T	1.24237e-05	-1.5192	-5.85139e-10
112369836	chr10:112369836:C:T	1.77723e-05	-1.16117	-5.85139e-10
112369906	chr10:112369906:C:T	1.54744e-05	-1.77699e-10	-1.29962
112369972	chr10:112369972:G:A	2.50186e-05	-1.77699e-10	-0.819192
112370006	chr10:112370006:A:C	2.61314e-05	-1.77699e-10	-0.775672
112370085	chr10:112370085:A:G	1.43942e-05	-0.381111	-0.990875
112370140	chr10:112370140:A:G	1.56723e-05	-1.77699e-10	-1.28691
112370254	chr10:112370254:C:G	4.81138e-05	-1.77699e-10	-0.165241
112370325	chr10:112370325:G:A	2.4485e-05	-1.77699e-10	-0.840751
112370615	chr10:112370615:G:A	3.90212e-05	-1.77699e-10	-0.374707
112370845	chr10:112370845:A:G	2.69194e-05	-1.77699e-10	-0.745964
112370881	chr10:112370881:C:T	1.63002e-05	-1.77699e-10	-1.24764
112370986	chr10:112370986:CTG:C	7.45043e-06	-1.13823	-0.892312
112371379	chr10:112371379:C:G	1.41679e-05	-1.38783	-5.85139e-10
112371778	chr10:112371778:A:G	2.17154e-05	-0.960788	-5.85139e-10
112372285	chr10:112372285:C:A	1.77071e-05	-1.16485	-5.85139e-10
112372873	chr10:112372873:G:A	1.74394e-05	-1.77699e-10	-1.18008
112372887	chr10:112372887:A:T	6.38648e-06	-1.21361	-0.971022
112373155	chr10:112373155:G:A	0.00085277	2.70968	-5.85139e-10
112373565	chr10:112373565:A:T	6.38756e-06	-1.20565	-0.978813
112373603	chr10:112373603:G:A	1.77092e-05	-1.77699e-10	-1.16473
112373741	chr10:112373741:A:T	1.60166e-05	-1.77699e-10	-1.26518
112374517	chr10:112374517:A:T	7.41775e-06	-1.12803	-0.906907
112375040	chr10:112375040:G:A	1.58243e-05	-1.77699e-10	-1.27726
112375255	chr10:112375255:C:T	3.98544e-06	-1.47596	-1.1802
112375421	chr10:112375421:A:G	3.30993e-05	-0.539298	-5.85139e-10
112376220	chr10:112376220:C:T	1.81713e-05	-1.77699e-10	-1.13897
112376496	chr10:112376496:G:A	2.39316e-05	-1.77699e-10	-0.863611
112376591	chr10:112376591:G:C	3.56304e-06	-1.46636	-1.30183
112377909	chr10:112377909:A:G	0.000299493	1.66328	-5.85139e-10
112378270	chr10:112378270:A:G	1.74974e-05	-1.27091	0.09415
112378485	chr10:112378485:T:G	3.63687e-06	-1.45359	-1.29409
112378663	chr10:112378663:C:T	2.21832e-05	-1.77699e-10	-0.939476
112378895	chr10:112378895:TTGGAAGGTCAGACAGCCCG:T	9.19599e-06	-1.47439	-0.345655
112378914	chr10:112378914:G:A	1.62574e-05	-1.77699e-10	-1.25026
112379256	chr10:112379256:C:T	3.5902e-06	-1.47722	-1.28338
112379913	chr10:112379913:A:G	2.21832e-05	-1.77699e-10	-0.939476
112380007	chr10:112380007:A:G	1.58995e-05	-1.77699e-10	-1.27252
112380138	chr10:112380138:G:A	9.17008e-06	-1.25525	-0.567611
112380846	chr10:112380846:A:G	5.28149e-06	-1.31435	-1.06025
112381870	chr10:112381870:G:A	1.65203e-05	-1.77699e-10	-1.23422
112382023	chr10:112382023:G:A	2.05504e-05	-1.77699e-10	-1.01593
112382302	chr10:112382302:T:C	3.52158e-06	-1.50516	-1.27474
112382346	chr10:112382346:G:A	7.32109e-06	-1.49565	-0.552398
112382641	chr10:112382641:T:C	3.94898e-06	-1.50862	-1.15673
112382938	chr10:112382938:C:T	0.000166962	-1.77699e-10	1.07896
112383292	chr10:112383292:G:A	1.75403e-05	-1.77699e-10	-1.17431
112384081	chr10:112384081:G:T	4.02867e-06	-1.47176	-1.17362
112385286	chr10:112385286:A:G	4.80511e-06	-1.43327	-1.03586
112385595	chr10:112385595:T:C	1.56356e-05	-1.77699e-10	-1.28926
112386047	chr10:112386047:T:A	1.86852e-05	-1.77699e-10	-1.11108
112386572	chr10:112386572:T:G	1.5775e-05	-1.77699e-10	-1.28039
112386745	chr10:112386745:T:C	5.51074e-06	-1.25586	-1.07625
112387011	chr10:112387011:T:C	1.25205e-05	-1.51144	-5.85139e-10
112388064	chr10:112388064:G:A	1.55586e-05	-1.77699e-10	-1.2942
112388230	chr10:112388230:G:A	1.69344e-05	-1.77699e-10	-1.20947
112388611	chr10:112388611:G:A	4.92684e-05	-0.141527	-5.85139e-10
112388931	chr10:112388931:C:T	4.01445e-06	-1.48082	-1.16809
112389721	chr10:112389721:C:A	3.82513e-06	-1.40759	-1.28963
112390102	chr10:112390102:AAG:A	3.93867e-06	-1.48661	-1.18136
112390258	chr10:112390258:TG:T	1.32822e-05	-1.45239	-5.85139e-10
112391436	chr10:112391436:T:C	1.73081e-05	-1.77699e-10	-1.18764
112391904	chr10:112391904:T:C	5.39403e-06	-1.05192	-1.3016
112391917	chr10:112391917:G:A	1.65935e-05	-1.77699e-10	-1.2298
112392469	chr10:112392469:C:T	1.55531e-05	-1.77699e-10	-1.29455
112392670	chr10:112392670:G:A	2.1135e-05	-1.77699e-10	-0.987881
112392905	chr10:112392905:A:G	2.8619e-05	-1.77699e-10	-0.684738
112393038	chr10:112393038:C:T	1.86921e-05	-1.77699e-10	-1.11071
112393178	chr10:112393178:A:G	4.43533e-06	-1.502	-1.04721
112393398	chr10:112393398:G:A	1.68875e-05	-1.77699e-10	-1.21224
112393441	chr10:112393441:C:T	1.21291e-05	-1.40687	-0.136335
112393875	chr10:112393875:A:G	8.03043e-06	-1.50376	-0.451812
112394051	chr10:112394051:GC:G	9.66497e-06	-1.13192	-0.638383
112394703	chr10:112394703:A:G	8.13004e-06	-1.50423	-0.439013
112394811	chr10:112394811:T:C	1.64692e-05	-1.77699e-10	-1.23732
112394994	chr10:112394994:G:A	0.000102475	0.590808	-5.85139e-10
112395057	chr10:112395057:C:T	1.29512e-05	-1.39176	-0.0858582
112395065	chr10:112395065:C:A	1.94776e-05	-1.77699e-10	-1.06955
112395925	chr10:112395925:A:G	2.06863e-05	-1.77699e-10	-1.00934
112395933	chr10:112395933:T:C	2.52435e-05	-1.77699e-10	-0.810241
112396069	chr10:112396069:T:C	8.32295e-06	-1.51977	-0.400027
112396497	chr10:112396497:C:T	1.54368e-05	-1.77699e-10	-1.30205
112396702	chr10:112396702:A:G	1.86852e-05	-1.77699e-10	-1.11108
112396983	chr10:112396983:G:T	4.76614e-06	-1.31372	-1.16355
112397412	chr10:112397412:C:T	4.40141e-05	-1.77699e-10	-0.2543
112399150	chr10:112399150:A:G	1.02838e-05	-1.12746	-0.580779
112399405	chr10:112399405:C:G	0.000134235	-1.77699e-10	0.860783
112399694	chr10:112399694:G:A	1.23268e-05	-1.13063	-0.3964
112400002	chr10:112400002:C:T	1.29302e-05	-1.11331	-0.365938
112400054	chr10:112400054:G:C	1.22812e-05	-1.13244	-0.398298
112400240	chr10:112400240:C:T	3.44059e-05	-1.77699e-10	-0.500581
112400592	chr10:112400592:A:G	2.50268e-05	-1.77699e-10	-0.818862
112400726	chr10:112400726:T:A	1.25311e-05	-1.12117	-0.389423
112400937	chr10:112400937:G:C	1.55227e-05	-1.77699e-10	-1.29651
112401104	chr10:112401104:C:T	1.23521e-05	-1.13804	-0.386949
112401116	chr10:112401116:T:C	1.5641e-05	-1.77699e-10	-1.28891
112401398	chr10:112401398:G:A	1.33216e-05	-1.06945	-0.379972
112401565	chr10:112401565:G:T	2.15827e-05	-1.77699e-10	-0.966921
112402702	chr10:112402702:T:C	1.98389e-05	-1.77699e-10	-1.05117
112403562	chr10:112403562:A:G	9.90853e-06	-1.41981	-0.325609
112403757	chr10:112403757:C:T	9.54895e-06	-1.51373	-0.26865
112403769	chr10:112403769:G:A	2.05548e-05	-1.77699e-10	-1.01572
112404115	chr10:112404115:G:A	1.57454e-05	-1.77699e-10	-1.28226
112404275	chr10:112404275:C:T	3.94154e-05	-1.77699e-10	-0.364654
112404388	chr10:112404388:T:G	2.03827e-05	-1.11695	0.0928223
112404945	chr10:112404945:C:G	2.2744e-05	-1.77699e-10	-0.914508
112405565	chr10:112405565:A:G	8.71832e-06	-1.19962	-0.673761
112405667	chr10:112405667:TG:T	1.72385e-05	-1.77699e-10	-1.19167
112405842	chr10:112405842:G:A	2.38757e-05	-1.77699e-10	-0.865949
112406024	chr10:112406024:A:G	5.83886e-06	-1.52039	-0.753887
112406218	chr10:112406218:A:T	5.71317e-06	-1.35163	-0.944406
112406378	chr10:112406378:C:T	5.72219e-06	-1.04636	-1.2481
112406533	chr10:112406533:A:G	1.55223e-05	-1.77699e-10	-1.29653
112406623	chr10:112406623:T:C	5.44e-06	-1.38001	-0.965023
112406715	chr10:112406715:G:A	2.23012e-05	-1.77699e-10	-0.934168
112406896	chr10:112406896:T:C	2.46644e-05	-1.77699e-10	-0.833448
112407458	chr10:112407458:G:A	1.07283e-05	-1.44007	-0.225854
112407545	chr10:112407545:C:T	5.55367e-06	-1.35422	-0.970127
112407967	chr10:112407967:C:T	5.01983e-05	-1.77699e-10	-0.122829
112407983	chr10:112407983:A:G	9.90726e-06	-1.29728	-0.448261
112408229	chr10:112408229:G:A	1.77892e-05	-1.77699e-10	-1.16022
112408911	chr10:112408911:C:A	2.99196e-05	-0.640296	-5.85139e-10
112409130	chr10:112409130:T:C	1.55838e-05	-1.77699e-10	-1.29258
112409387	chr10:112409387:G:T	2.65509e-05	-1.77699e-10	-0.759748
112409432	chr10:112409432:C:A	6.27143e-06	-1.50585	-0.696956
112409518	chr10:112409518:A:G	1.03203e-05	-1.44399	-0.260703
112409795	chr10:112409795:T:G	1.70382e-05	-1.77699e-10	-1.20335
112409908	chr10:112409908:A:G	1.54887e-05	-1.77699e-10	-1.2987
112409989	chr10:112409989:G:C	3.55745e-05	-1.77699e-10	-0.46718
112410571	chr10:112410571:C:T	2.29167e-05	-1.77699e-10	-0.906946
112410972	chr10:112410972:T:C	2.04448e-05	-1.77699e-10	-1.02108
112411426	chr10:112411426:A:G	1.87476e-05	-1.77699e-10	-1.10774
112411641	chr10:112411641:C:T	3.35136e-05	-1.77699e-10	-0.526858
112411841	chr10:112411841:T:C	7.15885e-06	-0.864444	-1.20602
112412142	chr10:112412142:C:T	1.87216e-05	-1.77699e-10	-1.10913
112412423	chr10:112412423:G:A	2.43422e-05	-1.77699e-10	-0.846601
112412855	chr10:112412855:T:C	0.000529937	2.23395	-5.85139e-10
112413010	chr10:112413010:G:A	4.15911e-06	-1.4051	-1.20841
112413796	chr10:112413796:G:A	1.01348e-05	-1.44489	-0.277948
112413894	chr10:112413894:A:G	9.74507e-06	-1.19704	-0.565004
112414673	chr10:112414673:A:C	7.07144e-06	-1.3005	-0.782247
112415020	chr10:112415020:C:G	1.32376e-05	-1.45575	-5.85139e-10
112415055	chr10:112415055:C:G	2.57925e-05	-0.788727	-5.85139e-10
112415231	chr10:112415231:G:A	2.42673e-05	-1.77699e-10	-0.849679
112415294	chr10:112415294:G:T	1.54606e-05	-1.77699e-10	-1.30051
112415667	chr10:112415667:C:T	1.37776e-05	-1.41576	-5.85139e-10
112415890	chr10:112415890:C:T	1.54911e-05	-1.77699e-10	-1.29855
112418475	chr10:112418475:G:A	2.27991e-05	-1.77699e-10	-0.912088
112418509	chr10:112418509:C:G	5.88137e-05	-1.52035	1.55591
112419128	chr10:112419128:GTGTA:G	6.18662e-06	-1.02673	-1.18969
112419130	chr10:112419130:GTA:G	1.64059e-05	-1.77699e-10	-1.24117
112419165	chr10:112419165:G:C	1.25228e-05	-1.51126	-5.85139e-10
112419469	chr10:112419469:G:T	1.52262e-05	-1.31579	-5.85139e-10
112419525	chr10:112419525:A:G	4.58035e-06	-1.50649	-1.01055
112419598	chr10:112419598:C:T	7.49944e-06	-1.51015	-0.513833
112419772	chr10:112419772:C:G	1.82688e-05	-1.77699e-10	-1.13361
112420367	chr10:112420367:G:T	1.59222e-05	-1.77699e-10	-1.2711
112421154	chr10:112421154:G:A	1.68068e-05	-1.77699e-10	-1.21703
112421336	chr10:112421336:G:A	2.55874e-05	-1.23029	0.433582
112421925	chr10:112421925:A:G	9.38112e-06	-1.51751	-0.282606
112422015	chr10:112422015:A:G	1.72174e-05	-1.77699e-10	-1.19289
112422056	chr10:112422056:G:C	1.95268e-05	-1.77699e-10	-1.06702
112424090	chr10:112424090:G:A	2.1989e-05	-0.948268	-5.85139e-10
112424580	chr10:112424580:T:C	1.98701e-05	-1.77699e-10	-1.04959
112425807	chr10:112425807:A:C	2.3637e-05	-1.77699e-10	-0.875997
112425854	chr10:112425854:CAAAA:C	7.72998e-06	-1.50857	-0.485137
112425916	chr10:112425916:C:T	6.66383e-05	-1.77699e-10	0.16047
112426098	chr10:112426098:T:TG	5.0828e-05	-1.50052	1.39015
112426399	chr10:112426399:C:T	4.08708e-06	-1.49666	-1.13432
112426420	chr10:112426420:C:A	1.77089e-05	-1.77699e-10	-1.16474
112426466	chr10:112426466:A:G	1.99608e-05	-1.04504	-5.85139e-10
112426866	chr10:112426866:G:A	1.08189e-05	-1.44773	-0.20978
112427076	chr10:112427076:T:C	1.92461e-05	-1.77699e-10	-1.0815
112427798	chr10:112427798:TTC:T	2.16111e-05	-1.77699e-10	-0.965604
112428029	chr10:112428029:T:C	6.52274e-06	-1.48669	-0.676831
112428173	chr10:112428173:G:T	1.56913e-05	-1.77699e-10	-1.2857
112428328	chr10:112428328:T:C	6.07686e-06	-1.48208	-0.752239
112428513	chr10:112428513:C:A	1.9904e-05	-1.77699e-10	-1.04789
112428867	chr10:112428867:A:G	1.25013e-05	-1.16103	-0.351945
112429314	chr10:112429314:C:T	1.58226e-05	-1.77699e-10	-1.27737
112429373	chr10:112429373:T:C	8.89195e-06	-1.17122	-0.682446
112429445	chr10:112429445:C:T	0.000837985	2.69219	-5.85139e-10
112430117	chr10:112430117:G:A	2.11128e-05	-1.77699e-10	-0.988932
112430262	chr10:112430262:T:C	2.55681e-05	-1.77699e-10	-0.797467
112430553	chr10:112430553:C:A	5.13127e-05	-1.77699e-10	-0.100872
112431792	chr10:112431792:T:C	3.70942e-06	-1.4474	-1.28053
112431895	chr10:112431895:C:G	2.45602e-05	-1.77699e-10	-0.837685
112432527	chr10:112432527:G:A	4.72776e-06	-1.50219	-0.983168
112432762	chr10:112432762:GC:G	1.9935e-05	-1.77699e-10	-1.04633
112433221	chr10:112433221:C:T	2.45408e-05	-1.77699e-10	-0.838471
112433302	chr10:112433302:G:GA	1.03512e-05	-1.26528	-0.436433
112433791	chr10:112433791:A:G	9.95512e-06	-1.29689	-0.443833
112434150	chr10:112434150:G:A	0.000406496	1.96876	-5.85139e-10
112434980	chr10:112434980:G:T	1.56919e-05	-1.77699e-10	-1.28566
112434994	chr10:112434994:G:T	8.93527e-06	-1.30776	-0.541041
112435767	chr10:112435767:A:G	6.1512e-05	-1.77699e-10	0.0804213
112435887	chr10:112435887:T:C	4.70395e-06	-1.19924	-1.29117
112436009	chr10:112436009:A:G	7.21585e-05	-1.77699e-10	0.240055
112436212	chr10:112436212:C:T	9.82059e-05	-1.77699e-10	0.548256
112436462	chr10:112436462:C:T	6.04853e-06	-1.52015	-0.718845
112436463	chr10:112436463:G:A	2.13421e-05	-1.77699e-10	-0.978126
112436507	chr10:112436507:T:C	1.56126e-05	-1.77699e-10	-1.29073
112436523	chr10:112436523:TAAG:T	1.69967e-05	-1.77699e-10	-1.20579
112436803	chr10:112436803:T:C	1.5805e-05	-1.77699e-10	-1.27849
112436854	chr10:112436854:T:C	3.45506e-06	-1.50588	-1.29309
112436978	chr10:112436978:C:T	2.00573e-05	-1.77699e-10	-1.04022
112437069	chr10:112437069:T:C	2.15938e-05	-1.77699e-10	-0.966404
112437202	chr10:112437202:T:C	3.5935e-05	-1.77699e-10	-0.457098
112437637	chr10:112437637:G:C	2.14207e-05	-1.77699e-10	-0.974454
112437813	chr10:112437813:C:A	4.22715e-05	-1.48205	1.18735
112437884	chr10:112437884:T:C	4.81736e-06	-1.52019	-0.946396
112438017	chr10:112438017:T:C	2.53046e-05	-1.77699e-10	-0.807824
112438224	chr10:112438224:A:T	4.63856e-06	-1.52025	-0.984155
112438345	chr10:112438345:A:G	2.15509e-05	-1.77699e-10	-0.968392
112439063	chr10:112439063:C:G	1.97769e-05	-1.77699e-10	-1.0543
112439414	chr10:112439414:C:T	9.88437e-06	-1.50109	-0.246763
112439529	chr10:112439529:G:A	3.46867e-05	-1.51419	1.02174
112439562	chr10:112439562:G:A	7.70274e-06	-1.24859	-0.748644
112439608	chr10:112439608:T:C	0.000350101	-1.77699e-10	1.81941
112440182	chr10:112440182:A:C	1.60868e-05	-1.77699e-10	-1.26081
112440581	chr10:112440581:A:G	2.18892e-05	-1.77699e-10	-0.952817
112440597	chr10:112440597:G:A	4.66153e-06	-1.52026	-0.979207
112440609	chr10:112440609:T:C	2.02068e-05	-1.77699e-10	-1.03279
112441109	chr10:112441109:T:C	3.82281e-06	-1.46977	-1.22806
112442768	chr10:112442768:A:G	3.97019e-05	-1.51535	1.15794
112443651	chr10:112443651:ATATAAG:A	2.36761e-05	-1.77699e-10	-0.874344
112443773	chr10:112443773:A:G	2.00099e-05	-1.77699e-10	-1.04259
112443784	chr10:112443784:A:G	5.71768e-06	-1.52036	-0.774882
112443835	chr10:112443835:C:T	1.06528e-05	-1.3816	-0.291387
112444121	chr10:112444121:C:T	1.31027e-05	-1.46599	-5.85139e-10
112444142	chr10:112444142:A:G	3.59494e-05	-1.77699e-10	-0.456698
112444163	chr10:112444163:C:A	2.06934e-05	-1.77699e-10	-1.00899
112444272	chr10:112444272:C:T	1.54233e-05	-1.30293	-5.85139e-10
112444435	chr10:112444435:C:T	2.07015e-05	-1.77699e-10	-1.00861
112444815	chr10:112444815:T:C	2.6221e-05	-1.77699e-10	-0.772251
112445180	chr10:112445180:C:T	7.1201e-05	-1.77699e-10	0.226696
112445316	chr10:112445316:C:T	1.20199e-05	-0.65628	-0.895966
112445631	chr10:112445631:G:A	4.45643e-06	-1.50985	-1.03461
112445880	chr10:112445880:T:G	0.000333243	-1.77699e-10	1.77006
112446363	chr10:112446363:A:G	5.27079e-06	-1.14562	-1.23101
112446925	chr10:112446925:C:T	8.94471e-06	-1.51459	-0.33316
112446996	chr10:112446996:G:C	3.58428e-06	-1.46068	-1.30157
112447079	chr10:112447079:T:C	4.9022e-06	-1.50393	-0.945197
112447722	chr10:112447722:A:G	6.67068e-06	-1.52015	-0.620937
112448308	chr10:112448308:A:C	8.90951e-06	-1.30522	-0.546475
112448574	chr10:112448574:GT:G	2.16883e-05	-1.77699e-10	-0.962039
112450882	chr10:112450882:T:A	4.19227e-05	-1.77699e-10	-0.302983
112451135	chr10:112451135:A:G	4.03526e-06	-1.37605	-1.26769
112451276	chr10:112451276:A:G	3.88502e-06	-1.38727	-1.29441
112451452	chr10:112451452:C:A	3.4794e-06	-1.51966	-1.27229
112451618	chr10:112451618:A:G	1.95508e-05	-1.77699e-10	-1.06579
112451699	chr10:112451699:A:G	4.03396e-06	-1.37345	-1.27061
112452481	chr10:112452481:T:C	3.79213e-06	-1.40374	-1.30215
112452690	chr10:112452690:A:AT	3.43172e-06	-1.50626	-1.29949
112452958	chr10:112452958:T:TG	4.26032e-06	-1.50545	-1.08402
112453181	chr10:112453181:T:C	1.32221e-05	-1.45692	-5.85139e-10
112453287	chr10:112453287:G:C	3.46548e-06	-1.49599	-1.29997
112453370	chr10:112453370:T:TA	4.25318e-05	-1.77699e-10	-0.288558
112453462	chr10:112453462:AAG:A	3.66717e-06	-1.51999	-1.21941
112453615	chr10:112453615:T:C	3.85281e-06	-1.52038	-1.16963
112453673	chr10:112453673:T:C	3.57284e-06	-1.48531	-1.28014
112453986	chr10:112453986:A:G	2.33514e-05	-1.77699e-10	-0.888152
112454778	chr10:112454778:G:C	1.77236e-05	0.136764	-1.30068
112455990	chr10:112455990:C:T	2.00792e-05	-1.77699e-10	-1.03912
112456010	chr10:112456010:T:C	3.45719e-06	-1.51846	-1.27989
112456513	chr10:112456513:C:A	0.000310186	-1.77699e-10	1.69836
112456886	chr10:112456886:T:C	1.84664e-05	-1.77699e-10	-1.12286
112457323	chr10:112457323:T:TA	1.88077e-05	-1.77699e-10	-1.10454
112457476	chr10:112457476:T:C	1.3409e-05	-1.44288	-5.85139e-10
112457495	chr10:112457495:G:A	1.86972e-05	-1.77699e-10	-1.11044
112457564	chr10:112457564:A:G	1.88077e-05	-1.77699e-10	-1.10454
112457719	chr10:112457719:A:T	6.7792e-06	-1.36641	-0.758541
112457805	chr10:112457805:C:T	1.71615e-05	-1.77699e-10	-1.19614
112458145	chr10:112458145:CTTTGT:C	6.70374e-05	-1.77699e-10	0.16644
112458268	chr10:112458268:A:G	1.85574e-05	-1.77699e-10	-1.11794
112458489	chr10:112458489:T:A	1.88077e-05	-1.77699e-10	-1.10454
112458581	chr10:112458581:A:G	1.88077e-05	-1.77699e-10	-1.10454
112458880	chr10:112458880:G:A	1.88671e-05	-1.77699e-10	-1.10139
112459046	chr10:112459046:T:C	1.5462e-05	-1.77699e-10	-1.30042
112460175	chr10:112460175:A:G	2.04189e-05	-1.77699e-10	-1.02235
112460770	chr10:112460770:AG:A	1.4355e-05	-1.37471	-5.85139e-10
112460919	chr10:112460919:A:G	1.81954e-05	-1.77699e-10	-1.13764
112461000	chr10:112461000:CACTT:C	1.88185e-05	-1.77699e-10	-1.10397
112461316	chr10:112461316:C:T	0.000372321	-1.77699e-10	1.88095
112461663	chr10:112461663:C:T	0.000375507	-1.77699e-10	1.88947
112461809	chr10:112461809:T:A	1.76139e-05	-1.17012	-5.85139e-10
112462547	chr10:112462547:G:C	4.13357e-06	-1.31841	-1.30126
112462695	chr10:112462695:A:G	6.13379e-06	-1.50306	-0.721939
112463161	chr10:112463161:G:A	3.00614e-05	-0.635569	-5.85139e-10
112463185	chr10:112463185:G:A	3.41587e-06	-1.50874	-1.30163
112463311	chr10:112463311:TC:T	1.30565e-05	-1.46953	-5.85139e-10
112463475	chr10:112463475:C:T	3.97559e-06	-1.35649	-1.30215
112463768	chr10:112463768:A:G	4.70861e-06	-1.44313	-1.04629
112463844	chr10:112463844:AC:A	1.5547e-05	-1.77699e-10	-1.29494
112464121	chr10:112464121:T:C	0.000469863	-1.77699e-10	2.11363
112464178	chr10:112464178:G:A	1.54873e-05	-1.77699e-10	-1.29879
112464274	chr10:112464274:G:T	0.000363587	-1.77699e-10	1.85721
112464917	chr10:112464917:A:G	8.09442e-06	-0.929058	-1.01858
112465451	chr10:112465451:T:G	5.82442e-06	-1.51205	-0.764697
112465859	chr10:112465859:T:G	1.57704e-05	-1.77699e-10	-1.28068
112466058	chr10:112466058:C:T	1.55596e-05	-1.77699e-10	-1.29413
112466082	chr10:112466082:A:G	1.71615e-05	-1.77699e-10	-1.19614
112466529	chr10:112466529:A:G	4.31805e-06	-1.27455	-1.30145
112466658	chr10:112466658:G:A	1.71858e-05	-1.77699e-10	-1.19473
112467502	chr10:112467502:G:A	6.03582e-06	-1.5042	-0.736899
112467612	chr10:112467612:A:G	6.80475e-06	-0.819124	-1.30206
112467683	chr10:112467683:T:A	5.1117e-06	-1.19228	-1.215
112467694	chr10:112467694:G:T	1.84715e-05	-0.617839	-0.50474
112467852	chr10:112467852:A:G	0.00210826	-1.77699e-10	3.61481
112468053	chr10:112468053:T:C	2.0732e-05	-1.77699e-10	-1.00713
112468162	chr10:112468162:G:A	6.65743e-06	-0.841048	-1.30203
112468391	chr10:112468391:T:C	1.86449e-05	-1.77699e-10	-1.11324
112468627	chr10:112468627:TCCTCTG:T	1.72472e-05	-1.77699e-10	-1.19116
112468637	chr10:112468637:AC:A	1.72468e-05	-1.77699e-10	-1.19118
112468685	chr10:112468685:T:C	5.0237e-06	-1.19036	-1.23428
112468804	chr10:112468804:A:G	1.60086e-05	-1.77699e-10	-1.26568
112468857	chr10:112468857:C:T	0.000140185	-1.77699e-10	0.904155
112469134	chr10:112469134:G:A	5.20769e-06	-1.30311	-1.08556
112469275	chr10:112469275:A:C	3.70242e-06	-1.43053	-1.29929
112469427	chr10:112469427:C:T	1.88045e-05	-1.77699e-10	-1.10471
112469545	chr10:112469545:G:A	2.15997e-05	-1.77699e-10	-0.966129
112469714	chr10:112469714:A:G	1.30046e-05	-1.47351	-5.85139e-10
112471496	chr10:112471496:A:G	1.64798e-05	-1.77699e-10	-1.23667
112471530	chr10:112471530:T:TTACTC	1.8856e-05	-1.77699e-10	-1.10198
112471568	chr10:112471568:G:A	2.15997e-05	-1.77699e-10	-0.966129
112471683	chr10:112471683:A:T	1.83991e-05	-1.77699e-10	-1.12651
112472323	chr10:112472323:G:A	3.18543e-05	-0.577639	-5.85139e-10
112472330	chr10:112472330:T:C	5.04965e-06	-1.1628	-1.25669
112473077	chr10:112473077:A:G	1.54639e-05	-1.77699e-10	-1.3003
112473255	chr10:112473255:C:T	1.87603e-05	-1.77699e-10	-1.10707
112473257	chr10:112473257:C:T	1.28248e-05	-1.48743	-5.85139e-10
112473543	chr10:112473543:A:T	0.000195335	-1.77699e-10	1.23591
112473715	chr10:112473715:G:T	1.88045e-05	-1.77699e-10	-1.10471
112474211	chr10:112474211:G:A	2.90662e-05	-1.77699e-10	-0.669234
112474517	chr10:112474517:G:A	5.12554e-06	-1.18544	-1.21914
112474518	chr10:112474518:C:T	0.000134659	-1.77699e-10	0.863938
112474781	chr10:112474781:G:A	2.19838e-05	-1.77699e-10	-0.948503
112474965	chr10:112474965:A:G	4.13207e-06	-1.42878	-1.19125
112475149	chr10:112475149:C:G	1.70447e-05	-1.77699e-10	-1.20297
112475514	chr10:112475514:T:C	1.28488e-05	-1.48556	-5.85139e-10
112476039	chr10:112476039:T:C	2.2728e-05	-1.77699e-10	-0.915214
112476098	chr10:112476098:G:A	1.74086e-05	-1.77699e-10	-1.18184
112476538	chr10:112476538:T:C	1.91317e-05	-1.77699e-10	-1.08746
112476595	chr10:112476595:C:T	1.75282e-05	-1.77699e-10	-1.175
112477065	chr10:112477065:A:G	5.92271e-05	0.335086	-0.292516
112477106	chr10:112477106:A:G	5.18669e-06	-1.48904	-0.903676
112477572	chr10:112477572:A:G	1.68637e-05	-1.77699e-10	-1.21365
112477707	chr10:112477707:C:T	1.55218e-05	-1.77699e-10	-1.29657
112478370	chr10:112478370:T:C	3.96433e-06	-1.5189	-1.14257
112478612	chr10:112478612:A:T	6.78458e-06	-1.51381	-0.610346
112478647	chr10:112478647:A:G	3.64327e-06	-1.51979	-1.22614
112478965	chr10:112478965:G:A	1.26676e-05	-1.49977	-5.85139e-10
112478995	chr10:112478995:T:C	6.13877e-06	-1.51528	-0.708906
112479880	chr10:112479880:C:A	1.57634e-05	-1.77699e-10	-1.28112
112480031	chr10:112480031:C:T	1.88838e-05	-0.516766	-0.583742
112480413	chr10:112480413:G:A	1.87493e-05	-1.77699e-10	-1.10765
112480503	chr10:112480503:T:C	3.93542e-06	-1.426	-1.24279
112480653	chr10:112480653:G:C	3.97749e-05	-1.77699e-10	-0.355575
112480791	chr10:112480791:T:C	4.6272e-05	-1.77699e-10	-0.204272
112480883	chr10:112480883:A:G	1.54698e-05	-1.77699e-10	-1.29992
112480992	chr10:112480992:T:A	1.88788e-05	-1.77699e-10	-1.10077
112481005	chr10:112481005:C:T	4.77769e-05	-1.50398	1.33172
112481200	chr10:112481200:T:C	2.02985e-05	-1.77699e-10	-1.02826
112481267	chr10:112481267:G:A	1.8755e-05	-1.77699e-10	-1.10735
112481407	chr10:112481407:G:T	0.000774761	-1.77699e-10	2.61374
112481451	chr10:112481451:T:C	0.000164786	-1.77699e-10	1.06584
112481665	chr10:112481665:A:G	3.39612e-05	-1.77699e-10	-0.51359
112481811	chr10:112481811:G:A	7.98782e-06	-0.713377	-1.24752
112481891	chr10:112481891:A:G	2.32715e-05	-1.77699e-10	-0.891583
112482249	chr10:112482249:A:G	4.09414e-05	-1.77699e-10	-0.326668
112482746	chr10:112482746:C:A	1.42138e-05	-0.118782	-1.26581
112483151	chr10:112483151:T:A	1.9461e-05	-1.77699e-10	-1.0704
112483305	chr10:112483305:G:T	2.01461e-05	-1.44964	0.413843
112483529	chr10:112483529:G:C	1.88802e-05	-1.77699e-10	-1.1007
112483706	chr10:112483706:A:G	3.62894e-06	-1.44906	-1.30081
112483820	chr10:112483820:C:T	2.01365e-05	-1.77699e-10	-1.03627
112484028	chr10:112484028:T:C	1.915e-05	-1.77699e-10	-1.08651
112484447	chr10:112484447:C:T	1.70212e-05	-1.77699e-10	-1.20435
112484547	chr10:112484547:C:G	1.87493e-05	-1.77699e-10	-1.10765
112485088	chr10:112485088:C:G	1.24243e-05	-1.51916	-5.85139e-10
112485289	chr10:112485289:A:G	0.000827191	-1.77699e-10	2.67923
112485384	chr10:112485384:T:C	4.61512e-05	-1.77699e-10	-0.206888
112485465	chr10:112485465:C:T	1.56607e-05	-1.77699e-10	-1.28766
112485487	chr10:112485487:A:G	1.55197e-05	-1.77699e-10	-1.2967
112485990	chr10:112485990:G:A	1.8781e-05	-1.77699e-10	-1.10597
112487155	chr10:112487155:A:G	3.59835e-05	-0.45575	-5.85139e-10
112487718	chr10:112487718:C:T	1.87823e-05	-1.77699e-10	-1.10589
112488148	chr10:112488148:A:G	6.67999e-06	-1.47495	-0.664746
112488208	chr10:112488208:T:C	0.000463726	-1.77699e-10	2.10048
112488355	chr10:112488355:T:C	1.8327e-05	-1.77699e-10	-1.13044
112488827	chr10:112488827:G:A	6.01342e-06	-1.45476	-0.790056
112488873	chr10:112488873:G:A	2.46395e-05	-1.77699e-10	-0.834458
112489020	chr10:112489020:C:G	1.58146e-05	-1.77699e-10	-1.27788
112489220	chr10:112489220:G:A	1.6683e-05	-1.22442	-5.85139e-10
112489928	chr10:112489928:C:G	3.15242e-05	-1.77699e-10	-0.588055
112490562	chr10:112490562:A:G	2.69895e-05	-1.77699e-10	-0.743361
112490921	chr10:112490921:A:G	1.54705e-05	-1.77699e-10	-1.29987
112491250	chr10:112491250:G:A	2.41956e-05	-1.77699e-10	-0.852638
112491270	chr10:112491270:T:A	1.87125e-05	-1.77699e-10	-1.10962
112491325	chr10:112491325:C:G	5.44799e-05	-1.77699e-10	-0.0409778
112491371	chr10:112491371:T:C	8.58861e-06	-0.633343	-1.25503
112491891	chr10:112491891:G:A	1.24104e-05	-1.52028	-5.85139e-10
112492501	chr10:112492501:A:AG	1.68943e-05	-1.77699e-10	-1.21183
112493082	chr10:112493082:A:G	0.000247986	-1.77699e-10	1.47456
112493362	chr10:112493362:T:C	0.000827868	2.68004	-5.85139e-10
112494191	chr10:112494191:T:C	3.91464e-05	-1.77699e-10	-0.371503
112494631	chr10:112494631:C:T	4.27727e-05	-0.28291	-5.85139e-10
112495618	chr10:112495618:T:C	3.61026e-05	-1.77699e-10	-0.452447
112495792	chr10:112495792:A:G	1.63112e-05	-1.77699e-10	-1.24696
112495977	chr10:112495977:A:G	1.54883e-05	-1.77699e-10	-1.29873
112496522	chr10:112496522:G:T	1.25134e-05	-1.10559	-0.40642
112496539	chr10:112496539:C:T	3.59185e-05	-1.77699e-10	-0.457558
112497259	chr10:112497259:A:G	3.78273e-05	-1.77699e-10	-0.405778
112497272	chr10:112497272:C:T	1.56133e-05	-1.77699e-10	-1.29069
112498504	chr10:112498504:GT:G	0.000340873	-1.77699e-10	1.7927
112498692	chr10:112498692:G:A	1.07404e-05	-1.23785	-0.426945
112498964	chr10:112498964:G:A	4.58777e-06	-1.21898	-1.29644
112499137	chr10:112499137:T:C	3.65957e-05	-1.77699e-10	-0.438881
112499333	chr10:112499333:T:C	3.66906e-05	-1.77699e-10	-0.43629
112499562	chr10:112499562:A:G	1.71148e-05	-1.77699e-10	-1.19886
112499808	chr10:112499808:C:T	1.54706e-05	-1.77699e-10	-1.29987
112499955	chr10:112499955:A:G	7.97511e-06	-0.73573	-1.22675
112500325	chr10:112500325:G:C	4.78187e-06	-1.25618	-1.2178
112500675	chr10:112500675:G:C	5.23761e-05	-1.77699e-10	-0.080359
112500683	chr10:112500683:T:A	2.99239e-05	-0.640153	-5.85139e-10
112500725	chr10:112500725:G:A	1.59911e-05	-1.77699e-10	-1.26678
112501144	chr10:112501144:T:G	3.67958e-05	-1.77699e-10	-0.433428
112501407	chr10:112501407:T:TA	1.60469e-05	-1.26329	-5.85139e-10
112501488	chr10:112501488:G:A	3.92634e-05	-1.77699e-10	-0.368517
112502668	chr10:112502668:T:C	3.41341e-05	-1.77699e-10	-0.508512
112502757	chr10:112502757:C:T	1.39733e-05	-1.40166	-5.85139e-10
112503014	chr10:112503014:A:T	6.88537e-06	-0.807252	-1.30216
112503770	chr10:112503770:G:C	9.73985e-05	-1.77699e-10	0.54
112504058	chr10:112504058:G:A	1.56019e-05	-1.77699e-10	-1.29142
112504382	chr10:112504382:A:G	1.60142e-05	-1.26533	-5.85139e-10
112504413	chr10:112504413:G:A	2.64527e-05	-1.77699e-10	-0.763452
112505312	chr10:112505312:T:C	9.47342e-06	-0.917308	-0.873012
112505742	chr10:112505742:C:T	2.77873e-05	-1.77699e-10	-0.714231
112505879	chr10:112505879:T:C	1.59231e-05	-1.77699e-10	-1.27104
112505956	chr10:112505956:T:A	5.50294e-06	-1.04004	-1.29349
112506070	chr10:112506070:A:G	9.62915e-05	-0.619049	1.14762
112506693	chr10:112506693:T:C	2.15467e-05	-0.968587	-5.85139e-10
112507475	chr10:112507475:T:C	3.20925e-05	-0.798699	0.22851
112507940	chr10:112507940:A:G	1.59127e-05	-1.77699e-10	-1.27169
112508036	chr10:112508036:C:T	3.19793e-05	-1.41514	0.841422
112508416	chr10:112508416:A:C	2.72424e-05	-1.77699e-10	-0.734034
112508690	chr10:112508690:A:G	1.61934e-05	-1.77699e-10	-1.25421
112509262	chr10:112509262:C:T	2.00919e-05	-1.77699e-10	-1.03849
112509480	chr10:112509480:A:G	0.000157959	-1.2764	2.29993
112509680	chr10:112509680:A:G	6.23631e-06	-1.50534	-0.703079
112509831	chr10:112509831:C:T	0.000153862	-1.77699e-10	0.997245
112510259	chr10:112510259:T:A	2.44995e-05	-1.77699e-10	-0.840157
112510576	chr10:112510576:C:T	1.61903e-05	-1.77699e-10	-1.2544
112510715	chr10:112510715:A:T	0.000150502	-1.26173	2.2369
112511161	chr10:112511161:A:C	1.54476e-05	-1.77699e-10	-1.30135
112511181	chr10:112511181:A:G	2.82872e-05	-1.77699e-10	-0.6964
112511451	chr10:112511451:C:T	1.8409e-05	-1.77699e-10	-1.12597
112511590	chr10:112511590:G:T	0.00024598	-1.77699e-10	1.46644
112511760	chr10:112511760:C:T	0.000237168	-1.77699e-10	1.42996
112511810	chr10:112511810:C:T	1.65259e-05	-1.77699e-10	-1.23388
112511993	chr10:112511993:T:C	1.433e-05	-1.37646	-5.85139e-10
112512100	chr10:112512100:G:A	2.32084e-05	-1.77699e-10	-0.894297
112512401	chr10:112512401:T:A	6.28202e-06	-1.50978	-0.691342
112512783	chr10:112512783:C:G	1.73818e-05	-1.77699e-10	-1.18339
112513002	chr10:112513002:G:T	1.28827e-05	-0.19375	-1.28917
112513318	chr10:112513318:C:T	1.54391e-05	-1.77699e-10	-1.30191
112513791	chr10:112513791:T:C	3.89428e-05	-1.77699e-10	-0.376716
112513914	chr10:112513914:T:C	1.27763e-05	-1.49122	-5.85139e-10
112514782	chr10:112514782:G:A	1.30138e-05	-1.4728	-5.85139e-10
112514800	chr10:112514800:A:G	3.64169e-05	-1.21129	0.767516
112514936	chr10:112514936:G:C	1.2409e-05	-1.52039	-5.85139e-10
112514974	chr10:112514974:A:G	1.54383e-05	-1.77699e-10	-1.30196
112516623	chr10:112516623:AAAG:A	8.25939e-06	-0.855245	-1.07221
112516902	chr10:112516902:A:G	6.52028e-06	-0.864023	-1.29987
112517484	chr10:112517484:A:G	1.73912e-05	-1.77699e-10	-1.18285
112517693	chr10:112517693:C:T	1.58413e-05	-1.77699e-10	-1.27619
112518422	chr10:112518422:A:G	2.86921e-05	-1.31933	0.637142
112518613	chr10:112518613:G:A	5.28441e-06	-1.49565	-0.878397
112518975	chr10:112518975:A:G	0.00017469	-1.21655	2.34076
112518981	chr10:112518981:T:A	0.000175886	-1.20075	2.33177
112519438	chr10:112519438:C:T	1.90943e-05	-1.77699e-10	-1.08942
112519658	chr10:112519658:G:A	7.43567e-06	-0.884769	-1.14775
112519698	chr10:112519698:C:G	4.08119e-05	-0.329835	-5.85139e-10
112519879	chr10:112519879:A:C	3.65851e-05	-1.77699e-10	-0.439169
112519969	chr10:112519969:T:C	1.54726e-05	-1.77699e-10	-1.29974
112520013	chr10:112520013:C:G	3.3432e-05	-1.77699e-10	-0.529296
112520430	chr10:112520430:A:G	1.28886e-05	-1.48247	-5.85139e-10
112520559	chr10:112520559:T:C	2.4855e-05	-1.26178	0.436029
112520943	chr10:112520943:T:C	3.46573e-05	-1.30467	0.811367
112523119	chr10:112523119:C:G	3.37265e-05	-1.77699e-10	-0.520526
112523962	chr10:112523962:G:A	1.70919e-05	-1.77699e-10	-1.20021
112524213	chr10:112524213:C:T	7.66826e-05	-1.51559	1.81646
112524251	chr10:112524251:A:G	1.27061e-05	-1.49673	-5.85139e-10
112524355	chr10:112524355:G:A	7.74729e-05	0.311118	-5.85139e-10
112524884	chr10:112524884:A:T	9.92642e-06	-0.459426	-1.28418
112526151	chr10:112526151:A:G	4.21371e-05	-0.297881	-5.85139e-10
112526328	chr10:112526328:T:G	4.09003e-05	-0.327674	-5.85139e-10
112526617	chr10:112526617:A:G	1.29239e-05	-1.47973	-5.85139e-10
112527509	chr10:112527509:A:T	1.60665e-05	-1.77699e-10	-1.26207
112527874	chr10:112527874:C:T	2.60614e-05	-1.77699e-10	-0.778356
112527977	chr10:112527977:A:C	1.6812e-05	-1.77699e-10	-1.21672
112528094	chr10:112528094:A:G	1.48983e-05	-1.33756	-5.85139e-10
112528860	chr10:112528860:T:C	2.77143e-05	-1.41071	0.693851
112529766	chr10:112529766:A:T	1.95486e-05	-1.77699e-10	-1.06591
112529935	chr10:112529935:C:T	1.90528e-05	-1.0916	-5.85139e-10
112531148	chr10:112531148:A:G	2.88107e-05	-1.77699e-10	-0.678062
112531214	chr10:112531214:C:T	1.34221e-05	-1.44191	-5.85139e-10
112531538	chr10:112531538:G:A	4.67711e-06	-1.43953	-1.0566
112531669	chr10:112531669:A:G	1.54662e-05	-1.77699e-10	-1.30016
112532028	chr10:112532028:G:A	0.000125229	-1.37728	2.16862
112532544	chr10:112532544:G:A	0.000133255	-1.33654	2.18999
112534403	chr10:112534403:G:A	2.37259e-05	-1.77699e-10	-0.872244
112534606	chr10:112534606:C:T	8.36822e-06	-1.29399	-0.620383
112534898	chr10:112534898:TG:T	1.68242e-05	-1.77699e-10	-1.21599
112535133	chr10:112535133:A:G	3.03894e-05	-1.40373	0.779016
112535200	chr10:112535200:T:C	4.706e-05	-0.187387	-5.85139e-10
112535409	chr10:112535409:T:C	1.75857e-05	-1.77699e-10	-1.17172
112536033	chr10:112536033:C:A	0.000638603	-1.77699e-10	2.42047
112536188	chr10:112536188:T:C	1.71894e-05	-1.77699e-10	-1.19452
112536245	chr10:112536245:T:C	6.25264e-05	-1.50418	1.60096
112536432	chr10:112536432:G:A	0.000169837	-1.77699e-10	1.09603
112536546	chr10:112536546:A:G	1.27887e-05	-1.49025	-5.85139e-10
112536549	chr10:112536549:C:T	2.70744e-05	-1.36688	0.626664
112536648	chr10:112536648:C:T	1.80785e-05	-0.0732754	-1.07081
112537914	chr10:112537914:G:T	1.52543e-05	-1.31395	-5.85139e-10
112538044	chr10:112538044:AG:A	5.42704e-06	-1.12316	-1.22425
112538561	chr10:112538561:T:C	1.60065e-05	-1.77699e-10	-1.26581
112538889	chr10:112538889:A:G	7.45461e-06	-1.26345	-0.766531
112539664	chr10:112539664:T:G	2.28021e-05	-0.911957	-5.85139e-10
112539967	chr10:112539967:A:C	3.48915e-05	-1.77699e-10	-0.486568
112540118	chr10:112540118:A:G	1.00502e-05	-1.29521	-0.436006
112540121	chr10:112540121:C:G	7.8192e-05	-1.77699e-10	0.320358
112540125	chr10:112540125:T:C	3.88852e-06	-1.39675	-1.28403
112540198	chr10:112540198:A:G	1.54387e-05	-1.77699e-10	-1.30193
112540502	chr10:112540502:A:G	0.00055196	-1.77699e-10	2.27466
112540874	chr10:112540874:A:G	1.56081e-05	-1.29102	-5.85139e-10
112541086	chr10:112541086:A:G	1.18677e-05	-1.34246	-0.222528
112541512	chr10:112541512:T:C	1.57212e-05	-1.77699e-10	-1.2838
112541565	chr10:112541565:G:A	6.43062e-05	-1.77699e-10	0.124846
112541821	chr10:112541821:G:A	7.03578e-05	-1.77699e-10	0.214783
112542023	chr10:112542023:C:G	6.35133e-05	-1.77699e-10	0.112439
112542454	chr10:112542454:C:A	6.2111e-05	-1.77699e-10	0.0901128
112542457	chr10:112542457:C:T	5.66242e-06	-1.43771	-0.867245
112543890	chr10:112543890:C:T	6.22129e-05	-1.77699e-10	0.0917513
112544064	chr10:112544064:C:G	6.2321e-05	-1.77699e-10	0.0934876
112544090	chr10:112544090:T:C	5.35787e-05	-1.77699e-10	-0.057659
112544371	chr10:112544371:A:G	5.15278e-05	-1.77699e-10	-0.0966884
112544872	chr10:112544872:C:T	1.30163e-05	-1.47261	-5.85139e-10
112545212	chr10:112545212:A:G	1.55215e-05	-1.77699e-10	-1.29658
112545472	chr10:112545472:A:G	4.56848e-05	-1.77699e-10	-0.217046
112547185	chr10:112547185:T:C	6.41397e-06	-1.46036	-0.719969
112547787	chr10:112547787:T:C	4.41915e-06	-1.25278	-1.30009
112547822	chr10:112547822:G:A	1.55945e-05	-1.77699e-10	-1.29189
112547907	chr10:112547907:TCAA:T	1.54983e-05	-1.77699e-10	-1.29808
112548171	chr10:112548171:G:A	1.77774e-05	-1.77699e-10	-1.16088
112548401	chr10:112548401:C:CAT	1.57088e-05	-1.77699e-10	-1.28459
112549483	chr10:112549483:G:A	3.82465e-05	-1.77699e-10	-0.394759
112549803	chr10:112549803:T:G	3.96936e-05	-1.77699e-10	-0.357621
112550144	chr10:112550144:G:C	2.11635e-05	-1.77699e-10	-0.986532
112551459	chr10:112551459:T:TA	1.62214e-05	-1.25248	-5.85139e-10
112551470	chr10:112551470:A:G	0.00011565	-1.77699e-10	0.711757
112552062	chr10:112552062:C:A	0.000104235	-1.77699e-10	0.607835
112552331	chr10:112552331:T:C	4.50672e-05	-1.35705	1.12639
112552639	chr10:112552639:T:C	3.24708e-05	-0.558468	-5.85139e-10
112552778	chr10:112552778:T:A	1.09542e-05	-1.43378	-0.211303
112553040	chr10:112553040:T:C	2.74797e-05	-0.725361	-5.85139e-10
112553106	chr10:112553106:A:C	2.9844e-05	-1.77699e-10	-0.642826
112553231	chr10:112553231:G:A	1.54416e-05	-1.77699e-10	-1.30174
112553797	chr10:112553797:G:A	3.88492e-06	-1.42359	-1.25811
112554110	chr10:112554110:C:T	1.60729e-05	-1.26168	-5.85139e-10
112554614	chr10:112554614:T:C	3.44286e-06	-1.5025	-1.30001
112555197	chr10:112555197:C:G	2.53099e-05	-1.77699e-10	-0.807614
112555318	chr10:112555318:C:G	1.55477e-05	-1.77699e-10	-1.2949
112556039	chr10:112556039:TGAAAA:T	1.66654e-05	-1.77699e-10	-1.22548
112556135	chr10:112556135:G:A	1.75385e-05	-1.77699e-10	-1.17441
112556893	chr10:112556893:A:G	5.2796e-06	-1.45071	-0.924253
112557877	chr10:112557877:G:C	1.643e-05	-1.77699e-10	-1.2397
112557949	chr10:112557949:A:G	1.25081e-05	-1.51244	-5.85139e-10
112558222	chr10:112558222:C:A	2.83352e-05	-1.77699e-10	-0.694705
112558245	chr10:112558245:G:A	5.34718e-06	-1.2411	-1.12114
112558322	chr10:112558322:A:T	0.000428685	-1.77699e-10	2.02191
112558955	chr10:112558955:A:G	4.65102e-06	-1.34498	-1.15674
112559621	chr10:112559621:C:T	1.50724e-05	-1.32595	-5.85139e-10
112559800	chr10:112559800:C:G	1.7651e-05	-1.77699e-10	-1.16802
112560117	chr10:112560117:A:G	2.09851e-05	-1.77699e-10	-0.995
112560355	chr10:112560355:C:T	5.66448e-05	-1.77699e-10	-0.00201066
112561769	chr10:112561769:T:C	4.4082e-06	-1.49172	-1.06362
112561857	chr10:112561857:C:T	1.74033e-05	-1.77699e-10	-1.18215
112562013	chr10:112562013:T:G	1.68102e-05	-1.77699e-10	-1.21683
112564276	chr10:112564276:G:A	3.76603e-06	-1.48976	-1.22303
112564379	chr10:112564379:AG:A	2.86636e-05	-1.77699e-10	-0.683182
112564579	chr10:112564579:G:C	1.76072e-05	-1.77699e-10	-1.17051
112564951	chr10:112564951:A:G	5.07039e-06	-1.44385	-0.971543
112566136	chr10:112566136:A:G	1.64362e-05	-1.77699e-10	-1.23932
112566674	chr10:112566674:A:G	0.000228887	-1.77699e-10	1.39442
112567045	chr10:112567045:A:G	5.8852e-05	-1.77699e-10	0.036215
112567052	chr10:112567052:CAG:C	3.81623e-05	-1.77699e-10	-0.396963
112567106	chr10:112567106:T:C	1.60213e-05	-1.77699e-10	-1.26489
112567452	chr10:112567452:A:G	4.65915e-06	-1.36942	-1.13056
112567525	chr10:112567525:T:C	1.6021e-05	-1.26491	-5.85139e-10
112568007	chr10:112568007:G:A	1.68594e-05	-1.77699e-10	-1.2139
112568368	chr10:112568368:A:G	1.53683e-05	-1.3065	-5.85139e-10
112568874	chr10:112568874:G:A	4.62811e-06	-1.49489	-1.01178
112569173	chr10:112569173:G:A	3.64089e-06	-1.46431	-1.28227
112569908	chr10:112569908:C:T	1.73051e-05	-1.77699e-10	-1.18781
112569946	chr10:112569946:G:C	1.47559e-05	-1.34717	-5.85139e-10
112570092	chr10:112570092:T:A	1.24418e-05	-1.51775	-5.85139e-10
112570401	chr10:112570401:C:T	5.24392e-06	-1.41748	-0.964258
112570479	chr10:112570479:G:A	1.54006e-05	-1.30441	-5.85139e-10
112570908	chr10:112570908:A:G	2.10557e-05	-1.77699e-10	-0.991638
112571024	chr10:112571024:A:G	1.48394e-05	-1.34152	-5.85139e-10
112571448	chr10:112571448:T:C	1.02286e-05	-1.4143	-0.299318
112572033	chr10:112572033:A:G	5.5794e-05	-1.77699e-10	-0.0171432
112572063	chr10:112572063:C:CT	3.51911e-05	-0.677525	0.19951
112572266	chr10:112572266:A:C	1.55378e-05	-1.77699e-10	-1.29554
112572404	chr10:112572404:A:G	1.83035e-05	-1.77699e-10	-1.13172
112572498	chr10:112572498:A:G	2.8695e-05	-0.421381	-0.260708
112572646	chr10:112572646:G:A	1.23343e-05	-1.49885	-0.0275745
112573010	chr10:112573010:C:T	1.31295e-05	-1.46395	-5.85139e-10
112573531	chr10:112573531:G:A	2.06538e-05	-1.77699e-10	-1.01091
112573917	chr10:112573917:T:C	1.59093e-05	-1.77699e-10	-1.27191
112574119	chr10:112574119:A:G	1.10791e-05	-1.1461	-0.48765
112574162	chr10:112574162:A:G	3.7807e-06	-1.51261	-1.19629
112574669	chr10:112574669:A:G	2.0768e-05	-1.0054	-5.85139e-10
112574978	chr10:112574978:C:T	2.57819e-05	-1.77699e-10	-0.789137
112575108	chr10:112575108:A:G	7.19564e-05	-0.305418	0.542668
112575468	chr10:112575468:T:A	1.53325e-05	-0.507311	-0.801527
112575531	chr10:112575531:A:G	1.19546e-05	-1.10513	-0.452563
112575548	chr10:112575548:T:G	1.13234e-05	-1.12135	-0.490587
112575654	chr10:112575654:A:G	5.20729e-05	-0.0861658	-5.85139e-10
112575844	chr10:112575844:CT:C	1.07193e-05	-1.46023	-0.206543
112576011	chr10:112576011:TTTC:T	2.35544e-05	-1.77699e-10	-0.879497
112576027	chr10:112576027:T:C	1.69249e-05	-1.77699e-10	-1.21002
112576429	chr10:112576429:T:C	2.29986e-05	-1.77699e-10	-0.903378
112576731	chr10:112576731:A:G	2.28297e-05	-1.77699e-10	-0.910749
112576969	chr10:112576969:G:A	3.78088e-06	-1.51647	-1.19238
112577259	chr10:112577259:C:T	1.57165e-05	-1.2841	-5.85139e-10
112578203	chr10:112578203:A:G	3.00502e-05	-1.77699e-10	-0.63594
112578367	chr10:112578367:C:T	6.43468e-06	-1.38554	-0.791571
112578568	chr10:112578568:T:G	1.51401e-05	-1.32146	-5.85139e-10
112578709	chr10:112578709:C:T	2.14581e-05	-1.77699e-10	-0.97271
112578915	chr10:112578915:T:C	1.77662e-05	-1.77699e-10	-1.16151
112579123	chr10:112579123:G:A	1.55392e-05	-1.77699e-10	-1.29545
112579139	chr10:112579139:G:T	3.31436e-05	-0.601409	0.0634481
112579163	chr10:112579163:A:G	1.71728e-05	-1.19548	-5.85139e-10
112579594	chr10:112579594:G:A	2.72337e-05	-0.620883	-0.113474
112579908	chr10:112579908:A:G	2.54811e-05	-1.77699e-10	-0.800872
112579977	chr10:112579977:A:G	2.461e-05	-1.77699e-10	-0.835656
112580102	chr10:112580102:G:A	1.54647e-05	-1.77699e-10	-1.30025
112580162	chr10:112580162:C:T	1.54496e-05	-1.77699e-10	-1.30123
112580384	chr10:112580384:A:G	1.60263e-05	-1.77699e-10	-1.26458
112580994	chr10:112580994:C:T	2.27486e-05	-1.77699e-10	-0.914305
112580996	chr10:112580996:C:A	8.49339e-06	-1.4651	-0.434419
112581024	chr10:112581024:C:T	1.74841e-05	-1.77699e-10	-1.17752
112581391	chr10:112581391:T:G	1.56223e-05	-1.77699e-10	-1.29011
112581572	chr10:112581572:A:C	2.15595e-05	-0.967996	-5.85139e-10
112581640	chr10:112581640:C:T	3.80067e-05	-0.560318	0.15927
112582117	chr10:112582117:A:C	1.7535e-05	-1.77699e-10	-1.17461
112582196	chr10:112582196:T:C	3.04513e-05	-1.77699e-10	-0.622683
112582400	chr10:112582400:A:G	7.40098e-06	-1.06325	-0.973946
112582413	chr10:112582413:A:G	3.94403e-05	-1.77699e-10	-0.364022
112582516	chr10:112582516:A:G	9.6182e-06	-0.497636	-1.27752
112582601	chr10:112582601:G:T	7.15771e-06	-0.770357	-1.30026
112582644	chr10:112582644:T:C	1.26729e-05	-1.49934	-5.85139e-10
112582898	chr10:112582898:A:C	2.35686e-05	-0.878897	-5.85139e-10
112583036	chr10:112583036:A:G	1.37725e-05	-0.823473	-0.592662
112583161	chr10:112583161:C:T	5.22716e-06	-1.08383	-1.30111
112583501	chr10:112583501:G:A	1.30926e-05	-1.46676	-5.85139e-10
112583961	chr10:112583961:T:A	1.83723e-05	-0.205574	-0.922393
112584029	chr10:112584029:CA:C	3.72295e-05	-0.421709	-5.85139e-10
112584456	chr10:112584456:C:G	5.58268e-06	-1.02241	-1.29673
112584529	chr10:112584529:A:G	6.10859e-06	-1.08642	-1.1427
112584716	chr10:112584716:A:G	1.74509e-05	-1.77699e-10	-1.17942
112584785	chr10:112584785:G:A	1.61272e-05	-1.77699e-10	-1.25831
112585322	chr10:112585322:T:G	4.38686e-06	-1.25919	-1.301
112585508	chr10:112585508:A:G	1.57361e-05	-1.28285	-5.85139e-10
112585793	chr10:112585793:G:A	1.10448e-05	-0.609237	-1.02762
112585824	chr10:112585824:G:A	3.12164e-05	-1.77699e-10	-0.597867
112586299	chr10:112586299:C:G	1.45086e-05	-1.36407	-5.85139e-10
112586443	chr10:112586443:A:G	1.74081e-05	-1.77699e-10	-1.18187
112586640	chr10:112586640:C:T	1.27062e-05	-0.944227	-0.552497
112587029	chr10:112587029:C:T	1.78483e-05	-1.77699e-10	-1.1569
112587206	chr10:112587206:A:G	3.89216e-06	-1.42196	-1.25789
112587500	chr10:112587500:A:C	4.17794e-06	-1.3184	-1.2906
112588707	chr10:112588707:C:T	3.24752e-05	-0.454102	-0.104232
112588905	chr10:112588905:C:G	1.73698e-05	-1.77699e-10	-1.18408
112589202	chr10:112589202:C:T	1.79804e-05	-1.77699e-10	-1.14953
112589434	chr10:112589434:G:GGC	7.39186e-06	-1.29657	-0.741865
112589435	chr10:112589435:T:C	7.22446e-06	-1.30783	-0.75351
112589524	chr10:112589524:A:G	2.15695e-05	-1.77699e-10	-0.96753
112589668	chr10:112589668:T:C	2.18077e-05	-1.77699e-10	-0.956549
112590995	chr10:112590995:G:A	6.07338e-06	-1.19584	-1.03905
112591129	chr10:112591129:C:T	1.63831e-05	-1.77699e-10	-1.24256
112591206	chr10:112591206:G:T	1.54373e-05	-1.77699e-10	-1.30203
112591930	chr10:112591930:G:T	3.70547e-05	-1.77699e-10	-0.426416
112592089	chr10:112592089:G:A	1.59838e-05	-1.77699e-10	-1.26723
112592163	chr10:112592163:A:G	1.96192e-05	-1.77699e-10	-1.0623
112592177	chr10:112592177:A:T	6.89994e-06	-1.50022	-0.607083
112592730	chr10:112592730:G:T	5.34659e-06	-1.2205	-1.14185
112593202	chr10:112593202:T:G	5.99766e-06	-1.32674	-0.9207
112593264	chr10:112593264:G:A	4.67138e-06	-1.19848	-1.29887
112593519	chr10:112593519:A:G	1.71254e-05	-1.77699e-10	-1.19825
112593647	chr10:112593647:A:AT	1.50659e-05	-1.32638	-5.85139e-10
112593706	chr10:112593706:A:C	1.12319e-05	-0.663771	-0.956278
112593774	chr10:112593774:T:C	5.98914e-06	-1.26939	-0.979469
112593975	chr10:112593975:T:A	5.84761e-06	-1.27806	-0.994723
112594010	chr10:112594010:C:T	2.02393e-05	-1.77699e-10	-1.03118
112594153	chr10:112594153:C:T	5.71741e-06	-1.24123	-1.05406
112594419	chr10:112594419:T:C	5.53376e-06	-1.21847	-1.10947
112594648	chr10:112594648:A:G	1.55022e-05	-1.77699e-10	-1.29783
112595002	chr10:112595002:C:T	1.64201e-05	-1.77699e-10	-1.24031
112595049	chr10:112595049:A:C	2.81111e-05	-1.77699e-10	-0.702645
112595420	chr10:112595420:A:G	7.29611e-06	-1.49772	-0.553744
112595639	chr10:112595639:A:G	1.79725e-05	-1.77699e-10	-1.14997
112595751	chr10:112595751:TG:T	1.60615e-05	-1.77699e-10	-1.26239
112595929	chr10:112595929:C:T	1.61742e-05	-1.77699e-10	-1.25539
112596396	chr10:112596396:G:A	1.54461e-05	-1.77699e-10	-1.30145
112596433	chr10:112596433:C:T	6.99462e-06	-1.39696	-0.696712
112596508	chr10:112596508:G:C	6.83534e-06	-1.42075	-0.695955
112596714	chr10:112596714:C:A	5.8526e-06	-1.21382	-1.0581
112597337	chr10:112597337:C:T	1.59131e-05	-1.77699e-10	-1.27167
112597407	chr10:112597407:A:G	8.80874e-06	-0.854173	-1.00889
112598230	chr10:112598230:G:C	3.18825e-05	-1.77699e-10	-0.576754
112598455	chr10:112598455:C:T	1.91693e-05	-1.77699e-10	-1.0855
112598729	chr10:112598729:G:T	5.27146e-06	-1.34852	-1.02798
112598882	chr10:112598882:A:G	1.54867e-05	-1.77699e-10	-1.29883
112599047	chr10:112599047:C:T	1.33124e-05	-1.45011	-5.85139e-10
112599257	chr10:112599257:A:G	2.17402e-05	-1.77699e-10	-0.959649
112599461	chr10:112599461:G:A	1.32951e-05	-1.45142	-5.85139e-10
112599498	chr10:112599498:C:T	1.95823e-05	-1.77699e-10	-1.06418
112599763	chr10:112599763:C:T	1.28588e-05	-1.48478	-5.85139e-10
112599854	chr10:112599854:C:T	1.59131e-05	-1.77699e-10	-1.27167
112599868	chr10:112599868:A:G	1.3746e-05	-1.41807	-5.85139e-10
112599914	chr10:112599914:C:T	1.56238e-05	-1.77699e-10	-1.29001
112600367	chr10:112600367:G:A	1.25792e-05	-1.50676	-5.85139e-10
112600752	chr10:112600752:G:A	1.87637e-05	-1.77699e-10	-1.10689
112600772	chr10:112600772:C:T	1.27318e-05	-1.49471	-5.85139e-10
112600984	chr10:112600984:A:G	9.48177e-05	0.513145	-5.85139e-10
112602043	chr10:112602043:A:C	2.18755e-05	-1.77699e-10	-0.953441
112602296	chr10:112602296:T:A	2.18073e-05	-1.77699e-10	-0.956564
112602868	chr10:112602868:C:A	1.77618e-05	-1.77699e-10	-1.16176
112602892	chr10:112602892:C:A	1.91528e-05	-1.77699e-10	-1.08636
112603129	chr10:112603129:A:G	5.53899e-06	-1.38143	-0.945566
112603143	chr10:112603143:A:G	2.11402e-05	-1.77699e-10	-0.987636
112603195	chr10:112603195:T:C	1.54758e-05	-1.77699e-10	-1.29953
112603365	chr10:112603365:T:G	1.54814e-05	-1.77699e-10	-1.29917
112604592	chr10:112604592:A:G	2.10437e-05	-0.747291	-0.244915
112604934	chr10:112604934:T:C	6.21812e-06	-1.26058	-0.950767
112605182	chr10:112605182:T:C	9.48693e-06	-1.4828	-0.306093
112605594	chr10:112605594:A:G	1.54466e-05	-1.77699e-10	-1.30142
112606224	chr10:112606224:C:T	2.01465e-05	-1.77699e-10	-1.03578
112606490	chr10:112606490:A:G	1.30217e-05	-1.47219	-5.85139e-10
112607555	chr10:112607555:A:G	2.5345e-05	-1.77699e-10	-0.806227
112608069	chr10:112608069:G:A	5.37628e-05	0.769132	-0.82336
112608353	chr10:112608353:G:C	9.16899e-06	-1.50818	-0.3148
112608378	chr10:112608378:G:A	1.27935e-05	-1.48988	-5.85139e-10
112608402	chr10:112608402:T:G	0.000153722	0.0154265	0.980907
112608522	chr10:112608522:T:C	6.96159e-05	-0.260098	0.46428
112608557	chr10:112608557:A:G	0.000207445	0.140828	1.15523
112608817	chr10:112608817:T:C	2.67175e-05	-1.77699e-10	-0.753491
112608883	chr10:112608883:C:T	1.55384e-05	-1.2955	-5.85139e-10
112608936	chr10:112608936:T:C	0.000416153	0.60413	1.38811
112608959	chr10:112608959:T:A	3.09173e-05	-0.392669	-0.214824
112609675	chr10:112609675:A:G	7.29174e-06	-1.51179	-0.540273
112610442	chr10:112610442:T:C	2.03576e-05	-1.77699e-10	-1.02535
112610446	chr10:112610446:T:G	1.98463e-05	-1.77699e-10	-1.05079
112610718	chr10:112610718:C:G	1.72094e-05	-1.77699e-10	-1.19335
112611130	chr10:112611130:G:A	4.0704e-05	-0.287259	-0.0452249
112611182	chr10:112611182:T:A	8.92808e-05	-0.378665	0.831641
112611344	chr10:112611344:A:G	1.0339e-05	-1.51119	-0.191696
112611346	chr10:112611346:G:T	1.60213e-05	-1.05677	-0.208122
112611684	chr10:112611684:C:A	3.98861e-06	-1.38791	-1.26746
112611715	chr10:112611715:A:T	0.000108091	0.644161	-5.85139e-10
112611890	chr10:112611890:T:C	1.13855e-05	-1.49063	-0.115848
112612223	chr10:112612223:G:A	2.63966e-05	-1.77699e-10	-0.765576
112612262	chr10:112612262:C:T	3.10013e-05	-0.269822	-0.334958
112612324	chr10:112612324:C:T	1.99822e-05	-1.77699e-10	-1.04397
112612325	chr10:112612325:G:A	1.61322e-05	-1.77699e-10	-1.258
112612481	chr10:112612481:C:T	1.70848e-05	-1.77699e-10	-1.20062
112612581	chr10:112612581:C:G	7.1566e-06	-0.936152	-1.13462
112612604	chr10:112612604:G:A	1.56487e-05	-1.77699e-10	-1.28842
112612704	chr10:112612704:A:T	1.85439e-05	-1.77699e-10	-1.11867
112612874	chr10:112612874:A:G	1.55693e-05	-1.77699e-10	-1.29351
112612881	chr10:112612881:C:T	2.13546e-05	-1.77699e-10	-0.977543
112613171	chr10:112613171:C:T	3.17687e-05	-0.384757	-0.195573
112613303	chr10:112613303:G:A	1.54358e-05	-1.77699e-10	-1.30212
112614006	chr10:112614006:T:C	7.26901e-06	-0.999774	-1.05542
112614132	chr10:112614132:C:T	1.74413e-05	-1.77699e-10	-1.17997
112614461	chr10:112614461:C:T	1.56351e-05	-1.77699e-10	-1.28929
112615361	chr10:112615361:T:A	2.98919e-05	-0.641224	-5.85139e-10
112615766	chr10:112615766:G:A	1.77347e-05	-1.77699e-10	-1.16329
112615843	chr10:112615843:A:G	1.55082e-05	-1.77699e-10	-1.29744
112615844	chr10:112615844:T:C	6.21473e-06	-1.26552	-0.946364
112615882	chr10:112615882:A:G	6.92114e-06	-1.24596	-0.858266
112616196	chr10:112616196:T:C	1.54834e-05	-1.77699e-10	-1.29904
112616199	chr10:112616199:A:G	1.55078e-05	-1.77699e-10	-1.29746
112617834	chr10:112617834:A:G	1.56284e-05	-1.77699e-10	-1.28972
112617877	chr10:112617877:G:A	3.10701e-05	-0.144276	-0.458288
112617921	chr10:112617921:G:A	1.78216e-05	-1.77699e-10	-1.1584
112617924	chr10:112617924:G:C	1.5612e-05	-1.77699e-10	-1.29077
112618011	chr10:112618011:C:T	1.55492e-05	-1.77699e-10	-1.2948
112618402	chr10:112618402:T:A	7.1645e-06	-1.51072	-0.558949
112618925	chr10:112618925:G:T	0.000191312	-0.201444	1.41654
112619020	chr10:112619020:A:G	5.01841e-06	-1.23167	-1.19403
112619840	chr10:112619840:A:G	1.06535e-05	-1.51688	-0.156039
112619994	chr10:112619994:A:G	2.33175e-05	-0.324003	-0.565603
112620010	chr10:112620010:A:G	6.44445e-06	-1.06429	-1.11131
112620213	chr10:112620213:TTGTTAC:T	1.54381e-05	-1.77699e-10	-1.30197
112620223	chr10:112620223:T:TC	1.54356e-05	-1.77699e-10	-1.30213
112620372	chr10:112620372:G:T	4.93916e-06	-1.23029	-1.21133
112620756	chr10:112620756:C:T	3.03456e-05	-1.77699e-10	-0.62616
112620841	chr10:112620841:A:C	1.60151e-05	-1.77699e-10	-1.26528
112620940	chr10:112620940:G:A	2.7184e-05	-0.731264	-0.00491704
112621600	chr10:112621600:C:T	5.76789e-06	-1.30543	-0.981073
112621601	chr10:112621601:A:G	4.94032e-06	-1.21087	-1.23051
112621934	chr10:112621934:G:A	2.25664e-05	-1.77699e-10	-0.92235
112621961	chr10:112621961:A:C	2.08435e-05	-0.510913	-0.490856
112622003	chr10:112622003:A:G	1.03088e-05	-1.51684	-0.188967
112622029	chr10:112622029:G:A	3.19436e-05	-1.77699e-10	-0.574837
112622106	chr10:112622106:T:C	1.56621e-05	-1.28757	-5.85139e-10
112622190	chr10:112622190:T:C	3.43927e-06	-1.50139	-1.30216
112622303	chr10:112622303:A:G	0.000230076	-0.193115	1.59271
112622524	chr10:112622524:C:T	1.54698e-05	-1.77699e-10	-1.29992
112622807	chr10:112622807:G:A	5.52817e-06	-1.1845	-1.14445
112622935	chr10:112622935:A:C	1.58094e-05	-1.77699e-10	-1.2782
112623401	chr10:112623401:A:G	1.85837e-05	-1.77699e-10	-1.11652
112623505	chr10:112623505:A:G	1.54353e-05	-1.77699e-10	-1.30215
112623965	chr10:112623965:A:G	7.80741e-06	-0.922203	-1.06153
112624167	chr10:112624167:G:A	1.54361e-05	-1.77699e-10	-1.3021
112624299	chr10:112624299:A:G	1.61182e-05	-1.77699e-10	-1.25886
112624337	chr10:112624337:C:T	1.3057e-05	-1.46949	-5.85139e-10
112624424	chr10:112624424:G:A	3.50919e-06	-1.49189	-1.29153
112624489	chr10:112624489:A:C	1.05366e-05	-1.50602	-0.17794
112624555	chr10:112624555:A:T	9.17062e-06	-1.17035	-0.652456
112624572	chr10:112624572:G:C	1.59464e-05	-1.77699e-10	-1.26957
112625394	chr10:112625394:T:G	5.98611e-05	-0.686229	0.739445
112625726	chr10:112625726:C:T	1.54428e-05	-1.77699e-10	-1.30167
112626592	chr10:112626592:A:C	1.54405e-05	-1.77699e-10	-1.30181
112626689	chr10:112626689:T:A	8.32206e-06	-1.07237	-0.847534
112626969	chr10:112626969:G:A	3.27752e-05	-0.0300383	-0.519099
112627010	chr10:112627010:T:C	1.54358e-05	-1.77699e-10	-1.30212
112627404	chr10:112627404:G:A	1.29772e-05	-1.51825	0.042631
112627987	chr10:112627987:G:A	1.57836e-05	-1.77699e-10	-1.27984
112627991	chr10:112627991:G:A	1.60108e-05	-1.77699e-10	-1.26555
112628049	chr10:112628049:T:G	2.07323e-05	-1.77699e-10	-1.00712
112628070	chr10:112628070:T:C	4.07284e-05	-1.77699e-10	-0.331884
112628256	chr10:112628256:A:G	1.55951e-05	-1.77699e-10	-1.29185
112628459	chr10:112628459:A:G	2.40933e-05	-1.77699e-10	-0.856875
112628513	chr10:112628513:A:G	2.14606e-05	-0.00918425	-0.963409
112628557	chr10:112628557:A:G	4.10221e-06	-1.36169	-1.2656
112628654	chr10:112628654:T:A	3.68581e-05	0.237719	-0.669453
112628706	chr10:112628706:C:T	1.54358e-05	-1.77699e-10	-1.30212
112628736	chr10:112628736:A:G	3.98071e-05	-1.77699e-10	-0.354764
112628861	chr10:112628861:C:T	2.56065e-05	-1.77699e-10	-0.795965
112629186	chr10:112629186:A:G	1.17219e-05	-0.674735	-0.902614
112629343	chr10:112629343:G:T	3.34368e-05	-0.529153	-5.85139e-10
112629472	chr10:112629472:A:G	1.97339e-05	-1.77699e-10	-1.05647
112629841	chr10:112629841:C:T	1.6215e-05	-1.77699e-10	-1.25288
112629975	chr10:112629975:A:G	2.23477e-05	-1.77699e-10	-0.932086
112630573	chr10:112630573:T:A	2.30105e-05	-1.77699e-10	-0.902861
112630574	chr10:112630574:A:T	2.31087e-05	-1.77699e-10	-0.898602
112630916	chr10:112630916:G:A	5.59638e-05	-0.0141051	-5.85139e-10
112631053	chr10:112631053:C:T	2.07513e-05	-1.77699e-10	-1.0062
112631508	chr10:112631508:C:T	2.20664e-05	-0.944753	-5.85139e-10
112631629	chr10:112631629:A:C	3.51066e-06	-1.48164	-1.30136
112631874	chr10:112631874:A:G	2.66758e-05	-1.77699e-10	-0.755053
112632002	chr10:112632002:A:G	1.51737e-05	-0.595642	-0.723605
112632553	chr10:112632553:C:A	2.44556e-05	-1.77699e-10	-0.841951
112632933	chr10:112632933:T:G	2.85902e-05	-0.685747	-5.85139e-10
112632985	chr10:112632985:T:C	2.06021e-05	-1.77699e-10	-1.01342
112633145	chr10:112633145:C:A	3.71481e-06	-1.43784	-1.28865
112633637	chr10:112633637:A:T	2.37065e-05	-1.77699e-10	-0.873061
112633749	chr10:112633749:T:C	3.21369e-05	-1.77699e-10	-0.568806
112633817	chr10:112633817:T:G	3.94954e-06	-1.42893	-1.23628
112634774	chr10:112634774:T:C	0.000314228	-1.77699e-10	1.71131
112635035	chr10:112635035:C:T	7.85671e-06	-1.39053	-0.586913
112635341	chr10:112635341:A:G	1.61094e-05	-1.77699e-10	-1.25941
112635353	chr10:112635353:C:T	1.59521e-05	-1.77699e-10	-1.26922
112635496	chr10:112635496:A:G	1.54398e-05	-1.77699e-10	-1.30186
112635543	chr10:112635543:G:T	0.000179533	-1.77699e-10	1.15155
112635901	chr10:112635901:G:A	1.58351e-05	-1.77699e-10	-1.27658
112636560	chr10:112636560:C:T	1.73337e-05	-1.18616	-5.85139e-10
112637355	chr10:112637355:C:T	2.77887e-05	-1.77699e-10	-0.714182
112638815	chr10:112638815:G:A	1.33922e-05	-1.44414	-5.85139e-10
112639347	chr10:112639347:A:T	3.44695e-06	-1.509	-1.29232
112639571	chr10:112639571:G:C	1.21235e-05	-0.246747	-1.29692
112639814	chr10:112639814:C:G	4.00585e-06	-1.38628	-1.26478
112640050	chr10:112640050:T:C	0.000192422	-1.77699e-10	1.22088
112640427	chr10:112640427:C:T	1.55791e-05	-1.77699e-10	-1.29288
112640813	chr10:112640813:G:A	0.000159621	-1.77699e-10	1.03399
112641151	chr10:112641151:G:A	0.000177919	-1.77699e-10	1.14252
112641784	chr10:112641784:C:G	3.87749e-06	-1.49303	-1.1906
112641824	chr10:112641824:A:G	1.96298e-05	-1.77699e-10	-1.06176
112642215	chr10:112642215:T:A	2.9317e-05	-1.77699e-10	-0.660644
112642575	chr10:112642575:CAT:C	3.49204e-06	-1.48827	-1.30006
112642777	chr10:112642777:T:C	3.93684e-06	-1.44899	-1.21945
112642893	chr10:112642893:T:C	6.00929e-06	-1.18072	-1.06478
112643058	chr10:112643058:C:G	0.000336173	0.466391	1.31242
112643659	chr10:112643659:G:A	1.49515e-05	-1.334	-5.85139e-10
112643891	chr10:112643891:G:A	2.37417e-05	-1.77699e-10	-0.871575
112644157	chr10:112644157:T:C	5.13484e-05	-1.77699e-10	-0.100177
112645532	chr10:112645532:A:G	1.93295e-05	-1.77699e-10	-1.07718
112646648	chr10:112646648:A:G	2.21153e-05	-1.77699e-10	-0.942542
112646801	chr10:112646801:G:A	1.69202e-05	-1.77699e-10	-1.2103
112647322	chr10:112647322:A:G	3.67443e-06	-1.50479	-1.23262
112647340	chr10:112647340:G:A	3.45238e-06	-1.51645	-1.2833
112647557	chr10:112647557:G:A	3.28535e-05	0.6397	-1.18645
112648016	chr10:112648016:C:T	1.9333e-05	-0.131636	-0.945363
112648529	chr10:112648529:A:T	1.55257e-05	-1.77699e-10	-1.29632
112648542	chr10:112648542:AT:A	5.33308e-05	-1.77699e-10	-0.0622965
112648549	chr10:112648549:A:G	2.0419e-05	-1.77699e-10	-1.02235
112649069	chr10:112649069:T:G	2.20919e-05	-1.77699e-10	-0.943599
112649283	chr10:112649283:A:T	1.76096e-05	-1.77699e-10	-1.17037
112649752	chr10:112649752:C:T	1.7052e-05	-1.77699e-10	-1.20254
112649871	chr10:112649871:A:G	4.02749e-06	-1.50471	-1.14096
112650542	chr10:112650542:A:G	1.72854e-05	-1.77699e-10	-1.18895
112650761	chr10:112650761:C:T	2.3324e-05	-1.77699e-10	-0.889326
112650839	chr10:112650839:C:A	1.69087e-05	-1.77699e-10	-1.21098
112651239	chr10:112651239:C:A	1.45226e-05	-0.237845	-1.12526
112651373	chr10:112651373:C:T	2.05251e-05	-1.77699e-10	-1.01716
112651406	chr10:112651406:T:G	1.59895e-05	-1.77699e-10	-1.26688
112651852	chr10:112651852:G:C	4.02521e-06	-1.48517	-1.16106
112653028	chr10:112653028:G:A	1.60487e-05	-1.77699e-10	-1.26318
112653094	chr10:112653094:A:G	1.87144e-05	-1.77699e-10	-1.10952
112653485	chr10:112653485:A:G	1.29276e-05	-1.47945	-5.85139e-10
112654152	chr10:112654152:G:A	2.78635e-05	-1.77699e-10	-0.711492
112654208	chr10:112654208:G:A	1.63639e-05	-1.24373	-5.85139e-10
112654683	chr10:112654683:C:T	6.4148e-05	0.256372	-0.13399
112654837	chr10:112654837:T:C	1.54804e-05	-1.77699e-10	-1.29923
112654962	chr10:112654962:G:A	1.25659e-05	-1.50782	-5.85139e-10
112655035	chr10:112655035:A:C	8.18406e-06	-1.06602	-0.870598
112655358	chr10:112655358:T:A	0.000183252	0.345312	0.82674
112656031	chr10:112656031:C:G	3.04901e-05	-0.105317	-0.516091
112656045	chr10:112656045:A:T	1.8863e-05	-1.77699e-10	-1.10161
112656071	chr10:112656071:ATTTGTCAAGTTTCTG:A	2.94326e-05	-1.77699e-10	-0.656708
112656646	chr10:112656646:G:A	1.61864e-05	-1.77699e-10	-1.25464
112656933	chr10:112656933:G:A	5.96254e-05	0.0626235	-0.0133523
112656947	chr10:112656947:C:T	6.45799e-05	0.147265	-0.0181728
112657036	chr10:112657036:G:A	1.61535e-05	-1.77699e-10	-1.25667
112657577	chr10:112657577:C:G	2.3269e-05	-1.77699e-10	-0.89169
112657820	chr10:112657820:T:TG	1.64865e-05	-1.23627	-5.85139e-10
112657910	chr10:112657910:G:A	1.75566e-05	-1.77699e-10	-1.17338
112658159	chr10:112658159:C:T	3.32888e-05	-1.77699e-10	-0.53359
112658378	chr10:112658378:C:T	3.36783e-05	-1.77699e-10	-0.521957
112658786	chr10:112658786:C:T	1.75924e-05	-1.77699e-10	-1.17134
112658992	chr10:112658992:A:G	2.86506e-05	-1.77699e-10	-0.683636
112659189	chr10:112659189:C:T	4.00926e-05	-1.77699e-10	-0.347618
112659221	chr10:112659221:C:A	4.85227e-06	-1.45918	-1.00018
112659501	chr10:112659501:C:G	1.56763e-05	-1.77699e-10	-1.28666
112659956	chr10:112659956:G:C	4.8589e-06	-1.49016	-0.96784
112660635	chr10:112660635:A:G	1.6376e-05	-1.77699e-10	-1.24299
112660780	chr10:112660780:A:C	1.35454e-05	-1.43276	-5.85139e-10
112660783	chr10:112660783:T:C	1.59232e-05	-1.77699e-10	-1.27103
112660851	chr10:112660851:T:C	2.84651e-05	0.610313	-1.30044
112661058	chr10:112661058:G:T	8.73104e-06	-1.20521	-0.666715
112661059	chr10:112661059:C:T	8.73687e-06	-1.19987	-0.671393
112661279	chr10:112661279:C:G	1.10554e-05	-0.554585	-1.0813
```
