## Supplementary material for "Characterization of shared and ancestry-specific signals driving complex traits using multi-ancestry fine-mapping": susiex_nc1.cs80.cs

```
CS_ID	SNP	BP	REF_ALLELE	ALT_ALLELE	REF_FRQ	BETA	SE	-LOG10P	CS_PIP	OVRL_PIP
1	chr11:8823362:G:A	8823362	A,A	G,G	1,1	inf,inf	inf,inf	11.8738,2.57587	0.311066	0.311066
1	chr11:8831138:G:A	8831138	A,A	G,G	1,1	inf,inf	inf,inf	11.92,2.47254	0.281573	0.281573
1	chr11:8830692:C:T	8830692	T,T	C,C	1,1	inf,inf	inf,inf	11.9576,2.39457	0.262944	0.262944
```
