## Supplementary material for "Characterization of shared and ancestry-specific signals driving complex traits using multi-ancestry fine-mapping": susiex_nc1.cs80.snp

```
BP	SNP	PIP(CS1)	LogBF(CS1,Pop1)	LogBF(CS1,Pop2)
8324885	chr11:8324885:G:A	3.10762e-13	-1.2996	-0.771139
8325232	chr11:8325232:G:A	1.132e-12	-2.56695e-10	-0.778032
8325321	chr11:8325321:A:G	1.51428e-13	-1.50047	-1.28918
8325512	chr11:8325512:T:G	3.68752e-13	-1.89965	-3.33048e-10
8325567	chr11:8325567:G:A	1.40288e-12	-0.52347	-0.0400191
8325919	chr11:8325919:G:A	1.17767e-12	-0.424966	-0.313509
8325938	chr11:8325938:A:C	8.9124e-13	-2.56695e-10	-1.01716
8326053	chr11:8326053:C:T	6.67984e-13	-2.56695e-10	-1.3055
8326252	chr11:8326252:G:A	1.35158e-13	-1.70013	-1.20319
8326390	chr11:8326390:G:A	8.64168e-13	-2.56695e-10	-1.048
8326729	chr11:8326729:A:G	7.26192e-13	0.0420408	-1.26399
8326777	chr11:8326777:A:G	2.53662e-13	-1.22009	-1.05367
8326783	chr11:8326783:G:A	1.42671e-13	-1.66837	-1.18085
8326793	chr11:8326793:C:T	1.43805e-13	-1.65855	-1.18276
8327035	chr11:8327035:G:A	1.7345e-12	-2.56695e-10	-0.351294
8327153	chr11:8327153:C:G	3.47942e-12	0.0752782	0.269573
8327260	chr11:8327260:A:C	2.00835e-12	-2.56695e-10	-0.204699
8327279	chr11:8327279:G:A	3.58517e-12	0.28709	0.0877024
8327553	chr11:8327553:A:G	5.7679e-13	-0.781361	-0.67093
8327571	chr11:8327571:A:C	8.55327e-13	-0.886119	-0.172166
8327621	chr11:8327621:T:C	7.23387e-13	-0.85861	-0.367214
8327661	chr11:8327661:A:G	4.25781e-13	-1.75584	-3.33048e-10
8327667	chr11:8327667:T:C	7.54911e-13	-1.05784	-0.125329
8327790	chr11:8327790:C:T	7.62618e-13	-0.636826	-0.536186
8327959	chr11:8327959:C:T	1.07543e-13	-1.96135	-1.17054
8328112	chr11:8328112:A:G	2.84293e-11	3.44722	-1.00181
8328288	chr11:8328288:C:T	9.48334e-14	-1.97019	-1.28746
8328340	chr11:8328340:G:A	4.89194e-12	-2.56695e-10	0.685575
8328367	chr11:8328367:C:T	6.67356e-13	-2.56695e-10	-1.30644
8328462	chr11:8328462:G:A	9.15084e-14	-1.97221	-1.32113
8328476	chr11:8328476:A:G	4.43769e-13	-1.71446	-3.33048e-10
8328584	chr11:8328584:C:T	6.22405e-13	-1.00728	-0.368902
8328607	chr11:8328607:C:T	1.47427e-12	-2.56695e-10	-0.513849
8328931	chr11:8328931:G:A	2.17023e-13	-1.14489	-1.28487
8328932	chr11:8328932:A:C	1.52858e-12	-2.56695e-10	-0.477676
8329148	chr11:8329148:A:AG	1.06231e-11	1.46102	-3.33048e-10
8329717	chr11:8329717:A:G	1.32872e-13	-1.94933	-0.971053
8330110	chr11:8330110:T:C	1.16646e-13	-1.96608	-1.08455
8330303	chr11:8330303:C:T	1.22236e-13	-1.97252	-1.0313
8330491	chr11:8330491:A:G	2.54752e-12	-0.416489	0.449595
8330779	chr11:8330779:C:T	7.13493e-13	-2.56695e-10	-1.2396
8330830	chr11:8330830:T:G	1.03483e-13	-1.97243	-1.19792
8330897	chr11:8330897:C:T	1.97465e-13	-1.479	-1.0452
8330903	chr11:8330903:G:A	7.82233e-13	-2.56695e-10	-1.14762
8330964	chr11:8330964:G:A	1.27944e-12	-1.92494	1.26935
8331195	chr11:8331195:C:T	6.529e-13	-2.56695e-10	-1.32835
8331803	chr11:8331803:C:T	1.39534e-12	-1.1074	0.53853
8332010	chr11:8332010:C:T	2.76941e-12	0.64857	-0.53195
8332272	chr11:8332272:G:C	7.38985e-13	-2.56695e-10	-1.20449
8332916	chr11:8332916:G:A	4.47181e-13	-0.381914	-1.32489
8332987	chr11:8332987:G:A	7.32149e-13	-2.56695e-10	-1.21378
8333234	chr11:8333234:G:A	1.03885e-12	-2.56695e-10	-0.8639
8333343	chr11:8333343:C:T	1.04319e-12	-2.56695e-10	-0.859726
8333742	chr11:8333742:A:T	1.79505e-13	-1.79113	-0.828435
8333768	chr11:8333768:A:G	8.22884e-13	-2.56695e-10	-1.09695
8333819	chr11:8333819:C:A	7.26797e-13	-2.56695e-10	-1.22112
8333926	chr11:8333926:G:A	2.85799e-13	-1.15593	-0.998554
8334366	chr11:8334366:T:C	6.06639e-13	-1.43151	0.029673
8334421	chr11:8334421:G:A	1.3784e-12	0.142037	-0.723125
8334562	chr11:8334562:G:A	1.05473e-12	-2.56695e-10	-0.84873
8334796	chr11:8334796:A:G	5.79328e-12	-2.56695e-10	0.854685
8335331	chr11:8335331:C:T	1.18135e-13	-1.72651	-1.31142
8335449	chr11:8335449:C:T	9.17677e-14	-1.96967	-1.32084
8335676	chr11:8335676:G:GT	6.8979e-13	-2.56695e-10	-1.27338
8336046	chr11:8336046:C:T	6.96219e-13	-2.56695e-10	-1.2641
8336152	chr11:8336152:C:T	1.59355e-13	-1.69552	-1.04311
8336255	chr11:8336255:G:A	2.61931e-13	-1.97097	-0.270713
8336262	chr11:8336262:C:T	9.86513e-13	-2.56695e-10	-0.915592
8336279	chr11:8336279:A:G	6.79392e-13	-2.56695e-10	-1.28857
8336293	chr11:8336293:T:A	3.11709e-12	-2.56695e-10	0.234886
8336497	chr11:8336497:A:C	7.38838e-13	-2.56695e-10	-1.20469
8336502	chr11:8336502:C:T	2.39604e-13	-1.69068	-0.640106
8336930	chr11:8336930:G:A	6.71096e-13	-2.56695e-10	-1.30086
8337092	chr11:8337092:A:C	6.65601e-13	-2.56695e-10	-1.30908
8337275	chr11:8337275:G:A	6.57986e-13	-2.56695e-10	-1.32059
8337429	chr11:8337429:T:C	8.26288e-13	-2.56695e-10	-1.09283
8337771	chr11:8337771:G:A	1.30335e-13	-1.80631	-1.13336
8337889	chr11:8337889:A:G	9.99164e-13	-0.90285	-3.33048e-10
8337948	chr11:8337948:T:C	1.02123e-13	-1.97195	-1.21164
8338182	chr11:8338182:T:C	6.58254e-13	-2.56695e-10	-1.32018
8338209	chr11:8338209:A:T	1.48678e-13	-1.50645	-1.30153
8338333	chr11:8338333:A:C	9.76855e-14	-1.97208	-1.25594
8338371	chr11:8338371:C:T	6.71397e-13	-2.56695e-10	-1.30041
8338869	chr11:8338869:A:C	7.96551e-13	-2.56695e-10	-1.12948
8339202	chr11:8339202:G:A	6.63353e-13	-2.56695e-10	-1.31246
8339226	chr11:8339226:C:T	5.05045e-13	-1.58512	-3.33048e-10
8339566	chr11:8339566:A:G	7.33379e-13	0.114339	-1.32645
8340021	chr11:8340021:T:C	2.08359e-12	-2.56695e-10	-0.167923
8340174	chr11:8340174:TG:T	6.39391e-13	-1.11313	-0.236118
8340821	chr11:8340821:A:G	1.76697e-13	-1.30956	-1.32577
8340855	chr11:8340855:T:G	1.8258e-12	-2.56695e-10	-0.299995
8340979	chr11:8340979:C:G	1.09439e-12	0.236749	-1.04856
8341115	chr11:8341115:C:CT	1.06934e-13	-1.96364	-1.17392
8341144	chr11:8341144:A:G	9.76073e-14	-1.95511	-1.27371
8341480	chr11:8341480:G:T	4.62848e-13	-0.352631	-1.31974
8341750	chr11:8341750:T:C	1.57051e-12	0.553589	-1.0042
8341811	chr11:8341811:T:C	3.91853e-13	-1.83888	-3.33048e-10
8341970	chr11:8341970:T:C	9.3152e-14	-1.97005	-1.30548
8342139	chr11:8342139:C:A	1.74463e-13	-1.47302	-1.17504
8342373	chr11:8342373:G:T	1.92729e-12	-2.56695e-10	-0.245897
8342603	chr11:8342603:C:T	7.87876e-13	-2.56695e-10	-1.14043
8342675	chr11:8342675:G:C	7.55499e-12	-2.56695e-10	1.1202
8342719	chr11:8342719:A:T	6.92842e-13	-2.56695e-10	-1.26897
8342736	chr11:8342736:C:T	2.30945e-12	-2.56695e-10	-0.0650056
8342749	chr11:8342749:C:G	6.51813e-13	-2.56695e-10	-1.33001
8342810	chr11:8342810:C:A	6.56372e-13	-2.56695e-10	-1.32304
8343208	chr11:8343208:T:C	2.17475e-12	0.127491	-0.252591
8343444	chr11:8343444:C:T	1.38436e-13	-1.59756	-1.28181
8343532	chr11:8343532:TC:T	6.57055e-13	-2.56695e-10	-1.322
8343619	chr11:8343619:C:T	6.64096e-13	-2.56695e-10	-1.31134
8344020	chr11:8344020:C:T	5.18866e-13	-1.78719	0.229073
8344425	chr11:8344425:C:T	9.13352e-13	-2.56695e-10	-0.992647
8344601	chr11:8344601:C:T	1.76103e-13	-1.3265	-1.3122
8344709	chr11:8344709:G:A	9.72845e-13	-0.176618	-0.752925
8344903	chr11:8344903:C:T	1.44091e-12	0.192575	-0.729311
8345014	chr11:8345014:G:A	1.01301e-12	-2.56695e-10	-0.889089
8345323	chr11:8345323:A:G	4.24256e-13	-1.75943	-3.33048e-10
8345600	chr11:8345600:C:T	1.14786e-13	-1.82305	-1.24365
8345925	chr11:8345925:G:A	1.25938e-12	-2.56695e-10	-0.671395
8345929	chr11:8345929:C:T	1.11637e-13	-1.85087	-1.24365
8345936	chr11:8345936:C:T	1.13418e-12	-2.56695e-10	-0.776104
8346577	chr11:8346577:G:A	1.12147e-13	-1.96813	-1.12183
8346699	chr11:8346699:G:A	3.06871e-13	-0.760969	-1.32237
8346758	chr11:8346758:C:T	9.72985e-14	-1.93679	-1.2952
8346776	chr11:8346776:T:C	1.09881e-13	-1.96497	-1.1454
8346814	chr11:8346814:G:T	3.32006e-12	-2.56695e-10	0.297968
8346943	chr11:8346943:T:G	4.07297e-13	-0.720491	-1.07973
8347038	chr11:8347038:T:C	1.09582e-13	-1.86855	-1.24454
8347141	chr11:8347141:TTCTC:T	3.9134e-12	-2.56695e-10	0.462393
8347158	chr11:8347158:A:G	9.98379e-13	-2.56695e-10	-0.903636
8347400	chr11:8347400:T:C	1.12974e-13	-1.83814	-1.24447
8347745	chr11:8347745:C:A	1.71624e-13	-1.41955	-1.24492
8347787	chr11:8347787:T:C	1.67511e-13	-1.4486	-1.24013
8347868	chr11:8347868:G:A	2.23959e-13	-1.47988	-0.918426
8348295	chr11:8348295:T:C	7.81776e-13	-2.56695e-10	-1.1482
8348349	chr11:8348349:G:A	1.00132e-12	-2.56695e-10	-0.900695
8348360	chr11:8348360:C:A	9.9425e-14	-1.93353	-1.27684
8348397	chr11:8348397:A:C	3.46158e-13	-1.96287	-3.33048e-10
8348439	chr11:8348439:T:C	4.19825e-12	-2.56695e-10	0.532655
8348564	chr11:8348564:C:T	1.12125e-13	-1.84826	-1.24189
8348776	chr11:8348776:G:A	1.15369e-13	-1.81067	-1.25096
8349097	chr11:8349097:T:C	1.28474e-13	-1.79494	-1.1591
8349278	chr11:8349278:C:T	6.78617e-13	-2.56695e-10	-1.28971
8350333	chr11:8350333:G:C	2.69323e-12	0.0887288	-3.33048e-10
8351613	chr11:8351613:G:A	5.81966e-12	-2.56695e-10	0.859229
8351744	chr11:8351744:C:T	1.32517e-13	-1.96183	-0.961227
8351886	chr11:8351886:G:A	1.95142e-13	-1.58548	-0.950561
8352063	chr11:8352063:G:A	7.41333e-13	-2.56695e-10	-1.20132
8352216	chr11:8352216:C:G	9.11033e-14	-1.96789	-1.32988
8352358	chr11:8352358:G:T	1.34358e-13	-1.94642	-0.962841
8352456	chr11:8352456:G:C	6.93008e-13	-2.56695e-10	-1.26873
8352680	chr11:8352680:T:C	6.92725e-13	-2.56695e-10	-1.26914
8352938	chr11:8352938:C:T	2.05832e-13	-1.74894	-0.733764
8353001	chr11:8353001:C:A	4.66763e-13	-0.528303	-1.13564
8353267	chr11:8353267:G:A	1.01274e-13	-1.8863	-1.30563
8354268	chr11:8354268:C:T	1.00527e-12	-2.56695e-10	-0.896761
8354360	chr11:8354360:G:A	1.85219e-13	-1.87719	-0.711041
8354658	chr11:8354658:T:C	7.88541e-13	-2.56695e-10	-1.13958
8355867	chr11:8355867:T:C	7.27795e-13	-2.56695e-10	-1.21975
8356219	chr11:8356219:A:AC	1.60869e-12	-2.56695e-10	-0.426594
8356413	chr11:8356413:G:C	1.17348e-13	-1.77296	-1.27166
8356676	chr11:8356676:CT:C	1.97912e-11	-2.56695e-10	2.08322
8357065	chr11:8357065:T:C	7.35801e-13	-2.56695e-10	-1.20881
8357108	chr11:8357108:A:G	1.12623e-13	-1.7681	-1.31763
8357115	chr11:8357115:T:C	8.17131e-13	-2.56695e-10	-1.10397
8357129	chr11:8357129:G:A	1.33838e-13	-1.74261	-1.17052
8357256	chr11:8357256:A:C	2.05465e-12	-2.56695e-10	-0.181907
8357829	chr11:8357829:G:T	7.9147e-13	-2.56695e-10	-1.13588
8358142	chr11:8358142:G:A	6.64611e-13	-2.56695e-10	-1.31057
8358149	chr11:8358149:C:A	5.61099e-13	-1.10017	-0.379697
8358293	chr11:8358293:G:A	1.03723e-13	-1.95033	-1.21771
8358401	chr11:8358401:G:A	4.36497e-13	-1.73099	-3.33048e-10
8358641	chr11:8358641:C:T	1.18455e-13	-1.80854	-1.2267
8359120	chr11:8359120:G:A	6.57827e-13	-2.56695e-10	-1.32083
8359169	chr11:8359169:A:G	6.64997e-13	-2.56695e-10	-1.30999
8359172	chr11:8359172:T:C	5.87075e-13	-1.17531	-0.259307
8359228	chr11:8359228:C:T	1.08816e-12	-0.817525	-3.33048e-10
8359589	chr11:8359589:G:A	9.77812e-14	-1.96603	-1.261
8359690	chr11:8359690:C:T	6.58037e-13	-2.56695e-10	-1.32051
8359716	chr11:8359716:G:C	6.57966e-13	-2.56695e-10	-1.32062
8359883	chr11:8359883:GAAGA:G	1.88114e-13	-1.93707	-0.635657
8360229	chr11:8360229:G:C	8.28496e-13	-2.56695e-10	-1.09016
8360252	chr11:8360252:G:A	9.81052e-13	-2.56695e-10	-0.921143
8360291	chr11:8360291:G:T	8.0489e-13	-2.56695e-10	-1.11906
8360415	chr11:8360415:C:T	6.55691e-13	-2.56695e-10	-1.32408
8360444	chr11:8360444:T:C	2.51441e-12	-2.56695e-10	0.0200237
8360559	chr11:8360559:C:T	1.68781e-13	-1.97245	-0.708712
8360567	chr11:8360567:T:C	6.51757e-13	-2.56695e-10	-1.3301
8361261	chr11:8361261:T:A	4.24797e-13	-1.75816	-3.33048e-10
8361420	chr11:8361420:T:C	8.33238e-13	-2.56695e-10	-1.08445
8361512	chr11:8361512:C:T	1.54341e-12	-2.56695e-10	-0.468018
8361571	chr11:8361571:G:A	3.44496e-13	-1.96769	-3.33048e-10
8361658	chr11:8361658:G:A	8.11989e-13	-2.56695e-10	-1.11028
8361698	chr11:8361698:T:C	1.26113e-13	-1.7907	-1.18188
8361723	chr11:8361723:A:T	4.69608e-13	-1.65787	-3.33048e-10
8361896	chr11:8361896:C:T	8.51636e-13	-2.56695e-10	-1.06261
8362711	chr11:8362711:G:A	1.33328e-13	-1.95841	-0.958552
8363076	chr11:8363076:A:G	1.05844e-12	-2.56695e-10	-0.845217
8363269	chr11:8363269:C:T	1.05609e-13	-1.94358	-1.20644
8363303	chr11:8363303:T:C	9.20366e-14	-1.97149	-1.31609
8363532	chr11:8363532:G:A	1.66021e-11	-0.347318	2.25483
8363647	chr11:8363647:G:A	5.34875e-13	-1.52774	-3.33048e-10
8363761	chr11:8363761:G:A	1.69715e-13	-1.51315	-1.1625
8363872	chr11:8363872:A:G	5.82238e-13	-1.66402	0.221135
8363994	chr11:8363994:A:C	6.51996e-13	-2.56695e-10	-1.32973
8364104	chr11:8364104:A:T	7.01034e-13	-1.8745	0.61729
8364148	chr11:8364148:G:A	2.79117e-13	-1.96606	-0.212076
8364515	chr11:8364515:C:T	1.41319e-13	-1.53197	-1.32678
8364556	chr11:8364556:A:C	1.3938e-13	-1.54574	-1.32682
8365389	chr11:8365389:C:T	6.81857e-13	-2.56695e-10	-1.28495
8365595	chr11:8365595:T:C	7.52737e-13	-1.23156	0.0455062
8365835	chr11:8365835:G:A	1.51421e-13	-1.47659	-1.31311
8366076	chr11:8366076:G:A	5.32169e-13	-1.53281	-3.33048e-10
8366259	chr11:8366259:C:T	1.57107e-13	-1.80556	-0.947287
8366435	chr11:8366435:G:A	7.92213e-13	-2.56695e-10	-1.13494
8366475	chr11:8366475:C:T	2.70083e-13	-1.58244	-0.628598
8366599	chr11:8366599:G:A	1.51546e-13	-1.4683	-1.32058
8366609	chr11:8366609:G:A	1.1843e-12	-2.56695e-10	-0.73286
8366977	chr11:8366977:CAT:C	1.44684e-12	-2.56695e-10	-0.532629
8367056	chr11:8367056:G:A	1.1843e-12	-2.56695e-10	-0.73286
8367085	chr11:8367085:T:C	6.66684e-13	-2.56695e-10	-1.30745
8367156	chr11:8367156:C:T	6.09494e-12	-1.75127	2.65671
8367219	chr11:8367219:G:A	1.36514e-13	-1.57277	-1.32058
8367223	chr11:8367223:T:C	7.86976e-13	-2.56695e-10	-1.14157
8367404	chr11:8367404:T:C	1.4673e-13	-1.50045	-1.32072
8367479	chr11:8367479:G:A	7.49605e-13	-2.56695e-10	-1.19022
8367506	chr11:8367506:G:A	1.41966e-13	-1.52924	-1.32494
8367578	chr11:8367578:G:T	1.27449e-12	-2.56695e-10	-0.659468
8367588	chr11:8367588:G:C	1.20873e-12	-2.56695e-10	-0.712446
8367610	chr11:8367610:A:G	3.42978e-13	-1.9721	-3.33048e-10
8367653	chr11:8367653:C:A	3.78098e-13	-1.93849	0.0638709
8367867	chr11:8367867:C:T	1.00447e-12	-2.56695e-10	-0.897558
8367907	chr11:8367907:A:C	3.95424e-11	-0.630248	3.40561
8368057	chr11:8368057:C:T	2.35677e-13	-1.8978	-0.449506
8368264	chr11:8368264:G:A	6.97187e-13	-2.56695e-10	-1.26271
8368412	chr11:8368412:A:T	1.65597e-13	-1.9438	-0.756412
8368516	chr11:8368516:C:T	1.55529e-12	-0.460353	-3.33048e-10
8368669	chr11:8368669:C:T	1.6582e-13	-1.94374	-0.755133
8368738	chr11:8368738:C:A	1.45809e-13	-1.50689	-1.32058
8369169	chr11:8369169:A:G	1.22023e-12	-2.56695e-10	-0.702972
8369329	chr11:8369329:GTGTA:G	8.27215e-13	-2.56695e-10	-1.0917
8369415	chr11:8369415:T:C	6.88972e-13	-2.56695e-10	-1.27457
8369604	chr11:8369604:G:A	1.33115e-12	-2.56695e-10	-0.615967
8369788	chr11:8369788:T:C	2.06252e-13	-1.57681	-0.903857
8370084	chr11:8370084:G:T	1.06234e-12	-2.56695e-10	-0.84154
8370097	chr11:8370097:C:A	6.84777e-13	-2.56695e-10	-1.28068
8370198	chr11:8370198:G:A	1.44205e-13	-1.52366	-1.31487
8370643	chr11:8370643:G:A	8.90571e-13	-2.56695e-10	-1.01791
8370769	chr11:8370769:G:A	1.5539e-13	-1.44443	-1.3194
8370927	chr11:8370927:G:A	2.41645e-13	-1.72995	-0.59235
8371214	chr11:8371214:T:C	6.99848e-13	-2.56695e-10	-1.25891
8371221	chr11:8371221:A:G	1.50073e-13	-1.88849	-0.910162
8371358	chr11:8371358:G:A	4.17909e-13	-1.60762	-0.166884
8371431	chr11:8371431:T:C	6.84304e-13	-2.56695e-10	-1.28137
8371721	chr11:8371721:C:T	1.20222e-13	-1.71282	-1.30762
8372286	chr11:8372286:G:A	1.42285e-13	-1.53896	-1.31298
8372622	chr11:8372622:G:A	3.94882e-12	-1.21497	1.68637
8372818	chr11:8372818:C:G	1.47954e-13	-1.4913	-1.32157
8372826	chr11:8372826:G:A	6.63427e-13	-2.56695e-10	-1.31235
8372831	chr11:8372831:G:A	1.54294e-13	-1.45896	-1.31195
8373080	chr11:8373080:A:G	7.91993e-13	-2.56695e-10	-1.13522
8373212	chr11:8373212:G:C	6.61446e-13	-2.56695e-10	-1.31534
8373460	chr11:8373460:G:A	1.761e-13	-1.75952	-0.879195
8373795	chr11:8373795:G:C	8.46725e-13	-1.39303	0.324633
8373988	chr11:8373988:T:C	6.74088e-13	-2.56695e-10	-1.29641
8374050	chr11:8374050:G:A	1.76855e-12	-2.56695e-10	-0.331854
8374240	chr11:8374240:A:G	6.58322e-13	-2.56695e-10	-1.32007
8374263	chr11:8374263:C:T	8.33663e-13	-2.56695e-10	-1.08394
8374319	chr11:8374319:G:A	7.60918e-13	-2.56695e-10	-1.17524
8374401	chr11:8374401:C:A	1.18396e-13	-1.95052	-1.08522
8374573	chr11:8374573:G:T	6.8269e-13	-2.56695e-10	-1.28373
8375075	chr11:8375075:T:A	1.41294e-13	-1.53999	-1.31893
8375170	chr11:8375170:T:C	8.09827e-13	-2.56695e-10	-1.11295
8375300	chr11:8375300:C:T	1.80923e-12	-0.309111	-3.33048e-10
8375410	chr11:8375410:A:G	7.83107e-13	-2.56695e-10	-1.1465
8375613	chr11:8375613:G:A	5.09344e-13	-1.67955	0.102904
8375753	chr11:8375753:C:T	1.97477e-12	-1.14539	0.923831
8375808	chr11:8375808:C:T	6.52171e-13	-1.34069	0.0112318
8375895	chr11:8375895:GAA:G	1.66707e-12	-2.56695e-10	-0.390948
8375913	chr11:8375913:T:C	1.19041e-12	-1.96795	1.24023
8376009	chr11:8376009:T:C	1.41933e-13	-1.67881	-1.1756
8376277	chr11:8376277:C:T	1.20734e-12	-1.86197	1.14838
8376915	chr11:8376915:T:G	6.5349e-13	-2.56695e-10	-1.32744
8377300	chr11:8377300:C:T	4.50827e-13	-1.80242	0.103734
8377888	chr11:8377888:A:T	9.99911e-14	-1.90543	-1.29926
8378010	chr11:8378010:T:C	1.52552e-12	-2.56695e-10	-0.47968
8378054	chr11:8378054:A:G	3.41687e-12	-2.56695e-10	0.32671
8378149	chr11:8378149:T:A	3.78982e-13	-0.542437	-1.32984
8378382	chr11:8378382:G:A	1.84535e-13	-1.70572	-0.886206
8378514	chr11:8378514:A:G	7.03123e-13	-2.56695e-10	-1.25424
8378779	chr11:8378779:G:A	1.23662e-12	-0.189818	-0.49981
8378923	chr11:8378923:G:A	1.24221e-13	-1.72118	-1.26653
8378959	chr11:8378959:C:G	2.18791e-13	-1.85875	-0.562898
8379019	chr11:8379019:T:A	5.33854e-13	-0.623375	-0.90627
8379130	chr11:8379130:T:C	8.44008e-13	-1.07161	-3.33048e-10
8379517	chr11:8379517:CA:C	6.61689e-13	-2.56695e-10	-1.31497
8379592	chr11:8379592:G:A	3.42959e-13	-1.97216	-3.33048e-10
8380117	chr11:8380117:A:C	2.25261e-12	-1.5364	1.44648
8380377	chr11:8380377:T:C	1.06081e-12	-2.56695e-10	-0.842979
8380420	chr11:8380420:C:T	6.98181e-13	-2.56695e-10	-1.26129
8380429	chr11:8380429:G:A	4.4882e-13	-1.54204	-0.161102
8380504	chr11:8380504:G:A	1.7422e-13	-1.68683	-0.962621
8380662	chr11:8380662:G:A	4.06462e-12	-1.51522	2.01552
8380743	chr11:8380743:C:A	2.39709e-13	-1.19818	-1.13216
8381370	chr11:8381370:A:G	3.13814e-13	-0.996951	-1.06402
8381515	chr11:8381515:A:T	1.8571e-13	-1.62987	-0.95571
8381585	chr11:8381585:G:C	2.01915e-12	-2.56695e-10	-0.199338
8381586	chr11:8381586:C:A	2.02123e-12	-2.56695e-10	-0.198307
8381774	chr11:8381774:C:T	6.56533e-13	-1.3228	-3.33048e-10
8382152	chr11:8382152:T:C	4.68452e-13	-1.45693	-0.203405
8382201	chr11:8382201:C:T	6.59453e-13	-2.56695e-10	-1.31836
8382256	chr11:8382256:G:A	3.17477e-13	-0.966931	-1.08243
8382276	chr11:8382276:T:A	3.63287e-13	-1.91457	-3.33048e-10
8382597	chr11:8382597:G:A	9.39688e-12	-2.56695e-10	1.33836
8382601	chr11:8382601:A:G	2.11031e-13	-1.84804	-0.609721
8382662	chr11:8382662:G:C	3.9513e-13	-0.684676	-1.14588
8382669	chr11:8382669:G:C	4.52263e-13	-1.47157	-0.223931
8382954	chr11:8382954:A:G	7.22826e-13	-1.95593	0.729334
8383045	chr11:8383045:T:C	5.89171e-12	-2.56695e-10	0.871533
8383050	chr11:8383050:G:A	2.86065e-13	-1.17148	-0.982065
8383092	chr11:8383092:G:A	7.11159e-12	-2.56695e-10	1.05971
8383120	chr11:8383120:G:A	7.88669e-11	3.46575	-3.33048e-10
8383136	chr11:8383136:T:C	4.71903e-13	-1.48368	-0.16931
8383601	chr11:8383601:G:A	1.27317e-13	-1.63303	-1.33006
8383867	chr11:8383867:A:G	6.90481e-13	-2.56695e-10	-1.27238
8384335	chr11:8384335:T:C	1.40639e-13	-1.5347	-1.32888
8384370	chr11:8384370:T:C	8.88066e-13	-2.56695e-10	-1.02072
8384388	chr11:8384388:T:TA	1.28475e-12	-2.56695e-10	-0.65145
8384489	chr11:8384489:G:A	6.11073e-13	-1.5234	0.12885
8384502	chr11:8384502:T:C	1.04541e-12	-1.41279	0.555189
8384731	chr11:8384731:G:A	1.84543e-13	-1.88935	-0.702529
8384909	chr11:8384909:T:C	2.64544e-12	1.35993	-1.2891
8385101	chr11:8385101:T:G	6.61242e-13	-1.31565	-3.33048e-10
8385155	chr11:8385155:T:C	1.35878e-13	-1.8995	-0.998511
8385174	chr11:8385174:A:G	2.4467e-13	-1.80022	-0.509644
8385339	chr11:8385339:T:C	2.27853e-12	-1.46565	1.38717
8385383	chr11:8385383:C:G	2.07949e-12	-1.5318	1.36191
8385430	chr11:8385430:C:T	7.05386e-13	-2.56695e-10	-1.25102
8385742	chr11:8385742:T:C	1.04678e-12	-2.56695e-10	-0.856297
8385901	chr11:8385901:A:G	3.01244e-13	-1.10527	-0.996578
8385930	chr11:8385930:A:G	2.26124e-13	-1.87051	-0.518174
8385936	chr11:8385936:G:A	1.01234e-12	-2.56695e-10	-0.889749
8386125	chr11:8386125:C:T	2.94839e-13	-1.12999	-0.993346
8386137	chr11:8386137:C:T	6.81636e-13	-2.56695e-10	-1.28527
8386403	chr11:8386403:A:G	6.52598e-13	-2.56695e-10	-1.32881
8386642	chr11:8386642:A:G	7.26872e-13	-1.22102	-3.33048e-10
8387120	chr11:8387120:T:C	1.77827e-12	-2.56695e-10	-0.326374
8387142	chr11:8387142:G:A	1.80482e-13	-1.84492	-0.769213
8387316	chr11:8387316:G:A	1.20704e-12	-2.56695e-10	-0.713846
8387563	chr11:8387563:T:C	2.47175e-13	-0.96959	-1.33008
8387596	chr11:8387596:C:T	6.5903e-13	-2.56695e-10	-1.319
8388181	chr11:8388181:T:TC	1.06767e-13	-1.91396	-1.22516
8388360	chr11:8388360:G:A	1.01748e-13	-1.87174	-1.31552
8388378	chr11:8388378:A:G	1.02745e-13	-1.90489	-1.27263
8388719	chr11:8388719:A:G	9.99415e-14	-1.92126	-1.28392
8388788	chr11:8388788:T:C	3.59342e-12	-2.56695e-10	0.37709
8389074	chr11:8389074:G:A	1.93259e-13	-1.71473	-0.831007
8389583	chr11:8389583:G:A	2.24106e-12	1.10614	-1.20121
8389597	chr11:8389597:A:G	8.49723e-13	-2.56695e-10	-1.06486
8389683	chr11:8389683:T:C	9.15682e-13	-2.56695e-10	-0.990099
8389988	chr11:8389988:G:C	1.93926e-13	-1.75252	-0.789771
8390104	chr11:8390104:C:T	2.39285e-12	-1.06249	1.03296
8390166	chr11:8390166:C:T	6.6366e-12	-2.56695e-10	0.990586
8390185	chr11:8390185:T:A	1.17837e-12	-2.56695e-10	-0.737884
8390317	chr11:8390317:C:A	9.22887e-12	-2.56695e-10	1.32032
8390364	chr11:8390364:T:C	9.31258e-12	2.17778	-0.848426
8390424	chr11:8390424:T:A	3.11842e-12	-2.56695e-10	0.235313
8390466	chr11:8390466:A:T	6.94245e-13	-2.56695e-10	-1.26694
8391860	chr11:8391860:A:C	1.72536e-12	0.875559	-1.23214
8392386	chr11:8392386:G:A	9.4128e-13	-0.962528	-3.33048e-10
8392682	chr11:8392682:G:T	7.51871e-13	-1.1872	-3.33048e-10
8393266	chr11:8393266:T:C	3.26107e-13	-1.13477	-0.887769
8393636	chr11:8393636:G:A	2.35879e-13	-1.14265	-1.2038
8393814	chr11:8393814:A:G	7.95317e-13	-2.56695e-10	-1.13103
8393826	chr11:8393826:T:C	7.50546e-13	-2.56695e-10	-1.18897
8393924	chr11:8393924:C:G	3.55871e-13	-1.04993	-0.88527
8393965	chr11:8393965:C:T	1.51116e-13	-1.66659	-1.12514
8394165	chr11:8394165:T:G	7.90211e-13	-2.56695e-10	-1.13747
8394182	chr11:8394182:T:A	1.33904e-11	-2.56695e-10	1.69252
8394302	chr11:8394302:T:C	4.44039e-12	1.91415	-1.32543
8394315	chr11:8394315:T:G	4.87592e-12	2.00436	-1.32207
8394517	chr11:8394517:T:A	4.61268e-12	1.94984	-1.32304
8394554	chr11:8394554:T:C	4.4871e-12	1.9225	-1.32331
8394576	chr11:8394576:A:G	4.53256e-12	1.9309	-1.32163
8395284	chr11:8395284:C:T	4.31054e-12	1.86825	-1.3092
8395356	chr11:8395356:G:A	1.95783e-12	0.95604	-1.18621
8396027	chr11:8396027:C:A	4.04282e-12	1.80956	-1.31463
8396074	chr11:8396074:A:G	7.2572e-13	-2.56695e-10	-1.2226
8396173	chr11:8396173:G:C	7.7029e-13	-2.56695e-10	-1.163
8396395	chr11:8396395:A:G	7.79682e-13	-2.56695e-10	-1.15088
8396584	chr11:8396584:C:A	1.47217e-13	-1.50149	-1.31637
8396589	chr11:8396589:G:A	7.41503e-13	-2.56695e-10	-1.20109
8396623	chr11:8396623:G:A	3.44214e-13	-1.31099	-0.657515
8396676	chr11:8396676:C:T	3.99231e-12	1.78584	-1.30348
8396748	chr11:8396748:C:T	1.157e-12	-2.56695e-10	-0.756183
8396824	chr11:8396824:C:A	5.50311e-12	-2.56695e-10	0.8033
8396874	chr11:8396874:C:A	2.65096e-12	-2.56695e-10	0.0729096
8397088	chr11:8397088:C:T	3.61268e-13	-1.21403	-0.706121
8397298	chr11:8397298:G:A	8.0385e-13	-2.56695e-10	-1.12036
8397416	chr11:8397416:A:G	4.04579e-12	1.82233	-1.32667
8397829	chr11:8397829:GCCGATTCGATCAA:G	9.91585e-14	-1.91211	-1.30094
8397844	chr11:8397844:TG:T	3.35554e-13	-1.29646	-0.697526
8397930	chr11:8397930:G:A	1.3368e-13	-1.71449	-1.19982
8397988	chr11:8397988:G:A	6.63568e-13	-2.56695e-10	-1.31214
8398164	chr11:8398164:T:C	4.58226e-12	1.9404	-1.32022
8398215	chr11:8398215:G:C	1.13933e-13	-1.9609	-1.11326
8398377	chr11:8398377:A:G	1.67838e-13	-1.68444	-1.00233
8398398	chr11:8398398:G:A	1.12947e-13	-1.96871	-1.11414
8398434	chr11:8398434:C:A	2.53591e-13	-1.91246	-0.361586
8398670	chr11:8398670:T:C	6.82781e-13	-2.56695e-10	-1.28359
8398737	chr11:8398737:C:T	2.08511e-13	-1.1568	-1.31298
8399003	chr11:8399003:A:C	5.93137e-12	-2.56695e-10	0.878243
8399049	chr11:8399049:A:T	6.79344e-13	-2.56695e-10	-1.28864
8399098	chr11:8399098:A:T	6.91594e-13	-2.56695e-10	-1.27077
8399187	chr11:8399187:C:T	3.06895e-13	-1.0915	-0.99176
8399207	chr11:8399207:G:A	6.54622e-13	-2.56695e-10	-1.32571
8399302	chr11:8399302:G:A	4.88531e-12	2.01037	-1.32615
8399409	chr11:8399409:T:C	2.94931e-13	-1.24008	-0.882949
8399436	chr11:8399436:T:C	1.69949e-13	-1.67948	-0.994788
8399845	chr11:8399845:A:G	1.06262e-13	-1.81582	-1.32804
8399846	chr11:8399846:T:C	3.9407e-13	-1.16716	-0.666074
8400284	chr11:8400284:C:T	3.64708e-13	-0.91525	-0.995422
8400368	chr11:8400368:C:T	7.55068e-13	-2.56695e-10	-1.18296
8400420	chr11:8400420:T:C	2.44575e-13	-1.1752	-1.13505
8400463	chr11:8400463:C:T	4.79473e-12	1.99561	-1.3301
8400481	chr11:8400481:G:A	3.20559e-12	-2.56695e-10	0.262882
8400596	chr11:8400596:C:T	7.6216e-13	-2.56695e-10	-1.17361
8400598	chr11:8400598:T:C	7.00305e-13	-2.56695e-10	-1.25825
8400924	chr11:8400924:C:A	1.01985e-13	-1.92662	-1.25832
8400956	chr11:8400956:A:G	4.99995e-12	2.01995	-1.31254
8400994	chr11:8400994:C:T	5.27314e-12	0.760614	-3.33048e-10
8401058	chr11:8401058:C:G	1.82301e-13	-1.63961	-0.964499
8401071	chr11:8401071:A:C	1.63354e-12	0.812159	-1.22342
8401438	chr11:8401438:C:T	3.13923e-13	-1.31761	-0.743012
8401551	chr11:8401551:T:C	1.29488e-12	-0.643594	-3.33048e-10
8401616	chr11:8401616:A:C	6.65675e-13	-2.56695e-10	-1.30897
8402384	chr11:8402384:G:A	1.76625e-13	-1.69564	-0.940098
8402453	chr11:8402453:C:T	1.22098e-13	-1.97251	-1.03243
8402558	chr11:8402558:A:G	3.45508e-13	-1.96475	-3.33048e-10
8402695	chr11:8402695:T:A	4.37327e-12	1.90031	-1.32681
8402874	chr11:8402874:G:A	6.12367e-13	-1.8996	0.507159
8402903	chr11:8402903:G:A	7.56487e-13	-2.56695e-10	-1.18108
8403333	chr11:8403333:G:A	7.84036e-13	-2.56695e-10	-1.14531
8403446	chr11:8403446:T:C	1.19145e-12	-0.726845	-3.33048e-10
8403484	chr11:8403484:T:C	3.62987e-13	-1.23171	-0.683689
8403517	chr11:8403517:G:C	1.25339e-13	-1.66322	-1.31552
8404559	chr11:8404559:T:C	1.7137e-12	0.841653	-1.20501
8404737	chr11:8404737:A:T	4.67127e-12	1.94404	-1.30462
8404771	chr11:8404771:C:T	2.86759e-13	-1.02616	-1.12496
8404922	chr11:8404922:C:T	6.80718e-13	-2.56695e-10	-1.28662
8405097	chr11:8405097:T:C	7.69597e-13	-2.56695e-10	-1.1639
8405157	chr11:8405157:C:T	1.0409e-12	0.455766	-1.31769
8405720	chr11:8405720:T:G	4.08883e-12	1.82212	-1.31588
8405757	chr11:8405757:C:T	1.69421e-13	-1.64732	-1.03006
8405886	chr11:8405886:T:C	2.94614e-11	2.48107	-3.33048e-10
8406038	chr11:8406038:C:G	2.62031e-12	1.3913	-1.33002
8406308	chr11:8406308:G:A	6.80793e-13	-2.56695e-10	-1.28651
8407110	chr11:8407110:T:C	2.74645e-13	-1.24925	-0.945041
8407223	chr11:8407223:T:A	7.38035e-13	-2.56695e-10	-1.20578
8407356	chr11:8407356:A:T	2.38222e-13	-1.8559	-0.480669
8407679	chr11:8407679:AAAAAAAAAG:A	7.82032e-13	-2.56695e-10	-1.14787
8407803	chr11:8407803:G:A	1.56394e-13	-1.42804	-1.32935
8407877	chr11:8407877:G:A	1.39927e-12	-2.56695e-10	-0.566061
8407962	chr11:8407962:T:C	1.81783e-12	-2.56695e-10	-0.304368
8408445	chr11:8408445:T:C	1.03231e-12	-0.87021	-3.33048e-10
8408764	chr11:8408764:C:T	1.25444e-12	-2.56695e-10	-0.675326
8409057	chr11:8409057:T:C	5.68405e-12	-2.56695e-10	0.835651
8409425	chr11:8409425:C:T	7.00535e-13	-2.56695e-10	-1.25792
8409479	chr11:8409479:T:C	7.4438e-13	-2.56695e-10	-1.19722
8409979	chr11:8409979:T:C	6.77053e-13	-2.56695e-10	-1.29202
8410110	chr11:8410110:A:C	1.97055e-13	-1.23238	-1.29391
8410402	chr11:8410402:T:G	4.02505e-13	-1.83667	0.0246086
8411043	chr11:8411043:G:T	6.78528e-13	-2.56695e-10	-1.28984
8411648	chr11:8411648:T:C	1.00236e-12	-0.899661	-3.33048e-10
8411729	chr11:8411729:C:T	6.94547e-13	-2.56695e-10	-1.26651
8411761	chr11:8411761:T:C	1.18504e-13	-1.96761	-1.06721
8412799	chr11:8412799:GAAAC:G	8.46034e-12	-2.56695e-10	1.23338
8413037	chr11:8413037:T:C	1.74033e-12	0.962939	-1.31088
8413146	chr11:8413146:C:T	1.11327e-13	-1.94241	-1.15489
8413530	chr11:8413530:C:T	3.65609e-13	-1.25023	-0.657971
8414836	chr11:8414836:C:T	1.53572e-13	-1.66136	-1.11424
8415473	chr11:8415473:T:C	1.3516e-13	-1.71638	-1.18693
8415507	chr11:8415507:A:G	1.14344e-12	-2.56695e-10	-0.76797
8415732	chr11:8415732:T:C	7.61357e-13	-2.56695e-10	-1.17467
8415937	chr11:8415937:T:C	6.67973e-13	-2.56695e-10	-1.30552
8416235	chr11:8416235:A:G	6.53407e-13	-2.56695e-10	-1.32757
8416419	chr11:8416419:TTTAC:T	1.84171e-13	-1.28074	-1.31316
8417223	chr11:8417223:C:T	7.92909e-13	-1.01996	-0.114102
8418095	chr11:8418095:T:A	1.27917e-12	-0.655802	-3.33048e-10
8418194	chr11:8418194:T:C	1.24114e-13	-1.97246	-1.01611
8418282	chr11:8418282:C:T	3.70372e-13	-0.90186	-0.993401
8418340	chr11:8418340:A:G	7.26705e-13	-2.56695e-10	-1.22125
8418721	chr11:8418721:G:A	3.22714e-13	-1.97168	-0.0613253
8418947	chr11:8418947:T:C	1.32919e-12	0.629129	-1.24657
8419008	chr11:8419008:A:C	4.16829e-13	-1.77709	-3.33048e-10
8419402	chr11:8419402:T:C	1.59833e-13	-1.97244	-0.763195
8419422	chr11:8419422:T:C	1.56188e-13	-1.43251	-1.32619
8419710	chr11:8419710:A:G	7.83184e-13	-2.56695e-10	-1.1464
8419712	chr11:8419712:G:A	9.39828e-14	-1.93658	-1.33007
8419724	chr11:8419724:C:T	3.13913e-13	-1.74058	-0.320075
8419795	chr11:8419795:G:T	3.4964e-12	-2.56695e-10	0.349721
8420045	chr11:8420045:T:A	9.33894e-14	-1.94291	-1.33008
8420169	chr11:8420169:C:T	2.91482e-13	-1.75095	-0.383845
8420507	chr11:8420507:C:T	9.26702e-14	-1.95082	-1.3299
8420656	chr11:8420656:C:T	7.2382e-13	-2.56695e-10	-1.22523
8420790	chr11:8420790:A:G	1.34441e-12	0.644621	-1.25068
8421077	chr11:8421077:CTT:C	1.36196e-11	-2.56695e-10	1.7095
8421143	chr11:8421143:T:C	1.29044e-12	0.629084	-1.27611
8421538	chr11:8421538:C:T	6.94361e-13	-2.56695e-10	-1.26678
8422070	chr11:8422070:G:C	8.15097e-13	-2.56695e-10	-1.10646
8422437	chr11:8422437:T:C	7.49696e-13	-2.56695e-10	-1.1901
8422910	chr11:8422910:C:T	7.34746e-13	-2.56695e-10	-1.21024
8422975	chr11:8422975:C:A	1.39345e-13	-1.74346	-1.12936
8423030	chr11:8423030:C:G	6.60453e-13	-2.56695e-10	-1.31684
8423037	chr11:8423037:T:C	1.25989e-11	-2.56695e-10	1.6316
8423359	chr11:8423359:C:T	1.01586e-12	-2.56695e-10	-0.886276
8423402	chr11:8423402:G:A	1.30682e-11	-2.56695e-10	1.66817
8423572	chr11:8423572:G:A	2.52349e-13	-1.10747	-1.17149
8423904	chr11:8423904:T:C	7.41631e-13	-2.56695e-10	-1.20092
8424082	chr11:8424082:C:A	1.12999e-13	-1.89805	-1.18433
8424272	chr11:8424272:A:G	1.19931e-13	-1.97104	-1.05181
8424361	chr11:8424361:A:G	7.51455e-13	-2.56695e-10	-1.18776
8424406	chr11:8424406:G:A	6.68998e-13	-2.56695e-10	-1.30399
8424594	chr11:8424594:C:A	1.19795e-13	-1.86649	-1.1575
8424608	chr11:8424608:G:A	1.19257e-13	-1.89417	-1.13432
8424749	chr11:8424749:G:A	1.34926e-13	-1.57866	-1.32639
8425357	chr11:8425357:C:G	1.37652e-13	-1.74692	-1.13812
8425393	chr11:8425393:G:C	1.40017e-13	-1.61559	-1.25242
8425472	chr11:8425472:G:C	1.51129e-13	-1.68377	-1.10786
8426222	chr11:8426222:T:C	1.21394e-12	0.549084	-1.25723
8426239	chr11:8426239:G:C	5.96091e-13	-1.41937	-3.33048e-10
8426493	chr11:8426493:TG:T	3.72986e-12	-2.56695e-10	0.414356
8426545	chr11:8426545:C:T	1.37883e-13	-1.73382	-1.14954
8428102	chr11:8428102:C:T	1.8569e-13	-1.36503	-1.22066
8428130	chr11:8428130:T:C	1.93281e-12	-1.70062	1.45759
8428688	chr11:8428688:TA:T	1.55239e-13	-1.5975	-1.1673
8428702	chr11:8428702:C:T	2.79972e-13	-1.76577	-0.409314
8428712	chr11:8428712:T:C	2.90634e-13	-1.78098	-0.356723
8428727	chr11:8428727:A:G	2.45974e-12	0.976238	-0.978197
8428746	chr11:8428746:G:A	1.37876e-13	-1.70811	-1.17531
8428759	chr11:8428759:T:C	2.11926e-13	-1.54805	-0.905478
8429305	chr11:8429305:C:T	2.21867e-13	-1.47116	-0.936531
8429471	chr11:8429471:T:C	2.87438e-13	-1.89472	-0.254041
8429677	chr11:8429677:C:T	6.05475e-13	-0.908428	-0.495326
8429931	chr11:8429931:C:T	8.87558e-13	-2.56695e-10	-1.0213
8429968	chr11:8429968:T:C	2.94719e-12	-2.56695e-10	0.178838
8430819	chr11:8430819:T:C	1.99317e-13	-1.27867	-1.23621
8430924	chr11:8430924:T:C	1.12362e-13	-1.76908	-1.31896
8431478	chr11:8431478:C:A	1.26877e-13	-1.73955	-1.227
8431751	chr11:8431751:A:G	7.12032e-13	-2.56695e-10	-1.24165
8431978	chr11:8431978:G:A	7.25898e-13	-2.56695e-10	-1.22236
8432047	chr11:8432047:C:T	1.2721e-13	-1.93704	-1.0269
8432902	chr11:8432902:T:C	7.27182e-13	-2.56695e-10	-1.22059
8432940	chr11:8432940:C:G	9.77083e-14	-1.97218	-1.2556
8433090	chr11:8433090:A:C	1.67208e-13	-1.44097	-1.24956
8433427	chr11:8433427:T:C	2.14696e-13	-1.9717	-0.468846
8433797	chr11:8433797:G:T	1.87077e-13	-1.92321	-0.65504
8434175	chr11:8434175:G:T	1.02227e-12	-0.879988	-3.33048e-10
8434343	chr11:8434343:AAAT:A	7.34737e-13	-2.56695e-10	-1.21026
8434623	chr11:8434623:G:GCTA	9.50419e-13	-2.56695e-10	-0.952866
8434640	chr11:8434640:C:A	1.43709e-13	-1.56177	-1.28021
8434985	chr11:8434985:G:A	7.47954e-13	-2.56695e-10	-1.19243
8435009	chr11:8435009:G:T	7.50344e-13	-2.56695e-10	-1.18924
8435025	chr11:8435025:T:C	1.45305e-12	-2.56695e-10	-0.528352
8435690	chr11:8435690:G:A	1.54725e-13	-1.57216	-1.19596
8435844	chr11:8435844:G:A	1.78414e-13	-1.48547	-1.14019
8437202	chr11:8437202:G:A	2.161e-13	-1.60405	-0.829976
8437577	chr11:8437577:G:A	1.61168e-13	-1.6076	-1.11973
8437719	chr11:8437719:G:A	1.59201e-13	-1.76087	-0.978731
8437723	chr11:8437723:T:C	3.47049e-13	-1.9603	-3.33048e-10
8438131	chr11:8438131:T:C	1.14091e-12	-2.56695e-10	-0.770185
8438229	chr11:8438229:T:C	6.51756e-13	-2.56695e-10	-1.3301
8438486	chr11:8438486:T:C	3.08858e-12	0.225699	-3.33048e-10
8439350	chr11:8439350:G:A	2.77146e-13	-1.35057	-0.834653
8439616	chr11:8439616:C:T	3.86574e-13	-0.847323	-1.00512
8439631	chr11:8439631:T:C	2.24878e-13	-1.57027	-0.823937
8439669	chr11:8439669:A:C	7.34746e-13	0.0981389	-1.30838
8439691	chr11:8439691:G:A	2.68356e-12	-2.56695e-10	0.0851325
8440418	chr11:8440418:T:C	1.67216e-13	-1.55486	-1.13562
8440922	chr11:8440922:T:A	1.20866e-11	-2.56695e-10	1.59009
8440976	chr11:8440976:C:G	1.05606e-11	-2.56695e-10	1.45511
8441467	chr11:8441467:G:A	6.66796e-13	-2.56695e-10	-1.30728
8441560	chr11:8441560:C:T	1.86685e-13	-1.63282	-0.947525
8442012	chr11:8442012:C:T	1.60023e-13	-1.55413	-1.18032
8442075	chr11:8442075:G:A	2.2261e-13	-1.35289	-1.05145
8442404	chr11:8442404:G:A	2.23963e-13	-1.52407	-0.874215
8443038	chr11:8443038:C:T	1.01059e-12	-1.40338	0.511897
8443514	chr11:8443514:C:T	2.6741e-12	-2.56695e-10	0.0816002
8443656	chr11:8443656:T:C	4.35031e-13	-1.73435	-3.33048e-10
8444043	chr11:8444043:A:G	1.95091e-13	-1.28196	-1.25434
8444264	chr11:8444264:A:G	1.11831e-12	-0.790198	-3.33048e-10
8444394	chr11:8444394:T:C	1.84378e-13	-1.40011	-1.19267
8444416	chr11:8444416:A:C	2.13698e-13	-1.72623	-0.718978
8444461	chr11:8444461:T:C	1.32469e-12	0.697216	-1.31805
8444698	chr11:8444698:C:A	2.08384e-13	-1.20742	-1.26297
8444890	chr11:8444890:C:T	1.84522e-13	-1.58598	-1.00602
8445258	chr11:8445258:T:A	2.37185e-13	-1.11314	-1.22778
8445361	chr11:8445361:T:A	1.42628e-13	-1.56091	-1.28862
8446274	chr11:8446274:C:CT	1.92806e-13	-1.69544	-0.852645
8446432	chr11:8446432:G:A	1.70882e-13	-1.38057	-1.28822
8446899	chr11:8446899:T:C	4.85259e-13	-1.62509	-3.33048e-10
8447950	chr11:8447950:A:G	1.84363e-13	-1.33813	-1.25473
8447988	chr11:8447988:C:G	6.59885e-13	-2.56695e-10	-1.3177
8448012	chr11:8448012:G:A	9.50964e-12	-2.56695e-10	1.35029
8448187	chr11:8448187:C:T	6.6874e-13	-2.56695e-10	-1.30437
8448263	chr11:8448263:A:C	2.24067e-12	-2.56695e-10	-0.0952367
8448290	chr11:8448290:T:C	1.30586e-11	-2.56695e-10	1.66743
8448475	chr11:8448475:G:A	7.88903e-13	-2.56695e-10	-1.13913
8448479	chr11:8448479:C:CAG	7.89489e-13	-2.56695e-10	-1.13838
8448481	chr11:8448481:T:C	7.8476e-13	-2.56695e-10	-1.14439
8448884	chr11:8448884:T:A	4.37284e-13	-1.7682	0.0390161
8449036	chr11:8449036:T:C	1.05715e-11	-2.56695e-10	1.45615
8449055	chr11:8449055:G:C	2.70597e-12	-1.89327	1.98672
8450155	chr11:8450155:C:A	1.62415e-13	-1.57708	-1.14253
8450779	chr11:8450779:TG:T	6.76884e-13	-2.56695e-10	-1.29227
8450781	chr11:8450781:AGG:A	6.76973e-13	-2.56695e-10	-1.29214
8451700	chr11:8451700:G:A	2.14905e-13	-1.30108	-1.1385
8451713	chr11:8451713:T:C	6.62465e-13	-2.56695e-10	-1.3138
8451736	chr11:8451736:A:T	4.01496e-13	-0.774795	-1.03978
8451882	chr11:8451882:CTGTT:C	1.54467e-13	-1.60133	-1.16845
8451920	chr11:8451920:G:A	4.2807e-13	-0.711565	-1.03892
8452160	chr11:8452160:G:A	1.21331e-13	-1.89184	-1.11941
8452235	chr11:8452235:T:C	1.02078e-13	-1.96622	-1.21781
8452300	chr11:8452300:A:G	2.5731e-12	-2.56695e-10	0.0430968
8452468	chr11:8452468:G:C	2.91781e-13	-0.982554	-1.15121
8452744	chr11:8452744:T:C	3.96333e-13	-1.82751	-3.33048e-10
8453070	chr11:8453070:C:T	4.40083e-13	-1.7228	-3.33048e-10
8453169	chr11:8453169:T:G	2.89367e-12	0.160512	-3.33048e-10
8453337	chr11:8453337:T:C	6.55944e-12	0.623492	0.355399
8453633	chr11:8453633:G:C	1.32997e-13	-1.64618	-1.27327
8453879	chr11:8453879:C:G	1.48671e-11	-2.56695e-10	1.79714
8454128	chr11:8454128:T:C	1.35526e-13	-1.72652	-1.17408
8454491	chr11:8454491:G:C	2.1638e-12	-2.56695e-10	-0.130149
8456237	chr11:8456237:G:C	1.26242e-11	-2.56695e-10	1.6336
8456493	chr11:8456493:A:G	3.88167e-13	-1.84833	-3.33048e-10
8456998	chr11:8456998:C:A	1.74233e-13	-1.58336	-1.06602
8457190	chr11:8457190:AAGTT:A	1.38299e-13	-1.62906	-1.25129
8457196	chr11:8457196:A:C	1.10882e-12	0.482432	-1.28115
8457629	chr11:8457629:AC:A	4.52256e-13	-1.69552	-3.33048e-10
8458026	chr11:8458026:G:A	1.32511e-12	-0.62052	-3.33048e-10
8458110	chr11:8458110:G:A	3.31688e-12	-2.56695e-10	0.297012
8458298	chr11:8458298:C:A	3.87527e-13	-1.84998	-3.33048e-10
8458839	chr11:8458839:T:G	3.88837e-13	-1.84661	-3.33048e-10
8459172	chr11:8459172:G:T	1.46967e-13	-1.62582	-1.19374
8459932	chr11:8459932:G:A	9.8874e-13	0.10478	-1.01812
8460497	chr11:8460497:G:C	2.17451e-12	-2.56695e-10	-0.125209
8460556	chr11:8460556:A:G	6.06475e-12	-2.56695e-10	0.90048
8460780	chr11:8460780:T:C	9.46559e-14	-1.94484	-1.31468
8460837	chr11:8460837:A:G	8.62199e-13	-2.56695e-10	-1.05028
8461002	chr11:8461002:A:G	2.51254e-13	-1.07054	-1.21276
8461139	chr11:8461139:T:C	6.57067e-13	-2.56695e-10	-1.32198
8461153	chr11:8461153:T:C	9.22722e-13	-2.56695e-10	-0.98244
8461788	chr11:8461788:G:A	1.44472e-13	-1.57439	-1.26229
8462094	chr11:8462094:A:C	1.52886e-11	-2.56695e-10	1.82509
8462109	chr11:8462109:T:C	5.69127e-12	-2.56695e-10	0.83692
8462542	chr11:8462542:C:T	1.38831e-13	-1.59809	-1.27842
8462606	chr11:8462606:A:G	1.51613e-13	-1.69497	-1.09347
8462730	chr11:8462730:G:A	2.37689e-12	-2.56695e-10	-0.0362202
8463051	chr11:8463051:C:T	2.14928e-13	-1.18436	-1.25511
8463349	chr11:8463349:C:T	1.35448e-13	-1.60139	-1.29979
8465103	chr11:8465103:A:T	1.41269e-13	-1.57895	-1.28015
8465299	chr11:8465299:G:T	2.52223e-13	-1.09266	-1.1868
8466523	chr11:8466523:C:T	6.67568e-13	-2.56695e-10	-1.30613
8467386	chr11:8467386:T:G	8.29853e-13	-2.56695e-10	-1.08852
8467461	chr11:8467461:T:C	1.64908e-13	-1.96674	-0.737638
8467882	chr11:8467882:T:C	7.51566e-13	-2.56695e-10	-1.18761
8468165	chr11:8468165:C:T	4.3697e-13	-1.7299	-3.33048e-10
8468889	chr11:8468889:A:C	1.37315e-12	-1.2279	0.642991
8468937	chr11:8468937:C:T	6.98721e-13	-2.56695e-10	-1.26052
8468959	chr11:8468959:T:C	2.04218e-13	-1.59364	-0.896943
8469006	chr11:8469006:T:G	1.93276e-13	-1.25776	-1.28789
8469031	chr11:8469031:T:C	4.2884e-11	2.85649	-3.33048e-10
8469676	chr11:8469676:T:C	1.51801e-13	-1.48671	-1.30049
8469887	chr11:8469887:A:G	7.86545e-13	-2.56695e-10	-1.14212
8469960	chr11:8469960:A:C	1.25747e-11	-2.56695e-10	1.62967
8470050	chr11:8470050:C:T	2.69677e-13	-0.977896	-1.23465
8470132	chr11:8470132:T:A	6.89698e-13	-2.56695e-10	-1.27351
8470323	chr11:8470323:GC:G	6.98922e-12	-2.56695e-10	1.04235
8470580	chr11:8470580:C:T	1.40452e-13	-1.59655	-1.26835
8470837	chr11:8470837:A:T	1.78135e-13	-1.92865	-0.698573
8470941	chr11:8470941:C:A	1.29461e-12	-2.56695e-10	-0.643806
8471240	chr11:8471240:A:T	6.52637e-13	-2.56695e-10	-1.32875
8471882	chr11:8471882:T:C	1.2695e-13	-1.69524	-1.27074
8471958	chr11:8471958:C:T	4.95651e-13	-1.6039	-3.33048e-10
8472099	chr11:8472099:T:A	7.06043e-13	-2.56695e-10	-1.25009
8472498	chr11:8472498:AAG:A	8.13145e-12	-2.56695e-10	1.19373
8472798	chr11:8472798:C:T	1.40285e-13	-1.56184	-1.30426
8473093	chr11:8473093:T:C	2.6207e-13	-1.03424	-1.20692
8473525	chr11:8473525:T:C	7.99227e-13	-2.56695e-10	-1.12612
8473777	chr11:8473777:C:G	1.40123e-12	-0.564666	-3.33048e-10
8473888	chr11:8473888:T:G	4.15546e-12	-2.56695e-10	0.522411
8473965	chr11:8473965:G:C	1.93037e-13	-1.94788	-0.599003
8474209	chr11:8474209:G:T	2.163e-13	-1.19759	-1.23552
8474419	chr11:8474419:T:C	1.93281e-12	-2.56695e-10	-0.243039
8474420	chr11:8474420:A:T	3.94739e-12	-2.56695e-10	0.471041
8474427	chr11:8474427:TA:T	1.26049e-11	-2.56695e-10	1.63207
8474969	chr11:8474969:G:A	1.32724e-13	-1.67324	-1.24825
8474990	chr11:8474990:G:T	7.93386e-13	-2.56695e-10	-1.13346
8475064	chr11:8475064:G:C	1.32392e-13	-1.61897	-1.30502
8475576	chr11:8475576:T:C	1.10717e-12	-2.56695e-10	-0.800207
8475776	chr11:8475776:C:T	1.55527e-13	-1.43711	-1.32584
8476069	chr11:8476069:G:A	1.53837e-11	-2.56695e-10	1.83129
8476187	chr11:8476187:G:A	1.43592e-11	-2.56695e-10	1.76238
8477667	chr11:8477667:T:C	6.87717e-13	-2.56695e-10	-1.27639
8477759	chr11:8477759:A:G	2.28937e-12	-2.56695e-10	-0.0737356
8477859	chr11:8477859:T:C	1.34121e-13	-1.59141	-1.31962
8477917	chr11:8477917:T:C	2.0189e-13	-1.34339	-1.15865
8477921	chr11:8477921:A:G	3.69624e-13	-1.89728	-3.33048e-10
8478141	chr11:8478141:TTACTAAAACAAATC:T	1.88402e-13	-1.35336	-1.21783
8478498	chr11:8478498:A:C	1.35389e-13	-1.58337	-1.31825
8478552	chr11:8478552:T:C	1.78925e-13	-1.39926	-1.22354
8478749	chr11:8478749:A:G	1.1439e-11	-2.56695e-10	1.53501
8478833	chr11:8478833:A:G	6.82119e-13	-1.47635	0.191787
8479044	chr11:8479044:T:C	1.38641e-12	-2.56695e-10	-0.575298
8479427	chr11:8479427:G:A	5.88441e-12	-2.56695e-10	0.870292
8479449	chr11:8479449:G:A	1.35017e-13	-1.62702	-1.27735
8479704	chr11:8479704:G:A	8.00203e-13	-2.56695e-10	-1.1249
8479836	chr11:8479836:C:G	8.2936e-13	-2.56695e-10	-1.08911
8480389	chr11:8480389:A:G	1.68666e-13	-1.46222	-1.21963
8480517	chr11:8480517:G:A	8.03008e-13	-2.56695e-10	-1.1214
8480578	chr11:8480578:C:T	7.14679e-13	-2.56695e-10	-1.23793
8481257	chr11:8481257:T:C	6.78059e-13	-2.56695e-10	-1.29053
8481400	chr11:8481400:A:G	1.70812e-13	-1.4238	-1.24541
8481449	chr11:8481449:C:T	1.88372e-13	-1.34221	-1.22914
8481790	chr11:8481790:T:C	1.35228e-12	-2.56695e-10	-0.600224
8481944	chr11:8481944:A:G	2.5023e-13	-0.989927	-1.29746
8482258	chr11:8482258:G:A	8.38606e-13	-2.56695e-10	-1.07803
8482740	chr11:8482740:A:T	1.1506e-12	-0.919299	0.157566
8482783	chr11:8482783:G:A	6.51836e-13	-2.56695e-10	-1.32998
8482790	chr11:8482790:C:T	9.41587e-13	-2.56695e-10	-0.962202
8483072	chr11:8483072:A:G	5.45389e-13	-0.875297	-0.632973
8483200	chr11:8483200:T:TA	8.2481e-13	-2.56695e-10	-1.09462
8483307	chr11:8483307:A:C	1.41099e-13	-1.63558	-1.22472
8483389	chr11:8483389:G:T	1.4492e-12	-0.104481	-0.426521
8483981	chr11:8483981:A:T	5.94758e-13	-0.897326	-0.524288
8484594	chr11:8484594:T:C	2.35243e-12	-2.56695e-10	-0.0465649
8484985	chr11:8484985:C:A	1.19103e-12	-0.727192	-3.33048e-10
8485212	chr11:8485212:A:T	2.35299e-13	-1.2778	-1.07111
8485325	chr11:8485325:T:C	1.59725e-13	-1.73666	-0.999655
8485590	chr11:8485590:T:C	1.4589e-12	-2.56695e-10	-0.524331
8486487	chr11:8486487:C:T	4.41219e-13	-1.72023	-3.33048e-10
8486928	chr11:8486928:T:C	2.82565e-13	-0.973255	-1.19261
8487004	chr11:8487004:C:T	5.36333e-13	-1.52501	-3.33048e-10
8487207	chr11:8487207:T:C	8.51921e-13	-2.56695e-10	-1.06227
8488752	chr11:8488752:T:G	1.27164e-13	-1.66513	-1.29916
8489221	chr11:8489221:C:T	2.40403e-12	-0.0397439	0.0148771
8489805	chr11:8489805:A:G	2.07164e-13	-1.94256	-0.533698
8489834	chr11:8489834:G:A	7.57098e-13	-2.56695e-10	-1.18028
8489888	chr11:8489888:G:A	3.48737e-13	-1.95545	-3.33048e-10
8490000	chr11:8490000:C:A	1.09218e-11	-2.56695e-10	1.48875
8490022	chr11:8490022:C:T	1.4859e-12	-1.20653	0.700538
8490062	chr11:8490062:T:C	1.24479e-13	-1.66864	-1.31699
8490094	chr11:8490094:C:T	1.41702e-12	-1.22882	0.675358
8490341	chr11:8490341:G:C	1.27758e-12	-0.444753	-0.212293
8490436	chr11:8490436:G:A	6.85338e-13	-2.56695e-10	-1.27986
8490450	chr11:8490450:CA:C	2.70995e-12	0.250896	-0.155981
8490470	chr11:8490470:G:A	7.92595e-13	-2.56695e-10	-1.13446
8490538	chr11:8490538:C:T	1.77509e-13	-1.64033	-0.990416
8490734	chr11:8490734:A:C	1.27196e-13	-1.64828	-1.31576
8490746	chr11:8490746:T:C	2.60348e-12	0.217365	-0.162531
8491452	chr11:8491452:C:A	6.64018e-13	-2.56695e-10	-1.31146
8491605	chr11:8491605:T:C	3.56351e-12	-2.56695e-10	0.368732
8491904	chr11:8491904:T:G	6.94567e-13	-2.56695e-10	-1.26648
8491955	chr11:8491955:G:A	8.55699e-13	0.169705	-1.22755
8492430	chr11:8492430:C:T	8.65656e-13	-2.56695e-10	-1.04628
8492458	chr11:8492458:A:G	8.45756e-13	-2.56695e-10	-1.06954
8492564	chr11:8492564:C:T	7.91703e-13	-2.56695e-10	-1.13558
8492952	chr11:8492952:A:G	6.52859e-13	-2.56695e-10	-1.32841
8493102	chr11:8493102:C:G	2.03097e-13	-1.35412	-1.14196
8493281	chr11:8493281:C:A	1.25877e-12	-1.62159	0.949718
8493467	chr11:8493467:C:A	2.00672e-13	-1.34619	-1.16191
8493576	chr11:8493576:A:G	3.37435e-12	0.314188	-3.33048e-10
8493921	chr11:8493921:A:T	1.39196e-13	-1.58453	-1.28936
8494063	chr11:8494063:T:C	1.85673e-13	-1.32742	-1.25836
8494450	chr11:8494450:C:A	3.42903e-13	-1.97232	-3.33048e-10
8494651	chr11:8494651:A:C	2.86552e-13	-1.38397	-0.767884
8494679	chr11:8494679:T:C	7.44748e-13	-1.19672	-3.33048e-10
8495086	chr11:8495086:T:C	3.38974e-12	-2.56695e-10	0.31874
8495653	chr11:8495653:A:G	1.4747e-13	-1.59812	-1.21802
8495881	chr11:8495881:G:A	2.0922e-13	-1.31335	-1.15303
8495891	chr11:8495891:T:C	4.15978e-13	-1.77914	-3.33048e-10
8495907	chr11:8495907:T:C	8.86615e-13	-2.56695e-10	-1.02236
8496111	chr11:8496111:TGAAAAAGAAAA:T	9.293e-13	-2.56695e-10	-0.975337
8497534	chr11:8497534:A:G	1.98575e-13	-1.26324	-1.25537
8497662	chr11:8497662:G:A	1.28882e-12	-1.25405	0.605761
8497937	chr11:8497937:T:G	1.35649e-12	-2.56695e-10	-0.597113
8498049	chr11:8498049:G:C	2.12097e-12	-2.56695e-10	-0.150138
8498084	chr11:8498084:T:C	8.27879e-13	-2.56695e-10	-1.0909
8498370	chr11:8498370:A:T	8.16274e-13	-0.546871	-0.558147
8498406	chr11:8498406:G:A	5.71126e-13	-0.868413	-0.593746
8498489	chr11:8498489:A:G	4.8125e-13	-1.63338	-3.33048e-10
8498672	chr11:8498672:A:G	1.49594e-13	-1.60737	-1.19447
8498861	chr11:8498861:G:A	4.91746e-12	0.853964	-0.163184
8498920	chr11:8498920:C:CA	1.35512e-12	-2.56695e-10	-0.598125
8499069	chr11:8499069:G:A	6.13516e-13	-0.84828	-0.542281
8499164	chr11:8499164:A:C	5.8567e-13	-1.43701	-3.33048e-10
8499343	chr11:8499343:G:C	1.72838e-12	-1.12806	0.773231
8499366	chr11:8499366:A:G	1.98911e-13	-1.25755	-1.25936
8499395	chr11:8499395:A:G	7.76183e-13	-0.575497	-0.579883
8499615	chr11:8499615:T:C	7.66309e-13	-2.56695e-10	-1.16818
8500187	chr11:8500187:G:C	1.12977e-12	-2.56695e-10	-0.779995
8500249	chr11:8500249:C:A	1.06138e-12	-2.56695e-10	-0.842445
8500635	chr11:8500635:T:C	1.36922e-13	-1.62228	-1.26808
8501279	chr11:8501279:G:C	4.20819e-12	0.384551	0.150467
8501331	chr11:8501331:T:C	7.78123e-13	-2.56695e-10	-1.15288
8501495	chr11:8501495:T:C	1.14013e-12	-1.28416	0.513291
8501625	chr11:8501625:T:A	8.72089e-13	-0.572779	-0.466098
8502289	chr11:8502289:C:T	5.60609e-12	-2.56695e-10	0.82184
8502762	chr11:8502762:A:G	6.97345e-13	-2.56695e-10	-1.26249
8503305	chr11:8503305:A:T	1.93674e-13	-1.28654	-1.25705
8503386	chr11:8503386:T:C	8.36176e-12	1.3694	-0.147741
8503426	chr11:8503426:T:C	1.27153e-13	-1.68517	-1.27921
8503746	chr11:8503746:G:A	8.81895e-13	-0.438155	-0.589541
8503771	chr11:8503771:C:T	1.06213e-11	-2.56695e-10	1.46085
8504440	chr11:8504440:T:C	2.91125e-12	0.367487	-0.200918
8505096	chr11:8505096:A:G	1.38497e-13	-1.66457	-1.21434
8505128	chr11:8505128:A:G	8.33873e-13	-2.56695e-10	-1.08369
8505156	chr11:8505156:T:C	6.88823e-13	-2.56695e-10	-1.27478
8505871	chr11:8505871:A:G	4.64787e-13	-1.09766	-0.570532
8506119	chr11:8506119:A:G	1.8306e-13	-1.46476	-1.1352
8506304	chr11:8506304:T:C	7.05939e-13	-2.56695e-10	-1.25024
8506758	chr11:8506758:C:T	3.48813e-12	-2.56695e-10	0.347353
8506789	chr11:8506789:G:C	1.26494e-11	-2.56695e-10	1.6356
8507094	chr11:8507094:C:A	6.88193e-13	-2.56695e-10	-1.2757
8507106	chr11:8507106:T:A	6.27782e-13	-0.74722	-0.620356
8507312	chr11:8507312:G:A	6.9521e-13	-2.56695e-10	-1.26555
8507375	chr11:8507375:G:C	5.70846e-12	-2.56695e-10	0.839937
8507408	chr11:8507408:G:A	6.96303e-13	-2.56695e-10	-1.26398
8507730	chr11:8507730:G:A	3.16332e-12	0.225948	0.0236598
8507826	chr11:8507826:T:C	1.77792e-13	-1.30295	-1.3262
8507953	chr11:8507953:C:T	2.42449e-13	-1.01806	-1.30092
8508111	chr11:8508111:A:G	4.29272e-13	-1.04172	-0.705958
8508126	chr11:8508126:G:A	2.52691e-13	-0.992188	-1.28541
8508378	chr11:8508378:A:T	1.45837e-13	-1.51318	-1.3141
8508671	chr11:8508671:A:G	1.47593e-13	-1.54515	-1.27016
8508711	chr11:8508711:G:A	4.43884e-12	-2.56695e-10	0.588379
8508776	chr11:8508776:AAAT:A	6.90307e-13	-2.56695e-10	-1.27263
8508859	chr11:8508859:A:G	4.11132e-13	-1.07443	-0.716421
8509264	chr11:8509264:G:C	2.47831e-13	-0.993916	-1.30311
8509737	chr11:8509737:C:T	6.90307e-13	-2.56695e-10	-1.27263
8509741	chr11:8509741:T:C	7.858e-13	-2.56695e-10	-1.14307
8510456	chr11:8510456:G:A	5.81468e-13	-0.834506	-0.609707
8510564	chr11:8510564:G:T	6.90562e-13	-2.56695e-10	-1.27226
8510911	chr11:8510911:C:T	1.21656e-13	-1.72324	-1.28533
8511013	chr11:8511013:T:C	1.18796e-12	-2.56695e-10	-0.729773
8511046	chr11:8511046:G:A	7.85881e-13	-2.56695e-10	-1.14296
8511317	chr11:8511317:G:T	6.99346e-13	-2.56695e-10	-1.25962
8511602	chr11:8511602:G:T	8.39929e-13	-0.535364	-0.541088
8511865	chr11:8511865:T:C	7.9028e-13	-2.56695e-10	-1.13738
8511869	chr11:8511869:G:A	6.53146e-13	-2.56695e-10	-1.32797
8511921	chr11:8511921:T:C	2.45213e-12	-2.56695e-10	-0.0050572
8512038	chr11:8512038:C:T	1.07878e-12	-1.2609	0.434713
8512099	chr11:8512099:T:C	2.97381e-13	-0.809609	-1.30514
8512352	chr11:8512352:G:A	1.90824e-13	-1.27648	-1.28194
8512611	chr11:8512611:T:C	6.85588e-13	-2.56695e-10	-1.27949
8512720	chr11:8512720:C:T	4.10529e-13	-1.79232	-3.33048e-10
8513056	chr11:8513056:T:C	1.18889e-13	-1.7024	-1.32918
8513664	chr11:8513664:G:A	8.05351e-13	-2.56695e-10	-1.11849
8513915	chr11:8513915:T:C	6.82933e-13	-2.56695e-10	-1.28337
8513996	chr11:8513996:C:T	7.66275e-13	-2.56695e-10	-1.16823
8514026	chr11:8514026:G:C	2.13294e-12	0.792022	-0.936536
8514374	chr11:8514374:C:T	1.08323e-12	-2.56695e-10	-0.822068
8514375	chr11:8514375:G:A	1.00221e-12	-0.335764	-0.564038
8514734	chr11:8514734:C:G	5.26982e-12	-2.56695e-10	0.759982
8515162	chr11:8515162:T:C	7.88882e-13	-2.56695e-10	-1.13915
8515394	chr11:8515394:G:C	6.84712e-13	-0.57467	-0.7061
8515471	chr11:8515471:A:C	6.54806e-13	-2.56695e-10	-1.32543
8515503	chr11:8515503:T:C	7.09025e-13	-0.575052	-0.670826
8515708	chr11:8515708:T:C	1.86116e-13	-1.30051	-1.28289
8515864	chr11:8515864:G:A	1.61868e-12	0.175358	-0.595757
8516519	chr11:8516519:G:A	2.8324e-13	-1.02653	-1.13695
8516700	chr11:8516700:T:C	7.70494e-13	-0.55278	-0.609957
8516874	chr11:8516874:C:A	1.00613e-11	-2.56695e-10	1.40669
8516897	chr11:8516897:C:T	2.14838e-13	-1.15671	-1.28318
8516915	chr11:8516915:G:C	4.21808e-13	-1.76522	-3.33048e-10
8517018	chr11:8517018:C:T	6.53305e-13	-2.56695e-10	-1.32773
8517203	chr11:8517203:T:A	8.31961e-13	-1.08598	-3.33048e-10
8517223	chr11:8517223:T:C	6.52522e-13	-2.56695e-10	-1.32892
8517376	chr11:8517376:G:A	1.13654e-11	-2.56695e-10	1.52856
8517522	chr11:8517522:C:T	9.50496e-12	2.15136	-0.801562
8517591	chr11:8517591:A:G	3.8228e-13	-1.86362	-3.33048e-10
8517830	chr11:8517830:T:C	8.69868e-13	-2.56695e-10	-1.04143
8517956	chr11:8517956:G:A	2.34469e-12	-2.56695e-10	-0.0498605
8518088	chr11:8518088:A:G	9.03983e-12	-2.56695e-10	1.29963
8518170	chr11:8518170:G:C	7.24621e-13	-2.56695e-10	-1.22412
8518386	chr11:8518386:A:T	6.84503e-13	-2.56695e-10	-1.28108
8518416	chr11:8518416:G:A	1.06831e-12	-1.21268	0.376743
8519202	chr11:8519202:C:T	8.96821e-12	-2.56695e-10	1.29167
8519435	chr11:8519435:A:G	1.41264e-12	-2.56695e-10	-0.556556
8519692	chr11:8519692:C:T	4.05108e-13	-1.80561	-3.33048e-10
8519720	chr11:8519720:C:T	3.59512e-12	0.377565	-3.33048e-10
8519733	chr11:8519733:G:GA	2.75838e-12	0.934046	-0.821415
8519817	chr11:8519817:C:T	6.68207e-13	-2.56695e-10	-1.30517
8520078	chr11:8520078:G:A	8.19724e-13	-2.56695e-10	-1.1008
8520601	chr11:8520601:T:C	1.11978e-11	-2.56695e-10	1.51371
8520605	chr11:8520605:G:A	2.50996e-12	-1.52267	1.54092
8520984	chr11:8520984:T:C	7.14768e-13	-2.56695e-10	-1.23781
8521157	chr11:8521157:G:A	1.08492e-11	-2.56695e-10	1.48208
8521662	chr11:8521662:A:G	1.18213e-12	-1.03595	0.301257
8522142	chr11:8522142:T:C	1.24929e-12	-1.22565	0.546213
8522938	chr11:8522938:C:T	3.54019e-13	-1.94042	-3.33048e-10
8522940	chr11:8522940:C:T	6.70255e-13	-2.56695e-10	-1.30211
8523217	chr11:8523217:G:A	7.74243e-13	-2.56695e-10	-1.15788
8523273	chr11:8523273:C:A	7.85235e-13	-2.56695e-10	-1.14379
8523324	chr11:8523324:C:T	1.28416e-12	-2.56695e-10	-0.651906
8523372	chr11:8523372:G:A	6.07694e-13	-0.51631	-0.883788
8523400	chr11:8523400:A:G	1.17556e-12	-0.368823	-0.371444
8523493	chr11:8523493:G:GAGA	1.68448e-13	-1.95735	-0.725796
8523540	chr11:8523540:G:A	6.94861e-13	-2.56695e-10	-1.26606
8523663	chr11:8523663:G:A	7.80978e-13	-2.56695e-10	-1.14922
8523921	chr11:8523921:G:A	4.79511e-12	1.21139	-0.545808
8523938	chr11:8523938:C:T	1.43337e-13	-1.51739	-1.32718
8524279	chr11:8524279:C:G	9.05451e-13	-2.56695e-10	-1.00134
8524287	chr11:8524287:C:G	6.52778e-13	-2.56695e-10	-1.32853
8524289	chr11:8524289:G:A	1.35066e-12	-2.56695e-10	-0.60142
8524471	chr11:8524471:G:A	9.76913e-12	-2.56695e-10	1.37721
8524512	chr11:8524512:T:C	4.14559e-13	-1.78255	-3.33048e-10
8525738	chr11:8525738:A:G	6.89063e-13	-2.56695e-10	-1.27444
8526275	chr11:8526275:C:T	2.74253e-13	-0.893725	-1.30199
8526449	chr11:8526449:C:A	8.13102e-13	-2.56695e-10	-1.10891
8527219	chr11:8527219:G:A	1.07784e-11	-2.56695e-10	1.47553
8527264	chr11:8527264:T:C	2.33853e-12	0.306261	-0.358751
8527437	chr11:8527437:T:C	6.28143e-12	-2.56695e-10	0.935584
8527562	chr11:8527562:A:G	6.99597e-13	-2.56695e-10	-1.25926
8527965	chr11:8527965:C:T	7.93778e-13	-2.56695e-10	-1.13297
8528229	chr11:8528229:G:GC	1.97343e-12	0.00821088	-0.23045
8529338	chr11:8529338:T:C	6.38946e-13	-1.34995	-3.33048e-10
8529587	chr11:8529587:T:A	2.37262e-13	-1.0339	-1.3067
8530044	chr11:8530044:G:A	3.07241e-13	-1.9622	-0.11993
8530130	chr11:8530130:C:T	2.83422e-13	-0.85897	-1.30386
8530467	chr11:8530467:G:A	4.26507e-13	-1.75414	-3.33048e-10
8530643	chr11:8530643:A:G	5.46815e-13	-1.24604	-0.259619
8530997	chr11:8530997:G:A	6.34894e-12	-2.56695e-10	0.946274
8531323	chr11:8531323:C:T	7.71789e-13	-2.56695e-10	-1.16106
8531674	chr11:8531674:C:G	9.77142e-14	-1.95516	-1.27256
8531888	chr11:8531888:T:C	7.78279e-13	-2.56695e-10	-1.15268
8532030	chr11:8532030:A:T	7.34751e-13	-2.56695e-10	-1.21024
8532380	chr11:8532380:C:A	6.60425e-13	-2.56695e-10	-1.31688
8532461	chr11:8532461:A:G	7.78279e-13	-2.56695e-10	-1.15268
8532605	chr11:8532605:G:C	1.55311e-12	-1.22774	0.765985
8533002	chr11:8533002:A:G	7.20152e-13	-2.56695e-10	-1.23031
8533568	chr11:8533568:C:T	8.20772e-13	-2.56695e-10	-1.09952
8533729	chr11:8533729:C:T	1.16811e-11	-2.56695e-10	1.55596
8533738	chr11:8533738:G:C	3.77163e-13	-1.95962	0.0825293
8534330	chr11:8534330:A:G	8.12541e-13	-2.56695e-10	-1.1096
8534363	chr11:8534363:A:T	3.01148e-13	-0.772626	-1.32954
8534812	chr11:8534812:T:C	1.58552e-13	-1.9489	-0.794788
8534939	chr11:8534939:A:G	3.98805e-13	-1.8213	-3.33048e-10
8534980	chr11:8534980:G:A	3.27286e-12	-2.56695e-10	0.28365
8535025	chr11:8535025:T:C	1.14284e-11	-2.56695e-10	1.53409
8535079	chr11:8535079:C:T	7.92324e-13	-2.56695e-10	-1.1348
8535671	chr11:8535671:A:G	2.08514e-13	-1.18818	-1.28158
8535789	chr11:8535789:A:G	7.4563e-13	-2.56695e-10	-1.19554
8535820	chr11:8535820:T:A	7.7795e-13	-2.56695e-10	-1.15311
8535888	chr11:8535888:A:G	6.53341e-13	-2.56695e-10	-1.32767
8536310	chr11:8536310:T:C	7.78279e-13	-2.56695e-10	-1.15268
8536716	chr11:8536716:T:C	7.34228e-13	-2.56695e-10	-1.21095
8536752	chr11:8536752:T:C	7.44223e-13	-2.56695e-10	-1.19743
8536786	chr11:8536786:G:C	1.3367e-13	-1.67349	-1.2409
8537128	chr11:8537128:C:T	9.49782e-12	-2.56695e-10	1.34905
8537294	chr11:8537294:G:T	1.31109e-13	-1.70251	-1.23123
8537305	chr11:8537305:G:A	1.22125e-13	-1.74523	-1.2595
8537347	chr11:8537347:C:A	1.35602e-12	-2.56695e-10	-0.597463
8537393	chr11:8537393:G:A	7.6116e-13	-1.17493	-3.33048e-10
8537769	chr11:8537769:C:G	4.11994e-13	-1.78876	-3.33048e-10
8537813	chr11:8537813:A:C	6.67497e-13	-2.56695e-10	-1.30623
8537833	chr11:8537833:AT:A	2.16027e-12	-2.56695e-10	-0.131781
8537976	chr11:8537976:G:A	1.41053e-12	-2.56695e-10	-0.558048
8538584	chr11:8538584:G:A	7.47413e-13	-2.56695e-10	-1.19315
8539024	chr11:8539024:C:A	1.33496e-13	-1.66658	-1.24912
8539455	chr11:8539455:T:C	4.9098e-13	-1.89824	0.284879
8540105	chr11:8540105:T:G	7.65772e-13	-2.56695e-10	-1.16888
8540312	chr11:8540312:T:A	1.10436e-13	-1.79845	-1.30689
8540417	chr11:8540417:T:G	3.55187e-13	-1.94102	0.00389422
8540918	chr11:8540918:T:A	1.09583e-12	0.230587	-1.04109
8540947	chr11:8540947:C:T	1.18497e-13	-1.74282	-1.29206
8541145	chr11:8541145:G:A	6.70075e-13	-2.56695e-10	-1.30238
8541657	chr11:8541657:C:T	7.40666e-13	-2.56695e-10	-1.20222
8541797	chr11:8541797:G:A	1.11034e-12	-2.56695e-10	-0.797351
8541922	chr11:8541922:T:C	1.35845e-12	-2.56695e-10	-0.595671
8542448	chr11:8542448:G:A	1.83187e-13	-1.36506	-1.2342
8542535	chr11:8542535:T:C	7.71002e-13	-2.56695e-10	-1.16208
8542879	chr11:8542879:A:T	1.17318e-13	-1.7484	-1.29648
8543231	chr11:8543231:T:C	1.16185e-12	-1.12776	0.375765
8543551	chr11:8543551:C:T	7.66189e-13	-2.56695e-10	-1.16834
8543781	chr11:8543781:C:T	1.87838e-13	-1.69006	-0.88413
8544146	chr11:8544146:G:A	8.40497e-13	-1.07577	-3.33048e-10
8544287	chr11:8544287:A:G	1.4582e-13	-1.72637	-1.10102
8544352	chr11:8544352:T:C	2.03369e-13	-1.20874	-1.28601
8544353	chr11:8544353:A:G	7.68062e-13	-2.56695e-10	-1.1659
8544581	chr11:8544581:C:T	2.12881e-13	-1.15065	-1.29839
8544782	chr11:8544782:G:A	1.29837e-13	-1.63704	-1.30645
8544796	chr11:8544796:C:T	1.32037e-13	-1.66444	-1.26225
8545057	chr11:8545057:G:C	7.71069e-13	-2.56695e-10	-1.16199
8545236	chr11:8545236:C:T	8.45183e-13	-2.56695e-10	-1.07022
8545450	chr11:8545450:C:T	1.07697e-12	-2.56695e-10	-0.827864
8545506	chr11:8545506:A:T	1.07697e-12	-2.56695e-10	-0.827864
8545715	chr11:8545715:G:A	1.14356e-12	-2.56695e-10	-0.767866
8545838	chr11:8545838:C:T	4.28564e-12	-2.56695e-10	0.553256
8545855	chr11:8545855:A:C	4.13348e-13	-1.78548	-3.33048e-10
8545877	chr11:8545877:T:G	1.13105e-13	-1.86805	-1.21341
8545941	chr11:8545941:A:G	2.38651e-12	-2.56695e-10	-0.0321817
8546008	chr11:8546008:A:G	1.01102e-12	0.368283	-1.25934
8546112	chr11:8546112:G:A	1.5677e-13	-1.95768	-0.797302
8546311	chr11:8546311:T:C	1.12968e-12	-1.34447	0.564396
8546373	chr11:8546373:T:C	6.88298e-13	-0.122664	-1.15288
8546555	chr11:8546555:T:C	3.58027e-13	-1.92916	-3.33048e-10
8546572	chr11:8546572:A:G	2.92583e-12	-2.56695e-10	0.171566
8546605	chr11:8546605:G:T	3.27662e-13	-0.777455	-1.24033
8546669	chr11:8546669:CAT:C	1.11938e-12	-2.56695e-10	-0.789236
8546811	chr11:8546811:C:T	8.0178e-13	-2.56695e-10	-1.12293
8546818	chr11:8546818:T:C	1.8155e-13	-1.29209	-1.31615
8547041	chr11:8547041:T:C	3.1813e-12	0.255277	-3.33048e-10
8547203	chr11:8547203:T:G	1.4267e-13	-1.59905	-1.25018
8547224	chr11:8547224:T:C	3.42844e-13	-1.97249	-3.33048e-10
8547372	chr11:8547372:G:A	4.12035e-13	-1.78866	-3.33048e-10
8547395	chr11:8547395:C:T	1.41786e-13	-1.60933	-1.24612
8547458	chr11:8547458:C:T	7.67351e-13	-2.56695e-10	-1.16682
8547638	chr11:8547638:G:A	9.57989e-13	-1.2993	0.354371
8547995	chr11:8547995:C:T	9.93451e-13	-1.19936	0.290779
8548604	chr11:8548604:T:G	6.82821e-13	-1.2887	0.00516772
8548879	chr11:8548879:T:C	3.91989e-12	-2.56695e-10	0.464051
8549103	chr11:8549103:T:C	1.22e-13	-1.69418	-1.31157
8549301	chr11:8549301:C:T	6.74858e-13	-2.56695e-10	-1.29527
8549650	chr11:8549650:A:T	7.47419e-12	-2.56695e-10	1.10944
8549732	chr11:8549732:ATTCAT:A	9.5425e-13	-2.56695e-10	-0.948843
8549858	chr11:8549858:T:C	2.16369e-13	-1.49385	-0.938939
8549906	chr11:8549906:A:T	8.13189e-13	-2.56695e-10	-1.10881
8549944	chr11:8549944:C:T	4.45528e-13	-1.71051	-3.33048e-10
8550258	chr11:8550258:T:C	1.25343e-12	0.631479	-1.30761
8550774	chr11:8550774:A:C	7.13052e-12	-2.56695e-10	1.06237
8550856	chr11:8550856:C:T	4.87956e-13	-1.54119	-0.0783514
8551636	chr11:8551636:C:G	1.3134e-13	-1.61202	-1.31997
8551743	chr11:8551743:G:A	7.0773e-13	-2.56695e-10	-1.24771
8551956	chr11:8551956:C:T	9.5177e-12	-2.56695e-10	1.35114
8552045	chr11:8552045:G:C	5.0109e-13	-1.59298	-3.33048e-10
8552125	chr11:8552125:C:T	3.4673e-13	-1.96122	-3.33048e-10
8552338	chr11:8552338:A:G	6.93887e-13	-1.26746	-3.33048e-10
8552784	chr11:8552784:T:C	4.93229e-13	-0.972242	-0.636552
8552975	chr11:8552975:A:T	2.90457e-13	-1.18694	-0.951372
8554043	chr11:8554043:T:C	1.88738e-12	-2.56695e-10	-0.266824
8554120	chr11:8554120:T:C	2.17379e-13	-1.46702	-0.961108
8554157	chr11:8554157:C:T	3.42926e-13	-1.16616	-0.806096
8554296	chr11:8554296:G:GTA	3.33389e-13	-1.14559	-0.854865
8554309	chr11:8554309:C:A	8.79054e-12	-2.56695e-10	1.27166
8554318	chr11:8554318:C:T	1.73307e-13	-1.87845	-0.776255
8554326	chr11:8554326:G:A	1.33927e-12	-2.56695e-10	-0.609885
8554655	chr11:8554655:A:G	1.35961e-13	-1.64498	-1.25243
8554873	chr11:8554873:T:C	6.70596e-13	-2.56695e-10	-1.3016
8555186	chr11:8555186:G:A	1.38393e-13	-1.66938	-1.21029
8555689	chr11:8555689:C:A	1.4711e-13	-1.57563	-1.24295
8556254	chr11:8556254:G:A	5.59079e-13	-0.965298	-0.518179
8556603	chr11:8556603:T:C	1.35852e-13	-1.64178	-1.25642
8556693	chr11:8556693:A:G	1.28469e-12	-2.56695e-10	-0.651495
8557112	chr11:8557112:A:T	1.46573e-13	-1.52815	-1.2941
8557394	chr11:8557394:G:A	1.30155e-13	-1.67957	-1.26147
8557522	chr11:8557522:C:T	1.6811e-12	-1.84635	1.46378
8557534	chr11:8557534:T:A	2.57137e-13	-1.29483	-0.965328
8558335	chr11:8558335:A:AC	1.12161e-11	-2.56695e-10	1.51534
8558349	chr11:8558349:AC:A	1.04696e-11	-2.56695e-10	1.44646
8558750	chr11:8558750:C:A	6.83186e-13	-2.56695e-10	-1.283
8559066	chr11:8559066:A:C	1.4074e-13	-1.61428	-1.24857
8559358	chr11:8559358:T:C	2.18912e-12	-0.118514	-3.33048e-10
8559737	chr11:8559737:C:T	1.50504e-13	-1.83597	-0.959809
8560282	chr11:8560282:T:C	8.22989e-13	-2.56695e-10	-1.09683
8560587	chr11:8560587:T:C	1.64639e-13	-1.58293	-1.12308
8560831	chr11:8560831:G:A	2.66648e-13	-1.95617	-0.267667
8561137	chr11:8561137:A:G	1.4757e-13	-1.58404	-1.23143
8561283	chr11:8561283:G:A	7.66701e-13	-2.56695e-10	-1.16767
8561325	chr11:8561325:G:A	1.40328e-12	-2.56695e-10	-0.563201
8561331	chr11:8561331:A:G	1.05181e-13	-1.8683	-1.28579
8561355	chr11:8561355:C:T	6.54221e-13	-2.56695e-10	-1.32632
8562556	chr11:8562556:T:C	2.19363e-13	-1.46348	-0.955564
8562784	chr11:8562784:T:C	1.72466e-13	-1.71572	-0.943853
8562960	chr11:8562960:G:A	6.95682e-13	-1.26488	-3.33048e-10
8563605	chr11:8563605:G:A	1.23484e-13	-1.67119	-1.32247
8563837	chr11:8563837:G:A	1.27185e-13	-1.71497	-1.24916
8564081	chr11:8564081:T:A	1.57059e-12	-0.450563	-3.33048e-10
8564142	chr11:8564142:T:G	2.60588e-13	-1.19887	-1.04796
8564514	chr11:8564514:A:G	9.74912e-13	-2.56695e-10	-0.927421
8564637	chr11:8564637:A:C	1.33007e-13	-1.6302	-1.28916
8564882	chr11:8564882:T:C	7.34754e-13	-1.38249	0.172256
8565199	chr11:8565199:C:T	5.17836e-13	-1.09192	-0.468195
8565225	chr11:8565225:G:A	2.80747e-13	-1.12582	-1.0465
8566067	chr11:8566067:A:T	1.19761e-13	-1.70465	-1.31962
8566367	chr11:8566367:C:G	1.79949e-12	-2.56695e-10	-0.31451
8567019	chr11:8567019:G:A	7.65739e-13	-2.56695e-10	-1.16893
8567133	chr11:8567133:C:T	6.89626e-13	-2.56695e-10	-1.27362
8567276	chr11:8567276:G:A	1.2783e-13	-1.69584	-1.26322
8567590	chr11:8567590:A:G	8.2084e-13	-2.56695e-10	-1.09944
8567900	chr11:8567900:C:G	8.08693e-13	-2.56695e-10	-1.11435
8568101	chr11:8568101:A:G	1.37574e-13	-1.57817	-1.30744
8568105	chr11:8568105:A:G	9.05696e-12	-2.56695e-10	1.30152
8568945	chr11:8568945:G:A	1.32505e-13	-1.69625	-1.22689
8569278	chr11:8569278:T:G	1.28421e-13	-1.67126	-1.2832
8569982	chr11:8569982:C:T	1.42408e-12	-2.56695e-10	-0.548489
8570838	chr11:8570838:T:C	5.09487e-13	-1.14027	-0.436091
8570848	chr11:8570848:T:C	1.77163e-12	-2.56695e-10	-0.330112
8571126	chr11:8571126:T:A	8.4944e-13	-2.56695e-10	-1.06519
8571331	chr11:8571331:T:A	4.39017e-13	-1.72523	-3.33048e-10
8572294	chr11:8572294:A:T	2.00893e-12	-0.20441	-3.33048e-10
8573018	chr11:8573018:C:G	1.95499e-13	-1.66517	-0.869043
8573209	chr11:8573209:T:C	1.05766e-12	-2.56695e-10	-0.845952
8573568	chr11:8573568:T:C	2.05068e-13	-1.59214	-0.894293
8573815	chr11:8573815:T:C	6.6096e-13	-2.56695e-10	-1.31608
8573850	chr11:8573850:A:G	1.89256e-13	-1.60436	-0.962308
8573942	chr11:8573942:T:C	1.22333e-13	-1.73804	-1.26498
8574104	chr11:8574104:C:G	1.42e-13	-1.59742	-1.25651
8574105	chr11:8574105:C:T	1.45802e-13	-1.57173	-1.25578
8574120	chr11:8574120:C:T	6.51805e-13	-2.56695e-10	-1.33002
8574936	chr11:8574936:A:T	1.35893e-13	-1.62171	-1.27619
8575007	chr11:8575007:T:C	1.96729e-13	-1.30849	-1.21945
8575018	chr11:8575018:C:G	3.74257e-13	-1.29733	-0.5875
8575998	chr11:8575998:G:C	6.949e-13	-2.56695e-10	-1.266
8576319	chr11:8576319:C:A	1.78033e-13	-1.3178	-1.31
8577070	chr11:8577070:A:C	9.40419e-13	-2.56695e-10	-0.963443
8577426	chr11:8577426:T:C	1.14824e-13	-1.76345	-1.30292
8577453	chr11:8577453:G:C	1.16376e-13	-1.73354	-1.31941
8577674	chr11:8577674:T:C	1.83442e-13	-1.64115	-0.956717
8578019	chr11:8578019:G:A	9.95159e-13	-2.56695e-10	-0.906866
8578171	chr11:8578171:A:C	1.5121e-13	-1.92284	-0.86826
8578314	chr11:8578314:T:A	1.11921e-13	-1.78555	-1.30642
8578329	chr11:8578329:G:T	1.3747e-13	-1.63399	-1.25237
8578693	chr11:8578693:C:A	1.10099e-13	-1.78915	-1.31923
8578789	chr11:8578789:T:C	7.0089e-13	-2.56695e-10	-1.25742
8578846	chr11:8578846:C:T	1.4957e-13	-1.55959	-1.24242
8579239	chr11:8579239:G:C	7.93694e-13	-2.56695e-10	-1.13307
8579599	chr11:8579599:G:A	7.99919e-13	-2.56695e-10	-1.12526
8579605	chr11:8579605:C:T	1.3416e-13	-1.58821	-1.32252
8579663	chr11:8579663:A:T	1.45561e-13	-1.57763	-1.25154
8579984	chr11:8579984:G:A	1.30629e-12	-2.56695e-10	-0.634826
8580155	chr11:8580155:T:C	6.60276e-13	-2.56695e-10	-1.31711
8580469	chr11:8580469:G:A	1.76487e-13	-1.33573	-1.30079
8580742	chr11:8580742:T:C	7.52903e-13	-2.56695e-10	-1.18583
8580905	chr11:8580905:T:C	1.05849e-13	-1.82347	-1.32428
8580972	chr11:8580972:A:C	4.31876e-13	-1.74163	-3.33048e-10
8581805	chr11:8581805:G:A	9.47043e-13	-2.56695e-10	-0.956424
8581813	chr11:8581813:T:C	1.07988e-13	-1.80262	-1.32513
8581905	chr11:8581905:C:G	8.51127e-13	-2.56695e-10	-1.06321
8581976	chr11:8581976:T:G	8.38964e-13	-2.56695e-10	-1.0776
8582605	chr11:8582605:A:C	1.09885e-11	-2.56695e-10	1.49483
8583046	chr11:8583046:T:C	1.41924e-13	-1.6064	-1.24807
8583183	chr11:8583183:T:C	2.03683e-13	-1.95769	-0.535512
8583251	chr11:8583251:A:G	1.06524e-13	-1.81944	-1.32197
8583542	chr11:8583542:C:T	7.67037e-13	-2.56695e-10	-1.16723
8583687	chr11:8583687:C:T	7.12256e-13	-1.24133	-3.33048e-10
8584192	chr11:8584192:T:C	1.55412e-13	-1.60476	-1.15893
8584283	chr11:8584283:A:G	3.29727e-12	-2.56695e-10	0.291082
8584372	chr11:8584372:C:T	1.87717e-13	-1.57039	-1.00445
8584422	chr11:8584422:A:C	4.41638e-13	-1.71928	-3.33048e-10
8584641	chr11:8584641:T:A	4.13633e-13	-1.24566	-0.539132
8584900	chr11:8584900:C:T	7.64413e-13	-1.17066	-3.33048e-10
8585215	chr11:8585215:A:G	1.03662e-13	-1.86833	-1.3003
8585826	chr11:8585826:G:A	1.4475e-13	-1.58502	-1.24974
8585941	chr11:8585941:T:A	4.4128e-13	-1.72009	-3.33048e-10
8585961	chr11:8585961:G:A	1.98115e-13	-1.2661	-1.25482
8586160	chr11:8586160:T:C	9.84062e-13	-1.26288	0.344799
8586388	chr11:8586388:G:C	1.07271e-11	-2.56695e-10	1.47076
8586716	chr11:8586716:C:T	1.68675e-13	-1.7506	-0.931198
8586876	chr11:8586876:A:AG	1.10435e-11	-2.56695e-10	1.49983
8586888	chr11:8586888:C:T	6.59749e-13	-2.56695e-10	-1.31791
8587089	chr11:8587089:G:A	1.62709e-13	-1.39806	-1.31975
8587255	chr11:8587255:T:C	1.86802e-13	-1.66074	-0.918977
8587727	chr11:8587727:G:A	1.4086e-13	-1.64163	-1.22038
8587801	chr11:8587801:T:C	7.24503e-13	-2.56695e-10	-1.22428
8587970	chr11:8587970:C:T	1.1775e-13	-1.86413	-1.17707
8588163	chr11:8588163:T:C	1.68733e-13	-1.36744	-1.31401
8588541	chr11:8588541:A:G	8.19465e-13	-2.56695e-10	-1.10112
8588654	chr11:8588654:T:G	1.30017e-13	-1.7117	-1.23041
8588665	chr11:8588665:T:C	4.70262e-13	-1.65648	-3.33048e-10
8588951	chr11:8588951:A:G	6.51804e-13	-2.56695e-10	-1.33002
8589023	chr11:8589023:T:A	1.13046e-13	-1.79684	-1.28513
8589293	chr11:8589293:A:G	1.52387e-13	-1.50045	-1.2829
8589307	chr11:8589307:A:G	2.37322e-13	-1.54738	-0.79297
8589381	chr11:8589381:T:A	1.65049e-13	-1.59659	-1.10694
8589437	chr11:8589437:A:G	3.43167e-12	-2.56695e-10	0.331032
8589864	chr11:8589864:A:G	9.42598e-14	-1.95343	-1.31028
8590445	chr11:8590445:C:T	6.58419e-13	-2.56695e-10	-1.31993
8590453	chr11:8590453:A:G	1.30635e-13	-1.70692	-1.23045
8590678	chr11:8590678:TC:T	1.728e-13	-1.43907	-1.21856
8591756	chr11:8591756:A:G	7.01984e-13	-2.56695e-10	-1.25586
8592045	chr11:8592045:T:C	5.34226e-13	-1.52895	-3.33048e-10
8592119	chr11:8592119:T:C	1.34092e-13	-1.71448	-1.19676
8592360	chr11:8592360:G:C	7.62734e-13	-2.56695e-10	-1.17286
8592402	chr11:8592402:A:G	1.56841e-13	-1.43811	-1.31642
8593542	chr11:8593542:A:C	2.32867e-13	-1.44597	-0.913335
8593759	chr11:8593759:C:G	2.12744e-13	-1.58929	-0.860391
8593893	chr11:8593893:G:A	1.02516e-12	-2.56695e-10	-0.877168
8594339	chr11:8594339:C:T	4.26481e-13	-1.67819	-0.0760069
8594345	chr11:8594345:T:A	6.57223e-13	-2.56695e-10	-1.32175
8594430	chr11:8594430:A:G	7.42448e-13	-2.56695e-10	-1.19982
8594482	chr11:8594482:A:C	7.48021e-13	-2.56695e-10	-1.19234
8594546	chr11:8594546:C:T	1.17036e-13	-1.72783	-1.31946
8594708	chr11:8594708:G:A	1.48877e-13	-1.56453	-1.24212
8595099	chr11:8595099:T:C	1.51012e-13	-1.56653	-1.22588
8595459	chr11:8595459:T:C	3.59885e-13	-1.92398	-3.33048e-10
8595643	chr11:8595643:ATCAC:A	6.5295e-13	-2.56695e-10	-1.32827
8596003	chr11:8596003:C:T	2.0419e-13	-1.30898	-1.18174
8596225	chr11:8596225:A:G	7.42448e-13	-2.56695e-10	-1.19982
8596238	chr11:8596238:C:T	2.69816e-12	0.090556	-3.33048e-10
8597209	chr11:8597209:G:T	7.15426e-13	-1.23689	-3.33048e-10
8597358	chr11:8597358:G:A	2.30852e-12	-2.56695e-10	-0.0654079
8597582	chr11:8597582:A:G	1.38333e-13	-1.84874	-1.03136
8597583	chr11:8597583:A:G	2.03834e-12	-2.56695e-10	-0.189879
8597903	chr11:8597903:T:C	1.40193e-12	-2.56695e-10	-0.56416
8597994	chr11:8597994:C:A	8.65827e-13	-2.56695e-10	-1.04608
8598205	chr11:8598205:C:T	1.13983e-13	-1.76772	-1.306
8598462	chr11:8598462:T:C	1.82868e-13	-1.39927	-1.20174
8598491	chr11:8598491:T:C	1.82239e-13	-1.40099	-1.20345
8599079	chr11:8599079:G:A	1.78197e-13	-1.30379	-1.32309
8599193	chr11:8599193:A:G	1.86533e-13	-1.37647	-1.20469
8599403	chr11:8599403:C:G	6.56071e-13	-2.56695e-10	-1.3235
8599636	chr11:8599636:A:G	7.41363e-13	-2.56695e-10	-1.20128
8600205	chr11:8600205:G:A	1.9329e-13	-1.33705	-1.20853
8600993	chr11:8600993:G:C	6.52443e-13	-2.56695e-10	-1.32905
8601030	chr11:8601030:C:T	1.21255e-13	-1.80398	-1.20789
8601306	chr11:8601306:A:C	1.70941e-13	-1.41271	-1.25574
8601576	chr11:8601576:T:C	8.44093e-13	-2.56695e-10	-1.07151
8601646	chr11:8601646:C:A	1.43493e-13	-1.5642	-1.27928
8601875	chr11:8601875:T:C	1.66955e-13	-1.45336	-1.23868
8601884	chr11:8601884:A:G	1.72543e-13	-1.39506	-1.26407
8602038	chr11:8602038:C:T	1.67615e-13	-1.4379	-1.25019
8602127	chr11:8602127:C:A	1.89412e-13	-1.40366	-1.16218
8602260	chr11:8602260:C:T	1.68886e-13	-1.44169	-1.23885
8602271	chr11:8602271:G:C	1.45945e-13	-1.9549	-0.87164
8602275	chr11:8602275:G:A	1.78977e-13	-1.33895	-1.28356
8602323	chr11:8602323:G:A	1.66687e-13	-1.41218	-1.28147
8602356	chr11:8602356:G:A	1.91107e-13	-1.30887	-1.24807
8603212	chr11:8603212:A:G	1.67017e-12	-2.56695e-10	-0.389086
8603404	chr11:8603404:C:T	1.22424e-13	-1.80013	-1.20215
8603448	chr11:8603448:C:T	1.12955e-13	-1.75523	-1.32755
8603549	chr11:8603549:A:G	1.39063e-13	-1.58683	-1.28801
8603807	chr11:8603807:G:A	1.70737e-13	-1.41119	-1.25846
8603894	chr11:8603894:C:T	1.60251e-13	-1.48279	-1.25024
8603904	chr11:8603904:C:T	1.65318e-13	-1.43744	-1.26446
8603927	chr11:8603927:A:T	6.80766e-13	-2.56695e-10	-1.28655
8604270	chr11:8604270:T:G	5.93983e-13	-0.0994645	-1.32345
8604565	chr11:8604565:C:T	6.85282e-13	-2.56695e-10	-1.27994
8604598	chr11:8604598:GC:G	1.37313e-13	-1.71442	-1.17309
8605546	chr11:8605546:T:C	1.02343e-13	-1.91815	-1.26329
8605648	chr11:8605648:T:G	1.02171e-13	-1.92208	-1.26104
8605659	chr11:8605659:TCTCAAAACAAACAAACACAC:T	7.6608e-13	-2.56695e-10	-1.16848
8605910	chr11:8605910:T:C	1.09979e-12	-2.56695e-10	-0.806898
8605966	chr11:8605966:AC:A	6.52586e-13	-2.56695e-10	-1.32883
8606086	chr11:8606086:G:A	7.16555e-13	-2.56695e-10	-1.23531
8606127	chr11:8606127:A:T	7.60269e-13	-2.56695e-10	-1.1761
8606138	chr11:8606138:T:C	2.297e-13	-1.41552	-0.957473
8606278	chr11:8606278:G:A	1.12257e-13	-1.80702	-1.28196
8606345	chr11:8606345:C:A	1.21645e-13	-1.6792	-1.32946
8606355	chr11:8606355:CTCTCTCTCTGTCTG:C	9.4843e-14	-1.92764	-1.3299
8606427	chr11:8606427:T:A	1.21679e-13	-1.73721	-1.27117
8606428	chr11:8606428:G:T	1.36334e-13	-1.64006	-1.2546
8606509	chr11:8606509:T:C	1.03593e-13	-1.93221	-1.23708
8606862	chr11:8606862:T:A	6.55811e-13	-2.56695e-10	-1.3239
8606882	chr11:8606882:G:A	1.70896e-12	-2.56695e-10	-0.366127
8606910	chr11:8606910:A:C	1.19055e-12	-2.56695e-10	-0.727598
8607373	chr11:8607373:A:G	1.12323e-13	-1.77842	-1.30997
8607543	chr11:8607543:G:T	4.66897e-12	1.40673	-0.767804
8607605	chr11:8607605:C:T	2.22507e-12	-2.56695e-10	-0.102225
8608660	chr11:8608660:G:A	6.52855e-13	-2.56695e-10	-1.32841
8609139	chr11:8609139:T:C	3.42842e-13	-1.9725	-3.33048e-10
8609376	chr11:8609376:C:T	3.04704e-12	-2.56695e-10	0.212157
8609672	chr11:8609672:T:C	6.92083e-13	-2.56695e-10	-1.27006
8610083	chr11:8610083:C:A	1.00639e-12	-2.56695e-10	-0.895642
8610656	chr11:8610656:T:C	7.27201e-13	-2.56695e-10	-1.22057
8610909	chr11:8610909:C:T	1.59467e-12	0.611631	-1.04698
8610943	chr11:8610943:C:A	1.07438e-13	-1.80842	-1.32443
8611041	chr11:8611041:C:T	1.57013e-12	-2.56695e-10	-0.450855
8611383	chr11:8611383:T:C	1.75992e-12	-2.56695e-10	-0.336745
8611524	chr11:8611524:G:A	1.59128e-12	-2.56695e-10	-0.437477
8611792	chr11:8611792:G:A	1.16221e-13	-1.72616	-1.32812
8612045	chr11:8612045:A:G	7.05235e-13	-2.56695e-10	-1.25124
8612741	chr11:8612741:TATC:T	6.60832e-13	-2.56695e-10	-1.31627
8613210	chr11:8613210:C:T	4.72439e-13	-1.65186	-3.33048e-10
8613595	chr11:8613595:T:C	1.44068e-12	-2.56695e-10	-0.536898
8614558	chr11:8614558:T:C	1.67393e-13	-1.36777	-1.32165
8614581	chr11:8614581:T:C	1.6406e-12	-2.56695e-10	-0.406952
8614609	chr11:8614609:T:A	3.67389e-13	-0.578706	-1.32464
8614792	chr11:8614792:G:C	2.26144e-13	-1.36698	-1.02161
8614796	chr11:8614796:A:C	6.92064e-13	-2.56695e-10	-1.27009
8614861	chr11:8614861:T:C	1.49196e-12	-2.56695e-10	-0.501923
8615998	chr11:8615998:T:C	1.91781e-12	-2.56695e-10	-0.250827
8616113	chr11:8616113:G:A	6.51992e-13	-2.56695e-10	-1.32974
8616379	chr11:8616379:G:C	1.16339e-13	-1.72331	-1.32995
8616819	chr11:8616819:C:T	9.43267e-13	-2.56695e-10	-0.960419
8617566	chr11:8617566:G:A	5.48319e-12	0.799674	-3.33048e-10
8617653	chr11:8617653:T:C	1.59756e-13	-1.40809	-1.32803
8617778	chr11:8617778:G:A	2.05108e-13	-1.3851	-1.10113
8617784	chr11:8617784:C:T	2.45074e-12	-0.948829	0.943206
8618447	chr11:8618447:G:C	1.67155e-13	-1.48809	-1.20276
8618526	chr11:8618526:GCA:G	8.06456e-13	-2.56695e-10	-1.11712
8619490	chr11:8619490:T:C	3.47997e-12	0.34501	-3.33048e-10
8619954	chr11:8619954:C:A	7.18288e-13	-2.56695e-10	-1.2329
8620192	chr11:8620192:T:G	2.22021e-12	-0.104413	-3.33048e-10
8620335	chr11:8620335:G:A	7.06684e-13	-2.56695e-10	-1.24919
8620671	chr11:8620671:C:T	2.13127e-13	-1.44563	-1.00225
8620782	chr11:8620782:T:C	2.40969e-13	-1.74759	-0.577506
8621751	chr11:8621751:G:A	7.02252e-13	-2.56695e-10	-1.25548
8622595	chr11:8622595:TGCAAGGGCG:T	1.62716e-12	-0.415179	-3.33048e-10
8623723	chr11:8623723:A:G	6.91519e-13	-2.56695e-10	-1.27088
8623917	chr11:8623917:C:A	9.09018e-13	-2.56695e-10	-0.997403
8624182	chr11:8624182:G:A	9.75067e-13	-2.56695e-10	-0.927262
8624305	chr11:8624305:G:C	1.173e-12	-2.56695e-10	-0.742453
8624990	chr11:8624990:C:T	1.54229e-12	-2.56695e-10	-0.468745
8625058	chr11:8625058:G:A	1.54229e-12	-2.56695e-10	-0.468745
8625123	chr11:8625123:T:G	1.60168e-13	-1.7605	-0.973047
8625216	chr11:8625216:G:C	1.11968e-13	-1.95384	-1.13772
8625765	chr11:8625765:C:T	1.74787e-12	-0.343617	-3.33048e-10
8626592	chr11:8626592:C:T	7.6551e-13	-2.56695e-10	-1.16923
8626856	chr11:8626856:G:A	1.2667e-11	2.82569	-1.1887
8627020	chr11:8627020:G:T	2.52709e-12	1.35516	-1.3301
8627145	chr11:8627145:A:G	1.58223e-12	-2.56695e-10	-0.443181
8627295	chr11:8627295:A:C	6.92911e-13	-1.26887	-3.33048e-10
8627545	chr11:8627545:G:A	1.59685e-12	-2.56695e-10	-0.433982
8627743	chr11:8627743:T:C	7.94151e-13	-2.56695e-10	-1.13249
8627974	chr11:8627974:G:A	8.41113e-13	-2.56695e-10	-1.07504
8628144	chr11:8628144:C:G	2.57188e-13	-1.19934	-1.06062
8628160	chr11:8628160:A:C	1.33892e-13	-1.62387	-1.28886
8628341	chr11:8628341:G:A	6.57635e-13	-2.56695e-10	-1.32112
8628713	chr11:8628713:T:G	1.02871e-12	-2.56695e-10	-0.873711
8629061	chr11:8629061:A:T	8.07666e-13	-2.56695e-10	-1.11562
8629348	chr11:8629348:T:C	6.7295e-13	-2.56695e-10	-1.2981
8629584	chr11:8629584:C:T	3.86751e-13	-1.85199	-3.33048e-10
8629913	chr11:8629913:C:A	1.14383e-13	-1.96832	-1.1019
8630697	chr11:8630697:G:A	6.68526e-13	-2.56695e-10	-1.30469
8631045	chr11:8631045:T:C	1.30866e-13	-1.73241	-1.20318
8631142	chr11:8631142:A:G	7.15544e-13	-2.56695e-10	-1.23673
8631189	chr11:8631189:A:G	3.02031e-13	-1.03902	-1.06021
8631812	chr11:8631812:T:C	4.39669e-13	-0.393705	-1.33004
8631960	chr11:8631960:G:A	3.89905e-13	-1.84387	-3.33048e-10
8632079	chr11:8632079:G:A	1.25505e-12	-2.56695e-10	-0.674839
8632119	chr11:8632119:C:T	7.75083e-13	-2.56695e-10	-1.1568
8632640	chr11:8632640:T:G	6.7536e-13	-2.56695e-10	-1.29452
8632712	chr11:8632712:C:T	2.24262e-12	-2.56695e-10	-0.0943688
8632981	chr11:8632981:T:C	5.21323e-13	-0.224527	-1.32887
8633378	chr11:8633378:C:T	6.5185e-13	-2.56695e-10	-1.32995
8633640	chr11:8633640:C:A	1.9953e-13	-1.47428	-1.03953
8633805	chr11:8633805:T:C	3.25597e-13	-0.991201	-1.03291
8633895	chr11:8633895:T:C	3.11257e-13	-1.05349	-1.01566
8633990	chr11:8633990:G:C	7.24446e-13	-2.56695e-10	-1.22436
8634022	chr11:8634022:T:C	1.2309e-12	-0.694272	-3.33048e-10
8634375	chr11:8634375:C:T	2.87711e-13	-1.04457	-1.10324
8634453	chr11:8634453:G:C	7.43892e-11	3.4073	-3.33048e-10
8634491	chr11:8634491:T:C	1.24151e-12	-2.56695e-10	-0.685683
8635036	chr11:8635036:A:G	2.86256e-13	-1.01786	-1.13502
8635288	chr11:8635288:T:C	7.33554e-13	-2.56695e-10	-1.21187
8635322	chr11:8635322:T:C	1.84328e-12	-2.56695e-10	-0.290468
8635455	chr11:8635455:C:A	3.61299e-13	-1.05547	-0.864589
8635739	chr11:8635739:G:A	1.54149e-12	-2.56695e-10	-0.469264
8635774	chr11:8635774:A:G	1.19335e-13	-1.71804	-1.30979
8636053	chr11:8636053:G:T	7.11148e-13	-2.56695e-10	-1.24289
8636815	chr11:8636815:C:T	2.84111e-12	-2.56695e-10	0.142182
8636829	chr11:8636829:C:T	2.10823e-13	-1.44974	-1.00901
8636938	chr11:8636938:A:G	1.98766e-13	-1.43966	-1.07798
8637587	chr11:8637587:G:A	3.6138e-13	-0.666717	-1.25312
8637878	chr11:8637878:G:A	1.54414e-12	-2.56695e-10	-0.467549
8638361	chr11:8638361:G:A	6.04839e-12	-2.56695e-10	0.89778
8639498	chr11:8639498:T:C	1.49518e-12	-2.56695e-10	-0.499769
8639850	chr11:8639850:C:T	1.22194e-12	0.62129	-1.32286
8639942	chr11:8639942:C:T	6.96049e-13	-1.26435	-3.33048e-10
8639998	chr11:8639998:G:A	1.54414e-12	-2.56695e-10	-0.467549
8640204	chr11:8640204:C:T	1.20754e-13	-1.97232	-1.04369
8641102	chr11:8641102:A:G	3.13087e-13	-0.917001	-1.14629
8641551	chr11:8641551:C:T	3.67533e-13	-0.761952	-1.141
8641886	chr11:8641886:C:T	1.54829e-12	-2.56695e-10	-0.46486
8642083	chr11:8642083:G:A	1.61698e-13	-1.47755	-1.24649
8642472	chr11:8642472:A:G	1.24664e-12	0.452368	-1.13393
8642907	chr11:8642907:A:G	7.75166e-13	-2.56695e-10	-1.15669
8643322	chr11:8643322:C:T	3.11482e-13	-0.989494	-1.07893
8643363	chr11:8643363:G:A	5.0485e-13	-0.867187	-0.718321
8644190	chr11:8644190:G:A	9.33567e-13	-2.56695e-10	-0.970756
8644221	chr11:8644221:C:T	1.56376e-12	-2.56695e-10	-0.454919
8644442	chr11:8644442:G:GA	9.09383e-13	-2.56695e-10	-0.997003
8644843	chr11:8644843:A:G	2.5156e-12	-2.56695e-10	0.0204979
8645429	chr11:8645429:C:G	1.9505e-12	-0.589932	0.356006
8645796	chr11:8645796:A:G	8.27488e-13	-2.56695e-10	-1.09137
8645968	chr11:8645968:T:C	9.20701e-13	-2.56695e-10	-0.984633
8646133	chr11:8646133:T:C	2.31819e-13	-1.39678	-0.967035
8646535	chr11:8646535:C:T	2.6249e-13	-1.08453	-1.15503
8646855	chr11:8646855:G:A	9.08563e-13	-2.56695e-10	-0.997905
8647022	chr11:8647022:A:G	1.18777e-13	-1.71923	-1.31329
8647445	chr11:8647445:GAA:G	4.14516e-13	-0.458783	-1.32387
8647890	chr11:8647890:A:G	2.17017e-13	-1.38905	-1.04075
8648147	chr11:8648147:C:T	4.10626e-13	-0.611646	-1.18044
8648625	chr11:8648625:T:C	6.79733e-13	-2.56695e-10	-1.28807
8648784	chr11:8648784:A:G	8.91977e-13	-2.56695e-10	-1.01633
8648796	chr11:8648796:C:T	7.19169e-13	-2.56695e-10	-1.23167
8648970	chr11:8648970:G:A	2.434e-12	-2.56695e-10	-0.0124766
8649200	chr11:8649200:G:A	8.7515e-13	-0.535184	-0.50019
8649265	chr11:8649265:G:A	7.61794e-13	-2.56695e-10	-1.17409
8649716	chr11:8649716:G:GGCAGGGAGAGGTGGGATTGGT	1.57008e-12	-2.56695e-10	-0.450886
8650000	chr11:8650000:G:A	9.84842e-13	-0.619676	-0.297611
8650041	chr11:8650041:C:T	1.57672e-12	-2.56695e-10	-0.44667
8650229	chr11:8650229:C:T	2.37476e-12	-2.56695e-10	-0.0371149
8650564	chr11:8650564:C:T	7.62897e-13	-2.56695e-10	-1.17265
8650713	chr11:8650713:G:A	8.18462e-13	-2.56695e-10	-1.10234
8650793	chr11:8650793:G:T	1.57157e-12	-2.56695e-10	-0.449936
8652169	chr11:8652169:A:G	1.94365e-13	-1.27765	-1.26238
8652392	chr11:8652392:C:G	1.8978e-13	-1.54999	-1.01391
8652502	chr11:8652502:A:T	6.6022e-13	-2.56695e-10	-1.3172
8652653	chr11:8652653:A:T	1.17294e-12	-2.56695e-10	-0.742504
8652834	chr11:8652834:C:T	8.41548e-13	-2.56695e-10	-1.07453
8652903	chr11:8652903:C:T	6.7535e-13	-2.56695e-10	-1.29454
8653107	chr11:8653107:C:T	2.73018e-13	-1.04534	-1.15489
8653735	chr11:8653735:T:C	1.43536e-12	-2.56695e-10	-0.540598
8653781	chr11:8653781:C:T	2.59398e-13	-1.07626	-1.17514
8654637	chr11:8654637:T:C	2.52552e-13	-1.84701	-0.431136
8654691	chr11:8654691:C:T	4.33918e-13	-0.544169	-1.19274
8654741	chr11:8654741:T:C	6.61288e-13	-2.56695e-10	-1.31558
8654893	chr11:8654893:C:T	7.79331e-13	-1.15133	-3.33048e-10
8655092	chr11:8655092:T:C	1.3419e-12	-2.56695e-10	-0.607926
8655178	chr11:8655178:G:A	7.44031e-13	-2.56695e-10	-1.19769
8655516	chr11:8655516:C:A	3.70178e-13	-0.697288	-1.1985
8655638	chr11:8655638:T:C	1.8835e-13	-1.60112	-0.970346
8656345	chr11:8656345:T:C	3.43231e-13	-1.97136	-3.33048e-10
8657209	chr11:8657209:G:A	4.8236e-13	-0.429796	-1.20128
8657321	chr11:8657321:C:T	1.77836e-12	-2.56695e-10	-0.326319
8657444	chr11:8657444:C:T	1.66074e-12	-2.56695e-10	-0.394748
8657469	chr11:8657469:G:A	2.02307e-13	-1.49315	-1.00683
8657559	chr11:8657559:G:A	4.71981e-13	-1.65283	-3.33048e-10
8658537	chr11:8658537:G:A	4.88797e-12	0.684764	-3.33048e-10
8658834	chr11:8658834:G:A	8.40666e-13	-2.56695e-10	-1.07557
8659338	chr11:8659338:T:G	2.75513e-13	-1.01542	-1.17571
8659344	chr11:8659344:T:C	4.24709e-13	-0.627774	-1.13059
8659891	chr11:8659891:G:C	3.51173e-12	1.62657	-1.27247
8660471	chr11:8660471:C:T	7.1305e-13	-0.350179	-0.890039
8660822	chr11:8660822:G:T	7.2121e-13	-2.56695e-10	-1.22884
8661092	chr11:8661092:G:A	2.47393e-13	-1.18575	-1.11304
8662092	chr11:8662092:C:T	1.59836e-13	-1.50568	-1.22994
8662212	chr11:8662212:C:T	6.84898e-13	-2.56695e-10	-1.2805
8662991	chr11:8662991:T:G	3.3299e-13	-0.83548	-1.16618
8663805	chr11:8663805:A:G	1.1014e-12	-2.56695e-10	-0.805427
8664101	chr11:8664101:T:C	2.08071e-12	-2.56695e-10	-0.169304
8664138	chr11:8664138:A:C	4.31408e-13	-0.585323	-1.15739
8665300	chr11:8665300:C:A	1.92192e-12	-2.56695e-10	-0.248688
8666095	chr11:8666095:G:A	4.55029e-13	-1.68941	-3.33048e-10
8666158	chr11:8666158:G:A	4.39225e-13	-0.639211	-1.08554
8666469	chr11:8666469:C:T	1.54921e-13	-1.55215	-1.2147
8666578	chr11:8666578:C:A	5.06031e-13	-0.421969	-1.1612
8666744	chr11:8666744:A:T	1.6662e-12	-2.56695e-10	-0.391467
8666772	chr11:8666772:T:C	6.62828e-13	-2.56695e-10	-1.31325
8667375	chr11:8667375:A:C	3.88505e-13	-1.84746	-3.33048e-10
8667465	chr11:8667465:A:G	8.48103e-13	-2.56695e-10	-1.06677
8667653	chr11:8667653:A:C	5.39824e-12	-2.56695e-10	0.78406
8667789	chr11:8667789:C:T	1.90097e-13	-1.40501	-1.15723
8667967	chr11:8667967:C:T	2.13309e-13	-1.13813	-1.3089
8668199	chr11:8668199:T:C	8.51332e-13	-2.56695e-10	-1.06297
8668565	chr11:8668565:T:A	2.85901e-13	-1.0185	-1.13562
8668594	chr11:8668594:T:A	6.54832e-13	-2.56695e-10	-1.32539
8668595	chr11:8668595:T:A	3.1076e-13	-1.09358	-0.977173
8668671	chr11:8668671:C:T	2.87814e-12	0.155131	-3.33048e-10
8669225	chr11:8669225:C:T	1.22881e-12	-2.56695e-10	-0.695963
8669465	chr11:8669465:G:A	4.56493e-13	-0.36576	-1.32043
8669547	chr11:8669547:G:A	1.65462e-12	-2.56695e-10	-0.398444
8670166	chr11:8670166:C:A	8.4212e-13	-2.56695e-10	-1.07385
8670172	chr11:8670172:C:T	8.5167e-13	-2.56695e-10	-1.06257
8670173	chr11:8670173:C:T	4.03256e-13	-1.8102	-3.33048e-10
8670233	chr11:8670233:G:A	8.25523e-13	-2.56695e-10	-1.09375
8670264	chr11:8670264:G:T	2.97233e-13	-0.979824	-1.13543
8670792	chr11:8670792:G:A	1.75331e-13	-1.40623	-1.23686
8671408	chr11:8671408:T:C	9.43884e-13	-2.56695e-10	-0.959766
8671743	chr11:8671743:T:G	6.52932e-13	-2.56695e-10	-1.3283
8672526	chr11:8672526:G:C	1.58196e-13	-1.55983	-1.18611
8673179	chr11:8673179:C:T	1.39664e-13	-1.68798	-1.18255
8673283	chr11:8673283:G:A	5.21086e-13	-0.24054	-1.31331
8673335	chr11:8673335:T:C	9.15076e-13	0.108441	-1.0992
8673499	chr11:8673499:T:A	1.20041e-13	-1.96772	-1.05421
8673586	chr11:8673586:T:C	3.73419e-13	-1.88707	-3.33048e-10
8673664	chr11:8673664:A:G	7.28162e-13	-2.56695e-10	-1.21925
8673829	chr11:8673829:T:C	5.74796e-13	-1.45575	-3.33048e-10
8673925	chr11:8673925:G:T	3.79609e-13	-1.0869	-0.783731
8673973	chr11:8673973:C:T	2.3134e-12	-0.0632944	-3.33048e-10
8674443	chr11:8674443:G:A	1.7436e-12	-2.56695e-10	-0.346063
8675325	chr11:8675325:A:T	4.07843e-12	1.17641	-0.672714
8675493	chr11:8675493:C:T	1.02619e-12	-2.56695e-10	-0.876164
8675731	chr11:8675731:AATT:A	1.31035e-13	-1.96746	-0.966842
8676520	chr11:8676520:G:A	6.67654e-13	-2.56695e-10	-1.306
8676781	chr11:8676781:T:C	9.70664e-14	-1.90646	-1.32792
8676904	chr11:8676904:A:G	6.73958e-13	-2.56695e-10	-1.2966
8677678	chr11:8677678:T:C	5.47213e-12	-1.95968	2.75733
8677747	chr11:8677747:T:C	5.65541e-13	-1.47199	-3.33048e-10
8678115	chr11:8678115:A:G	5.93267e-09	7.87134	-0.0851292
8678611	chr11:8678611:A:G	1.56838e-12	-2.56695e-10	-0.451971
8678737	chr11:8678737:T:G	5.68973e-13	-0.150804	-1.31513
8678779	chr11:8678779:T:C	7.28637e-12	1.08399	-3.33048e-10
8679582	chr11:8679582:A:G	3.10363e-12	-2.56695e-10	0.230561
8680289	chr11:8680289:C:T	1.79803e-08	6.9606	1.93442
8680469	chr11:8680469:C:T	1.27289e-11	-2.56695e-10	1.64186
8680489	chr11:8680489:T:C	8.35343e-13	-1.08193	-3.33048e-10
8680666	chr11:8680666:G:C	3.45814e-13	-1.96387	-3.33048e-10
8680922	chr11:8680922:A:G	2.23147e-11	3.53125	-1.32802
8681028	chr11:8681028:C:T	3.43107e-13	-1.97173	-3.33048e-10
8681122	chr11:8681122:G:C	2.07814e-12	-2.56695e-10	-0.170541
8681179	chr11:8681179:G:A	3.04465e-12	-2.56695e-10	0.211374
8681186	chr11:8681186:T:C	2.00764e-13	-1.72065	-0.786985
8681647	chr11:8681647:ATGC:A	3.45256e-09	7.86156	-0.616703
8681884	chr11:8681884:T:C	9.63722e-13	-2.56695e-10	-0.938965
8682426	chr11:8682426:G:GC	3.31865e-09	7.77419	-0.568891
8682472	chr11:8682472:G:A	2.19873e-12	-2.56695e-10	-0.114133
8682491	chr11:8682491:C:T	2.8469e-12	-2.56695e-10	0.144218
8682544	chr11:8682544:C:T	1.18005e-13	-1.95842	-1.08062
8682675	chr11:8682675:G:A	6.70094e-13	-2.56695e-10	-1.30235
8682782	chr11:8682782:G:A	3.02271e-12	-2.56695e-10	0.20414
8683164	chr11:8683164:A:C	2.07998e-10	4.59828	-0.162762
8683615	chr11:8683615:T:G	2.52108e-12	-2.56695e-10	0.0226743
8683981	chr11:8683981:C:G	3.2739e-12	1.53017	-1.2462
8684859	chr11:8684859:T:G	1.12366e-13	-1.97252	-1.11549
8685081	chr11:8685081:G:A	1.41865e-13	-1.5257	-1.32919
8685092	chr11:8685092:C:T	1.48228e-13	-1.96573	-0.845286
8685217	chr11:8685217:CA:C	5.99675e-13	-1.71935	0.305964
8685222	chr11:8685222:C:T	6.16825e-13	-1.71889	0.333702
8685600	chr11:8685600:T:C	4.15878e-13	-1.45177	-0.327607
8685686	chr11:8685686:C:T	1.37421e-13	-1.55712	-1.3296
8686172	chr11:8686172:T:C	6.54614e-13	-2.56695e-10	-1.32572
8686613	chr11:8686613:A:C	3.66376e-13	-1.90611	-3.33048e-10
8686980	chr11:8686980:C:T	1.40217e-13	-1.53651	-1.33007
8687107	chr11:8687107:G:A	6.28069e-13	-1.64623	0.279112
8687257	chr11:8687257:G:C	6.79717e-13	-2.56695e-10	-1.28809
8687442	chr11:8687442:G:T	3.48327e-13	-1.63709	-0.319532
8687694	chr11:8687694:T:G	1.29962e-13	-1.61922	-1.3233
8687790	chr11:8687790:G:A	4.28272e-09	8.23319	-0.772857
8688004	chr11:8688004:T:C	1.4641e-13	-1.49357	-1.32979
8688316	chr11:8688316:C:T	6.52216e-13	-2.56695e-10	-1.32939
8689060	chr11:8689060:C:T	4.20223e-13	-1.76898	-3.33048e-10
8689405	chr11:8689405:TAGG:T	1.12184e-13	-1.97157	-1.11806
8689786	chr11:8689786:A:G	3.42887e-13	-1.97237	-3.33048e-10
8690193	chr11:8690193:C:T	4.34574e-13	-1.40899	-0.326415
8690742	chr11:8690742:C:CAT	1.1947e-10	4.98086	-1.0998
8691386	chr11:8691386:A:C	8.90088e-13	-1.01845	-3.33048e-10
8691668	chr11:8691668:C:T	2.0561e-12	-2.56695e-10	-0.181202
8692259	chr11:8692259:G:A	1.64055e-13	-1.40342	-1.30615
8692591	chr11:8692591:C:T	1.06894e-09	7.05883	-0.986416
8692651	chr11:8692651:C:G	3.48223e-13	-1.95693	-3.33048e-10
8692728	chr11:8692728:T:C	3.66898e-09	8.04201	-0.736359
8692778	chr11:8692778:G:A	6.25425e-12	2.17436	-1.24311
8693120	chr11:8693120:G:GT	9.22638e-12	1.68771	-0.367652
8693527	chr11:8693527:G:C	3.43027e-13	-1.97196	-3.33048e-10
8695456	chr11:8695456:C:T	5.53726e-09	9.00645	-1.28921
8696060	chr11:8696060:G:C	1.30799e-11	2.77455	-1.10548
8697028	chr11:8697028:A:G	3.38023e-12	-2.56695e-10	0.315929
8697127	chr11:8697127:A:G	5.16472e-12	-2.56695e-10	0.739838
8698408	chr11:8698408:T:C	1.88122e-13	-1.25836	-1.31432
8698450	chr11:8698450:C:T	4.63826e-12	1.62242	-0.990092
8699193	chr11:8699193:T:G	6.69469e-12	-2.56695e-10	0.999302
8699426	chr11:8699426:C:T	1.68343e-12	-2.56695e-10	-0.381179
8699535	chr11:8699535:G:C	7.48868e-13	-2.56695e-10	-1.19121
8699558	chr11:8699558:C:T	7.42245e-13	-2.56695e-10	-1.20009
8699576	chr11:8699576:G:A	1.94017e-12	-2.56695e-10	-0.239236
8700778	chr11:8700778:G:C	1.83132e-11	3.2869	-1.28129
8700892	chr11:8700892:G:A	1.06231e-12	-2.56695e-10	-0.84157
8701511	chr11:8701511:T:G	6.73741e-12	-2.56695e-10	1.00566
8701953	chr11:8701953:C:A	7.66152e-13	-2.56695e-10	-1.16839
8702016	chr11:8702016:G:A	3.85987e-10	6.3739	-1.3201
8702027	chr11:8702027:A:G	5.53962e-10	6.72883	-1.31374
8702279	chr11:8702279:C:T	1.44268e-12	-2.56695e-10	-0.535509
8702778	chr11:8702778:G:T	1.26034e-12	-2.56695e-10	-0.670632
8702908	chr11:8702908:G:A	7.17239e-13	-2.56695e-10	-1.23436
8702965	chr11:8702965:G:GA	3.01146e-12	0.200411	-3.33048e-10
8703007	chr11:8703007:G:A	6.15791e-12	-2.56695e-10	0.915723
8703024	chr11:8703024:A:G	2.55606e-11	3.25844	-0.919398
8703316	chr11:8703316:CAT:C	1.86009e-12	-2.56695e-10	-0.281389
8703721	chr11:8703721:A:G	3.42542e-11	3.78955	-1.15776
8704079	chr11:8704079:G:C	2.25889e-09	8.10442	-1.28381
8704524	chr11:8704524:G:T	1.58811e-13	-1.4282	-1.31386
8704728	chr11:8704728:C:T	3.42883e-13	-1.97238	-3.33048e-10
8705419	chr11:8705419:G:A	6.47026e-13	-1.33738	-3.33048e-10
8705627	chr11:8705627:G:A	2.00053e-12	-2.56695e-10	-0.208601
8706055	chr11:8706055:G:C	3.43364e-13	-1.97098	-3.33048e-10
8706280	chr11:8706280:A:G	7.48733e-12	-2.56695e-10	1.1112
8706682	chr11:8706682:A:G	3.65486e-13	-1.90854	-3.33048e-10
8707322	chr11:8707322:T:A	3.48603e-13	-1.95584	-3.33048e-10
8707510	chr11:8707510:A:G	1.44792e-13	-1.57812	-1.25634
8707729	chr11:8707729:G:A	3.42853e-13	-1.97247	-3.33048e-10
8707874	chr11:8707874:A:G	8.27643e-13	-2.56695e-10	-1.09119
8708078	chr11:8708078:G:C	3.62128e-12	-2.56695e-10	0.384815
8708620	chr11:8708620:T:C	3.72639e-13	-1.88916	-3.33048e-10
8711418	chr11:8711418:G:A	3.4439e-13	-1.96799	-3.33048e-10
8711518	chr11:8711518:C:T	1.8889e-12	-2.56695e-10	-0.266016
8712092	chr11:8712092:G:A	6.58714e-13	-2.56695e-10	-1.31948
8712191	chr11:8712191:G:A	6.55705e-13	-2.56695e-10	-1.32406
8712216	chr11:8712216:C:T	7.94346e-13	-2.56695e-10	-1.13225
8712738	chr11:8712738:G:A	6.78003e-13	-2.56695e-10	-1.29062
8713288	chr11:8713288:G:C	6.51743e-13	-2.56695e-10	-1.33012
8714115	chr11:8714115:G:A	3.43733e-08	10.4283	-0.885285
8714499	chr11:8714499:C:T	7.94016e-13	-2.56695e-10	-1.13267
8715119	chr11:8715119:G:A	6.52087e-13	-2.56695e-10	-1.32959
8715132	chr11:8715132:T:C	5.73063e-13	-1.45877	-3.33048e-10
8715148	chr11:8715148:T:C	3.69575e-09	8.45927	-1.14634
8715934	chr11:8715934:C:G	8.72353e-13	-1.03857	-3.33048e-10
8716124	chr11:8716124:C:T	6.03207e-13	-1.96797	0.560465
8716177	chr11:8716177:C:T	1.29167e-13	-1.62318	-1.32548
8716203	chr11:8716203:A:G	9.64955e-14	-1.94523	-1.29504
8716818	chr11:8716818:T:C	7.25743e-13	-2.56695e-10	-1.22257
8716835	chr11:8716835:A:T	9.90631e-13	-2.56695e-10	-0.911427
8717296	chr11:8717296:T:C	2.37477e-13	-1.6241	-0.715603
8717672	chr11:8717672:T:C	3.38994e-12	-2.56695e-10	0.318797
8718274	chr11:8718274:A:G	9.86909e-13	0.103612	-1.0188
8718297	chr11:8718297:G:C	1.64276e-12	-2.56695e-10	-0.405635
8718389	chr11:8718389:A:C	6.62662e-13	-2.56695e-10	-1.3135
8718542	chr11:8718542:T:C	1.13786e-12	-2.56695e-10	-0.77286
8719017	chr11:8719017:C:T	7.86974e-13	-2.56695e-10	-1.14157
8719080	chr11:8719080:G:A	7.14012e-13	-2.56695e-10	-1.23887
8719379	chr11:8719379:G:A	6.57261e-13	-2.56695e-10	-1.32169
8719927	chr11:8719927:C:T	6.54997e-13	-2.56695e-10	-1.32514
8719956	chr11:8719956:T:C	9.06303e-12	-2.56695e-10	1.30219
8720125	chr11:8720125:C:G	3.63392e-13	-1.91429	-3.33048e-10
8720974	chr11:8720974:A:G	1.26851e-12	-2.56695e-10	-0.66417
8721038	chr11:8721038:A:G	6.27234e-12	-2.56695e-10	0.934136
8721318	chr11:8721318:TC:T	1.08852e-07	12.0257	-1.32998
8721508	chr11:8721508:CTCCG:C	4.19957e-13	-1.57018	-0.199437
8721872	chr11:8721872:G:A	1.43061e-12	-2.56695e-10	-0.543912
8722032	chr11:8722032:G:T	9.62226e-14	-1.93583	-1.30727
8722213	chr11:8722213:C:T	2.67875e-12	-2.56695e-10	0.0833351
8722478	chr11:8722478:AG:A	6.58007e-13	-2.56695e-10	-1.32055
8722753	chr11:8722753:T:G	5.53256e-13	-1.49395	-3.33048e-10
8722828	chr11:8722828:T:C	4.71445e-13	-1.65397	-3.33048e-10
8722854	chr11:8722854:C:G	6.55198e-13	-2.56695e-10	-1.32483
8722950	chr11:8722950:G:A	6.53785e-13	-2.56695e-10	-1.32699
8723101	chr11:8723101:T:G	3.18697e-10	5.66098	-0.798749
8723461	chr11:8723461:G:C	2.85339e-12	-2.56695e-10	0.146496
8723508	chr11:8723508:G:T	3.41717e-13	-1.83511	-0.140674
8723602	chr11:8723602:C:T	6.92403e-13	-2.56695e-10	-1.2696
8723656	chr11:8723656:A:G	2.51742e-12	0.0212213	-3.33048e-10
8723742	chr11:8723742:C:T	6.87641e-13	-2.56695e-10	-1.2765
8723866	chr11:8723866:C:T	5.37317e-13	-1.52318	-3.33048e-10
8723961	chr11:8723961:T:G	7.01197e-13	-2.56695e-10	-1.25698
8724164	chr11:8724164:C:T	1.05107e-10	5.07537	-1.3224
8724927	chr11:8724927:G:T	6.96788e-13	-2.56695e-10	-1.26329
8725104	chr11:8725104:A:G	9.6014e-13	-2.56695e-10	-0.942689
8725137	chr11:8725137:G:A	3.73514e-13	-0.825397	-1.06142
8725369	chr11:8725369:A:ATAT	7.03209e-13	-2.56695e-10	-1.25411
8726062	chr11:8726062:C:A	1.26468e-12	-2.56695e-10	-0.667196
8726430	chr11:8726430:G:A	5.97001e-13	-1.41785	-3.33048e-10
8726498	chr11:8726498:C:T	1.32415e-12	-0.621245	-3.33048e-10
8727896	chr11:8727896:C:T	6.62425e-13	-2.56695e-10	-1.31386
8728566	chr11:8728566:G:A	7.17389e-13	-2.56695e-10	-1.23415
8729030	chr11:8729030:A:C	7.49311e-13	-2.56695e-10	-1.19061
8729122	chr11:8729122:C:T	6.75119e-13	-2.56695e-10	-1.29488
8729633	chr11:8729633:A:G	8.35284e-13	-2.56695e-10	-1.082
8729932	chr11:8729932:C:T	2.13016e-12	-0.145815	-3.33048e-10
8730093	chr11:8730093:G:C	9.59379e-13	-0.506298	-0.437183
8730342	chr11:8730342:C:G	3.96418e-08	11.0111	-1.32549
8730399	chr11:8730399:G:A	7.93066e-13	-2.56695e-10	-1.13386
8731051	chr11:8731051:G:C	6.29207e-13	-1.36531	-3.33048e-10
8731908	chr11:8731908:C:A	6.51768e-13	-2.56695e-10	-1.33008
8732101	chr11:8732101:T:C	2.0938e-12	-2.56695e-10	-0.163031
8732170	chr11:8732170:C:T	1.50998e-09	7.68654	-1.26871
8732182	chr11:8732182:A:G	8.49461e-08	11.4529	-1.00519
8732454	chr11:8732454:C:T	6.59039e-13	-2.56695e-10	-1.31899
8732484	chr11:8732484:A:G	2.86454e-13	-0.928596	-1.2236
8732537	chr11:8732537:G:GT	7.03414e-13	-2.56695e-10	-1.25382
8732635	chr11:8732635:GA:G	9.58561e-13	-0.208763	-0.735573
8733012	chr11:8733012:A:G	2.73093e-12	1.15806	-1.05543
8734041	chr11:8734041:T:G	8.90733e-13	-2.56695e-10	-1.01772
8735309	chr11:8735309:G:A	5.32645e-08	11.3075	-1.32652
8735856	chr11:8735856:A:G	8.6553e-13	-2.56695e-10	-1.04643
8736353	chr11:8736353:C:T	1.70084e-12	-2.56695e-10	-0.370889
8736567	chr11:8736567:T:C	1.02541e-07	11.6116	-0.975611
8736797	chr11:8736797:G:A	1.05491e-12	-0.848562	-3.33048e-10
8736813	chr11:8736813:AG:A	6.67286e-13	-2.56695e-10	-1.30655
8736818	chr11:8736818:C:A	6.67158e-13	-2.56695e-10	-1.30674
8737192	chr11:8737192:T:C	6.53385e-13	-2.56695e-10	-1.3276
8737480	chr11:8737480:C:T	3.46656e-13	-1.96144	-3.33048e-10
8737518	chr11:8737518:C:T	9.27043e-13	-2.56695e-10	-0.977768
8737616	chr11:8737616:G:A	8.36891e-12	-2.56695e-10	1.22251
8738000	chr11:8738000:T:C	8.88299e-13	-2.56695e-10	-1.02046
8738063	chr11:8738063:G:C	3.62296e-13	-1.91731	-3.33048e-10
8738531	chr11:8738531:T:C	3.65082e-13	-1.90965	-3.33048e-10
8739358	chr11:8739358:A:G	1.18773e-12	-0.729971	-3.33048e-10
8739844	chr11:8739844:A:T	6.54616e-13	-2.56695e-10	-1.32572
8740164	chr11:8740164:G:A	9.57178e-13	-2.56695e-10	-0.945779
8740235	chr11:8740235:A:G	6.83448e-08	11.5535	-1.32324
8740615	chr11:8740615:T:G	5.44825e-12	2.12339	-1.3301
8740775	chr11:8740775:TCTA:T	9.71699e-14	-1.90917	-1.32413
8740850	chr11:8740850:G:A	6.83425e-13	-2.56695e-10	-1.28265
8740948	chr11:8740948:G:A	6.7174e-13	-2.56695e-10	-1.2999
8741562	chr11:8741562:C:T	1.97631e-12	-2.56695e-10	-0.220783
8741681	chr11:8741681:C:T	3.09825e-12	0.228824	-3.33048e-10
8741708	chr11:8741708:T:C	6.82539e-13	-2.56695e-10	-1.28395
8741746	chr11:8741746:C:T	8.39673e-13	-2.56695e-10	-1.07676
8741922	chr11:8741922:C:G	1.02787e-09	6.59975	-0.566522
8742014	chr11:8742014:G:A	6.86403e-13	-2.56695e-10	-1.2783
8742268	chr11:8742268:T:A	6.8025e-13	-0.152171	-1.13514
8742455	chr11:8742455:A:G	1.48498e-11	-2.56695e-10	1.79598
8743263	chr11:8743263:A:C	6.53498e-13	-2.56695e-10	-1.32743
8743411	chr11:8743411:G:A	1.29233e-12	-2.56695e-10	-0.645568
8743551	chr11:8743551:A:G	9.4734e-13	-2.56695e-10	-0.95611
8743655	chr11:8743655:C:T	1.00115e-12	-2.56695e-10	-0.900861
8743827	chr11:8743827:G:T	6.61806e-13	-2.56695e-10	-1.3148
8744113	chr11:8744113:T:C	3.579e-13	-1.92952	-3.33048e-10
8744149	chr11:8744149:G:T	1.57218e-12	-0.186262	-0.26329
8745206	chr11:8745206:C:A	6.63314e-13	-2.56695e-10	-1.31252
8746103	chr11:8746103:GGCCACAGGGCCTCCTAAGGGGGGCCT:G	1.49338e-09	6.10703	0.299752
8746201	chr11:8746201:G:A	1.51834e-13	-1.7753	-1.01168
8746314	chr11:8746314:GC:G	5.82482e-13	-1.44247	-3.33048e-10
8747100	chr11:8747100:G:A	5.93173e-13	-1.42428	-3.33048e-10
8747230	chr11:8747230:TCA:T	1.12623e-12	-2.56695e-10	-0.783134
8747251	chr11:8747251:ACC:A	1.28619e-12	-2.56695e-10	-0.650331
8747550	chr11:8747550:A:G	1.37835e-12	-0.00231452	-0.578814
8747660	chr11:8747660:T:C	9.58989e-14	-1.93001	-1.31646
8747726	chr11:8747726:A:G	1.43689e-12	-2.56695e-10	-0.539533
8747893	chr11:8747893:C:T	1.02002e-12	-2.56695e-10	-0.88219
8748276	chr11:8748276:T:G	6.6243e-13	-2.56695e-10	-1.31385
8748566	chr11:8748566:A:G	1.90134e-13	-1.7466	-0.815442
8748592	chr11:8748592:C:T	4.28785e-13	-1.74881	-3.33048e-10
8749008	chr11:8749008:A:G	6.22674e-13	-1.37575	-3.33048e-10
8749290	chr11:8749290:C:G	9.70289e-14	-1.92193	-1.31283
8749507	chr11:8749507:G:C	9.67436e-14	-1.922	-1.3157
8749540	chr11:8749540:C:G	1.68384e-12	-2.56695e-10	-0.380935
8751024	chr11:8751024:G:C	8.91018e-13	-2.56695e-10	-1.0174
8751026	chr11:8751026:A:G	1.32911e-12	-2.56695e-10	-0.617503
8751027	chr11:8751027:T:C	1.33757e-12	-2.56695e-10	-0.611159
8751306	chr11:8751306:C:A	1.04315e-12	-2.56695e-10	-0.859769
8751307	chr11:8751307:T:A	7.06572e-13	-1.24934	-3.33048e-10
8752008	chr11:8752008:T:C	1.4809e-13	-1.78918	-1.02277
8752322	chr11:8752322:G:A	9.81419e-14	-1.91036	-1.313
8752429	chr11:8752429:G:A	1.22907e-12	-2.56695e-10	-0.695757
8752918	chr11:8752918:G:A	1.33472e-12	-2.56695e-10	-0.613292
8753279	chr11:8753279:C:T	9.50891e-14	-1.92929	-1.32567
8753376	chr11:8753376:G:A	4.54518e-09	8.1484	-0.628591
8754460	chr11:8754460:TC:T	8.16829e-13	-2.56695e-10	-1.10434
8755153	chr11:8755153:C:T	7.41057e-13	0.0661223	-1.26781
8755247	chr11:8755247:T:A	9.66146e-14	-1.91728	-1.32176
8755681	chr11:8755681:T:A	6.52356e-13	-2.56695e-10	-1.32918
8755846	chr11:8755846:T:C	1.30083e-12	-2.56695e-10	-0.639012
8755861	chr11:8755861:T:C	1.0837e-12	0.294288	-1.11592
8756107	chr11:8756107:C:T	3.46343e-13	-1.96234	-3.33048e-10
8756202	chr11:8756202:T:TA	1.51835e-12	-2.56695e-10	-0.484389
8756331	chr11:8756331:G:C	9.6154e-13	-2.56695e-10	-0.941233
8756530	chr11:8756530:G:A	8.36439e-13	-0.200376	-0.880239
8756639	chr11:8756639:T:C	3.22128e-10	5.68274	-0.809801
8756805	chr11:8756805:A:G	6.05251e-13	-0.727889	-0.676236
8757240	chr11:8757240:G:A	1.07049e-12	-2.56695e-10	-0.8339
8757625	chr11:8757625:T:C	1.1882e-12	-0.160286	-0.569285
8758212	chr11:8758212:A:G	1.38734e-12	-2.56695e-10	-0.574624
8758397	chr11:8758397:G:A	8.75204e-13	-2.56695e-10	-1.03531
8759085	chr11:8759085:G:A	9.836e-13	0.402632	-1.32118
8759892	chr11:8759892:G:T	3.46484e-13	-1.96193	-3.33048e-10
8760648	chr11:8760648:A:G	2.25826e-13	-1.60631	-0.783695
8760723	chr11:8760723:T:C	3.73011e-12	-2.56695e-10	0.414424
8760882	chr11:8760882:C:T	3.49492e-13	-1.95329	-3.33048e-10
8760897	chr11:8760897:T:C	1.39438e-12	0.541718	-1.11128
8760973	chr11:8760973:A:G	6.48114e-12	0.210708	0.756175
8761023	chr11:8761023:T:TC	6.39634e-12	0.214113	0.739599
8761181	chr11:8761181:T:C	1.23701e-12	-2.56695e-10	-0.689319
8761207	chr11:8761207:C:A	1.2897e-12	-0.647602	-3.33048e-10
8761796	chr11:8761796:T:C	7.01445e-13	-2.56695e-10	-1.25663
8761798	chr11:8761798:ATAAAGGC:A	9.88321e-14	-1.8868	-1.32955
8762371	chr11:8762371:T:C	9.65751e-14	-1.90944	-1.33001
8763093	chr11:8763093:T:G	3.57129e-13	-1.93167	-3.33048e-10
8763322	chr11:8763322:G:A	1.65845e-12	0.226295	-0.622427
8763747	chr11:8763747:A:G	8.66407e-13	-2.56695e-10	-1.04541
8763946	chr11:8763946:AG:A	6.95072e-13	-2.56695e-10	-1.26575
8764052	chr11:8764052:C:T	1.59477e-12	-2.56695e-10	-0.435284
8764085	chr11:8764085:A:C	6.60166e-13	-2.56695e-10	-1.31728
8764205	chr11:8764205:G:A	1.22899e-12	-2.56695e-10	-0.695817
8764511	chr11:8764511:C:T	1.59093e-12	0.43064	-0.868337
8764539	chr11:8764539:A:G	1.18929e-12	-2.56695e-10	-0.72866
8764726	chr11:8764726:T:C	3.55252e-13	-1.93694	-3.33048e-10
8765716	chr11:8765716:T:C	9.36644e-13	-2.56695e-10	-0.967465
8765735	chr11:8765735:C:T	7.37404e-13	-2.56695e-10	-1.20663
8766025	chr11:8766025:T:C	6.9412e-13	-2.56695e-10	-1.26712
8766073	chr11:8766073:A:C	1.35512e-12	-0.649368	0.0512465
8766376	chr11:8766376:GCTCCCAGGCACCC:G	1.17315e-12	-2.56695e-10	-0.742324
8766621	chr11:8766621:A:T	1.34952e-12	0.322953	-0.925218
8767133	chr11:8767133:G:A	8.16298e-13	-2.56695e-10	-1.10499
8767332	chr11:8767332:C:T	7.93922e-13	-1.13278	-3.33048e-10
8767424	chr11:8767424:TGAA:T	1.31531e-12	0.304414	-0.932353
8767618	chr11:8767618:G:C	2.73365e-12	1.237	-1.13337
8768142	chr11:8768142:T:G	1.59319e-12	-2.56695e-10	-0.436276
8768248	chr11:8768248:T:C	6.51847e-13	-2.56695e-10	-1.32996
8768284	chr11:8768284:T:G	6.58317e-13	-2.56695e-10	-1.32008
8769301	chr11:8769301:G:A	4.84818e-13	-1.62599	-3.33048e-10
8769358	chr11:8769358:C:T	9.27663e-13	-2.56695e-10	-0.9771
8769591	chr11:8769591:T:C	6.51927e-13	-2.56695e-10	-1.32984
8769680	chr11:8769680:C:T	7.29739e-13	-0.331925	-0.885157
8769694	chr11:8769694:G:A	8.16533e-13	-2.56695e-10	-1.1047
8769991	chr11:8769991:G:C	1.27561e-12	-2.56695e-10	-0.658592
8770189	chr11:8770189:C:T	1.31864e-12	-2.56695e-10	-0.62541
8770434	chr11:8770434:A:G	1.29595e-12	-0.707319	0.064553
8770746	chr11:8770746:C:G	9.1723e-13	-2.56695e-10	-0.98841
8771075	chr11:8771075:C:T	5.15511e-13	-0.429039	-1.13557
8771256	chr11:8771256:T:C	9.5939e-13	-2.56695e-10	-0.943471
8771991	chr11:8771991:G:A	2.62745e-13	-0.911215	-1.32737
8771996	chr11:8771996:T:G	1.46497e-13	-1.75554	-1.06722
8772429	chr11:8772429:A:G	3.25278e-11	2.70733	-0.127246
8772644	chr11:8772644:A:G	1.93073e-09	6.42581	0.237835
8773377	chr11:8773377:C:T	1.44437e-13	-1.79755	-1.03938
8773579	chr11:8773579:G:A	4.00804e-13	-1.8163	-3.33048e-10
8774236	chr11:8774236:C:G	6.51978e-13	-2.56695e-10	-1.32976
8774240	chr11:8774240:C:T	3.56354e-13	-1.93384	-3.33048e-10
8774283	chr11:8774283:A:T	3.49744e-13	-1.95257	-3.33048e-10
8774867	chr11:8774867:T:TG	3.5122e-13	-1.94835	-3.33048e-10
8774895	chr11:8774895:T:C	8.29068e-13	-1.08947	-3.33048e-10
8775008	chr11:8775008:G:A	1.92564e-07	12.5772	-1.31098
8775412	chr11:8775412:A:G	1.48319e-13	-1.76212	-1.04828
8777306	chr11:8777306:G:C	6.24527e-13	-1.19219	-0.18058
8777759	chr11:8777759:C:T	1.56565e-12	-2.56695e-10	-0.453713
8777764	chr11:8777764:A:G	6.51883e-13	-2.56695e-10	-1.3299
8778169	chr11:8778169:A:G	5.61115e-13	-1.47984	-3.33048e-10
8778202	chr11:8778202:G:A	3.6013e-09	7.12236	0.164679
8778665	chr11:8778665:G:A	6.5175e-13	-2.56695e-10	-1.33011
8778870	chr11:8778870:T:C	6.68268e-13	-2.56695e-10	-1.30508
8778957	chr11:8778957:A:G	7.4974e-10	6.62945	-0.911736
8779183	chr11:8779183:C:T	6.51988e-13	-2.56695e-10	-1.32974
8779513	chr11:8779513:TC:T	1.89032e-12	0.0239939	-0.28926
8779517	chr11:8779517:T:C	6.64903e-13	-2.56695e-10	-1.31013
8779784	chr11:8779784:G:A	1.03775e-12	-2.56695e-10	-0.864961
8779902	chr11:8779902:T:C	7.93899e-13	-2.56695e-10	-1.13281
8780071	chr11:8780071:A:T	4.1179e-09	7.22956	0.191524
8780243	chr11:8780243:G:C	1.35618e-12	0.2908	-0.888141
8780875	chr11:8780875:A:G	7.32199e-13	-2.56695e-10	-1.21372
8780923	chr11:8780923:G:A	7.1491e-13	-2.56695e-10	-1.23761
8781005	chr11:8781005:A:G	1.42367e-13	-1.78541	-1.06595
8781018	chr11:8781018:G:A	7.28421e-13	-2.56695e-10	-1.21889
8781058	chr11:8781058:G:C	3.56402e-13	-1.93371	-3.33048e-10
8781102	chr11:8781102:A:G	7.0759e-13	-2.56695e-10	-1.2479
8781228	chr11:8781228:G:A	6.5193e-13	-2.56695e-10	-1.32983
8781301	chr11:8781301:G:T	9.47713e-13	-2.56695e-10	-0.955717
8781483	chr11:8781483:T:C	6.52003e-13	-2.56695e-10	-1.32972
8781645	chr11:8781645:A:T	7.32516e-13	-2.56695e-10	-1.21328
8781855	chr11:8781855:G:T	6.51914e-13	-2.56695e-10	-1.32986
8781944	chr11:8781944:A:G	7.24773e-13	-2.56695e-10	-1.22391
8782056	chr11:8782056:C:T	7.64141e-13	-2.56695e-10	-1.17102
8782214	chr11:8782214:G:A	1.52357e-13	-1.75564	-1.0279
8782564	chr11:8782564:C:T	1.86651e-12	-1.41744	1.1395
8782703	chr11:8782703:G:A	1.08124e-12	-2.56695e-10	-0.823902
8782816	chr11:8782816:A:G	2.83876e-12	-0.158577	0.299931
8783685	chr11:8783685:A:G	6.09744e-12	2.02391	-1.11806
8783714	chr11:8783714:A:G	1.15192e-12	0.407169	-1.16776
8783760	chr11:8783760:C:T	1.4467e-13	-1.79307	-1.04224
8784608	chr11:8784608:C:T	3.53338e-13	-1.94234	-3.33048e-10
8784641	chr11:8784641:C:A	8.90777e-13	-2.56695e-10	-1.01767
8784693	chr11:8784693:C:T	7.18622e-13	-2.56695e-10	-1.23243
8785247	chr11:8785247:C:T	6.51978e-13	-2.56695e-10	-1.32976
8785295	chr11:8785295:T:C	3.56507e-13	-1.93342	-3.33048e-10
8785652	chr11:8785652:A:G	5.62054e-13	-1.47817	-3.33048e-10
8786001	chr11:8786001:C:T	2.36263e-12	-1.34837	1.30613
8786278	chr11:8786278:G:C	1.15034e-11	-2.56695e-10	1.54063
8786331	chr11:8786331:T:A	6.51749e-13	-2.56695e-10	-1.33011
8786544	chr11:8786544:C:T	8.79933e-12	1.27266	-3.33048e-10
8786705	chr11:8786705:G:C	1.75712e-12	0.281969	-0.620307
8786766	chr11:8786766:T:C	1.02744e-12	-2.56695e-10	-0.874945
8787040	chr11:8787040:A:G	1.86604e-12	0.354147	-0.632344
8787085	chr11:8787085:A:C	4.95198e-11	3.38247	-0.382106
8787274	chr11:8787274:G:T	3.552e-13	-1.93709	-3.33048e-10
8787285	chr11:8787285:A:G	3.55672e-13	-1.93576	-3.33048e-10
8787461	chr11:8787461:C:T	6.63436e-13	-2.56695e-10	-1.31234
8787469	chr11:8787469:C:A	2.41645e-07	12.7854	-1.29216
8787655	chr11:8787655:C:T	1.06976e-12	-2.56695e-10	-0.834574
8788013	chr11:8788013:A:G	1.86227e-12	0.337635	-0.617854
8788071	chr11:8788071:G:A	3.46206e-13	-1.96274	-3.33048e-10
8788297	chr11:8788297:A:G	2.72935e-12	-0.0771418	0.179193
8788445	chr11:8788445:G:A	3.49093e-13	-1.95443	-3.33048e-10
8788461	chr11:8788461:C:T	3.51591e-13	-1.9473	-3.33048e-10
8788485	chr11:8788485:C:A	3.52841e-13	-1.94375	-3.33048e-10
8788638	chr11:8788638:T:G	3.52246e-13	-1.94544	-3.33048e-10
8788748	chr11:8788748:C:CT	3.52276e-13	-1.94535	-3.33048e-10
8789753	chr11:8789753:CACA:C	1.00054e-08	6.59366	1.7152
8790069	chr11:8790069:G:A	1.75518e-09	6.39436	0.173956
8790100	chr11:8790100:C:T	8.68934e-13	-2.56695e-10	-1.0425
8790142	chr11:8790142:C:T	1.00752e-12	-2.56695e-10	-0.894523
8790732	chr11:8790732:G:A	8.38317e-10	6.19115	-0.361766
8790970	chr11:8790970:T:C	3.11188e-12	0.233214	-3.33048e-10
8791994	chr11:8791994:CA:C	3.54728e-12	-1.40336	1.76753
8792409	chr11:8792409:G:A	1.79645e-06	12.8151	0.684254
8792718	chr11:8792718:A:G	6.53177e-13	-2.56695e-10	-1.32792
8792750	chr11:8792750:G:A	1.09112e-12	-0.814807	-3.33048e-10
8793313	chr11:8793313:C:T	8.87232e-13	-2.56695e-10	-1.02166
8793356	chr11:8793356:G:T	6.71075e-13	-2.56695e-10	-1.30089
8793568	chr11:8793568:T:C	1.82112e-06	12.9365	0.576453
8793731	chr11:8793731:G:C	9.59005e-13	-2.56695e-10	-0.943873
8793906	chr11:8793906:T:C	2.18884e-06	13.1139	0.583007
8794085	chr11:8794085:G:A	6.57165e-13	-2.56695e-10	-1.32183
8794157	chr11:8794157:A:G	1.40221e-06	12.7837	0.467795
8794703	chr11:8794703:T:A	6.62598e-13	-2.56695e-10	-1.3136
8794948	chr11:8794948:T:C	1.73327e-07	12.3975	-1.23655
8795124	chr11:8795124:T:C	3.81113e-13	-1.86667	-3.33048e-10
8795148	chr11:8795148:G:A	1.85372e-07	12.5083	-1.28023
8795659	chr11:8795659:A:G	1.13085e-07	12.0535	-1.31959
8795729	chr11:8795729:A:T	1.077e-07	11.9974	-1.31232
8795768	chr11:8795768:G:A	1.83176e-07	12.5042	-1.28797
8796033	chr11:8796033:T:C	2.07763e-12	0.851532	-1.02232
8796261	chr11:8796261:A:G	3.26182e-12	0.298498	-0.0182264
8796293	chr11:8796293:G:A	3.4462e-12	0.308514	0.0267459
8796473	chr11:8796473:C:T	2.08226e-12	0.896064	-1.06462
8796570	chr11:8796570:G:A	8.92248e-13	-2.56695e-10	-1.01602
8797285	chr11:8797285:C:T	9.19487e-13	-2.56695e-10	-0.985952
8797286	chr11:8797286:G:A	3.50611e-12	0.233895	0.118598
8797596	chr11:8797596:A:C	7.06879e-12	-1.97217	3.02585
8797646	chr11:8797646:A:G	2.61467e-12	0.0591247	-3.33048e-10
8797820	chr11:8797820:C:T	2.0292e-10	5.00072	-0.589917
8798003	chr11:8798003:C:T	2.13368e-12	-2.56695e-10	-0.144165
8798136	chr11:8798136:T:A	7.45921e-07	12.1748	0.445541
8798192	chr11:8798192:A:G	4.74161e-12	-2.56695e-10	0.654363
8798261	chr11:8798261:A:C	2.43798e-09	5.88377	1.01314
8798392	chr11:8798392:T:C	5.58246e-13	-1.48497	-3.33048e-10
8798607	chr11:8798607:C:T	1.0578e-12	-2.56695e-10	-0.845821
8798750	chr11:8798750:G:A	1.59166e-12	-2.56695e-10	-0.437237
8798884	chr11:8798884:A:C	3.4284e-13	-1.97251	-3.33048e-10
8798988	chr11:8798988:C:T	4.06552e-13	-1.80206	-3.33048e-10
8799042	chr11:8799042:G:T	2.1527e-09	5.94759	0.82487
8799435	chr11:8799435:A:G	1.85134e-09	5.7986	0.823058
8799533	chr11:8799533:C:G	6.60639e-13	-2.56695e-10	-1.31656
8799651	chr11:8799651:G:A	3.43202e-13	-1.97145	-3.33048e-10
8800190	chr11:8800190:A:G	7.50867e-13	-2.56695e-10	-1.18854
8800425	chr11:8800425:C:T	2.16314e-09	5.75194	1.02536
8800967	chr11:8800967:G:T	2.05747e-12	-2.56695e-10	-0.180537
8801054	chr11:8801054:G:A	1.76039e-09	5.73061	0.840667
8801109	chr11:8801109:A:C	3.43438e-13	-1.97076	-3.33048e-10
8801196	chr11:8801196:G:A	1.40237e-13	-1.92058	-0.945854
8801626	chr11:8801626:G:A	8.98736e-06	13.5788	1.53051
8801640	chr11:8801640:T:G	5.33668e-06	12.6635	1.92465
8801917	chr11:8801917:G:A	5.92256e-10	5.03824	0.443687
8802043	chr11:8802043:A:G	8.58734e-06	13.3612	1.70263
8803449	chr11:8803449:A:G	8.47391e-07	13.9651	-1.21724
8803820	chr11:8803820:G:A	3.45492e-13	-1.9648	-3.33048e-10
8804219	chr11:8804219:A:G	1.393e-09	7.66309	-1.32588
8804227	chr11:8804227:A:G	2.56619e-05	15.6081	0.550357
8804318	chr11:8804318:T:C	3.41477e-11	3.11366	-0.484981
8804419	chr11:8804419:G:A	4.54384e-12	0.116822	0.494938
8804524	chr11:8804524:G:A	5.53308e-13	-0.195807	-1.29805
8804706	chr11:8804706:G:A	6.52271e-13	-2.56695e-10	-1.32931
8804944	chr11:8804944:T:C	1.22817e-12	-2.56695e-10	-0.696485
8805012	chr11:8805012:C:A	3.89888e-06	15.5847	-1.31052
8805027	chr11:8805027:T:C	3.72555e-13	-1.88938	-3.33048e-10
8805141	chr11:8805141:C:T	6.72518e-12	1.47565	-0.471804
8805153	chr11:8805153:G:T	2.08583e-05	16.8542	-0.902969
8805232	chr11:8805232:A:G	3.19117e-07	13.0252	-1.25394
8805773	chr11:8805773:G:A	1.01916e-13	-1.85577	-1.32985
8806189	chr11:8806189:G:A	7.02444e-13	-2.56695e-10	-1.2552
8806203	chr11:8806203:A:C	4.37058e-12	1.70264	-1.12976
8806867	chr11:8806867:T:C	6.58072e-13	-2.56695e-10	-1.32045
8807616	chr11:8807616:A:G	6.56407e-13	-2.56695e-10	-1.32299
8807621	chr11:8807621:A:G	1.2662e-10	4.27605	-0.336875
8807916	chr11:8807916:C:T	6.5536e-13	-2.56695e-10	-1.32458
8808420	chr11:8808420:T:G	1.67021e-11	2.08438	-0.170859
8808838	chr11:8808838:G:A	2.37326e-11	-2.56695e-10	2.26484
8808907	chr11:8808907:AC:A	8.98715e-06	16.1799	-1.07064
8808923	chr11:8808923:G:C	6.51787e-13	-2.56695e-10	-1.33005
8809126	chr11:8809126:G:A	1.56842e-12	-2.56695e-10	-0.451945
8810383	chr11:8810383:G:A	2.19917e-12	-2.56695e-10	-0.113934
8811058	chr11:8811058:C:T	6.53717e-13	-2.56695e-10	-1.32709
8811270	chr11:8811270:C:T	1.497e-12	-2.56695e-10	-0.498551
8811812	chr11:8811812:C:T	8.74631e-11	4.86577	-1.29657
8812253	chr11:8812253:A:G	3.97131e-11	2.88794	-0.108275
8812677	chr11:8812677:T:C	1.14276e-13	-1.76221	-1.30893
8812853	chr11:8812853:A:G	6.83794e-13	-2.56695e-10	-1.28211
8812998	chr11:8812998:GGTCTTGAACTCCTGAGCTCAA:G	5.51817e-11	4.43872	-1.33011
8813133	chr11:8813133:T:C	5.3948e-05	16.2772	0.624273
8813889	chr11:8813889:C:T	3.99044e-13	-1.8207	-3.33048e-10
8814057	chr11:8814057:G:A	6.61372e-13	-2.56695e-10	-1.31545
8814207	chr11:8814207:C:T	6.9583e-13	-2.56695e-10	-1.26466
8814394	chr11:8814394:C:T	1.33849e-11	-2.56695e-10	1.69211
8814502	chr11:8814502:G:A	1.69807e-12	-2.56695e-10	-0.372521
8814898	chr11:8814898:G:A	1.53985e-12	-0.0338509	-0.436476
8814937	chr11:8814937:C:A	6.76256e-13	-2.56695e-10	-1.2932
8815028	chr11:8815028:C:G	1.11235e-12	0.280615	-1.07615
8815049	chr11:8815049:C:T	6.96408e-05	15.7564	1.40047
8815223	chr11:8815223:C:T	7.44742e-06	16.0556	-1.13423
8815254	chr11:8815254:C:T	1.1165e-12	0.294655	-1.08647
8815322	chr11:8815322:C:T	6.18418e-12	-2.56695e-10	0.919981
8815348	chr11:8815348:C:T	6.78292e-13	-2.56695e-10	-1.29019
8815369	chr11:8815369:G:T	2.25793e-11	-2.56695e-10	2.21502
8815471	chr11:8815471:G:A	2.04912e-13	-1.2159	-1.27129
8815542	chr11:8815542:A:G	1.35093e-12	0.466817	-1.06804
8815654	chr11:8815654:CT:C	2.20084e-11	2.18941	-3.33048e-10
8815772	chr11:8815772:G:C	7.69228e-13	-2.56695e-10	-1.16438
8815840	chr11:8815840:G:A	1.32175e-12	0.432147	-1.0552
8815861	chr11:8815861:A:G	1.01512e-13	-1.93059	-1.259
8816168	chr11:8816168:T:C	6.76376e-13	-2.56695e-10	-1.29302
8816198	chr11:8816198:C:A	1.50315e-13	-1.89639	-0.900643
8816423	chr11:8816423:C:T	4.62447e-13	-1.67324	-3.33048e-10
8816424	chr11:8816424:G:A	6.82749e-13	-2.56695e-10	-1.28364
8816656	chr11:8816656:A:C	1.4513e-12	-2.56695e-10	-0.529555
8816758	chr11:8816758:C:T	6.51796e-13	-2.56695e-10	-1.33004
8816889	chr11:8816889:G:A	1.89651e-12	-2.56695e-10	-0.261995
8817113	chr11:8817113:G:A	8.72591e-07	11.7518	1.02538
8817248	chr11:8817248:C:T	6.16815e-07	11.4596	0.97067
8817281	chr11:8817281:G:T	6.67167e-07	11.5684	0.940423
8817698	chr11:8817698:C:A	6.52138e-13	-2.56695e-10	-1.32951
8817811	chr11:8817811:T:C	2.28308e-11	-2.56695e-10	2.2261
8817832	chr11:8817832:G:A	5.56004e-12	2.0135	-1.19991
8818178	chr11:8818178:G:C	7.92094e-13	-2.56695e-10	-1.13509
8818469	chr11:8818469:C:T	6.76017e-13	-2.56695e-10	-1.29355
8818536	chr11:8818536:C:T	8.2317e-07	11.6744	1.04455
8818776	chr11:8818776:A:G	4.22937e-06	15.6819	-1.32635
8820468	chr11:8820468:C:T	9.58506e-13	-2.56695e-10	-0.944393
8820726	chr11:8820726:G:A	7.8951e-07	11.9088	0.768387
8820939	chr11:8820939:C:T	1.48037e-12	-2.56695e-10	-0.509721
8821043	chr11:8821043:C:T	2.69524e-06	12.8104	1.0946
8821275	chr11:8821275:C:A	1.43833e-13	-1.5329	-1.30821
8821831	chr11:8821831:G:A	2.67336e-06	14.0924	-0.195569
8821968	chr11:8821968:T:A	7.59335e-06	16.1104	-1.16965
8822056	chr11:8822056:T:C	2.2266e-06	13.9079	-0.193877
8822223	chr11:8822223:G:A	2.59614e-06	12.8677	0.999865
8822540	chr11:8822540:G:A	9.59973e-13	-2.56695e-10	-0.942863
8822809	chr11:8822809:T:C	1.97265e-06	13.8079	-0.215044
8822975	chr11:8822975:C:T	2.69372e-11	-2.56695e-10	2.39149
8823281	chr11:8823281:G:A	6.54055e-07	12.6345	-0.145611
8823295	chr11:8823295:C:G	1.97489e-13	-1.8419	-0.682187
8823362	chr11:8823362:G:A	0.311066	22.6904	2.8709
8823585	chr11:8823585:C:T	2.9291e-06	12.6891	1.29906
8823996	chr11:8823996:G:A	5.69886e-12	2.16014	-1.32189
8824060	chr11:8824060:G:A	3.7e-12	1.62457	-1.21825
8824135	chr11:8824135:C:T	6.51469e-13	-1.33054	-3.33048e-10
8824316	chr11:8824316:C:T	2.92491e-10	4.77642	-3.33048e-10
8824487	chr11:8824487:T:C	7.69797e-13	-2.56695e-10	-1.16364
8824515	chr11:8824515:T:G	6.12995e-13	-1.39141	-3.33048e-10
8824651	chr11:8824651:A:G	1.18011e-12	-2.56695e-10	-0.736407
8824822	chr11:8824822:G:A	0.140211	22.2487	2.51566
8825189	chr11:8825189:CT:C	8.36053e-13	-2.56695e-10	-1.08108
8825558	chr11:8825558:C:G	7.79466e-13	-2.56695e-10	-1.15116
8825569	chr11:8825569:T:A	1.14086e-12	-2.56695e-10	-0.77023
8825683	chr11:8825683:A:G	2.04581e-12	-2.56695e-10	-0.186219
8826031	chr11:8826031:T:C	6.91735e-13	-2.56695e-10	-1.27057
8826349	chr11:8826349:T:C	8.34949e-13	-2.56695e-10	-1.0824
8826916	chr11:8826916:T:G	3.57265e-07	11.1257	0.758538
8826973	chr11:8826973:A:G	4.09048e-07	11.2995	0.720054
8827153	chr11:8827153:C:T	1.87393e-05	15.4909	0.353198
8827238	chr11:8827238:C:T	7.74739e-12	1.73359	-0.588251
8827895	chr11:8827895:A:G	6.91735e-13	-2.56695e-10	-1.27057
8827905	chr11:8827905:T:C	7.81277e-13	-2.56695e-10	-1.14884
8827948	chr11:8827948:T:C	4.16492e-05	15.5966	1.0462
8828179	chr11:8828179:G:A	7.4755e-13	-2.56695e-10	-1.19297
8828615	chr11:8828615:G:A	7.25421e-13	-2.56695e-10	-1.22302
8828678	chr11:8828678:A:G	9.78791e-13	-2.56695e-10	-0.92345
8828707	chr11:8828707:G:A	6.06315e-12	2.15585	-1.25563
8828934	chr11:8828934:G:A	2.80931e-11	-2.56695e-10	2.43351
8829027	chr11:8829027:G:A	6.57699e-13	-2.56695e-10	-1.32102
8829284	chr11:8829284:C:T	6.10463e-13	-1.39555	-3.33048e-10
8829443	chr11:8829443:G:A	2.66075e-11	2.69448	-0.315302
8829661	chr11:8829661:C:T	9.66903e-13	-2.56695e-10	-0.93567
8829932	chr11:8829932:A:G	5.82039e-13	-1.44323	-3.33048e-10
8830252	chr11:8830252:T:A	2.68655e-12	0.0862453	-3.33048e-10
8830339	chr11:8830339:A:T	3.18592e-12	-2.56695e-10	0.256727
8830396	chr11:8830396:T:C	6.26727e-13	-1.36926	-3.33048e-10
8830467	chr11:8830467:A:G	9.29019e-13	0.346616	-1.32225
8830692	chr11:8830692:C:T	0.262944	22.8761	2.51706
8830843	chr11:8830843:G:A	7.87765e-13	-2.56695e-10	-1.14057
8830853	chr11:8830853:T:C	6.24182e-12	2.2499	-1.32064
8831138	chr11:8831138:G:A	0.281573	22.7927	2.66893
8831149	chr11:8831149:C:G	5.16414e-13	-1.56286	-3.33048e-10
8831292	chr11:8831292:A:G	1.66157e-12	0.588361	-0.98261
8831950	chr11:8831950:T:C	6.62844e-13	-2.56695e-10	-1.31323
8832102	chr11:8832102:C:A	7.06106e-13	-2.56695e-10	-1.25
8832218	chr11:8832218:C:T	8.39023e-13	-2.56695e-10	-1.07753
8832227	chr11:8832227:C:T	1.61897e-11	3.07038	-1.18801
8832762	chr11:8832762:C:G	9.51149e-13	-2.56695e-10	-0.952098
8832840	chr11:8832840:G:T	6.94886e-13	-2.56695e-10	-1.26602
8833400	chr11:8833400:T:G	2.34166e-12	-0.0511529	-3.33048e-10
8833766	chr11:8833766:ATGAAC:A	1.17236e-12	-0.742991	-3.33048e-10
8834030	chr11:8834030:A:T	5.18647e-13	-1.55855	-3.33048e-10
8834283	chr11:8834283:T:G	7.56868e-13	-2.56695e-10	-1.18058
8834478	chr11:8834478:A:AT	6.59659e-13	-2.56695e-10	-1.31804
8834501	chr11:8834501:T:C	3.8144e-13	-1.86581	-3.33048e-10
8835110	chr11:8835110:G:A	6.55007e-13	-2.56695e-10	-1.32512
8835275	chr11:8835275:G:A	9.33661e-13	-2.56695e-10	-0.970655
8835382	chr11:8835382:A:C	7.57361e-13	-2.56695e-10	-1.17993
8835969	chr11:8835969:TC:T	5.30652e-11	1.98105	1.08845
8836110	chr11:8836110:G:A	3.84243e-11	2.03802	0.708655
8836572	chr11:8836572:C:T	7.85806e-13	-2.56695e-10	-1.14306
8836650	chr11:8836650:G:A	1.04968e-12	-2.56695e-10	-0.85353
8836830	chr11:8836830:T:C	0.000832209	16.1642	3.4734
8837046	chr11:8837046:G:A	6.9379e-13	-2.56695e-10	-1.2676
8837060	chr11:8837060:G:A	4.32807e-13	-1.73948	-3.33048e-10
8837116	chr11:8837116:G:A	6.59647e-13	-2.56695e-10	-1.31806
8837232	chr11:8837232:GTAAGTGTATTTGGGGAGGAGGGATGGGGATTACA:G	1.04402e-09	6.35341	-0.304595
8837560	chr11:8837560:C:T	6.51748e-13	-2.56695e-10	-1.33011
8837646	chr11:8837646:G:A	2.6076e-11	-2.56695e-10	2.359
8837904	chr11:8837904:T:G	7.99571e-13	-2.56695e-10	-1.12569
8838109	chr11:8838109:T:C	8.36493e-12	2.10713	-0.885096
8838488	chr11:8838488:C:G	5.94754e-13	-1.42162	-3.33048e-10
8838958	chr11:8838958:A:G	6.64238e-13	-2.56695e-10	-1.31113
8839141	chr11:8839141:C:G	1.95662e-12	-2.56695e-10	-0.230796
8839248	chr11:8839248:C:A	6.51856e-13	-2.56695e-10	-1.32995
8839497	chr11:8839497:C:T	8.03162e-09	6.26861	1.82052
8839530	chr11:8839530:G:A	6.80247e-09	6.24028	1.68275
8839571	chr11:8839571:C:A	3.19105e-12	1.28762	-1.02929
8839723	chr11:8839723:C:CA	5.52328e-13	-1.49563	-3.33048e-10
8840621	chr11:8840621:T:C	7.62629e-13	-2.56695e-10	-1.173
8841122	chr11:8841122:T:C	6.54118e-13	-2.56695e-10	-1.32648
8841293	chr11:8841293:A:T	5.70878e-13	-1.46259	-3.33048e-10
8841297	chr11:8841297:T:G	4.14094e-10	5.65974	-0.535657
8841370	chr11:8841370:G:A	6.74024e-13	-2.56695e-10	-1.2965
8841578	chr11:8841578:C:T	0.0014845	16.333	3.88335
8841906	chr11:8841906:G:A	3.68502e-13	-1.90032	-3.33048e-10
8842003	chr11:8842003:T:C	0.00154662	16.7625	3.49478
8842023	chr11:8842023:T:C	4.27165e-13	-1.7526	-3.33048e-10
8842135	chr11:8842135:G:A	3.69266e-12	1.51945	-1.11511
8843015	chr11:8843015:C:T	1.2821e-11	-2.56695e-10	1.64907
8843110	chr11:8843110:G:A	5.61603e-13	-1.47897	-3.33048e-10
8843465	chr11:8843465:G:A	2.2909e-12	-2.56695e-10	-0.0730671
8843617	chr11:8843617:C:A	5.53698e-13	-1.49315	-3.33048e-10
8843632	chr11:8843632:C:T	3.81813e-10	5.54488	-0.501964
8843663	chr11:8843663:G:A	7.15786e-13	-2.56695e-10	-1.23639
8843692	chr11:8843692:C:T	1.18841e-12	-2.56695e-10	-0.729394
8843758	chr11:8843758:C:G	6.6611e-13	-2.56695e-10	-1.30831
8843816	chr11:8843816:T:C	5.17208e-06	15.8868	-1.33
8844014	chr11:8844014:T:C	2.55469e-12	-2.56695e-10	0.035916
8844076	chr11:8844076:T:G	6.3674e-11	3.71593	-0.464165
8844106	chr11:8844106:T:C	8.32278e-13	-2.56695e-10	-1.0856
8844169	chr11:8844169:G:A	5.36812e-13	-1.52412	-3.33048e-10
8844259	chr11:8844259:A:G	7.93024e-13	-2.56695e-10	-1.13392
8844308	chr11:8844308:G:A	9.44933e-10	6.44598	-0.496878
8844599	chr11:8844599:A:AAAT	2.2605e-10	5.18242	-0.663674
8845261	chr11:8845261:C:G	6.33983e-06	14.9193	-0.158934
8845523	chr11:8845523:A:C	2.35903e-10	4.4434	0.118002
8845756	chr11:8845756:A:C	1.59139e-12	-2.56695e-10	-0.437407
8845795	chr11:8845795:C:T	1.67285e-12	0.912382	-1.29987
8845923	chr11:8845923:CAG:C	2.08623e-12	1.02443	-1.19108
8845962	chr11:8845962:G:C	1.20713e-06	14.0108	-0.909057
8846972	chr11:8846972:GAC:G	2.0118e-12	-2.56695e-10	-0.202983
8847197	chr11:8847197:A:G	1.84915e-12	-2.56695e-10	-0.287288
8847582	chr11:8847582:A:G	7.50861e-08	11.6286	-1.30425
8847993	chr11:8847993:G:A	2.28784e-12	-2.56695e-10	-0.0744041
8848604	chr11:8848604:T:C	6.5809e-13	-2.56695e-10	-1.32043
8848698	chr11:8848698:T:A	3.1073e-12	-2.56695e-10	0.23174
8848754	chr11:8848754:T:C	7.10894e-11	3.66542	-0.303496
8849152	chr11:8849152:C:G	2.04515e-12	-2.56695e-10	-0.186543
8849244	chr11:8849244:G:A	1.22971e-12	-2.56695e-10	-0.695235
8849282	chr11:8849282:A:C	2.39471e-12	-2.56695e-10	-0.0287506
8849308	chr11:8849308:C:T	6.60964e-13	-1.31607	-3.33048e-10
8849729	chr11:8849729:A:G	1.89741e-13	-1.54437	-1.01974
8849734	chr11:8849734:A:G	1.53845e-13	-1.60377	-1.17006
8849742	chr11:8849742:GA:G	1.32862e-13	-1.74187	-1.17859
8849753	chr11:8849753:G:GT	6.51888e-13	-2.56695e-10	-1.3299
8850002	chr11:8850002:GTA:G	1.00812e-13	-1.95957	-1.23694
8850007	chr11:8850007:T:G	1.28225e-13	-1.62742	-1.32855
8850012	chr11:8850012:A:G	2.00286e-13	-1.33398	-1.17604
8850303	chr11:8850303:A:T	2.31603e-12	-2.56695e-10	-0.0621609
8850985	chr11:8850985:T:C	3.63828e-13	-1.91309	-3.33048e-10
8851047	chr11:8851047:G:A	1.7806e-12	0.763564	-1.08863
8851427	chr11:8851427:T:C	1.97958e-12	0.784612	-1.00374
8851710	chr11:8851710:T:C	6.53524e-13	-2.56695e-10	-1.32739
8851872	chr11:8851872:T:C	6.58067e-13	-2.56695e-10	-1.32046
8852185	chr11:8852185:T:C	7.10383e-13	-2.56695e-10	-1.24396
8852194	chr11:8852194:G:A	2.13257e-12	-2.56695e-10	-0.144687
8852403	chr11:8852403:A:G	6.61535e-13	-2.56695e-10	-1.31521
8852528	chr11:8852528:T:C	1.70716e-12	0.698638	-1.06582
8852605	chr11:8852605:C:G	2.21868e-12	-2.56695e-10	-0.105101
8853000	chr11:8853000:G:C	1.83174e-12	0.741678	-1.03843
8853092	chr11:8853092:G:A	7.78553e-13	-2.56695e-10	-1.15233
8853148	chr11:8853148:G:A	1.84422e-12	-2.56695e-10	-0.289956
8853219	chr11:8853219:C:T	1.69812e-12	0.701429	-1.07392
8853288	chr11:8853288:G:A	7.80556e-11	3.78129	-0.325886
8853293	chr11:8853293:G:A	1.21958e-12	-2.56695e-10	-0.703506
8853303	chr11:8853303:C:T	6.60093e-13	-2.56695e-10	-1.31739
8853419	chr11:8853419:G:A	7.12706e-13	-2.56695e-10	-1.2407
8853637	chr11:8853637:C:T	1.0378e-12	-0.864914	-3.33048e-10
8853747	chr11:8853747:G:A	6.16302e-13	-1.38603	-3.33048e-10
8854489	chr11:8854489:A:C	7.68153e-13	-1.16578	-3.33048e-10
8854801	chr11:8854801:C:T	6.4344e-13	-1.34294	-3.33048e-10
8854860	chr11:8854860:G:A	3.75753e-12	-2.56695e-10	0.421749
8854952	chr11:8854952:T:A	6.62329e-13	-2.56695e-10	-1.31401
8855305	chr11:8855305:C:T	3.09131e-08	10.5807	-1.14381
8855814	chr11:8855814:G:C	4.7942e-13	-1.63719	-3.33048e-10
8856129	chr11:8856129:T:G	1.19113e-12	-2.56695e-10	-0.727112
8856157	chr11:8856157:T:C	1.75528e-10	4.93639	-0.670611
8856611	chr11:8856611:G:A	2.87799e-13	-1.68518	-0.462324
8856713	chr11:8856713:G:A	6.71775e-13	-2.56695e-10	-1.29984
8856849	chr11:8856849:T:C	1.61093e-07	12.2505	-1.16281
8857088	chr11:8857088:G:C	1.76098e-13	-1.46089	-1.17783
8857256	chr11:8857256:C:T	1.9724e-12	-2.56695e-10	-0.222765
8857414	chr11:8857414:T:C	2.04324e-12	0.819184	-1.00666
8857558	chr11:8857558:C:T	2.25957e-08	10.2814	-1.15789
8857988	chr11:8857988:G:A	1.5745e-13	-1.42921	-1.32144
8858116	chr11:8858116:G:C	3.76995e-13	-1.94207	0.0645384
8858247	chr11:8858247:T:C	6.53614e-11	3.67941	-0.401487
8859021	chr11:8859021:G:A	8.22298e-13	-1.09767	-3.33048e-10
8859095	chr11:8859095:C:A	6.53871e-13	-2.56695e-10	-1.32686
8859289	chr11:8859289:TG:T	1.50611e-13	-1.46504	-1.33002
8859634	chr11:8859634:G:A	6.57176e-13	-2.56695e-10	-1.32182
8860302	chr11:8860302:C:T	8.30581e-13	-2.56695e-10	-1.08764
8860333	chr11:8860333:A:AAATG	3.0446e-12	1.16077	-0.949413
8860380	chr11:8860380:A:G	3.93268e-13	-1.83528	-3.33048e-10
8860458	chr11:8860458:A:C	6.57894e-13	-2.56695e-10	-1.32072
8860617	chr11:8860617:C:T	1.51249e-07	11.9395	-0.914874
8860713	chr11:8860713:C:T	5.12338e-13	-1.57078	-3.33048e-10
8860985	chr11:8860985:G:A	7.94643e-13	-2.56695e-10	-1.13188
8861072	chr11:8861072:C:A	6.54575e-13	-2.56695e-10	-1.32578
8861346	chr11:8861346:C:A	2.21079e-07	12.5006	-1.09638
8861621	chr11:8861621:T:C	6.5875e-13	-2.56695e-10	-1.31942
8861899	chr11:8861899:GC:G	2.14302e-12	-2.56695e-10	-0.139797
8862741	chr11:8862741:C:T	5.61464e-13	-1.47922	-3.33048e-10
8862925	chr11:8862925:T:C	1.79261e-12	-2.56695e-10	-0.318343
8863092	chr11:8863092:G:C	6.53795e-13	-2.56695e-10	-1.32697
8863252	chr11:8863252:ACTTT:A	1.04883e-12	-2.56695e-10	-0.854334
8863419	chr11:8863419:GA:G	1.52965e-13	-1.45193	-1.32764
8863477	chr11:8863477:C:T	3.31805e-08	10.6245	-1.11684
8863488	chr11:8863488:C:T	7.02719e-13	-1.25481	-3.33048e-10
8863577	chr11:8863577:C:A	6.0855e-13	-1.39869	-3.33048e-10
8863608	chr11:8863608:G:A	1.58095e-12	-2.56695e-10	-0.443985
8863724	chr11:8863724:C:A	8.97959e-13	-2.56695e-10	-1.00964
8864223	chr11:8864223:T:C	2.04011e-12	-2.56695e-10	-0.189008
8864345	chr11:8864345:A:G	1.91239e-07	12.5238	-1.26453
8864425	chr11:8864425:G:A	1.58504e-13	-1.41833	-1.32566
8864571	chr11:8864571:C:T	5.27002e-11	-2.56695e-10	3.06261
8864713	chr11:8864713:A:G	1.72922e-07	12.4183	-1.25974
8864900	chr11:8864900:T:C	1.42867e-12	0.639606	-1.18487
8865550	chr11:8865550:A:G	7.86265e-11	3.8102	-0.347502
8865868	chr11:8865868:CA:C	1.0724e-12	-2.56695e-10	-0.832112
8865985	chr11:8865985:A:G	6.68712e-13	-1.30442	-3.33048e-10
8866266	chr11:8866266:C:T	4.83019e-13	-1.62504	-0.00467251
8866398	chr11:8866398:A:G	1.89183e-07	12.4649	-1.21641
8866654	chr11:8866654:C:G	6.6302e-13	-2.56695e-10	-1.31296
8866993	chr11:8866993:AC:A	1.59974e-12	-2.56695e-10	-0.432169
8867098	chr11:8867098:G:GAT	6.7232e-13	-2.56695e-10	-1.29903
8867153	chr11:8867153:C:T	4.32601e-08	11.0703	-1.29735
8867156	chr11:8867156:C:T	1.21073e-12	-2.56695e-10	-0.710793
8867192	chr11:8867192:T:C	7.45706e-13	-2.56695e-10	-1.19544
8867206	chr11:8867206:G:A	1.40676e-11	-2.56695e-10	1.74186
8867736	chr11:8867736:A:C	1.95685e-12	-2.56695e-10	-0.230679
8867797	chr11:8867797:G:A	3.71809e-13	-1.67502	-0.216368
8867947	chr11:8867947:T:C	1.38117e-11	-2.56695e-10	1.7235
8867985	chr11:8867985:A:T	7.78925e-13	-2.56695e-10	-1.15185
8868015	chr11:8868015:G:GA	1.1648e-07	12.021	-1.25757
8868083	chr11:8868083:T:C	1.05847e-07	11.933	-1.26524
8868151	chr11:8868151:C:T	8.45636e-13	-2.56695e-10	-1.06968
8868271	chr11:8868271:G:A	1.79071e-12	0.659041	-0.978445
8868532	chr11:8868532:G:A	5.95243e-11	3.64265	-0.458274
8868673	chr11:8868673:A:G	1.91421e-12	0.793419	-1.04613
8868684	chr11:8868684:G:C	4.21346e-13	-1.76632	-3.33048e-10
8869022	chr11:8869022:C:T	1.78269e-12	-2.56695e-10	-0.323893
8869039	chr11:8869039:G:A	7.06032e-13	-2.56695e-10	-1.25011
8869047	chr11:8869047:G:A	1.36908e-07	12.1301	-1.20501
8869188	chr11:8869188:C:T	5.04935e-13	-1.58534	-3.33048e-10
8869676	chr11:8869676:T:A	7.59493e-13	-2.56695e-10	-1.17712
8870347	chr11:8870347:G:A	1.45064e-07	11.6637	-0.680813
8870526	chr11:8870526:C:T	8.91181e-12	-2.56695e-10	1.28536
8870776	chr11:8870776:G:A	1.68168e-07	11.5741	-0.443437
8870878	chr11:8870878:GA:G	7.30468e-13	-2.56695e-10	-1.21608
8871646	chr11:8871646:C:T	1.70268e-10	5.37697	-1.1416
8871751	chr11:8871751:A:C	1.22591e-13	-1.91211	-1.08881
8872169	chr11:8872169:C:A	3.16303e-10	-2.56695e-10	4.85469
8873026	chr11:8873026:A:G	3.74673e-13	-1.88371	-3.33048e-10
8873522	chr11:8873522:T:C	4.16792e-12	-2.56695e-10	0.525403
8874536	chr11:8874536:T:C	1.33971e-12	-0.247859	-0.361701
8874713	chr11:8874713:G:A	3.55963e-13	-1.93494	-3.33048e-10
8874936	chr11:8874936:A:G	3.88162e-12	-2.56695e-10	0.454239
8875151	chr11:8875151:G:A	5.0736e-12	2.04114	-1.3191
8875399	chr11:8875399:A:G	5.51298e-12	2.1317	-1.32661
8875524	chr11:8875524:G:A	4.54903e-13	-1.68968	-3.33048e-10
8875703	chr11:8875703:A:C	5.7281e-13	-1.45921	-3.33048e-10
8875986	chr11:8875986:T:G	3.93075e-10	6.29165	-1.21966
8876254	chr11:8876254:C:T	2.10461e-12	-2.56695e-10	-0.157882
8876471	chr11:8876471:C:T	1.16413e-12	-2.56695e-10	-0.750041
8876943	chr11:8876943:T:A	1.0999e-12	-2.56695e-10	-0.806793
8877031	chr11:8877031:C:G	2.15394e-12	-2.56695e-10	-0.134715
8877560	chr11:8877560:T:G	7.2592e-13	-2.56695e-10	-1.22233
8877784	chr11:8877784:G:A	1.157e-12	-2.56695e-10	-0.756184
8877853	chr11:8877853:A:G	3.88857e-13	-1.30669	-0.539867
8877981	chr11:8877981:A:G	2.12925e-07	10.468	0.898699
8878121	chr11:8878121:C:T	1.55704e-10	5.28176	-1.13581
8878452	chr11:8878452:C:T	1.36422e-09	7.20245	-0.886126
8878708	chr11:8878708:T:A	7.71016e-13	-2.56695e-10	-1.16206
8878811	chr11:8878811:C:A	1.60595e-13	-1.41164	-1.31925
8878847	chr11:8878847:C:T	4.85903e-13	-0.312866	-1.31089
8879680	chr11:8879680:A:C	1.27404e-12	-0.659817	-3.33048e-10
8879757	chr11:8879757:A:G	6.20828e-12	-2.56695e-10	0.92387
8879904	chr11:8879904:G:A	7.59696e-13	0.142865	-1.31972
8879937	chr11:8879937:A:T	6.54437e-13	-2.56695e-10	-1.32599
8879965	chr11:8879965:A:T	1.39845e-11	1.24909	0.486845
8880277	chr11:8880277:G:A	4.30774e-13	-1.10079	-0.6434
8880667	chr11:8880667:A:G	1.55705e-12	-2.56695e-10	-0.459223
8880671	chr11:8880671:T:C	3.93301e-07	12.3875	-0.407225
8880949	chr11:8880949:T:C	7.93797e-13	-2.56695e-10	-1.13294
8880954	chr11:8880954:C:G	4.25899e-13	-1.02112	-0.734447
8881383	chr11:8881383:T:C	7.85508e-13	-2.56695e-10	-1.14344
8881493	chr11:8881493:A:T	4.2949e-13	-1.74717	-3.33048e-10
8882384	chr11:8882384:A:G	6.97661e-11	-2.56695e-10	3.34313
8882396	chr11:8882396:A:G	1.98161e-11	-0.299644	2.38412
8883572	chr11:8883572:T:A	7.54401e-13	-2.56695e-10	-1.18384
8883914	chr11:8883914:A:C	4.57787e-12	1.89166	-1.27244
8884102	chr11:8884102:C:G	1.09296e-12	-2.56695e-10	-0.813127
8884324	chr11:8884324:G:T	1.20877e-12	-0.285738	-0.426671
8884531	chr11:8884531:A:G	3.66974e-07	12.5285	-0.617498
8885089	chr11:8885089:G:C	1.69935e-09	7.39049	-0.854501
8885315	chr11:8885315:T:G	1.37249e-09	7.17391	-0.85154
8885934	chr11:8885934:T:C	7.30966e-13	-2.56695e-10	-1.2154
8885955	chr11:8885955:GGGA:G	6.59215e-13	-2.56695e-10	-1.31872
8886036	chr11:8886036:G:C	3.3506e-07	12.5878	-0.767716
8886114	chr11:8886114:T:C	7.84696e-13	-1.14447	-3.33048e-10
8886752	chr11:8886752:G:A	3.97096e-13	-1.1404	-0.685186
8886842	chr11:8886842:G:A	2.22957e-07	11.3197	0.0930309
8887229	chr11:8887229:A:C	6.51875e-13	-2.56695e-10	-1.32992
8887821	chr11:8887821:A:G	2.14131e-12	-2.56695e-10	-0.140596
8887827	chr11:8887827:G:C	6.34947e-13	-1.35623	-3.33048e-10
8888185	chr11:8888185:G:A	2.90363e-07	12.3184	-0.641537
8888373	chr11:8888373:T:C	6.25852e-11	-2.56695e-10	3.23452
8889073	chr11:8889073:A:C	7.36145e-13	-1.20834	-3.33048e-10
8889671	chr11:8889671:G:A	4.79214e-13	-1.63762	-3.33048e-10
8890157	chr11:8890157:T:G	1.95188e-12	-2.56695e-10	-0.233219
8890623	chr11:8890623:C:T	7.21768e-13	-1.22807	-3.33048e-10
8890681	chr11:8890681:A:G	6.21442e-07	12.7358	-0.298016
8890989	chr11:8890989:A:G	1.80381e-13	-1.31852	-1.29618
8891204	chr11:8891204:A:G	1.93708e-13	-1.24668	-1.29674
8891352	chr11:8891352:C:T	7.57343e-13	-1.17995	-3.33048e-10
8891513	chr11:8891513:A:T	2.45869e-07	11.3663	0.1442
8891534	chr11:8891534:G:C	7.8332e-13	-2.56695e-10	-1.14623
8891538	chr11:8891538:G:A	2.26698e-07	11.2848	0.144556
8891613	chr11:8891613:T:A	4.60926e-11	-2.56695e-10	2.92864
8891670	chr11:8891670:C:G	1.12461e-13	-1.80502	-1.28214
8891887	chr11:8891887:G:A	2.94454e-13	-1.41851	-0.706131
8891903	chr11:8891903:T:C	1.27934e-12	-2.56695e-10	-0.655669
8892104	chr11:8892104:A:G	7.44312e-13	-1.19731	-3.33048e-10
8892359	chr11:8892359:A:T	1.75735e-13	-1.34495	-1.29584
8892989	chr11:8892989:A:G	7.00299e-13	-2.56695e-10	-1.25826
8893096	chr11:8893096:C:T	1.91291e-13	-1.27721	-1.27876
8893702	chr11:8893702:A:G	7.58977e-13	-1.1778	-3.33048e-10
8894139	chr11:8894139:A:C	1.361e-12	-0.257232	-0.336561
8894204	chr11:8894204:G:A	2.80621e-10	5.84494	-1.10995
8894641	chr11:8894641:T:G	1.11578e-12	-2.56695e-10	-0.792459
8894642	chr11:8894642:C:G	1.12092e-12	-2.56695e-10	-0.787867
8894726	chr11:8894726:G:A	1.00564e-11	2.70783	-1.30163
8894857	chr11:8894857:C:T	2.50962e-12	-2.56695e-10	0.0181195
8894963	chr11:8894963:G:A	4.12785e-12	-2.56695e-10	0.515744
8895078	chr11:8895078:G:C	1.79135e-13	-1.325	-1.29664
8895270	chr11:8895270:A:G	1.85341e-13	-1.29718	-1.2904
8895406	chr11:8895406:A:T	1.19737e-13	-1.72917	-1.2953
8895520	chr11:8895520:T:C	7.59181e-13	-2.56695e-10	-1.17753
8895678	chr11:8895678:T:A	6.14115e-11	-2.56695e-10	3.21558
8896066	chr11:8896066:A:G	1.92296e-12	-2.56695e-10	-0.248147
8896190	chr11:8896190:C:T	2.40592e-12	-2.56695e-10	-0.0240817
8896390	chr11:8896390:A:G	3.12442e-07	12.2975	-0.547383
8896429	chr11:8896429:T:C	1.30777e-12	-0.379553	-0.254133
8896435	chr11:8896435:G:A	1.12958e-12	-2.56695e-10	-0.780168
8896582	chr11:8896582:G:A	2.15869e-12	-2.56695e-10	-0.13251
8896607	chr11:8896607:A:G	1.13217e-13	-1.80298	-1.27748
8896613	chr11:8896613:A:T	1.36767e-09	7.24884	-0.929988
8897103	chr11:8897103:A:T	7.44044e-13	-2.56695e-10	-1.19767
8897357	chr11:8897357:A:C	2.54495e-12	-2.56695e-10	0.032099
8897746	chr11:8897746:T:C	1.40147e-12	-0.564493	-3.33048e-10
8898286	chr11:8898286:A:G	5.40357e-13	-1.51754	-3.33048e-10
8898319	chr11:8898319:A:G	1.854e-13	-1.29032	-1.29693
8898452	chr11:8898452:A:G	1.87499e-13	-1.27952	-1.29647
8898603	chr11:8898603:A:G	1.2037e-13	-1.73467	-1.28453
8899029	chr11:8899029:A:G	1.29056e-13	-1.67314	-1.27638
8899155	chr11:8899155:A:C	1.89188e-13	-1.26345	-1.30357
8899157	chr11:8899157:A:G	3.72543e-07	12.5735	-0.647437
8899280	chr11:8899280:AGGG:A	2.25265e-12	-2.56695e-10	-0.0899072
8900168	chr11:8900168:A:G	1.92902e-13	-1.25061	-1.29697
8900202	chr11:8900202:G:C	3.863e-07	12.4957	-0.533342
8900459	chr11:8900459:TGTGTTGGC:T	4.12342e-13	-0.803513	-0.984403
8900556	chr11:8900556:G:A	5.20449e-13	-1.55508	-3.33048e-10
8900674	chr11:8900674:A:T	1.77513e-13	-1.31747	-1.31326
8900675	chr11:8900675:T:A	2.63629e-12	-2.56695e-10	0.0673602
8901572	chr11:8901572:A:G	1.941e-12	-2.56695e-10	-0.238809
8901981	chr11:8901981:C:T	4.08575e-07	12.4974	-0.478951
8902026	chr11:8902026:G:A	1.83555e-13	-1.29977	-1.29749
8902177	chr11:8902177:G:A	1.97864e-13	-1.22692	-1.29527
8902195	chr11:8902195:A:T	2.05111e-13	-1.18836	-1.29786
8902231	chr11:8902231:T:C	1.17477e-13	-1.76652	-1.27701
8902405	chr11:8902405:C:T	1.83611e-12	0.813116	-1.10748
8902846	chr11:8902846:T:C	1.34003e-10	5.20269	-1.20684
8903005	chr11:8903005:A:G	1.2604e-13	-1.67054	-1.30262
8903179	chr11:8903179:ATTTAT:A	6.92722e-13	-2.56695e-10	-1.26914
8903421	chr11:8903421:A:T	4.97133e-13	-1.60091	-3.33048e-10
8904064	chr11:8904064:C:T	8.99162e-12	2.61707	-1.32279
8904644	chr11:8904644:T:C	1.03867e-12	-2.56695e-10	-0.864069
8904658	chr11:8904658:C:T	2.9199e-12	-2.56695e-10	0.169537
8905066	chr11:8905066:AAAT:A	4.15877e-13	-1.77938	-3.33048e-10
8905132	chr11:8905132:A:C	1.45408e-12	-0.298143	-0.229495
8905515	chr11:8905515:C:A	9.07928e-13	-0.998604	-3.33048e-10
8905659	chr11:8905659:G:C	9.512e-13	0.22238	-1.17442
8905669	chr11:8905669:C:T	7.10862e-13	-1.24329	-3.33048e-10
8905703	chr11:8905703:CAT:C	2.03551e-12	-2.56695e-10	-0.191268
8905971	chr11:8905971:G:A	1.38329e-12	0.708943	-1.28649
8906169	chr11:8906169:A:G	2.155e-12	-2.56695e-10	-0.134222
8906273	chr11:8906273:T:C	9.89174e-13	-2.56695e-10	-0.912898
8906925	chr11:8906925:G:C	1.52333e-12	-0.239393	-0.241723
8906995	chr11:8906995:C:T	1.24242e-13	-1.89778	-1.08975
8907068	chr11:8907068:C:G	4.94327e-07	12.8319	-0.622997
8907244	chr11:8907244:T:A	1.32742e-12	-0.348368	-0.27041
8907433	chr11:8907433:G:C	6.94484e-13	-2.56695e-10	-1.2666
8907672	chr11:8907672:G:A	1.1528e-12	-2.56695e-10	-0.759816
8907876	chr11:8907876:T:A	2.01073e-12	-2.56695e-10	-0.203516
8908610	chr11:8908610:G:A	1.21117e-13	-1.73709	-1.27593
8908780	chr11:8908780:G:A	1.09913e-12	-2.56695e-10	-0.807492
8908932	chr11:8908932:G:A	8.32325e-13	-1.08555	-3.33048e-10
8909275	chr11:8909275:G:T	6.54748e-13	-1.32552	-3.33048e-10
8909406	chr11:8909406:GGAA:G	2.97923e-12	-2.56695e-10	0.189651
8909546	chr11:8909546:C:T	1.19247e-13	-1.73743	-1.29114
8909756	chr11:8909756:G:A	7.54598e-13	-1.18358	-3.33048e-10
8909976	chr11:8909976:A:G	3.68673e-13	-1.89986	-3.33048e-10
8911081	chr11:8911081:C:T	1.21027e-12	-2.56695e-10	-0.711171
8911150	chr11:8911150:G:A	6.98482e-13	-2.56695e-10	-1.26086
8911273	chr11:8911273:C:T	7.08394e-13	-2.56695e-10	-1.24677
8911297	chr11:8911297:C:T	7.82996e-13	-2.56695e-10	-1.14664
8911517	chr11:8911517:G:A	1.22557e-11	1.36205	0.241936
8912106	chr11:8912106:AG:A	1.1757e-08	8.04221	0.427982
8912160	chr11:8912160:G:A	7.13731e-13	-1.23926	-3.33048e-10
8912236	chr11:8912236:C:T	1.40692e-11	1.74197	-3.33048e-10
8912242	chr11:8912242:G:A	1.48638e-13	-1.50139	-1.30686
8912306	chr11:8912306:T:G	1.50628e-08	8.65651	0.061456
8912937	chr11:8912937:T:C	1.75672e-12	-2.56695e-10	-0.338564
8913096	chr11:8913096:G:GTCTCCATC	6.83271e-13	-2.56695e-10	-1.28288
8913195	chr11:8913195:A:G	7.06121e-13	-2.56695e-10	-1.24998
8913404	chr11:8913404:T:C	2.84253e-09	8.26163	-1.21119
8913441	chr11:8913441:G:A	5.67409e-09	8.09398	-0.352331
8913934	chr11:8913934:T:C	5.24397e-11	3.05765	-3.33048e-10
8914760	chr11:8914760:T:C	1.05628e-12	-2.56695e-10	-0.847255
8914913	chr11:8914913:G:C	7.49393e-13	-2.56695e-10	-1.1905
8914917	chr11:8914917:T:C	7.62459e-13	-1.17322	-3.33048e-10
8915437	chr11:8915437:T:C	7.14113e-08	11.1892	-0.915024
8915453	chr11:8915453:TC:T	7.48175e-12	-2.56695e-10	1.11045
8915845	chr11:8915845:T:A	1.26836e-13	-1.75195	-1.21493
8916041	chr11:8916041:C:T	1.72272e-11	-2.56695e-10	1.94447
8916256	chr11:8916256:CCT:C	1.48865e-11	-2.56695e-10	1.79844
8916497	chr11:8916497:C:T	6.99147e-13	-1.25991	-3.33048e-10
8916502	chr11:8916502:A:T	2.56468e-07	12.1402	-0.5875
8916577	chr11:8916577:G:A	2.08072e-11	1.62619	0.507094
8916739	chr11:8916739:T:C	3.21872e-12	-2.56695e-10	0.266971
8917240	chr11:8917240:A:G	3.71969e-07	12.6476	-0.723096
8917272	chr11:8917272:T:C	3.53243e-13	-1.01045	-0.93216
8917387	chr11:8917387:C:T	7.43478e-09	7.89012	0.121786
8917477	chr11:8917477:T:C	2.06161e-12	-2.56695e-10	-0.178528
8917511	chr11:8917511:G:A	2.11622e-13	-1.21117	-1.2438
8917594	chr11:8917594:A:T	6.8014e-13	-2.56695e-10	-1.28747
8917601	chr11:8917601:T:C	1.24829e-13	-1.88247	-1.10036
8918283	chr11:8918283:C:T	1.41814e-12	-0.552664	-3.33048e-10
8918340	chr11:8918340:A:G	2.268e-07	12.5523	-1.12253
8918578	chr11:8918578:C:T	7.44494e-13	-1.19706	-3.33048e-10
8918596	chr11:8918596:C:T	2.61311e-13	-1.00931	-1.23474
8918602	chr11:8918602:G:A	1.03256e-08	8.19843	0.141945
8919096	chr11:8919096:G:A	7.34531e-13	-2.56695e-10	-1.21054
8919156	chr11:8919156:G:T	1.46017e-13	-1.4962	-1.32984
8919532	chr11:8919532:G:A	7.57287e-13	-1.18003	-3.33048e-10
8919650	chr11:8919650:T:G	1.94972e-07	12.3943	-1.11567
8919668	chr11:8919668:A:G	1.66446e-08	10.0274	-1.20953
8920120	chr11:8920120:C:T	1.09075e-12	-2.56695e-10	-0.81515
8920419	chr11:8920419:C:T	9.39252e-13	-2.56695e-10	-0.964685
8920590	chr11:8920590:G:C	6.95476e-13	-1.26517	-3.33048e-10
8920879	chr11:8920879:A:T	2.16258e-12	-2.56695e-10	-0.130712
8921123	chr11:8921123:A:G	3.07976e-07	9.38582	2.34994
8921341	chr11:8921341:CAT:C	6.76822e-13	-2.56695e-10	-1.29236
8921395	chr11:8921395:C:T	1.09809e-08	8.26043	0.141477
8921452	chr11:8921452:G:A	2.01078e-12	-2.56695e-10	-0.20349
8921566	chr11:8921566:C:G	2.41092e-13	-1.0889	-1.23569
8921660	chr11:8921660:AT:A	6.77231e-13	-2.56695e-10	-1.29176
8922578	chr11:8922578:G:T	1.52323e-13	-1.58302	-1.20074
8922892	chr11:8922892:G:C	5.31903e-13	-1.53331	-3.33048e-10
8923024	chr11:8923024:T:G	1.74422e-11	-2.56695e-10	1.95688
8923205	chr11:8923205:G:C	6.89114e-13	-2.56695e-10	-1.27436
8923652	chr11:8923652:C:T	1.16477e-12	-2.56695e-10	-0.74949
8924135	chr11:8924135:G:T	6.79787e-13	-2.56695e-10	-1.28799
8924444	chr11:8924444:C:T	1.50184e-13	-1.46943	-1.32848
8924519	chr11:8924519:CTT:C	1.36532e-13	-1.78904	-1.10417
8924797	chr11:8924797:C:T	6.57221e-13	-2.56695e-10	-1.32175
8924867	chr11:8924867:G:A	8.27819e-11	3.5142	-3.33048e-10
8924972	chr11:8924972:T:A	6.81991e-13	-1.28475	-3.33048e-10
8925035	chr11:8925035:G:A	7.31307e-13	-2.56695e-10	-1.21494
8925403	chr11:8925403:G:T	4.20268e-09	8.61573	-1.17426
8925474	chr11:8925474:A:G	1.56416e-13	-1.56342	-1.19383
8925632	chr11:8925632:G:A	1.27773e-08	8.34052	0.212895
8925736	chr11:8925736:G:C	6.22951e-09	8.8688	-1.03376
8926039	chr11:8926039:C:G	1.64963e-13	-1.39459	-1.30946
8926510	chr11:8926510:C:T	6.97688e-10	6.85888	-1.21312
8926511	chr11:8926511:A:G	3.5935e-09	7.18804	0.0968242
8926540	chr11:8926540:CA:C	1.92802e-11	-2.56695e-10	2.05707
8927068	chr11:8927068:G:A	1.66339e-11	-2.56695e-10	1.90943
8927133	chr11:8927133:A:T	5.06626e-09	8.80544	-1.1771
8927547	chr11:8927547:A:G	1.33934e-08	8.3788	0.221705
8927938	chr11:8927938:T:G	7.09118e-13	-2.56695e-10	-1.24575
8928921	chr11:8928921:T:C	1.44517e-08	8.36596	0.310591
8929266	chr11:8929266:C:T	1.02487e-12	-2.56695e-10	-0.877449
8929683	chr11:8929683:C:T	1.42171e-13	-1.52557	-1.32717
8929808	chr11:8929808:T:C	2.19219e-13	-1.13826	-1.28144
8929935	chr11:8929935:A:G	5.91375e-12	-2.56695e-10	0.875266
8929986	chr11:8929986:G:A	1.09549e-08	8.18855	0.210982
8930059	chr11:8930059:G:A	5.84324e-12	-2.56695e-10	0.863273
8930341	chr11:8930341:G:A	6.60802e-13	-2.56695e-10	-1.31631
8930352	chr11:8930352:G:T	6.89789e-13	-2.56695e-10	-1.27338
8930608	chr11:8930608:A:C	1.38438e-12	-2.56695e-10	-0.576764
8930877	chr11:8930877:G:A	1.34617e-12	-2.56695e-10	-0.604748
8931002	chr11:8931002:G:A	6.98676e-13	-1.26058	-3.33048e-10
8931276	chr11:8931276:C:T	1.78393e-11	-2.56695e-10	1.97939
8931610	chr11:8931610:G:A	1.52263e-13	-1.49439	-1.28977
8931701	chr11:8931701:T:C	7.16793e-13	-1.23498	-3.33048e-10
8932024	chr11:8932024:C:A	1.3369e-13	-1.76279	-1.15145
8932112	chr11:8932112:C:T	7.29498e-13	-1.21741	-3.33048e-10
8932174	chr11:8932174:T:C	7.37841e-13	-1.20604	-3.33048e-10
8932457	chr11:8932457:C:T	3.01242e-13	-1.72818	-0.373672
8932869	chr11:8932869:A:G	1.1965e-12	-2.56695e-10	-0.722614
8932954	chr11:8932954:T:C	7.41141e-13	-1.20158	-3.33048e-10
8933060	chr11:8933060:G:A	2.49468e-12	-2.56695e-10	0.0121453
8933116	chr11:8933116:G:A	1.08177e-12	-2.56695e-10	-0.823412
8933725	chr11:8933725:C:T	9.71065e-08	11.8935	-1.3119
8933861	chr11:8933861:G:A	6.90585e-13	-1.27223	-3.33048e-10
8933908	chr11:8933908:A:G	1.69136e-13	-1.36771	-1.31135
8933945	chr11:8933945:G:T	7.52253e-13	-1.1867	-3.33048e-10
8934563	chr11:8934563:G:A	6.62087e-13	-1.31437	-3.33048e-10
8934718	chr11:8934718:T:C	1.45903e-13	-1.68312	-1.14371
8934930	chr11:8934930:A:G	5.75326e-09	8.89424	-1.13874
8934934	chr11:8934934:A:G	7.35734e-13	-1.2089	-3.33048e-10
8935118	chr11:8935118:A:G	6.57256e-13	-2.56695e-10	-1.3217
8935298	chr11:8935298:C:T	1.80065e-11	-2.56695e-10	1.98872
8935471	chr11:8935471:A:G	1.79895e-13	-1.54738	-1.07001
8935561	chr11:8935561:TAAAG:T	6.71296e-13	-2.56695e-10	-1.30056
8935577	chr11:8935577:G:A	1.04778e-12	-0.855344	-3.33048e-10
8936187	chr11:8936187:G:A	6.98075e-13	-1.26144	-3.33048e-10
8936225	chr11:8936225:T:C	3.89332e-09	8.53279	-1.16778
8936630	chr11:8936630:A:G	1.90982e-12	-2.56695e-10	-0.255007
8936634	chr11:8936634:G:A	4.52282e-09	8.79296	-1.27808
8936646	chr11:8936646:G:T	7.03326e-13	-2.56695e-10	-1.25395
8936653	chr11:8936653:A:G	6.5257e-13	-2.56695e-10	-1.32885
8936690	chr11:8936690:T:C	6.53959e-13	-2.56695e-10	-1.32672
8936868	chr11:8936868:C:T	6.58889e-13	-2.56695e-10	-1.31921
8936945	chr11:8936945:T:C	1.50733e-13	-1.65124	-1.14302
8937131	chr11:8937131:T:A	1.92977e-11	2.05797	-3.33048e-10
8937356	chr11:8937356:T:C	1.58442e-13	-1.43055	-1.31383
8937473	chr11:8937473:G:A	1.29875e-09	7.4943	-1.22715
8937823	chr11:8937823:G:A	1.60624e-08	8.59365	0.188572
8937964	chr11:8937964:T:G	5.84366e-12	2.17066	-1.30732
8938097	chr11:8938097:C:T	8.32659e-13	-2.56695e-10	-1.08514
8938242	chr11:8938242:C:G	1.49832e-12	-2.56695e-10	-0.497669
8938992	chr11:8938992:A:C	2.34044e-09	8.03584	-1.17976
8938997	chr11:8938997:G:A	1.24974e-12	-2.56695e-10	-0.679081
8939426	chr11:8939426:G:A	1.34755e-09	7.52776	-1.22373
8939486	chr11:8939486:G:A	1.53831e-12	-2.56695e-10	-0.471326
8939700	chr11:8939700:C:T	3.12243e-09	8.31689	-1.17253
8939754	chr11:8939754:G:T	1.55538e-12	-2.56695e-10	-0.460295
8940085	chr11:8940085:C:T	1.25266e-08	8.41842	0.115181
8940742	chr11:8940742:A:G	2.933e-09	8.30522	-1.22345
8940864	chr11:8940864:T:C	3.32868e-09	8.4287	-1.22038
8940959	chr11:8940959:G:A	8.78584e-13	-2.56695e-10	-1.03146
8940965	chr11:8940965:C:T	6.80609e-13	-2.56695e-10	-1.28678
8941217	chr11:8941217:A:G	1.52518e-11	1.69209	0.130594
8941230	chr11:8941230:G:A	4.95507e-13	-1.60419	-3.33048e-10
8941557	chr11:8941557:TG:T	1.83129e-12	-2.56695e-10	-0.296992
8941583	chr11:8941583:T:C	2.25232e-13	-1.8937	-0.498933
8941609	chr11:8941609:G:C	3.45562e-13	-1.9646	-3.33048e-10
8941969	chr11:8941969:C:T	9.32436e-13	-2.56695e-10	-0.971968
8942256	chr11:8942256:G:A	4.36417e-13	-1.73117	-3.33048e-10
8942262	chr11:8942262:G:A	4.70405e-13	-1.65618	-3.33048e-10
8942857	chr11:8942857:G:A	2.82437e-09	8.26947	-1.22544
8943083	chr11:8943083:T:A	6.87998e-13	-2.56695e-10	-1.27598
8943144	chr11:8943144:A:G	1.42864e-08	8.59601	0.0690412
8943185	chr11:8943185:G:A	7.31032e-13	-2.56695e-10	-1.21531
8943391	chr11:8943391:T:C	1.25789e-13	-1.92492	-1.05024
8943546	chr11:8943546:A:T	8.24169e-13	-2.56695e-10	-1.09539
8943929	chr11:8943929:A:G	1.2646e-13	-1.92375	-1.04609
8944151	chr11:8944151:T:C	1.15556e-08	8.33438	0.118534
8944308	chr11:8944308:T:G	5.52387e-13	-1.49552	-3.33048e-10
8944448	chr11:8944448:G:A	9.34036e-09	8.05226	0.187823
8944555	chr11:8944555:C:T	2.39346e-12	-2.56695e-10	-0.0292745
8944591	chr11:8944591:G:A	4.93451e-13	-1.60835	-3.33048e-10
8944828	chr11:8944828:A:G	1.75284e-12	-2.56695e-10	-0.340777
8944834	chr11:8944834:G:C	6.74385e-13	-2.56695e-10	-1.29597
8944835	chr11:8944835:G:T	6.74857e-13	-2.56695e-10	-1.29527
8944964	chr11:8944964:A:C	1.98456e-13	-1.22063	-1.29858
8945676	chr11:8945676:C:T	1.4385e-12	-2.56695e-10	-0.538415
8945963	chr11:8945963:G:A	1.35552e-12	-2.56695e-10	-0.59783
8946032	chr11:8946032:GTTTA:G	3.59166e-07	12.4774	-0.587916
8946045	chr11:8946045:T:G	9.6375e-09	8.07541	0.195993
8946250	chr11:8946250:C:T	2.19264e-11	-2.56695e-10	2.18568
8946649	chr11:8946649:A:G	4.35915e-13	-1.73232	-3.33048e-10
8946782	chr11:8946782:C:T	9.42186e-13	-2.56695e-10	-0.961565
8946900	chr11:8946900:T:TTAA	1.67718e-13	-1.87865	-0.808837
8946940	chr11:8946940:G:A	1.54347e-11	1.83461	-3.33048e-10
8947256	chr11:8947256:G:A	8.85406e-13	-2.56695e-10	-1.02372
8947331	chr11:8947331:GAGGACAT:G	1.24712e-08	8.43589	0.093282
8948536	chr11:8948536:C:A	1.46623e-08	8.62411	0.0669078
8948711	chr11:8948711:T:C	8.47704e-13	-1.06724	-3.33048e-10
8949527	chr11:8949527:C:G	6.05335e-13	-1.40399	-3.33048e-10
8949586	chr11:8949586:T:A	1.30127e-08	8.52011	0.051557
8949702	chr11:8949702:T:C	6.17603e-13	-1.38392	-3.33048e-10
8949797	chr11:8949797:C:A	7.14978e-13	-1.23752	-3.33048e-10
8950008	chr11:8950008:C:T	1.47114e-13	-1.50777	-1.3108
8950366	chr11:8950366:GA:G	2.22728e-08	8.7406	0.368511
8950451	chr11:8950451:G:A	2.34506e-12	-2.56695e-10	-0.0497009
8950821	chr11:8950821:A:C	1.30478e-12	0.651391	-1.28737
8951489	chr11:8951489:C:T	2.659e-11	-2.56695e-10	2.37852
8951621	chr11:8951621:G:A	1.8491e-08	8.82778	0.0952487
8952000	chr11:8952000:C:T	1.40721e-08	8.67371	-0.02378
8952712	chr11:8952712:A:G	6.03368e-12	-2.56695e-10	0.895343
8952743	chr11:8952743:G:A	1.63668e-12	-0.409342	-3.33048e-10
8953395	chr11:8953395:G:C	8.12113e-13	-1.11013	-3.33048e-10
8954086	chr11:8954086:T:C	7.28722e-13	-2.56695e-10	-1.21848
8954229	chr11:8954229:G:A	3.91605e-08	10.1522	-0.478776
8954292	chr11:8954292:T:C	1.51043e-11	2.80377	-0.990803
8954314	chr11:8954314:T:A	1.03161e-13	-1.8818	-1.29168
8954543	chr11:8954543:A:C	5.06834e-09	7.22542	0.403335
8954761	chr11:8954761:A:G	1.67158e-08	8.71001	0.112082
8955012	chr11:8955012:G:A	1.72143e-08	8.72776	0.123723
8955291	chr11:8955291:C:T	3.11369e-12	0.233794	-3.33048e-10
8955346	chr11:8955346:G:C	1.56327e-13	-1.93476	-0.823058
8956160	chr11:8956160:G:A	1.59183e-08	8.65167	0.121539
8956283	chr11:8956283:A:G	1.31798e-13	-1.90473	-1.02377
8956504	chr11:8956504:T:A	1.60929e-08	8.62827	0.155855
8956771	chr11:8956771:G:A	1.86515e-08	8.76362	0.168048
8957868	chr11:8957868:T:A	7.30974e-13	-2.56695e-10	-1.21539
8958234	chr11:8958234:G:A	2.43146e-08	9.06468	0.132134
8958612	chr11:8958612:G:T	4.84388e-11	3.95695	-0.978657
8958704	chr11:8958704:T:C	1.17454e-12	-2.56695e-10	-0.741133
8959990	chr11:8959990:G:A	3.81409e-09	8.54919	-1.20475
8960633	chr11:8960633:GAATA:G	6.56064e-13	-2.56695e-10	-1.32351
8960807	chr11:8960807:G:A	6.77107e-13	-2.56695e-10	-1.29194
8961064	chr11:8961064:C:CATATT	1.39133e-12	-0.571754	-3.33048e-10
8961068	chr11:8961068:A:ATGT	1.42591e-12	-0.547203	-3.33048e-10
8961074	chr11:8961074:AG:A	1.38512e-12	-0.576227	-3.33048e-10
8961098	chr11:8961098:A:C	6.87688e-13	-2.56695e-10	-1.27643
8961165	chr11:8961165:T:C	1.71777e-12	-2.56695e-10	-0.360989
8961302	chr11:8961302:G:A	5.23519e-09	8.87199	-1.21085
8961737	chr11:8961737:C:T	2.20715e-08	9.04828	0.0517513
8961756	chr11:8961756:T:C	3.4325e-13	-1.97131	-3.33048e-10
8962000	chr11:8962000:A:G	1.96626e-13	-1.58706	-0.941408
8962675	chr11:8962675:GA:G	7.34367e-13	-2.56695e-10	-1.21076
8962831	chr11:8962831:G:A	3.06117e-08	9.34869	0.078439
8963143	chr11:8963143:A:G	3.82353e-11	3.75052	-1.00878
8963815	chr11:8963815:G:A	7.38392e-13	-1.20529	-3.33048e-10
8964036	chr11:8964036:C:T	8.21032e-13	-2.56695e-10	-1.09921
8964461	chr11:8964461:G:A	3.47084e-13	-1.9602	-3.33048e-10
8964610	chr11:8964610:T:G	3.50991e-13	-1.94901	-3.33048e-10
8964972	chr11:8964972:T:C	2.68421e-12	-2.56695e-10	0.0853721
8965431	chr11:8965431:G:A	2.44685e-13	-1.54416	-0.765633
8965531	chr11:8965531:G:A	1.10965e-11	1.50462	-3.33048e-10
8965879	chr11:8965879:A:G	1.18332e-13	-1.76085	-1.27542
8965891	chr11:8965891:C:T	1.43747e-13	-1.85928	-0.982433
8966276	chr11:8966276:A:G	1.49086e-08	10.0377	-1.33003
8966379	chr11:8966379:C:T	2.40989e-13	-1.06832	-1.2567
8966437	chr11:8966437:G:A	3.02233e-12	-2.56695e-10	0.204014
8966536	chr11:8966536:G:A	1.38666e-13	-1.87315	-1.00455
8966547	chr11:8966547:T:TTA	8.67035e-13	-2.56695e-10	-1.04469
8966754	chr11:8966754:A:G	6.81921e-13	-2.56695e-10	-1.28485
8966815	chr11:8966815:T:C	8.53424e-12	1.95051	-0.708436
8966983	chr11:8966983:G:C	1.08878e-11	-2.56695e-10	1.48563
8967147	chr11:8967147:A:G	8.44642e-12	-2.56695e-10	1.23173
8968259	chr11:8968259:A:C	9.16158e-13	-2.56695e-10	-0.98958
8968327	chr11:8968327:C:G	1.57522e-13	-1.81833	-0.931868
8968465	chr11:8968465:G:C	7.39552e-13	-2.56695e-10	-1.20372
8969083	chr11:8969083:A:G	8.68042e-13	-2.56695e-10	-1.04353
8970069	chr11:8970069:G:T	2.97331e-12	-2.56695e-10	0.187663
8970240	chr11:8970240:G:A	4.25587e-12	-2.56695e-10	0.546285
8970348	chr11:8970348:TAAAA:T	3.64133e-13	-1.91225	-3.33048e-10
8970395	chr11:8970395:T:G	1.7979e-12	-2.56695e-10	-0.315396
8970671	chr11:8970671:A:G	1.49515e-13	-1.77741	-1.02496
8970772	chr11:8970772:T:C	8.18438e-12	-2.56695e-10	1.20021
8971583	chr11:8971583:A:G	9.15373e-09	9.54013	-1.32022
8971762	chr11:8971762:G:C	2.65144e-08	10.5867	-1.30329
8972678	chr11:8972678:G:C	3.91807e-12	-2.56695e-10	0.463585
8973108	chr11:8973108:T:C	1.26845e-13	-1.94308	-1.02372
8973420	chr11:8973420:G:C	2.81587e-12	-2.56695e-10	0.133259
8974115	chr11:8974115:G:A	7.40629e-13	-2.56695e-10	-1.20227
8974226	chr11:8974226:A:T	1.13456e-13	-1.79268	-1.28567
8974268	chr11:8974268:A:G	6.71449e-13	-2.56695e-10	-1.30033
8974512	chr11:8974512:G:A	2.28782e-08	10.4655	-1.32959
8974603	chr11:8974603:C:T	1.17451e-13	-1.96809	-1.07565
8974967	chr11:8974967:C:A	7.02109e-13	-2.56695e-10	-1.25568
8975063	chr11:8975063:T:C	7.14715e-13	-2.56695e-10	-1.23788
8975503	chr11:8975503:C:A	6.52457e-13	-2.56695e-10	-1.32902
8975508	chr11:8975508:T:C	7.16536e-13	-2.56695e-10	-1.23534
8975571	chr11:8975571:A:G	1.1709e-07	12.0971	-1.32841
8975668	chr11:8975668:A:G	4.48999e-12	-2.56695e-10	0.599837
8975990	chr11:8975990:G:A	6.5685e-13	-2.56695e-10	-1.32231
8976064	chr11:8976064:CT:C	7.39246e-13	-2.56695e-10	-1.20414
8976135	chr11:8976135:G:T	6.84354e-12	-2.56695e-10	1.02129
8976611	chr11:8976611:C:A	3.70316e-08	10.498	-0.880531
8976761	chr11:8976761:T:C	1.22114e-13	-1.95907	-1.04574
8976967	chr11:8976967:C:A	2.16277e-12	-2.56695e-10	-0.130625
8979552	chr11:8979552:ATAAATAAATAAAT:A	7.23992e-13	-2.56695e-10	-1.22499
8979612	chr11:8979612:C:T	7.30505e-13	-2.56695e-10	-1.21603
8980106	chr11:8980106:G:A	6.75358e-13	-2.56695e-10	-1.29453
8980146	chr11:8980146:C:T	6.56113e-13	-2.56695e-10	-1.32344
8980168	chr11:8980168:G:A	6.77771e-13	-2.56695e-10	-1.29096
8980305	chr11:8980305:CT:C	6.53919e-13	-2.56695e-10	-1.32679
8980542	chr11:8980542:A:G	8.84123e-08	11.8179	-1.33011
8980600	chr11:8980600:G:A	1.32224e-11	2.67427	-0.994371
8980854	chr11:8980854:G:A	2.25572e-12	-2.56695e-10	-0.0885442
8980930	chr11:8980930:T:C	1.0943e-13	-1.78447	-1.33001
8981245	chr11:8981245:G:A	6.79605e-13	-2.56695e-10	-1.28826
8981292	chr11:8981292:A:AC	1.37861e-07	11.7726	-0.84057
8981296	chr11:8981296:G:A	1.07829e-12	-2.56695e-10	-0.82664
8981385	chr11:8981385:A:G	8.6719e-08	11.3396	-0.871204
8981422	chr11:8981422:C:T	3.61222e-13	-1.92028	-3.33048e-10
8981759	chr11:8981759:A:G	6.38403e-08	10.826	-0.663871
8982313	chr11:8982313:G:A	8.72653e-13	-2.56695e-10	-1.03823
8982406	chr11:8982406:C:T	8.85097e-08	11.8187	-1.32986
8982455	chr11:8982455:C:T	3.8555e-08	10.4467	-0.788917
8982513	chr11:8982513:T:C	8.82465e-08	11.157	-0.671109
8983331	chr11:8983331:A:G	6.55343e-13	-2.56695e-10	-1.32461
8983518	chr11:8983518:C:T	6.44287e-13	-1.34162	-3.33048e-10
8983753	chr11:8983753:TGTA:T	6.54868e-13	-2.56695e-10	-1.32533
8984002	chr11:8984002:A:G	1.08253e-12	-2.56695e-10	-0.822713
8984158	chr11:8984158:C:T	3.43163e-12	-2.56695e-10	0.331021
8984328	chr11:8984328:T:C	1.07594e-12	-2.56695e-10	-0.828822
8984772	chr11:8984772:CTCTCTG:C	6.83358e-13	-2.56695e-10	-1.28275
8984884	chr11:8984884:T:G	3.61509e-13	-1.91948	-3.33048e-10
8984979	chr11:8984979:G:A	4.40546e-13	-1.72175	-3.33048e-10
8985295	chr11:8985295:G:A	3.67313e-13	-1.90355	-3.33048e-10
8985487	chr11:8985487:A:ACCT	1.01634e-07	11.957	-1.32989
8986064	chr11:8986064:CA:C	6.59961e-13	-2.56695e-10	-1.31759
8986103	chr11:8986103:G:A	6.70311e-13	-2.56695e-10	-1.30203
8986104	chr11:8986104:A:G	1.51351e-12	-2.56695e-10	-0.487585
8986665	chr11:8986665:C:G	6.53697e-13	-2.56695e-10	-1.32712
8986687	chr11:8986687:G:T	6.70759e-13	-2.56695e-10	-1.30136
8986790	chr11:8986790:G:A	3.48797e-13	-1.95528	-3.33048e-10
8986797	chr11:8986797:T:C	3.43393e-13	-1.97089	-3.33048e-10
8987127	chr11:8987127:A:G	1.47041e-13	-1.76856	-1.0505
8987454	chr11:8987454:G:A	7.31269e-13	-2.56695e-10	-1.21499
8987927	chr11:8987927:G:A	5.44699e-13	-1.50954	-3.33048e-10
8988398	chr11:8988398:C:A	2.87518e-11	-0.246695	2.70338
8988459	chr11:8988459:A:C	3.76941e-08	10.0289	-0.39363
8988587	chr11:8988587:G:T	3.08433e-10	5.72269	-0.893194
8988950	chr11:8988950:C:T	1.58491e-07	11.6925	-0.621033
8988963	chr11:8988963:G:A	6.55228e-13	-2.56695e-10	-1.32479
8989112	chr11:8989112:G:A	3.68365e-07	12.6435	-0.72873
8989185	chr11:8989185:T:C	1.02211e-12	-2.56695e-10	-0.880148
8989190	chr11:8989190:T:C	1.58517e-07	11.7663	-0.694649
8989666	chr11:8989666:C:T	1.09973e-12	-2.56695e-10	-0.806948
8990684	chr11:8990684:A:G	7.46995e-13	-2.56695e-10	-1.19371
8990727	chr11:8990727:G:A	3.73776e-13	-1.88611	-3.33048e-10
8991030	chr11:8991030:G:A	6.51991e-13	-2.56695e-10	-1.32974
8991157	chr11:8991157:C:T	3.8022e-13	-1.86902	-3.33048e-10
8991455	chr11:8991455:A:G	1.53294e-07	12.3669	-1.32884
8992037	chr11:8992037:T:C	2.50924e-12	-2.56695e-10	0.017967
8992050	chr11:8992050:T:C	6.55918e-13	-2.56695e-10	-1.32373
8992092	chr11:8992092:T:C	2.87271e-07	12.3861	-0.719953
8992113	chr11:8992113:T:C	1.19836e-11	-2.56695e-10	1.58153
8992580	chr11:8992580:G:A	1.17482e-12	-2.56695e-10	-0.740895
8992686	chr11:8992686:G:A	7.18481e-13	-2.56695e-10	-1.23263
8993380	chr11:8993380:A:G	1.28457e-12	-2.56695e-10	-0.651591
8993579	chr11:8993579:C:T	7.02413e-08	8.79736	1.46032
8993839	chr11:8993839:G:A	1.23449e-12	-2.56695e-10	-0.691357
8993855	chr11:8993855:A:G	1.13659e-08	9.32491	-0.888553
8994087	chr11:8994087:C:T	6.52505e-13	-2.56695e-10	-1.32895
8995028	chr11:8995028:A:G	7.27021e-13	-2.56695e-10	-1.22081
8995388	chr11:8995388:A:G	2.36765e-12	-2.56695e-10	-0.040114
8995916	chr11:8995916:T:C	4.92051e-08	9.12702	0.774719
8996468	chr11:8996468:A:G	1.13651e-12	-2.56695e-10	-0.774055
8996652	chr11:8996652:A:G	2.30494e-12	-2.56695e-10	-0.0669596
8996745	chr11:8996745:C:T	2.87713e-12	-2.56695e-10	0.154779
8996830	chr11:8996830:C:A	1.49294e-08	9.73605	-1.02698
8996857	chr11:8996857:AC:A	3.66251e-13	-1.90645	-3.33048e-10
8997034	chr11:8997034:C:T	1.0159e-12	-2.56695e-10	-0.886235
8997155	chr11:8997155:G:T	2.74788e-12	-2.56695e-10	0.108815
8997280	chr11:8997280:CAGG:C	3.4818e-08	10.579	-1.02317
8997643	chr11:8997643:A:T	7.15132e-08	10.5197	-0.244028
8997699	chr11:8997699:C:T	3.43123e-13	-1.97168	-3.33048e-10
8997773	chr11:8997773:G:T	6.51812e-13	-2.56695e-10	-1.33001
8999440	chr11:8999440:C:T	7.82507e-08	11.6697	-1.30401
8999467	chr11:8999467:C:T	1.07067e-08	9.23616	-0.859541
9000031	chr11:9000031:G:A	1.30981e-13	-1.67493	-1.25978
9000319	chr11:9000319:C:T	1.23939e-08	9.34901	-0.82606
9001712	chr11:9001712:C:T	4.73189e-08	10.4432	-0.580532
9001874	chr11:9001874:G:A	4.85889e-07	12.1917	-3.33048e-10
9002161	chr11:9002161:T:C	1.02309e-12	-2.56695e-10	-0.879183
9002354	chr11:9002354:C:A	1.21326e-12	-2.56695e-10	-0.708703
9002695	chr11:9002695:C:T	8.14365e-13	-2.56695e-10	-1.10736
9002749	chr11:9002749:A:C	6.62669e-13	-2.56695e-10	-1.31349
9002913	chr11:9002913:T:C	6.04499e-08	11.2123	-1.1047
9003010	chr11:9003010:T:G	9.82284e-13	-0.919889	-3.33048e-10
9003083	chr11:9003083:G:A	2.20904e-08	10.4259	-1.32503
9003108	chr11:9003108:G:C	4.33975e-12	1.81328	-1.24748
9003170	chr11:9003170:T:C	8.49754e-13	-1.06482	-3.33048e-10
9003305	chr11:9003305:G:A	1.32887e-08	9.81146	-1.21881
9003465	chr11:9003465:A:G	1.52585e-12	-2.56695e-10	-0.479465
9004221	chr11:9004221:G:A	9.822e-14	-1.92031	-1.30225
9004474	chr11:9004474:C:A	1.28049e-10	5.15652	-1.20612
9004479	chr11:9004479:C:T	2.00883e-11	2.80057	-0.702447
9004684	chr11:9004684:C:A	7.80659e-13	-2.56695e-10	-1.14963
9004814	chr11:9004814:A:G	1.32769e-10	5.1401	-1.1535
9004991	chr11:9004991:T:C	2.53926e-11	3.59951	-1.26707
9005659	chr11:9005659:C:T	3.51284e-13	-1.94817	-3.33048e-10
9005796	chr11:9005796:C:CAAT	1.85259e-12	-2.56695e-10	-0.285429
9006547	chr11:9006547:A:G	1.37965e-11	2.48195	-0.759553
9006735	chr11:9006735:T:A	1.16098e-12	-2.56695e-10	-0.752745
9007045	chr11:9007045:A:G	1.06737e-10	4.96074	-1.19238
9007148	chr11:9007148:G:GA	1.15209e-12	-2.56695e-10	-0.760433
9007219	chr11:9007219:C:T	9.61089e-14	-1.92472	-1.31957
9007331	chr11:9007331:G:A	1.0493e-12	-2.56695e-10	-0.853887
9007377	chr11:9007377:T:C	1.27614e-12	-2.56695e-10	-0.658175
9007904	chr11:9007904:G:C	2.73936e-11	2.54515	-0.136852
9008077	chr11:9008077:G:A	3.51271e-13	-1.94821	-3.33048e-10
9008153	chr11:9008153:G:A	1.72088e-07	12.445	-1.29123
9008185	chr11:9008185:C:A	1.55241e-11	3.16914	-1.32876
9008311	chr11:9008311:G:A	7.18941e-13	-2.56695e-10	-1.23199
9008875	chr11:9008875:G:A	1.15904e-13	-1.96961	-1.0874
9009336	chr11:9009336:T:C	7.27512e-13	-2.56695e-10	-1.22014
9009476	chr11:9009476:A:G	1.0215e-12	-2.56695e-10	-0.88074
9009614	chr11:9009614:A:G	1.23171e-11	2.87867	-1.2697
9009746	chr11:9009746:G:A	7.4081e-13	-2.56695e-10	-1.20203
9010657	chr11:9010657:A:G	7.27512e-13	-2.56695e-10	-1.22014
9011504	chr11:9011504:T:C	8.80493e-13	-2.56695e-10	-1.02929
9011646	chr11:9011646:C:T	7.15316e-13	-2.56695e-10	-1.23704
9011931	chr11:9011931:A:C	8.68266e-13	-2.56695e-10	-1.04327
9011989	chr11:9011989:G:A	9.20246e-13	-2.56695e-10	-0.985127
9012582	chr11:9012582:G:A	1.00078e-13	-1.96959	-1.23424
9012742	chr11:9012742:A:G	1.61253e-12	-2.56695e-10	-0.42421
9012777	chr11:9012777:C:T	1.61597e-11	-2.56695e-10	1.88051
9013413	chr11:9013413:G:A	6.60059e-13	-2.56695e-10	-1.31744
9013480	chr11:9013480:G:A	2.36062e-09	8.19453	-1.32987
9013786	chr11:9013786:G:A	6.92662e-13	-2.56695e-10	-1.26923
9014086	chr11:9014086:C:T	1.1513e-11	2.06663	-0.525163
9014328	chr11:9014328:A:G	9.78922e-12	2.67367	-1.2944
9014382	chr11:9014382:T:C	9.3574e-12	2.63253	-1.29838
9014531	chr11:9014531:C:G	1.06326e-12	-2.56695e-10	-0.840678
9014761	chr11:9014761:A:G	1.11562e-12	-2.56695e-10	-0.792601
9015443	chr11:9015443:T:C	3.02701e-11	3.83819	-1.33005
9015883	chr11:9015883:G:A	8.4549e-13	-2.56695e-10	-1.06985
9016530	chr11:9016530:G:GTGGTCTCC	8.33691e-13	-2.56695e-10	-1.08391
9016853	chr11:9016853:A:G	1.58507e-12	-2.56695e-10	-0.441386
9017374	chr11:9017374:C:T	4.73267e-13	-1.65011	-3.33048e-10
9017378	chr11:9017378:T:C	8.40855e-13	-0.0174972	-1.05785
9017589	chr11:9017589:T:C	6.53896e-13	-2.56695e-10	-1.32682
9017703	chr11:9017703:A:C	3.77139e-13	-1.87716	-3.33048e-10
9017732	chr11:9017732:A:G	8.47583e-13	-2.56695e-10	-1.06738
9018156	chr11:9018156:C:A	1.84798e-12	-2.56695e-10	-0.287922
9018820	chr11:9018820:C:T	6.52397e-13	-2.56695e-10	-1.32911
9019250	chr11:9019250:G:A	1.06193e-12	-2.56695e-10	-0.841922
9019464	chr11:9019464:T:C	1.50812e-12	0.782178	-1.27333
9019505	chr11:9019505:T:C	1.18818e-12	-2.56695e-10	-0.729593
9019920	chr11:9019920:G:T	6.6617e-13	-2.56695e-10	-1.30822
9019992	chr11:9019992:C:T	7.49831e-13	-2.56695e-10	-1.18992
9020009	chr11:9020009:T:C	6.57109e-13	-2.56695e-10	-1.32192
9020358	chr11:9020358:G:A	1.07346e-12	-2.56695e-10	-0.831123
9020904	chr11:9020904:A:G	6.62414e-13	-2.56695e-10	-1.31388
9021022	chr11:9021022:T:C	4.43719e-13	-0.921063	-0.793514
9021437	chr11:9021437:C:T	7.34898e-13	-2.56695e-10	-1.21004
9021487	chr11:9021487:G:A	4.33773e-13	-1.73725	-3.33048e-10
9021971	chr11:9021971:A:G	4.34556e-13	-1.73544	-3.33048e-10
9022127	chr11:9022127:C:G	1.85107e-12	-2.56695e-10	-0.286247
9022714	chr11:9022714:G:T	9.22102e-13	0.313865	-1.29698
9022790	chr11:9022790:T:C	1.09173e-07	11.7313	-1.03263
9022884	chr11:9022884:T:C	1.73913e-12	0.832746	-1.18137
9022956	chr11:9022956:C:T	9.12101e-13	0.299329	-1.29335
9023001	chr11:9023001:T:G	4.47942e-13	-1.7051	-3.33048e-10
9023115	chr11:9023115:T:C	6.51871e-13	-2.56695e-10	-1.32992
9023220	chr11:9023220:G:A	1.80925e-11	2.93686	-0.943373
9023364	chr11:9023364:CTTTCT:C	9.70969e-13	-2.56695e-10	-0.931474
9023558	chr11:9023558:G:A	1.09214e-12	-2.56695e-10	-0.813878
9024036	chr11:9024036:G:A	9.72001e-14	-1.9115	-1.3215
9024219	chr11:9024219:C:T	4.13031e-13	-1.78625	-3.33048e-10
9024284	chr11:9024284:A:C	8.1271e-11	1.37957	2.11621
9025151	chr11:9025151:T:C	6.57513e-13	-2.56695e-10	-1.3213
9025695	chr11:9025695:T:C	4.67635e-13	-1.66208	-3.33048e-10
9026169	chr11:9026169:A:G	4.37445e-13	-1.72882	-3.33048e-10
9026389	chr11:9026389:C:T	1.47264e-12	0.728095	-1.24305
9026676	chr11:9026676:C:T	6.81663e-13	-2.56695e-10	-1.28523
9026744	chr11:9026744:A:G	6.75795e-13	-2.56695e-10	-1.29388
9026966	chr11:9026966:G:A	1.65091e-12	0.852444	-1.25313
9027618	chr11:9027618:C:T	1.45718e-12	-2.56695e-10	-0.525508
9028335	chr11:9028335:C:T	6.66142e-13	-2.56695e-10	-1.30827
9028388	chr11:9028388:A:G	1.6623e-10	5.17118	-0.959826
9028408	chr11:9028408:G:A	3.12499e-11	2.54	-3.33048e-10
9028582	chr11:9028582:T:G	3.93021e-13	-1.83591	-3.33048e-10
9028716	chr11:9028716:GC:G	9.96285e-13	-2.56695e-10	-0.905735
9029214	chr11:9029214:C:T	9.11781e-13	-2.56695e-10	-0.994369
9029677	chr11:9029677:T:C	2.09769e-11	3.25725	-1.11584
9029806	chr11:9029806:C:T	6.53888e-13	-2.56695e-10	-1.32683
9029838	chr11:9029838:C:A	7.71861e-13	-2.56695e-10	-1.16096
9029928	chr11:9029928:G:C	1.70644e-13	-1.38426	-1.28593
9030241	chr11:9030241:T:C	7.96694e-13	-2.56695e-10	-1.1293
9030245	chr11:9030245:G:A	1.34986e-12	-2.56695e-10	-0.602015
9030354	chr11:9030354:A:G	1.55524e-11	2.99296	-1.15075
9030499	chr11:9030499:A:G	1.14326e-13	-1.74176	-1.32895
9030504	chr11:9030504:T:C	1.81078e-11	3.0623	-1.06797
9030518	chr11:9030518:C:T	3.27846e-12	0.28536	-3.33048e-10
9030623	chr11:9030623:G:A	4.94324e-11	3.42467	-0.426078
9030997	chr11:9030997:C:T	6.7032e-13	-2.56695e-10	-1.30201
9031702	chr11:9031702:T:A	6.56427e-13	-2.56695e-10	-1.32296
9031874	chr11:9031874:TTATAGA:T	3.05869e-11	3.13945	-0.62089
9031919	chr11:9031919:C:G	1.20503e-12	-2.56695e-10	-0.715506
9031989	chr11:9031989:T:C	7.55271e-09	8.17549	-0.147846
9032277	chr11:9032277:G:A	3.18581e-11	3.16142	-0.602138
9032555	chr11:9032555:G:A	2.0006e-12	-2.56695e-10	-0.208567
9032614	chr11:9032614:T:C	1.18785e-11	2.21335	-0.640634
9033387	chr11:9033387:C:T	1.91761e-12	1.06067	-1.3116
9033750	chr11:9033750:G:A	8.32976e-13	-2.56695e-10	-1.08476
9033982	chr11:9033982:G:GCCC	4.21974e-13	-1.76482	-3.33048e-10
9034423	chr11:9034423:T:C	2.82847e-12	1.46394	-1.32622
9034561	chr11:9034561:A:T	8.80117e-13	-2.56695e-10	-1.02971
9034945	chr11:9034945:C:T	3.74942e-13	-1.883	-3.33048e-10
9034990	chr11:9034990:C:T	6.65839e-13	-2.56695e-10	-1.30872
9035189	chr11:9035189:T:C	6.65992e-13	0.019635	-1.32813
9035213	chr11:9035213:T:C	7.14821e-13	-2.56695e-10	-1.23774
9035544	chr11:9035544:T:A	6.58406e-13	-2.56695e-10	-1.31995
9035625	chr11:9035625:T:C	6.52778e-13	-2.56695e-10	-1.32853
9035704	chr11:9035704:C:T	1.1455e-12	-2.56695e-10	-0.766174
9036110	chr11:9036110:G:A	1.1318e-11	2.31144	-0.787057
9036774	chr11:9036774:G:C	3.75652e-13	-1.88111	-3.33048e-10
9037481	chr11:9037481:A:G	7.12769e-13	-2.56695e-10	-1.24061
9037580	chr11:9037580:G:A	4.04918e-12	1.4639	-0.967401
9037596	chr11:9037596:G:A	2.28187e-12	-2.56695e-10	-0.0770164
9037645	chr11:9037645:T:C	9.09903e-13	-0.445971	-0.55046
9038003	chr11:9038003:A:G	4.72733e-12	1.64463	-0.993282
9038122	chr11:9038122:A:AAG	1.11626e-12	-2.56695e-10	-0.792032
9038130	chr11:9038130:T:C	6.60906e-13	-2.56695e-10	-1.31616
9038256	chr11:9038256:T:G	3.89374e-13	-1.84523	-3.33048e-10
9038257	chr11:9038257:T:G	3.89046e-13	-1.84607	-3.33048e-10
9038396	chr11:9038396:C:T	1.32902e-12	-0.421002	-0.196568
9038445	chr11:9038445:C:T	3.54954e-13	-0.664959	-1.27282
9038624	chr11:9038624:C:A	6.52001e-13	-2.56695e-10	-1.32972
9038632	chr11:9038632:C:A	6.02322e-13	-0.389911	-1.01907
9038689	chr11:9038689:A:C	3.677e-13	-1.9025	-3.33048e-10
9038927	chr11:9038927:G:A	4.39683e-13	-0.479776	-1.24394
9039092	chr11:9039092:A:G	3.11524e-13	-0.847097	-1.22119
9039129	chr11:9039129:G:A	4.72116e-12	1.58832	-0.938278
9039156	chr11:9039156:A:AGAT	6.50671e-13	-0.134781	-1.19698
9039248	chr11:9039248:TGAC:T	5.7399e-13	-0.173002	-1.28415
9039589	chr11:9039589:G:A	1.07898e-12	-2.56695e-10	-0.826
9039612	chr11:9039612:G:A	6.57648e-13	-2.56695e-10	-1.3211
9039996	chr11:9039996:G:C	7.1349e-13	-1.2396	-3.33048e-10
9040274	chr11:9040274:TAATAA:T	6.92504e-12	2.11968	-1.08655
9040286	chr11:9040286:A:C	1.28546e-13	-1.83667	-1.11681
9040796	chr11:9040796:G:A	3.22752e-13	-0.703535	-1.32935
9040809	chr11:9040809:A:G	3.87434e-13	-1.85022	-3.33048e-10
9041113	chr11:9041113:C:T	3.42989e-13	-1.97207	-3.33048e-10
9041423	chr11:9041423:C:T	3.73046e-13	-1.88807	-3.33048e-10
9041453	chr11:9041453:G:A	8.12455e-13	-2.56695e-10	-1.10971
9041567	chr11:9041567:G:T	1.29266e-12	-2.56695e-10	-0.645312
9042023	chr11:9042023:G:A	5.72819e-13	-0.394274	-1.06492
9042099	chr11:9042099:C:T	1.07035e-12	-2.56695e-10	-0.834032
9042109	chr11:9042109:C:T	6.93903e-13	-2.56695e-10	-1.26744
9042305	chr11:9042305:G:A	3.18588e-13	-0.725228	-1.32064
9042684	chr11:9042684:C:T	1.25146e-13	-1.65464	-1.32565
9042997	chr11:9042997:T:C	1.282e-13	-1.62844	-1.32774
9043606	chr11:9043606:TG:T	1.9669e-13	-1.74973	-0.778407
9043719	chr11:9043719:T:C	8.97057e-13	-0.611215	-0.399435
9044929	chr11:9044929:C:T	7.93039e-13	-0.461057	-0.67284
9044962	chr11:9044962:G:A	2.3001e-11	2.88144	-0.647916
9045040	chr11:9045040:C:T	1.13838e-13	-1.78062	-1.29437
9045102	chr11:9045102:A:T	8.77846e-13	-2.56695e-10	-1.0323
9045620	chr11:9045620:C:G	1.80463e-11	3.25559	-1.26467
9045720	chr11:9045720:T:C	2.3099e-13	-1.05552	-1.31188
9045821	chr11:9045821:C:G	1.68699e-10	4.81749	-0.591387
9045853	chr11:9045853:G:A	7.80212e-13	0.172199	-1.3224
9046154	chr11:9046154:G:A	9.47867e-14	-1.93116	-1.32698
9046234	chr11:9046234:T:C	7.76923e-13	-2.56695e-10	-1.15443
9046243	chr11:9046243:C:T	6.51744e-13	-2.56695e-10	-1.33012
9046252	chr11:9046252:C:T	6.50075e-13	-0.00664135	-1.32604
9046254	chr11:9046254:C:T	6.57973e-13	-2.56695e-10	-1.3206
9046283	chr11:9046283:T:C	1.31371e-12	0.636342	-1.2655
9046750	chr11:9046750:A:G	3.96349e-13	-1.82747	-3.33048e-10
9047169	chr11:9047169:G:A	4.04548e-11	3.54298	-0.744809
9047249	chr11:9047249:A:G	2.69436e-12	-2.56695e-10	0.0891476
9047282	chr11:9047282:C:T	3.77226e-13	-1.87692	-3.33048e-10
9047432	chr11:9047432:A:G	3.70682e-13	-1.89442	-3.33048e-10
9047499	chr11:9047499:G:A	9.71463e-13	0.321705	-1.25267
9047670	chr11:9047670:G:A	7.30184e-13	-2.56695e-10	-1.21647
9049175	chr11:9049175:A:G	7.66517e-13	-2.56695e-10	-1.16791
9049351	chr11:9049351:C:T	6.56458e-13	-2.56695e-10	-1.32291
9049459	chr11:9049459:C:T	8.03021e-13	-2.56695e-10	-1.12139
9050556	chr11:9050556:C:A	1.46867e-12	-2.56695e-10	-0.517654
9051032	chr11:9051032:A:C	7.41832e-13	-2.56695e-10	-1.20065
9051222	chr11:9051222:CTAT:C	7.64921e-13	-2.56695e-10	-1.17
9051224	chr11:9051224:A:ACC	1.05444e-13	-1.89248	-1.25911
9051397	chr11:9051397:C:T	1.1075e-13	-1.88647	-1.21602
9051835	chr11:9051835:G:A	9.55558e-13	0.211153	-1.15863
9052032	chr11:9052032:T:C	3.50009e-13	-1.95181	-3.33048e-10
9052360	chr11:9052360:C:T	1.00937e-12	-0.892686	-3.33048e-10
9052988	chr11:9052988:C:T	1.13933e-11	-0.13784	1.66885
9053511	chr11:9053511:G:A	2.45454e-11	2.29851	-3.33048e-10
9054083	chr11:9054083:G:A	2.32548e-11	2.2445	-3.33048e-10
9054155	chr11:9054155:C:T	1.11823e-12	-2.56695e-10	-0.790269
9054393	chr11:9054393:C:A	6.94855e-13	-2.56695e-10	-1.26607
9055009	chr11:9055009:G:C	3.44096e-13	-1.96885	-3.33048e-10
9055012	chr11:9055012:C:G	1.07717e-12	-2.56695e-10	-0.827674
9055415	chr11:9055415:G:A	3.92801e-13	-1.83646	-3.33048e-10
9056105	chr11:9056105:A:G	9.49317e-13	-1.13885	0.184829
9056677	chr11:9056677:G:T	1.57038e-12	0.667883	-1.11858
9056738	chr11:9056738:C:T	6.65704e-13	-2.56695e-10	-1.30892
9056943	chr11:9056943:G:A	3.6167e-13	-1.91904	-3.33048e-10
9057042	chr11:9057042:C:T	9.4894e-13	-2.56695e-10	-0.954423
9057051	chr11:9057051:A:G	7.02046e-13	-0.551804	-0.703965
9057129	chr11:9057129:C:T	2.14368e-12	-0.961652	0.822162
9057440	chr11:9057440:A:G	1.09331e-12	-2.56695e-10	-0.812806
9057555	chr11:9057555:A:G	7.39992e-13	-2.56695e-10	-1.20313
9057935	chr11:9057935:G:C	7.71373e-13	-2.56695e-10	-1.1616
9058113	chr11:9058113:C:T	5.44781e-13	-0.840554	-0.668832
9058134	chr11:9058134:T:C	7.87024e-13	-0.418599	-0.722911
9058171	chr11:9058171:G:A	1.29294e-12	0.444004	-1.0891
9059007	chr11:9059007:C:T	1.08035e-12	-0.824728	-3.33048e-10
9059027	chr11:9059027:C:T	3.46133e-13	-1.96295	-3.33048e-10
9059111	chr11:9059111:CA:C	9.61249e-13	-2.56695e-10	-0.941535
9059168	chr11:9059168:G:A	8.84075e-13	-2.56695e-10	-1.02523
9059752	chr11:9059752:T:C	9.38101e-14	-1.97251	-1.29599
9060114	chr11:9060114:G:C	2.14239e-13	-1.4656	-0.97708
9060166	chr11:9060166:T:C	9.66166e-13	-2.56695e-10	-0.936433
9060201	chr11:9060201:T:C	6.8973e-13	-2.56695e-10	-1.27347
9060379	chr11:9060379:C:T	1.2266e-13	-1.6789	-1.32145
9060384	chr11:9060384:T:C	1.04861e-13	-1.96148	-1.19565
9060556	chr11:9060556:T:G	7.58837e-13	-2.56695e-10	-1.17798
9060795	chr11:9060795:A:C	1.03543e-12	-2.56695e-10	-0.867197
9060898	chr11:9060898:T:C	8.03081e-13	-2.56695e-10	-1.12131
9061675	chr11:9061675:G:A	1.68394e-12	-0.367206	-0.0136697
9062038	chr11:9062038:T:C	1.31282e-12	-2.56695e-10	-0.629834
9062105	chr11:9062105:G:A	1.443e-12	-2.56695e-10	-0.53529
9062413	chr11:9062413:T:C	1.28307e-13	-1.63801	-1.31733
9062554	chr11:9062554:T:C	6.61926e-13	0.0139592	-1.32857
9062914	chr11:9062914:G:A	5.18957e-13	-0.943218	-0.61473
9062968	chr11:9062968:C:T	4.28808e-13	-1.74876	-3.33048e-10
9063662	chr11:9063662:A:C	1.09459e-12	-2.56695e-10	-0.811631
9063681	chr11:9063681:G:C	6.51747e-13	-2.56695e-10	-1.33011
9063885	chr11:9063885:T:A	3.86377e-13	-0.714891	-1.13806
9063934	chr11:9063934:C:G	3.42885e-13	-1.97237	-3.33048e-10
9064090	chr11:9064090:T:C	2.6958e-10	5.62581	-0.93096
9064256	chr11:9064256:C:T	8.51467e-13	-2.56695e-10	-1.06281
9064345	chr11:9064345:T:C	6.56173e-13	-2.56695e-10	-1.32334
9064672	chr11:9064672:G:A	7.1381e-13	-1.23915	-3.33048e-10
9064748	chr11:9064748:G:A	1.9669e-13	-1.8262	-0.701939
9064827	chr11:9064827:G:C	1.32425e-12	-0.621168	-3.33048e-10
9064875	chr11:9064875:A:G	6.53965e-13	-2.56695e-10	-1.32671
9065167	chr11:9065167:C:T	3.18474e-13	-0.724486	-1.32174
9065986	chr11:9065986:A:G	7.14134e-13	-0.750104	-0.488594
9067098	chr11:9067098:G:A	9.61376e-14	-1.97125	-1.27274
9067534	chr11:9067534:G:T	1.22164e-13	-1.69469	-1.30971
9067573	chr11:9067573:G:A	2.1889e-13	-1.9638	-0.457396
9068364	chr11:9068364:G:A	1.26414e-12	-2.56695e-10	-0.66762
9068861	chr11:9068861:T:C	1.26121e-13	-1.9005	-1.07203
9068962	chr11:9068962:A:G	7.83209e-12	-2.56695e-10	1.15622
9069227	chr11:9069227:T:G	5.18789e-13	-1.55827	-3.33048e-10
9069314	chr11:9069314:G:T	7.03387e-13	-2.56695e-10	-1.25386
9069697	chr11:9069697:T:C	3.58482e-13	-0.61794	-1.30995
9070035	chr11:9070035:G:A	3.52374e-13	-0.702292	-1.24278
9070218	chr11:9070218:C:T	4.60368e-13	-0.606218	-1.07153
9070577	chr11:9070577:A:G	6.9015e-13	-2.56695e-10	-1.27286
9070692	chr11:9070692:C:T	6.52112e-13	-2.56695e-10	-1.32955
9070791	chr11:9070791:T:A	2.79809e-12	-2.56695e-10	0.126922
9071164	chr11:9071164:T:G	5.00895e-13	-1.59337	-3.33048e-10
9071238	chr11:9071238:G:A	6.6479e-13	-1.3103	-3.33048e-10
9071482	chr11:9071482:C:G	9.62183e-13	-2.56695e-10	-0.940564
9071600	chr11:9071600:G:A	1.34683e-13	-1.92818	-0.978663
9071644	chr11:9071644:T:C	1.2252e-13	-1.90733	-1.09416
9071706	chr11:9071706:AC:A	7.42539e-13	-2.56695e-10	-1.19969
9071939	chr11:9071939:C:T	4.39196e-13	-0.448258	-1.27657
9072240	chr11:9072240:A:G	1.86353e-12	-2.56695e-10	-0.279543
9072669	chr11:9072669:T:G	7.59167e-13	-2.56695e-10	-1.17755
9072961	chr11:9072961:G:A	2.8272e-13	-0.83526	-1.33005
9073019	chr11:9073019:C:T	3.61524e-13	-0.620289	-1.29915
9073311	chr11:9073311:C:T	6.55926e-13	-2.56695e-10	-1.32372
9074019	chr11:9074019:G:C	1.5934e-12	-2.56695e-10	-0.43614
9074420	chr11:9074420:G:A	1.11872e-12	-2.56695e-10	-0.789832
9074425	chr11:9074425:C:T	4.01992e-12	-2.56695e-10	0.489247
9074539	chr11:9074539:G:A	7.4141e-13	-2.56695e-10	-1.20122
9075136	chr11:9075136:G:A	4.63331e-13	-1.67133	-3.33048e-10
9075175	chr11:9075175:C:T	3.52311e-13	-1.94525	-3.33048e-10
9076323	chr11:9076323:G:A	6.93287e-13	-2.56695e-10	-1.26832
9076445	chr11:9076445:T:C	6.90334e-13	-2.56695e-10	-1.27259
9076615	chr11:9076615:TAA:T	6.25785e-13	-0.702217	-0.668544
9077068	chr11:9077068:A:T	2.16383e-13	-1.70742	-0.725298
9077303	chr11:9077303:G:A	1.16857e-12	-2.56695e-10	-0.746233
9077556	chr11:9077556:G:A	1.6211e-13	-1.84796	-0.873532
9077756	chr11:9077756:C:A	3.48645e-13	-1.95572	-3.33048e-10
9077948	chr11:9077948:T:C	7.66621e-13	-2.56695e-10	-1.16778
9078300	chr11:9078300:G:A	1.10099e-12	-0.805801	-3.33048e-10
9078540	chr11:9078540:T:C	1.78773e-13	-1.89395	-0.729698
9078790	chr11:9078790:T:C	6.59361e-13	-2.56695e-10	-1.3185
9079163	chr11:9079163:G:A	3.5745e-13	-1.93077	-3.33048e-10
9079632	chr11:9079632:A:T	6.80402e-13	-2.56695e-10	-1.28709
9080338	chr11:9080338:C:T	6.84389e-13	-2.56695e-10	-1.28124
9080475	chr11:9080475:C:A	4.27302e-13	-0.989955	-0.762323
9080641	chr11:9080641:C:G	6.55123e-13	-2.56695e-10	-1.32495
9080669	chr11:9080669:A:G	1.48158e-12	-0.650358	0.141456
9080777	chr11:9080777:G:A	1.26824e-12	-2.56695e-10	-0.664386
9081054	chr11:9081054:T:A	1.76539e-12	-2.56695e-10	-0.333644
9081163	chr11:9081163:C:T	5.84342e-12	-2.56695e-10	0.863303
9081401	chr11:9081401:AT:A	5.28974e-12	-2.56695e-10	0.763756
9081407	chr11:9081407:A:G	5.51972e-12	-2.56695e-10	0.806314
9081514	chr11:9081514:G:T	3.5816e-13	-1.92879	-3.33048e-10
9081888	chr11:9081888:A:T	1.675e-12	-2.56695e-10	-0.3862
9082117	chr11:9082117:G:A	7.77733e-13	-2.56695e-10	-1.15339
9083130	chr11:9083130:T:C	3.93725e-13	-1.83412	-3.33048e-10
9083359	chr11:9083359:T:C	6.86492e-13	-2.56695e-10	-1.27817
9083635	chr11:9083635:A:T	7.2565e-13	-2.56695e-10	-1.2227
9084089	chr11:9084089:A:G	3.65577e-13	-1.56893	-0.339364
9084152	chr11:9084152:A:C	6.51853e-13	-2.56695e-10	-1.32995
9084179	chr11:9084179:C:T	4.25567e-13	-1.8695	0.113158
9084373	chr11:9084373:A:G	1.17166e-12	-2.56695e-10	-0.743593
9084642	chr11:9084642:T:C	7.12727e-13	-2.56695e-10	-1.24067
9085400	chr11:9085400:T:C	2.46316e-13	-1.92237	-0.380785
9085417	chr11:9085417:T:A	7.04112e-13	-2.56695e-10	-1.25283
9085561	chr11:9085561:C:T	1.91678e-12	-2.56695e-10	-0.251368
9085587	chr11:9085587:G:A	7.53004e-13	-2.56695e-10	-1.1857
9086156	chr11:9086156:C:T	3.4358e-13	-1.97035	-3.33048e-10
9086212	chr11:9086212:G:A	5.92503e-12	-2.56695e-10	0.877173
9086574	chr11:9086574:C:T	7.05152e-13	-2.56695e-10	-1.25136
9086663	chr11:9086663:G:A	1.08502e-12	-2.56695e-10	-0.820417
9086664	chr11:9086664:C:A	3.73359e-13	-1.88723	-3.33048e-10
9086718	chr11:9086718:T:C	1.01259e-13	-1.97251	-1.21958
9086725	chr11:9086725:C:T	2.44548e-13	-1.85343	-0.456925
9086736	chr11:9086736:C:T	1.30796e-12	-2.56695e-10	-0.633542
9086806	chr11:9086806:C:T	2.00847e-12	-2.56695e-10	-0.204639
9087073	chr11:9087073:C:T	6.57737e-13	-2.56695e-10	-1.32096
9087918	chr11:9087918:T:A	4.57497e-13	-1.77303	0.0890306
9088075	chr11:9088075:T:A	1.15648e-12	-0.756633	-3.33048e-10
9088149	chr11:9088149:G:A	1.15036e-13	-1.76661	-1.29792
9088393	chr11:9088393:CAGG:C	8.93387e-13	-2.56695e-10	-1.01475
9088461	chr11:9088461:A:G	1.32401e-13	-1.67978	-1.24415
9088475	chr11:9088475:T:C	6.99586e-13	-2.56695e-10	-1.25928
9088537	chr11:9088537:T:G	1.02322e-12	-2.56695e-10	-0.879055
9088785	chr11:9088785:G:C	6.6056e-13	-2.56695e-10	-1.31668
9088931	chr11:9088931:C:T	8.59081e-13	-2.56695e-10	-1.05391
9088944	chr11:9088944:A:G	6.77706e-13	-2.56695e-10	-1.29106
9089003	chr11:9089003:A:G	3.83202e-13	-1.86121	-3.33048e-10
9089238	chr11:9089238:A:G	6.89384e-13	-2.56695e-10	-1.27397
9089357	chr11:9089357:C:T	6.52595e-13	-2.56695e-10	-1.32881
9090011	chr11:9090011:A:G	1.10029e-13	-1.77945	-1.32958
9090296	chr11:9090296:G:A	2.00581e-12	-2.56695e-10	-0.205965
9090525	chr11:9090525:G:A	1.76495e-13	-1.64891	-0.987564
9090551	chr11:9090551:T:C	6.52296e-13	-2.56695e-10	-1.32927
9090808	chr11:9090808:A:G	9.32156e-13	-2.56695e-10	-0.972269
9090984	chr11:9090984:C:T	6.7457e-13	-2.56695e-10	-1.29569
9091025	chr11:9091025:C:T	5.41356e-13	-0.193755	-1.32194
9091138	chr11:9091138:C:T	1.031e-13	-1.8783	-1.29577
9091599	chr11:9091599:C:T	1.14657e-13	-1.80359	-1.26424
9091780	chr11:9091780:C:T	7.36215e-13	-2.56695e-10	-1.20825
9091949	chr11:9091949:A:T	8.1479e-13	-2.56695e-10	-1.10684
9092437	chr11:9092437:CA:C	8.23782e-13	-2.56695e-10	-1.09586
9092591	chr11:9092591:G:A	1.77282e-13	-1.3037	-1.32832
9092853	chr11:9092853:C:G	8.39506e-13	-2.56695e-10	-1.07695
9092864	chr11:9092864:C:T	1.85878e-13	-1.27733	-1.30735
9093356	chr11:9093356:C:T	6.52679e-13	-2.56695e-10	-1.32868
9093452	chr11:9093452:C:T	1.01598e-13	-1.94563	-1.24311
9093560	chr11:9093560:C:T	3.45366e-13	-1.96516	-3.33048e-10
9093671	chr11:9093671:G:A	1.05781e-12	-2.56695e-10	-0.84581
9094067	chr11:9094067:C:G	3.24515e-13	-1.8202	-0.207242
9094093	chr11:9094093:T:C	3.46512e-13	-1.96185	-3.33048e-10
9094142	chr11:9094142:A:G	6.83046e-13	-2.56695e-10	-1.28321
9094224	chr11:9094224:A:G	2.30591e-13	-1.7835	-0.58563
9094377	chr11:9094377:G:C	1.07553e-12	-2.56695e-10	-0.829196
9094811	chr11:9094811:G:A	3.9036e-13	-1.8427	-3.33048e-10
9094895	chr11:9094895:G:A	1.43204e-13	-1.81531	-1.03019
9095289	chr11:9095289:G:A	4.17347e-13	-0.633886	-1.14196
9095543	chr11:9095543:C:T	7.31844e-13	-2.56695e-10	-1.2142
9096351	chr11:9096351:G:A	3.47761e-13	-0.880358	-1.07789
9096853	chr11:9096853:G:C	9.11823e-13	-2.56695e-10	-0.994323
9096960	chr11:9096960:T:A	3.50951e-13	-1.94912	-3.33048e-10
9097167	chr11:9097167:T:A	2.35836e-13	-1.05476	-1.29187
9097273	chr11:9097273:A:C	9.46265e-14	-1.97023	-1.2896
9097409	chr11:9097409:C:T	3.79006e-13	-0.54788	-1.32434
9097738	chr11:9097738:C:T	6.84426e-13	-2.56695e-10	-1.28119
9097890	chr11:9097890:C:T	1.07531e-13	-1.96525	-1.16674
9098302	chr11:9098302:T:C	1.02586e-13	-1.9654	-1.21367
9098513	chr11:9098513:C:T	3.52322e-13	-0.684868	-1.26036
9098521	chr11:9098521:C:T	3.92993e-13	-0.50852	-1.32746
9098528	chr11:9098528:A:G	1.08289e-13	-1.95604	-1.16893
9098712	chr11:9098712:C:A	4.53755e-13	-0.734293	-0.957917
9099133	chr11:9099133:A:G	1.06096e-13	-1.822	-1.32342
9100532	chr11:9100532:T:C	1.40351e-13	-1.96076	-0.904863
9100591	chr11:9100591:C:A	7.45797e-13	-2.56695e-10	-1.19532
9100705	chr11:9100705:T:C	7.42882e-13	-2.56695e-10	-1.19923
9100836	chr11:9100836:C:A	1.80992e-12	-0.564106	0.255376
9100997	chr11:9100997:TG:T	9.63512e-14	-1.92628	-1.31549
9101414	chr11:9101414:T:C	6.70659e-13	-2.56695e-10	-1.30151
9102502	chr11:9102502:G:A	8.46902e-13	-2.56695e-10	-1.06818
9102589	chr11:9102589:TTTTCCACAAAATCA:T	9.72065e-14	-1.91973	-1.3132
9102785	chr11:9102785:C:T	1.05228e-13	-1.82352	-1.33012
9102942	chr11:9102942:A:G	6.57397e-13	-2.56695e-10	-1.32148
9103470	chr11:9103470:C:A	3.44715e-13	-1.96705	-3.33048e-10
9103681	chr11:9103681:C:A	1.80369e-13	-1.28651	-1.32825
9103729	chr11:9103729:T:G	2.1798e-13	-1.09794	-1.32743
9103817	chr11:9103817:C:T	6.61493e-13	-2.56695e-10	-1.31527
9103928	chr11:9103928:T:C	9.16422e-14	-1.96208	-1.32979
9104285	chr11:9104285:G:T	7.11395e-13	-2.56695e-10	-1.24254
9104414	chr11:9104414:T:C	2.20045e-13	-1.09641	-1.31952
9104770	chr11:9104770:T:C	2.3069e-13	-1.15236	-1.21633
9104901	chr11:9104901:T:A	4.8086e-13	-1.63419	-3.33048e-10
9105034	chr11:9105034:G:T	6.53281e-13	-2.56695e-10	-1.32776
9105068	chr11:9105068:G:A	3.44738e-13	-1.96698	-3.33048e-10
9105100	chr11:9105100:A:T	1.2473e-12	-2.56695e-10	-0.68103
9105203	chr11:9105203:T:C	4.67794e-12	0.640845	-3.33048e-10
9105547	chr11:9105547:G:C	6.95835e-13	-2.56695e-10	-1.26466
9105583	chr11:9105583:T:C	9.55479e-14	-1.92241	-1.32773
9106516	chr11:9106516:T:C	7.11034e-13	-2.56695e-10	-1.24305
9106580	chr11:9106580:G:A	9.10144e-14	-1.97163	-1.32712
9107067	chr11:9107067:T:A	6.51752e-13	-2.56695e-10	-1.33011
9107187	chr11:9107187:T:C	6.55521e-13	-2.56695e-10	-1.32434
9107276	chr11:9107276:A:G	6.67907e-13	-2.56695e-10	-1.30562
9107521	chr11:9107521:G:A	4.50185e-12	-2.56695e-10	0.602474
9107786	chr11:9107786:T:C	3.29979e-13	-0.87918	-1.13156
9108188	chr11:9108188:T:C	2.4048e-13	-1.08961	-1.23752
9108448	chr11:9108448:G:A	3.12818e-12	-2.56695e-10	0.238437
9108481	chr11:9108481:A:T	7.04551e-13	-2.56695e-10	-1.25221
9108600	chr11:9108600:A:G	9.42146e-14	-1.93537	-1.32882
9108723	chr11:9108723:T:C	4.10243e-13	-0.734061	-1.05896
9108858	chr11:9108858:C:T	2.37522e-12	-2.56695e-10	-0.036924
9108882	chr11:9108882:G:A	3.51921e-13	-1.94636	-3.33048e-10
9108922	chr11:9108922:G:A	9.11246e-14	-1.97033	-1.32721
9108989	chr11:9108989:C:T	7.85474e-13	-2.56695e-10	-1.14348
9109082	chr11:9109082:T:C	9.11881e-14	-1.97229	-1.32456
9109236	chr11:9109236:G:A	3.21712e-13	-0.939104	-1.09701
9109547	chr11:9109547:T:A	9.08012e-14	-1.97247	-1.32863
9109754	chr11:9109754:G:A	6.63436e-13	-2.56695e-10	-1.31234
9109756	chr11:9109756:C:T	1.24676e-12	-2.56695e-10	-0.681465
9109946	chr11:9109946:A:C	7.25896e-13	-2.56695e-10	-1.22236
9109981	chr11:9109981:C:T	8.47426e-13	-2.56695e-10	-1.06756
9110174	chr11:9110174:C:A	9.54514e-13	-2.56695e-10	-0.948567
9110332	chr11:9110332:A:T	7.02747e-13	-2.56695e-10	-1.25477
9110520	chr11:9110520:T:A	5.51461e-12	-2.56695e-10	0.805387
9110582	chr11:9110582:A:G	6.6425e-13	-2.56695e-10	-1.31111
9110596	chr11:9110596:G:A	9.08194e-14	-1.97248	-1.32842
9111098	chr11:9111098:T:C	6.6062e-13	-2.56695e-10	-1.31659
9111505	chr11:9111505:C:T	4.17058e-13	-0.858113	-0.918431
9111681	chr11:9111681:A:G	9.86691e-14	-1.92222	-1.29578
9111776	chr11:9111776:T:C	8.75668e-13	-2.56695e-10	-1.03478
9111826	chr11:9111826:A:C	6.55879e-13	-2.56695e-10	-1.32379
9111928	chr11:9111928:G:C	6.52152e-13	-2.56695e-10	-1.32949
9112198	chr11:9112198:G:T	9.093e-14	-1.97154	-1.32814
9112331	chr11:9112331:A:G	3.32406e-13	-0.747612	-1.2558
9112587	chr11:9112587:G:T	5.68968e-13	-1.46594	-3.33048e-10
9112589	chr11:9112589:G:T	1.00238e-13	-1.94275	-1.25947
9112591	chr11:9112591:G:T	6.55298e-13	-2.56695e-10	-1.32468
9112848	chr11:9112848:G:C	4.36589e-12	-2.56695e-10	0.571808
9113032	chr11:9113032:G:A	2.9109e-13	-0.806856	-1.32928
9113061	chr11:9113061:C:T	8.15142e-13	-2.56695e-10	-1.10641
9113070	chr11:9113070:C:T	7.71177e-13	-2.56695e-10	-1.16185
9113079	chr11:9113079:A:T	3.45674e-13	-0.719339	-1.24493
9113815	chr11:9113815:A:G	8.55561e-13	-2.56695e-10	-1.05801
9113859	chr11:9113859:T:A	5.55052e-12	-2.56695e-10	0.811878
9114133	chr11:9114133:G:A	8.6169e-13	-2.56695e-10	-1.05087
9114150	chr11:9114150:C:T	7.65832e-13	-2.56695e-10	-1.16881
9114256	chr11:9114256:A:G	9.08041e-14	-1.97251	-1.32855
9114959	chr11:9114959:G:T	2.20218e-12	-2.56695e-10	-0.112564
9115187	chr11:9115187:C:T	3.24716e-13	-0.78933	-1.23749
9115292	chr11:9115292:G:C	1.11228e-12	-2.56695e-10	-0.795599
9115357	chr11:9115357:T:C	1.1777e-13	-1.97116	-1.06988
9116100	chr11:9116100:C:T	7.53133e-13	-2.56695e-10	-1.18553
9116502	chr11:9116502:G:A	9.92916e-13	-2.56695e-10	-0.909122
9116820	chr11:9116820:C:T	7.19207e-13	-2.56695e-10	-1.23162
9116983	chr11:9116983:C:T	9.15872e-14	-1.9694	-1.32308
9117137	chr11:9117137:T:C	2.04093e-13	-1.17697	-1.31422
9117769	chr11:9117769:G:A	7.86249e-13	-2.56695e-10	-1.14249
9118051	chr11:9118051:T:C	9.19627e-14	-1.9725	-1.31589
9118189	chr11:9118189:A:G	1.04699e-12	-2.56695e-10	-0.856094
9118885	chr11:9118885:G:A	6.5493e-13	-2.56695e-10	-1.32524
9119130	chr11:9119130:T:C	2.1639e-13	-1.2018	-1.23088
9119328	chr11:9119328:G:A	2.16765e-13	-1.26495	-1.16601
9119366	chr11:9119366:C:T	1.06649e-13	-1.97133	-1.16889
9119525	chr11:9119525:G:A	2.19135e-13	-1.25563	-1.16445
9119609	chr11:9119609:A:G	2.54659e-13	-1.26635	-1.00349
9120118	chr11:9120118:A:G	4.25133e-13	-1.75737	-3.33048e-10
9120515	chr11:9120515:G:C	2.83907e-13	-0.856792	-1.30433
9120653	chr11:9120653:T:A	8.86932e-13	-2.56695e-10	-1.022
9120672	chr11:9120672:A:G	1.03972e-12	-2.56695e-10	-0.863058
9120867	chr11:9120867:C:T	9.72442e-13	-2.56695e-10	-0.929958
9121370	chr11:9121370:C:T	9.0783e-14	-1.97194	-1.32936
9121529	chr11:9121529:A:G	7.80205e-13	-2.56695e-10	-1.15021
9122001	chr11:9122001:C:T	1.61285e-12	-1.0157	0.591688
9122027	chr11:9122027:A:G	1.13645e-12	-2.56695e-10	-0.774104
9122238	chr11:9122238:C:T	3.752e-13	-1.88231	-3.33048e-10
9122601	chr11:9122601:G:T	3.84582e-13	-1.85761	-3.33048e-10
9122640	chr11:9122640:T:C	7.86039e-13	-2.56695e-10	-1.14276
9122875	chr11:9122875:G:A	3.47064e-13	-1.96026	-3.33048e-10
9123854	chr11:9123854:CTT:C	6.5481e-13	-2.56695e-10	-1.32542
9124375	chr11:9124375:G:A	6.92338e-13	-1.26969	-3.33048e-10
9124601	chr11:9124601:T:C	7.74407e-13	-2.56695e-10	-1.15767
9125261	chr11:9125261:C:T	3.42949e-13	-1.97219	-3.33048e-10
9125273	chr11:9125273:C:T	6.70603e-13	-2.56695e-10	-1.30159
9125577	chr11:9125577:T:C	6.51784e-13	-2.56695e-10	-1.33005
9125766	chr11:9125766:C:G	6.51809e-13	-2.56695e-10	-1.33002
9125871	chr11:9125871:A:G	5.53309e-13	-1.49385	-3.33048e-10
9126184	chr11:9126184:G:A	6.94331e-13	-2.56695e-10	-1.26682
9126214	chr11:9126214:C:T	7.02083e-13	-2.56695e-10	-1.25572
9126223	chr11:9126223:T:C	8.09548e-13	-2.56695e-10	-1.11329
9126627	chr11:9126627:C:T	6.54935e-13	-2.56695e-10	-1.32523
9127658	chr11:9127658:TCAAA:T	6.86076e-13	-2.56695e-10	-1.27878
9128296	chr11:9128296:G:A	8.74655e-13	-2.56695e-10	-1.03594
9128596	chr11:9128596:G:C	7.57599e-13	-2.56695e-10	-1.17961
9129005	chr11:9129005:G:C	2.25868e-13	-1.08682	-1.30299
9129017	chr11:9129017:T:C	9.11548e-14	-1.97079	-1.32642
9129805	chr11:9129805:T:C	7.60722e-13	-2.56695e-10	-1.1755
9129912	chr11:9129912:G:T	1.38681e-12	-1.26206	0.687052
9130823	chr11:9130823:A:T	2.05823e-13	-1.19107	-1.29168
9130916	chr11:9130916:C:T	5.0676e-13	-1.30364	-0.278091
9131000	chr11:9131000:G:A	6.51938e-13	-2.56695e-10	-1.32982
9131562	chr11:9131562:G:T	7.26384e-13	-2.56695e-10	-1.22169
9132913	chr11:9132913:T:A	1.28624e-13	-1.97251	-0.980369
9133873	chr11:9133873:T:C	1.0854e-13	-1.87016	-1.25249
9133890	chr11:9133890:G:A	1.05922e-12	-2.56695e-10	-0.844482
9134023	chr11:9134023:T:C	2.06659e-13	-1.20354	-1.27515
9134140	chr11:9134140:G:A	2.24508e-13	-1.1267	-1.26916
9134602	chr11:9134602:G:A	6.73277e-13	-2.56695e-10	-1.29761
9134701	chr11:9134701:C:T	6.72194e-13	-2.56695e-10	-1.29922
9134816	chr11:9134816:C:T	1.30069e-12	-2.56695e-10	-0.639119
9135077	chr11:9135077:G:C	6.5878e-13	-2.56695e-10	-1.31938
9135194	chr11:9135194:T:C	6.68733e-13	-2.56695e-10	-1.30438
9135384	chr11:9135384:T:C	9.10991e-14	-1.97208	-1.32574
9135417	chr11:9135417:G:A	6.62634e-13	-2.56695e-10	-1.31355
9135887	chr11:9135887:A:G	1.36634e-13	-1.59194	-1.30053
9136120	chr11:9136120:T:C	1.90148e-13	-1.24315	-1.31882
9136160	chr11:9136160:C:T	1.59743e-13	-1.42346	-1.31274
9136224	chr11:9136224:T:C	8.09774e-13	-2.56695e-10	-1.11301
9136236	chr11:9136236:A:G	9.10811e-14	-1.97244	-1.32558
9136331	chr11:9136331:C:T	6.58498e-13	-2.56695e-10	-1.31981
9136378	chr11:9136378:T:A	1.85157e-13	-1.29251	-1.29606
9136419	chr11:9136419:CAATACCAG:C	1.0696e-12	-2.56695e-10	-0.834728
9136658	chr11:9136658:A:G	3.75635e-13	-1.88115	-3.33048e-10
9136681	chr11:9136681:T:C	9.11839e-14	-1.9715	-1.32539
9136720	chr11:9136720:G:T	8.79293e-13	-2.56695e-10	-1.03065
9136875	chr11:9136875:T:C	3.718e-13	-1.89141	-3.33048e-10
9137193	chr11:9137193:C:T	1.20836e-13	-1.97242	-1.04291
9137525	chr11:9137525:T:C	6.89078e-13	-2.56695e-10	-1.27441
9137896	chr11:9137896:C:T	9.20667e-13	-2.56695e-10	-0.984671
9137939	chr11:9137939:G:A	6.59522e-13	-2.56695e-10	-1.31825
9137961	chr11:9137961:C:T	1.58934e-13	-1.41423	-1.32704
9138020	chr11:9138020:G:C	6.56658e-13	-2.56695e-10	-1.32261
9138192	chr11:9138192:A:G	9.18608e-14	-1.96975	-1.31975
9138228	chr11:9138228:A:G	8.71471e-13	-2.56695e-10	-1.03959
9138271	chr11:9138271:A:G	2.57222e-13	-1.97008	-0.289755
9138425	chr11:9138425:A:G	8.38512e-13	-2.56695e-10	-1.07814
9138735	chr11:9138735:T:C	8.45001e-13	-2.56695e-10	-1.07043
9138976	chr11:9138976:G:A	4.51979e-13	-1.69613	-3.33048e-10
9139216	chr11:9139216:C:T	6.55953e-13	-2.56695e-10	-1.32368
9139219	chr11:9139219:G:A	1.36072e-13	-1.97242	-0.924169
9139347	chr11:9139347:G:A	2.5567e-12	-2.56695e-10	0.0367054
9139654	chr11:9139654:T:C	7.61425e-13	-2.56695e-10	-1.17458
9139974	chr11:9139974:C:T	3.59174e-13	-0.884078	-1.04188
9140121	chr11:9140121:C:T	7.57325e-13	-2.56695e-10	-1.17998
9140391	chr11:9140391:A:G	9.58779e-13	-2.56695e-10	-0.944108
9140864	chr11:9140864:C:T	7.09738e-13	-2.56695e-10	-1.24487
9140994	chr11:9140994:C:T	5.5681e-13	-1.48755	-3.33048e-10
9141056	chr11:9141056:G:A	7.60607e-13	-2.56695e-10	-1.17565
9141282	chr11:9141282:C:T	6.76296e-13	-2.56695e-10	-1.29314
9141321	chr11:9141321:C:T	2.16808e-13	-1.11384	-1.31691
9141553	chr11:9141553:C:T	2.3332e-13	-1.09134	-1.26602
9141599	chr11:9141599:T:C	6.54321e-13	-2.56695e-10	-1.32617
9142163	chr11:9142163:G:A	6.98904e-13	-2.56695e-10	-1.26026
9142401	chr11:9142401:C:T	2.41043e-13	-1.05558	-1.26921
9142867	chr11:9142867:G:A	5.60048e-13	-1.48175	-3.33048e-10
9142890	chr11:9142890:G:A	1.38579e-13	-1.97028	-0.908049
9143119	chr11:9143119:G:A	1.53093e-12	-2.56695e-10	-0.476137
9144606	chr11:9144606:T:C	7.75609e-13	-2.56695e-10	-1.15612
9144668	chr11:9144668:C:A	1.26331e-13	-1.97154	-0.999324
9144712	chr11:9144712:C:T	9.28791e-13	-2.56695e-10	-0.975885
9145209	chr11:9145209:G:T	3.66204e-13	-1.90658	-3.33048e-10
9145288	chr11:9145288:T:C	2.51111e-13	-1.1475	-1.13638
9146089	chr11:9146089:G:A	6.63275e-13	-2.56695e-10	-1.31258
9146571	chr11:9146571:A:G	2.6592e-13	-1.2875	-0.939073
9147437	chr11:9147437:A:C	7.75692e-13	-2.56695e-10	-1.15601
9147476	chr11:9147476:G:T	3.46349e-13	-1.96232	-3.33048e-10
9147838	chr11:9147838:C:T	7.04561e-13	-2.56695e-10	-1.25219
9148057	chr11:9148057:T:C	2.34553e-12	-2.56695e-10	-0.0495023
9148109	chr11:9148109:T:C	6.63395e-13	-2.56695e-10	-1.3124
9148212	chr11:9148212:G:A	6.52345e-13	-2.56695e-10	-1.32919
9148512	chr11:9148512:T:C	6.52348e-13	-2.56695e-10	-1.32919
9148861	chr11:9148861:T:A	1.35555e-12	-2.56695e-10	-0.597803
9149300	chr11:9149300:C:T	9.29148e-14	-1.96216	-1.31593
9149559	chr11:9149559:A:G	1.31018e-12	-2.56695e-10	-0.631846
9149659	chr11:9149659:G:A	9.29052e-14	-1.96	-1.31819
9149989	chr11:9149989:T:C	2.71989e-12	-2.56695e-10	0.0985792
9150152	chr11:9150152:C:T	6.59418e-13	-2.56695e-10	-1.31841
9150228	chr11:9150228:A:G	1.80179e-13	-1.30477	-1.31105
9150505	chr11:9150505:C:T	6.59198e-13	-2.56695e-10	-1.31875
9150517	chr11:9150517:C:T	7.93504e-13	-2.56695e-10	-1.13331
9150826	chr11:9150826:T:C	6.52351e-13	-2.56695e-10	-1.32919
9150909	chr11:9150909:T:C	9.37103e-14	-1.94864	-1.32092
9150939	chr11:9150939:T:C	2.31657e-13	-1.39806	-0.966447
9151640	chr11:9151640:C:CA	1.15693e-12	-2.56695e-10	-0.75624
9152018	chr11:9152018:A:G	6.25685e-13	-1.37092	-3.33048e-10
9152307	chr11:9152307:T:G	6.52548e-13	-2.56695e-10	-1.32888
9152515	chr11:9152515:A:C	6.52368e-13	-2.56695e-10	-1.32916
9152731	chr11:9152731:C:T	1.15891e-12	-2.56695e-10	-0.754533
9152775	chr11:9152775:G:A	6.88366e-13	-1.94468	0.669232
9152832	chr11:9152832:T:C	2.31241e-13	-1.07986	-1.28644
9152923	chr11:9152923:G:A	2.9667e-13	-1.1224	-0.994749
9153234	chr11:9153234:TCGAAC:T	9.30524e-14	-1.9466	-1.33001
9153240	chr11:9153240:C:T	1.03556e-13	-1.88225	-1.28741
9153606	chr11:9153606:G:A	6.9727e-13	-2.56695e-10	-1.2626
9153826	chr11:9153826:T:C	2.11214e-13	-1.31309	-1.1438
9153831	chr11:9153831:C:T	1.04059e-13	-1.8596	-1.30521
9153942	chr11:9153942:T:G	9.18355e-13	-2.56695e-10	-0.987184
9154472	chr11:9154472:C:T	7.38348e-13	-2.56695e-10	-1.20535
9154819	chr11:9154819:A:G	1.71547e-13	-1.97245	-0.692464
9154880	chr11:9154880:T:C	9.21562e-14	-1.96379	-1.3225
9155314	chr11:9155314:C:T	6.53067e-13	-2.56695e-10	-1.32809
9155465	chr11:9155465:T:A	2.07779e-13	-1.14708	-1.32622
9155536	chr11:9155536:T:C	2.70696e-13	-1.12904	-1.07973
9156487	chr11:9156487:C:T	6.58968e-13	-2.56695e-10	-1.31909
9156495	chr11:9156495:C:T	1.20266e-12	-2.56695e-10	-0.717479
9156520	chr11:9156520:G:A	6.8154e-12	-2.56695e-10	1.01717
9156882	chr11:9156882:A:T	1.56309e-13	-1.9422	-0.815738
9156886	chr11:9156886:A:T	7.42919e-13	-2.56695e-10	-1.19918
9156934	chr11:9156934:T:C	9.77514e-14	-1.95154	-1.2758
9157285	chr11:9157285:C:A	6.53785e-13	-2.56695e-10	-1.32699
9157384	chr11:9157384:T:C	7.25111e-12	-2.56695e-10	1.07914
9157527	chr11:9157527:T:C	2.17634e-13	-1.09692	-1.33004
9157543	chr11:9157543:T:C	2.54841e-13	-1.05039	-1.21874
9157656	chr11:9157656:C:A	9.27079e-14	-1.95785	-1.32246
9157659	chr11:9157659:G:A	7.27863e-13	-2.56695e-10	-1.21966
9159326	chr11:9159326:T:C	7.5345e-13	-2.56695e-10	-1.18511
9159359	chr11:9159359:T:G	6.95143e-13	-2.56695e-10	-1.26565
9160471	chr11:9160471:T:A	3.5878e-13	-1.27989	-0.647168
9160493	chr11:9160493:C:T	2.70556e-13	-1.25082	-0.958472
9160672	chr11:9160672:A:G	1.73898e-13	-1.97252	-0.678787
9161057	chr11:9161057:G:A	1.12638e-13	-1.94366	-1.14193
9161481	chr11:9161481:T:C	6.95766e-13	-2.56695e-10	-1.26475
9161768	chr11:9161768:A:G	1.04368e-12	-2.56695e-10	-0.859258
9161787	chr11:9161787:T:C	9.2108e-14	-1.97015	-1.31666
9161947	chr11:9161947:T:A	6.51746e-13	-2.56695e-10	-1.33011
9162206	chr11:9162206:T:A	1.55584e-13	-1.97252	-0.790068
9162324	chr11:9162324:C:T	1.34452e-12	-2.56695e-10	-0.605976
9162376	chr11:9162376:A:G	6.62648e-13	-2.56695e-10	-1.31352
9162636	chr11:9162636:A:G	2.54694e-13	-1.28014	-0.989567
9163453	chr11:9163453:T:C	9.91158e-13	-2.56695e-10	-0.910894
9163530	chr11:9163530:T:C	1.10172e-13	-1.94972	-1.15801
9163569	chr11:9163569:C:T	1.30977e-12	-2.56695e-10	-0.632165
9164902	chr11:9164902:T:A	2.50378e-13	-1.01384	-1.27296
9166141	chr11:9166141:T:C	2.42102e-13	-1.12084	-1.19957
9166203	chr11:9166203:T:C	6.6309e-13	-2.56695e-10	-1.31286
9166367	chr11:9166367:G:A	6.63862e-13	-2.56695e-10	-1.31169
9166516	chr11:9166516:G:A	1.25907e-12	-2.56695e-10	-0.671643
9166803	chr11:9166803:G:C	3.0436e-13	-0.962435	-1.12912
9166910	chr11:9166910:C:T	1.51352e-12	-2.56695e-10	-0.487573
9166978	chr11:9166978:C:T	9.16719e-14	-1.96836	-1.32319
9167269	chr11:9167269:C:G	1.56621e-13	-1.96732	-0.788613
9167549	chr11:9167549:G:A	6.69719e-13	-2.56695e-10	-1.30291
9167646	chr11:9167646:A:G	1.2069e-12	-2.56695e-10	-0.713955
9169085	chr11:9169085:A:G	3.43697e-13	-1.97001	-3.33048e-10
9169315	chr11:9169315:T:C	6.53553e-13	-2.56695e-10	-1.32735
9169819	chr11:9169819:T:C	1.00357e-12	-2.56695e-10	-0.898452
9171155	chr11:9171155:A:G	2.03792e-13	-1.16322	-1.32945
9171364	chr11:9171364:A:G	1.17905e-12	-2.56695e-10	-0.737303
9171440	chr11:9171440:G:A	6.57845e-13	-2.56695e-10	-1.3208
9171475	chr11:9171475:C:A	6.57661e-13	-2.56695e-10	-1.32108
9171827	chr11:9171827:C:T	9.53455e-12	1.35291	-3.33048e-10
9171959	chr11:9171959:G:A	4.28981e-13	-1.412	-0.336356
9172024	chr11:9172024:G:C	9.62779e-14	-1.95142	-1.29111
9172105	chr11:9172105:C:T	6.74272e-13	-2.56695e-10	-1.29614
9172559	chr11:9172559:A:C	6.66608e-13	-2.56695e-10	-1.30757
9172902	chr11:9172902:A:G	6.71642e-13	-2.56695e-10	-1.30004
9173014	chr11:9173014:C:T	1.08183e-13	-1.97171	-1.15424
9173238	chr11:9173238:A:G	6.82122e-13	-2.56695e-10	-1.28456
9173790	chr11:9173790:G:A	9.2133e-14	-1.9709	-1.31563
9173887	chr11:9173887:G:A	7.5609e-13	-2.56695e-10	-1.18161
9173928	chr11:9173928:G:A	6.51774e-13	-2.56695e-10	-1.33007
9173964	chr11:9173964:G:A	1.30427e-13	-1.72643	-1.21253
9174776	chr11:9174776:TGATA:T	1.08896e-12	0.320626	-1.13742
9175381	chr11:9175381:G:A	1.24213e-12	-2.56695e-10	-0.685185
9176379	chr11:9176379:T:G	2.68552e-13	-1.15881	-1.05791
9176463	chr11:9176463:A:G	2.67002e-13	-0.892593	-1.32992
9176529	chr11:9176529:A:G	3.28777e-13	-1.18054	-0.833844
9176729	chr11:9176729:T:C	2.73223e-13	-0.869926	-1.32956
9176862	chr11:9176862:T:G	4.06626e-12	-2.56695e-10	0.500711
9177046	chr11:9177046:A:G	1.50826e-12	-2.56695e-10	-0.491058
9177994	chr11:9177994:CAAGG:C	6.51781e-13	-2.56695e-10	-1.33006
9178007	chr11:9178007:TGCAG:T	6.51743e-13	-2.56695e-10	-1.33012
9178103	chr11:9178103:C:T	4.28783e-13	-0.766187	-0.982629
9178514	chr11:9178514:C:A	1.03751e-12	-0.865186	-3.33048e-10
9178752	chr11:9178752:A:G	4.79145e-13	-0.750542	-0.887224
9179071	chr11:9179071:C:T	1.18325e-12	-2.56695e-10	-0.733744
9179552	chr11:9179552:T:C	3.3613e-13	-0.936527	-1.05574
9179628	chr11:9179628:T:G	9.48095e-13	-2.56695e-10	-0.955314
9179660	chr11:9179660:C:T	6.51878e-13	-2.56695e-10	-1.32991
9179779	chr11:9179779:G:A	6.57598e-13	-2.56695e-10	-1.32117
9179979	chr11:9179979:A:G	9.34238e-13	0.211744	-1.18178
9180408	chr11:9180408:G:A	9.24646e-14	-1.96007	-1.32287
9180448	chr11:9180448:C:G	1.17426e-13	-1.97174	-1.07222
9181358	chr11:9181358:T:C	9.24776e-13	-2.56695e-10	-0.980217
9182297	chr11:9182297:G:A	4.13734e-13	-1.78455	-3.33048e-10
9182869	chr11:9182869:C:A	2.41424e-13	-0.993968	-1.32925
9182914	chr11:9182914:G:A	8.51012e-13	-2.56695e-10	-1.06334
9183816	chr11:9183816:CTTCA:C	3.42902e-13	-1.97232	-3.33048e-10
9183853	chr11:9183853:T:C	1.1985e-12	-2.56695e-10	-0.720941
9184007	chr11:9184007:T:C	2.3186e-13	-1.15379	-1.20984
9184109	chr11:9184109:T:C	9.2727e-14	-1.95846	-1.32165
9184515	chr11:9184515:T:C	6.61107e-13	-2.56695e-10	-1.31585
9184620	chr11:9184620:C:T	6.98938e-13	-2.56695e-10	-1.26021
9184732	chr11:9184732:G:A	1.70631e-13	-1.96766	-0.702605
9184762	chr11:9184762:T:G	8.48556e-13	-2.56695e-10	-1.06623
9185018	chr11:9185018:T:G	9.62766e-14	-1.95158	-1.29096
9185203	chr11:9185203:C:A	9.77117e-14	-1.94733	-1.28042
9185461	chr11:9185461:T:C	1.12875e-12	-2.56695e-10	-0.780904
9185680	chr11:9185680:G:A	6.90567e-13	-2.56695e-10	-1.27226
9185762	chr11:9185762:G:C	9.11308e-13	-2.56695e-10	-0.994888
9186171	chr11:9186171:A:AAG	1.21295e-12	-2.56695e-10	-0.708954
9186519	chr11:9186519:C:T	1.09445e-12	-2.56695e-10	-0.811763
9187300	chr11:9187300:C:T	6.60257e-13	-2.56695e-10	-1.31714
9188379	chr11:9188379:G:A	6.54947e-13	-2.56695e-10	-1.32521
9188450	chr11:9188450:A:T	2.87347e-13	-0.818959	-1.33012
9188545	chr11:9188545:T:C	7.78828e-13	-2.56695e-10	-1.15198
9189019	chr11:9189019:A:C	6.59818e-13	-2.56695e-10	-1.3178
9189146	chr11:9189146:C:G	7.01069e-13	-2.56695e-10	-1.25716
9189252	chr11:9189252:C:A	9.20812e-14	-1.96993	-1.31717
9189308	chr11:9189308:T:G	6.52179e-13	-2.56695e-10	-1.32945
9189555	chr11:9189555:G:A	6.51939e-13	-2.56695e-10	-1.32982
9190006	chr11:9190006:G:T	1.35356e-13	-1.57316	-1.3287
9190254	chr11:9190254:T:C	7.15292e-12	-2.56695e-10	1.06551
9190559	chr11:9190559:T:G	9.16931e-14	-1.97206	-1.31926
9190597	chr11:9190597:T:C	7.60384e-12	-2.56695e-10	1.12664
9190668	chr11:9190668:C:T	6.55635e-13	-2.56695e-10	-1.32417
9190886	chr11:9190886:T:G	1.78249e-12	-2.56695e-10	-0.324001
9191131	chr11:9191131:T:C	7.11541e-13	-2.56695e-10	-1.24234
9191301	chr11:9191301:T:C	9.32681e-12	2.62521	-1.29433
9191320	chr11:9191320:C:T	6.56019e-13	-2.56695e-10	-1.32358
9191411	chr11:9191411:T:G	1.67143e-12	0.78832	-1.17665
9191463	chr11:9191463:C:T	1.05223e-13	-1.97251	-1.18118
9191491	chr11:9191491:C:T	4.28624e-13	-1.74919	-3.33048e-10
9191492	chr11:9191492:G:A	4.76831e-12	-0.675136	1.33512
9191736	chr11:9191736:C:G	5.95796e-13	-0.974176	-0.445694
9191889	chr11:9191889:T:C	7.80095e-12	2.39112	-1.23889
9192355	chr11:9192355:G:A	7.29562e-13	-2.56695e-10	-1.21732
9192879	chr11:9192879:T:C	2.90296e-12	1.30621	-1.14249
9192898	chr11:9192898:T:C	1.12457e-12	-2.56695e-10	-0.784614
9193074	chr11:9193074:A:G	9.38407e-14	-1.97006	-1.29811
9193189	chr11:9193189:C:T	7.27905e-13	-2.56695e-10	-1.2196
9193464	chr11:9193464:G:A	6.53898e-13	-2.56695e-10	-1.32682
9193712	chr11:9193712:C:T	3.73648e-13	-1.88645	-3.33048e-10
9194523	chr11:9194523:T:C	9.51442e-14	-1.96624	-1.28813
9194931	chr11:9194931:C:G	5.86539e-12	0.867056	-3.33048e-10
9195105	chr11:9195105:G:A	9.1258e-14	-1.97044	-1.32563
9195177	chr11:9195177:T:C	8.04618e-13	-2.56695e-10	-1.1194
9195421	chr11:9195421:A:G	6.6466e-13	-2.56695e-10	-1.31049
9195458	chr11:9195458:T:C	4.89563e-13	-0.294582	-1.32167
9195722	chr11:9195722:C:T	6.61179e-13	-2.56695e-10	-1.31574
9196299	chr11:9196299:C:T	1.04639e-13	-1.89633	-1.26293
9196664	chr11:9196664:G:A	9.17514e-13	-2.56695e-10	-0.988101
9197199	chr11:9197199:G:T	1.17345e-12	-2.56695e-10	-0.742065
9197208	chr11:9197208:G:A	1.04203e-12	-2.56695e-10	-0.860845
9197465	chr11:9197465:G:A	6.64149e-13	-2.56695e-10	-1.31126
9198068	chr11:9198068:C:T	1.16694e-12	-2.56695e-10	-0.74763
9198343	chr11:9198343:A:AGT	1.14811e-12	-2.56695e-10	-0.763892
9199079	chr11:9199079:T:C	7.0036e-13	-2.56695e-10	-1.25817
9199224	chr11:9199224:G:A	7.75871e-12	-2.56695e-10	1.1468
9199327	chr11:9199327:T:C	6.803e-13	-2.56695e-10	-1.28723
9199972	chr11:9199972:A:G	6.89527e-13	-2.56695e-10	-1.27376
9200146	chr11:9200146:A:G	1.04695e-13	-1.87526	-1.28345
9200237	chr11:9200237:G:A	6.56391e-13	-2.56695e-10	-1.32301
9200775	chr11:9200775:T:C	8.08624e-13	0.104131	-1.21857
9200826	chr11:9200826:C:T	7.92171e-13	-1.13499	-3.33048e-10
9200833	chr11:9200833:T:C	1.19377e-12	-2.56695e-10	-0.724899
9200975	chr11:9200975:G:A	3.20632e-13	-0.936849	-1.10262
9201041	chr11:9201041:A:G	6.79497e-13	-2.56695e-10	-1.28842
9201084	chr11:9201084:A:G	3.5161e-13	-1.94725	-3.33048e-10
9201217	chr11:9201217:T:G	4.55289e-12	-0.919919	1.53367
9201353	chr11:9201353:T:C	9.6501e-13	-2.56695e-10	-0.93763
9201449	chr11:9201449:G:C	1.1998e-12	-2.56695e-10	-0.719857
9201900	chr11:9201900:A:G	6.61081e-13	-2.56695e-10	-1.31589
9202109	chr11:9202109:T:C	9.09664e-14	-1.97084	-1.32844
9202444	chr11:9202444:C:T	7.33965e-13	-2.56695e-10	-1.21131
9202486	chr11:9202486:T:C	6.60134e-13	-2.56695e-10	-1.31733
9202674	chr11:9202674:G:A	6.91231e-13	-2.56695e-10	-1.27129
9202722	chr11:9202722:A:G	6.04652e-13	-0.0758505	-1.32926
9203069	chr11:9203069:G:A	6.54233e-13	0.00259299	-1.3289
9203939	chr11:9203939:C:G	5.98768e-13	-0.0848794	-1.33002
9204690	chr11:9204690:C:T	4.4104e-13	-1.08264	-0.637989
9204967	chr11:9204967:T:C	9.21084e-14	-1.96729	-1.31951
9205652	chr11:9205652:G:C	1.36214e-12	-2.56695e-10	-0.592955
9205784	chr11:9205784:CT:C	6.66562e-13	-2.56695e-10	-1.30764
9206166	chr11:9206166:A:C	3.11841e-12	-2.56695e-10	0.235309
9207165	chr11:9207165:T:C	8.86356e-13	-2.56695e-10	-1.02265
9207238	chr11:9207238:G:A	1.08352e-13	-1.86279	-1.26159
9207481	chr11:9207481:G:A	1.13776e-12	-2.56695e-10	-0.772953
9207907	chr11:9207907:T:TA	6.53952e-13	-2.56695e-10	-1.32673
9208640	chr11:9208640:C:G	7.52673e-13	-2.56695e-10	-1.18614
9208907	chr11:9208907:T:C	3.17256e-13	-1.39219	-0.657869
9209191	chr11:9209191:T:C	9.77599e-14	-1.9033	-1.32395
9209484	chr11:9209484:TC:T	7.08538e-13	-2.56695e-10	-1.24656
9210160	chr11:9210160:T:C	2.78251e-13	-0.937675	-1.24357
9210746	chr11:9210746:T:G	1.47087e-12	-2.56695e-10	-0.516157
9210991	chr11:9210991:G:A	6.66453e-13	-2.56695e-10	-1.3078
9211043	chr11:9211043:T:C	2.43313e-13	-0.985301	-1.33012
9211641	chr11:9211641:A:C	6.56972e-13	-2.56695e-10	-1.32213
9211760	chr11:9211760:C:T	6.04693e-13	-0.12358	-1.28147
9212004	chr11:9212004:T:C	9.64377e-14	-1.9668	-1.27407
9212027	chr11:9212027:G:C	7.81838e-13	-2.56695e-10	-1.14812
9212473	chr11:9212473:C:T	3.49701e-13	-1.95269	-3.33048e-10
9212524	chr11:9212524:G:T	6.55878e-13	-2.56695e-10	-1.32379
9212525	chr11:9212525:C:T	6.5562e-13	-2.56695e-10	-1.32419
9212609	chr11:9212609:A:C	6.67703e-13	-2.56695e-10	-1.30592
9213055	chr11:9213055:A:G	1.87318e-13	-1.24711	-1.32985
9213209	chr11:9213209:T:C	6.65566e-13	-2.56695e-10	-1.30913
9213704	chr11:9213704:G:A	9.00981e-13	-2.56695e-10	-1.00628
9213926	chr11:9213926:A:G	3.49153e-13	-1.95426	-3.33048e-10
9214571	chr11:9214571:G:C	1.45772e-12	-2.56695e-10	-0.525139
9215081	chr11:9215081:C:T	7.14565e-13	-2.56695e-10	-1.23809
9215095	chr11:9215095:T:C	6.54899e-13	-2.56695e-10	-1.32529
9215150	chr11:9215150:T:A	6.67514e-13	-2.56695e-10	-1.30621
9215415	chr11:9215415:C:T	6.82899e-13	-2.56695e-10	-1.28342
9215725	chr11:9215725:G:GT	1.08819e-13	-1.81448	-1.3056
9215850	chr11:9215850:G:A	8.06738e-13	-2.56695e-10	-1.11677
9215993	chr11:9215993:C:T	2.71121e-13	-1.07025	-1.13695
9216126	chr11:9216126:A:G	1.39035e-12	-2.56695e-10	-0.57246
9216531	chr11:9216531:T:C	6.54972e-13	-2.56695e-10	-1.32518
9217064	chr11:9217064:G:C	9.82797e-14	-1.97226	-1.24969
9217433	chr11:9217433:G:C	6.54948e-13	-2.56695e-10	-1.32521
9217863	chr11:9217863:T:C	6.91333e-13	-2.56695e-10	-1.27115
9217969	chr11:9217969:A:G	6.57053e-13	-2.56695e-10	-1.322
9218162	chr11:9218162:G:GGCAGGAGGACTGCATGAGC	6.57731e-13	-2.56695e-10	-1.32097
9218235	chr11:9218235:G:C	3.7725e-13	-1.87686	-3.33048e-10
9218256	chr11:9218256:C:T	6.52335e-13	-2.56695e-10	-1.32921
9218962	chr11:9218962:C:T	6.66349e-13	-2.56695e-10	-1.30796
9219037	chr11:9219037:AATTT:A	6.52354e-13	-2.56695e-10	-1.32918
9219181	chr11:9219181:C:A	1.43116e-12	-2.56695e-10	-0.543529
9219506	chr11:9219506:G:A	7.38068e-13	-2.56695e-10	-1.20573
9219672	chr11:9219672:G:A	3.56582e-13	-0.937585	-0.99562
9219901	chr11:9219901:G:A	6.60602e-13	-0.0158554	-1.30076
9219955	chr11:9219955:A:C	6.52293e-13	-2.56695e-10	-1.32927
9220195	chr11:9220195:T:G	3.07101e-13	-0.984704	-1.09789
9220286	chr11:9220286:G:A	6.70472e-13	-2.56695e-10	-1.30179
9220614	chr11:9220614:G:A	1.50273e-12	-2.56695e-10	-0.494729
9220808	chr11:9220808:G:A	7.25525e-13	-2.56695e-10	-1.22287
9220847	chr11:9220847:C:T	6.73516e-13	-2.56695e-10	-1.29726
9220893	chr11:9220893:A:G	1.00302e-13	-1.97211	-1.22947
9220945	chr11:9220945:A:G	7.83074e-13	-0.0522496	-1.09429
9221084	chr11:9221084:A:G	7.35807e-13	-2.56695e-10	-1.2088
9221592	chr11:9221592:C:T	1.18603e-12	-2.56695e-10	-0.731404
9221617	chr11:9221617:C:T	6.48843e-13	-0.0100052	-1.32457
9221618	chr11:9221618:G:A	6.51832e-13	-2.56695e-10	-1.32998
9221805	chr11:9221805:C:T	6.6208e-13	-2.56695e-10	-1.31438
9221875	chr11:9221875:A:G	1.04312e-13	-1.97101	-1.19138
9221880	chr11:9221880:C:T	8.98221e-13	-2.56695e-10	-1.00935
9221919	chr11:9221919:G:A	1.4689e-13	-1.97034	-0.849744
9222012	chr11:9222012:C:T	6.56571e-13	-2.56695e-10	-1.32274
9222148	chr11:9222148:A:G	6.56457e-13	-2.56695e-10	-1.32291
9222429	chr11:9222429:A:G	6.22903e-13	-0.0452614	-1.33012
9222728	chr11:9222728:C:T	6.88989e-13	-2.56695e-10	-1.27454
9222839	chr11:9222839:C:T	7.55698e-13	-2.56695e-10	-1.18213
9223169	chr11:9223169:A:G	1.04617e-13	-1.83558	-1.32389
9223469	chr11:9223469:A:G	1.04933e-13	-1.88587	-1.27057
9223619	chr11:9223619:TGAGGTG:T	8.12597e-13	-2.56695e-10	-1.10953
9223933	chr11:9223933:T:C	1.90626e-13	-1.96274	-0.596715
9224948	chr11:9224948:C:A	6.53399e-13	-2.56695e-10	-1.32758
9225047	chr11:9225047:G:A	1.14757e-12	-2.56695e-10	-0.764368
9225450	chr11:9225450:G:T	3.83186e-13	-1.86125	-3.33048e-10
9225718	chr11:9225718:C:T	1.81462e-12	-2.56695e-10	-0.306138
9226082	chr11:9226082:A:AAATCATCATCATCATCATTAT	6.53372e-13	-2.56695e-10	-1.32762
9226196	chr11:9226196:T:C	8.33891e-13	-2.56695e-10	-1.08367
9226316	chr11:9226316:C:T	6.7967e-13	-2.56695e-10	-1.28816
9226872	chr11:9226872:T:C	6.53315e-13	-2.56695e-10	-1.32771
9226934	chr11:9226934:C:G	6.53326e-13	-2.56695e-10	-1.32769
9227037	chr11:9227037:A:G	9.99754e-14	-1.87565	-1.3292
9227113	chr11:9227113:A:C	7.19509e-13	-2.56695e-10	-1.2312
9227209	chr11:9227209:TAAGC:T	5.65329e-13	-1.47236	-3.33048e-10
9227845	chr11:9227845:G:A	6.51754e-13	-2.56695e-10	-1.3301
9227912	chr11:9227912:G:A	6.57937e-13	-2.56695e-10	-1.32066
9227970	chr11:9227970:G:A	5.46903e-12	-2.56695e-10	0.797088
9228202	chr11:9228202:C:T	9.56156e-14	-1.96929	-1.28014
9228305	chr11:9228305:G:C	6.5229e-13	-2.56695e-10	-1.32928
9228371	chr11:9228371:G:C	6.52303e-13	-2.56695e-10	-1.32926
9228473	chr11:9228473:G:A	9.83427e-13	-2.56695e-10	-0.918725
9228796	chr11:9228796:G:A	6.54056e-13	-2.56695e-10	-1.32658
9228801	chr11:9228801:C:G	6.7259e-13	0.0300107	-1.32864
9228812	chr11:9228812:C:T	2.5925e-12	-0.853922	0.90453
9229083	chr11:9229083:C:T	6.53464e-13	-2.56695e-10	-1.32748
9229667	chr11:9229667:G:A	6.67787e-13	-2.56695e-10	-1.3058
9229846	chr11:9229846:T:C	9.50467e-14	-1.9721	-1.2833
9230049	chr11:9230049:C:T	3.46267e-13	-1.96256	-3.33048e-10
9230107	chr11:9230107:C:T	1.21691e-12	-0.705698	-3.33048e-10
9230526	chr11:9230526:C:T	6.6892e-13	0.0258352	-1.32994
9230573	chr11:9230573:G:A	2.46297e-12	-0.853493	0.852849
9230714	chr11:9230714:C:T	7.67842e-13	-2.56695e-10	-1.16619
9231047	chr11:9231047:A:G	1.25787e-12	-2.56695e-10	-0.672596
9231372	chr11:9231372:G:A	1.1623e-12	-2.56695e-10	-0.751612
9231505	chr11:9231505:C:T	6.85908e-13	-2.56695e-10	-1.27903
9231791	chr11:9231791:T:G	6.70486e-13	-2.56695e-10	-1.30177
9231840	chr11:9231840:C:G	1.00649e-13	-1.87237	-1.32576
9232258	chr11:9232258:T:C	6.56992e-13	0.00558946	-1.32769
9232457	chr11:9232457:G:A	6.56779e-13	-2.56695e-10	-1.32242
9233767	chr11:9233767:G:A	8.14032e-13	-2.56695e-10	-1.10777
9233809	chr11:9233809:T:C	9.56385e-14	-1.97005	-1.27914
9233972	chr11:9233972:G:C	7.00787e-13	-2.56695e-10	-1.25756
9234217	chr11:9234217:C:T	9.40238e-14	-1.96983	-1.29639
9234295	chr11:9234295:C:T	1.55629e-12	-0.945231	0.485524
9234416	chr11:9234416:G:C	8.81936e-13	-0.0470636	-0.980586
9234449	chr11:9234449:C:T	1.09212e-12	-2.56695e-10	-0.81389
9234744	chr11:9234744:T:A	6.58604e-13	-2.56695e-10	-1.31965
9234831	chr11:9234831:A:G	6.51842e-13	-2.56695e-10	-1.32997
9234912	chr11:9234912:G:A	2.14117e-12	-2.56695e-10	-0.14066
9234918	chr11:9234918:C:T	6.54079e-13	-2.56695e-10	-1.32654
9235550	chr11:9235550:CAGG:C	3.0926e-13	-1.22481	-0.850777
9235614	chr11:9235614:C:T	2.28809e-12	-0.985595	0.911301
9235652	chr11:9235652:T:C	9.83963e-13	-2.56695e-10	-0.91818
9235783	chr11:9235783:G:C	1.18159e-13	-1.75492	-1.28282
9235850	chr11:9235850:T:G	6.51858e-13	-2.56695e-10	-1.32994
9235868	chr11:9235868:G:A	4.28707e-13	-1.74899	-3.33048e-10
9236301	chr11:9236301:G:A	6.61097e-13	-2.56695e-10	-1.31587
9236386	chr11:9236386:A:G	1.11919e-13	-1.83136	-1.26063
9236506	chr11:9236506:T:C	1.39424e-12	-1.01967	0.450001
9236599	chr11:9236599:C:T	2.36432e-12	-0.901788	0.860267
9236665	chr11:9236665:T:G	1.10851e-12	-2.56695e-10	-0.798998
9236740	chr11:9236740:G:GA	1.07352e-13	-1.8661	-1.26755
9236746	chr11:9236746:G:A	1.11105e-13	-1.83942	-1.25987
9236815	chr11:9236815:T:C	6.54079e-13	-2.56695e-10	-1.32654
9237037	chr11:9237037:G:A	2.15194e-12	-0.934357	0.798715
9237204	chr11:9237204:G:C	1.54866e-12	-1.08369	0.619062
9238000	chr11:9238000:C:T	1.04527e-12	-2.56695e-10	-0.857734
9238041	chr11:9238041:A:G	6.55032e-13	-2.56695e-10	-1.32508
9238509	chr11:9238509:C:A	6.57389e-13	-2.56695e-10	-1.32149
9238600	chr11:9238600:T:TAG	6.92048e-13	-2.56695e-10	-1.27011
9239134	chr11:9239134:C:T	2.44335e-12	-0.860379	0.851736
9239234	chr11:9239234:G:A	3.9676e-13	-1.82644	-3.33048e-10
9239635	chr11:9239635:C:T	9.74075e-14	-1.97066	-1.2602
9239692	chr11:9239692:G:A	6.57384e-13	-2.56695e-10	-1.3215
9240306	chr11:9240306:A:C	1.04842e-12	-2.56695e-10	-0.854733
9240309	chr11:9240309:C:T	1.21808e-12	-0.704738	-3.33048e-10
9240530	chr11:9240530:T:C	1.13167e-12	-2.56695e-10	-0.77832
9240553	chr11:9240553:G:C	6.60629e-13	-2.56695e-10	-1.31658
9240786	chr11:9240786:C:T	1.42001e-13	-1.64219	-1.21175
9240884	chr11:9240884:T:C	1.3547e-13	-1.57098	-1.33004
9241059	chr11:9241059:T:C	8.41253e-13	-2.56695e-10	-1.07488
9241276	chr11:9241276:T:G	1.17044e-12	-2.56695e-10	-0.744634
9241741	chr11:9241741:G:A	6.65474e-13	-2.56695e-10	-1.30927
9242821	chr11:9242821:G:A	7.57632e-13	0.150186	-1.32976
9243092	chr11:9243092:AAAAAAAAAAAAAC:A	1.09031e-12	-2.56695e-10	-0.81555
9243222	chr11:9243222:T:C	1.15703e-12	-2.56695e-10	-0.75616
9243732	chr11:9243732:A:G	4.08187e-13	-1.79804	-3.33048e-10
9244012	chr11:9244012:T:A	1.29295e-12	-2.56695e-10	-0.645089
9244212	chr11:9244212:T:C	1.14539e-12	-2.56695e-10	-0.766264
9244414	chr11:9244414:A:G	7.57901e-13	-2.56695e-10	-1.17922
9245082	chr11:9245082:A:G	1.05498e-12	-2.56695e-10	-0.848493
9245163	chr11:9245163:T:C	3.96317e-13	-1.82755	-3.33048e-10
9245270	chr11:9245270:C:A	6.53868e-13	-2.56695e-10	-1.32686
9245389	chr11:9245389:G:A	6.63145e-13	-2.56695e-10	-1.31278
9245793	chr11:9245793:T:C	6.68389e-13	-2.56695e-10	-1.3049
9246041	chr11:9246041:G:A	6.71317e-13	-2.56695e-10	-1.30053
9246330	chr11:9246330:G:A	5.89324e-12	-2.56695e-10	0.871793
9246699	chr11:9246699:AAAG:A	6.53388e-13	-2.56695e-10	-1.3276
9247352	chr11:9247352:A:G	1.09353e-12	-2.56695e-10	-0.812601
9247595	chr11:9247595:A:C	2.59984e-12	-2.56695e-10	0.0534383
9247619	chr11:9247619:C:T	8.76659e-13	-2.56695e-10	-1.03365
9248334	chr11:9248334:A:C	1.10541e-12	-2.56695e-10	-0.801797
9248599	chr11:9248599:C:T	6.63071e-13	-2.56695e-10	-1.31289
9248867	chr11:9248867:A:T	6.53988e-13	-2.56695e-10	-1.32668
9249153	chr11:9249153:G:A	3.99836e-13	-0.823782	-0.994933
9249215	chr11:9249215:G:A	5.52624e-13	-0.166083	-1.32901
9249263	chr11:9249263:C:T	3.74963e-13	-0.559754	-1.32319
9249483	chr11:9249483:G:A	3.52689e-13	-0.617627	-1.32656
9249586	chr11:9249586:T:C	6.66846e-13	-2.56695e-10	-1.30721
9249876	chr11:9249876:A:G	6.54469e-13	-2.56695e-10	-1.32594
9250188	chr11:9250188:T:C	1.14566e-12	-2.56695e-10	-0.766034
9250704	chr11:9250704:A:G	6.68973e-13	-2.56695e-10	-1.30402
9250784	chr11:9250784:T:G	6.65236e-13	-2.56695e-10	-1.30963
9251243	chr11:9251243:C:G	9.35488e-13	-2.56695e-10	-0.9687
9251245	chr11:9251245:C:CT	6.36541e-13	-0.0909822	-1.26274
9252178	chr11:9252178:G:GT	4.25746e-13	-0.502841	-1.25308
9252371	chr11:9252371:A:G	3.56377e-13	-0.623616	-1.31016
9252505	chr11:9252505:G:A	6.51881e-13	-2.56695e-10	-1.32991
9252550	chr11:9252550:G:C	4.23257e-13	-0.502268	-1.25952
9252657	chr11:9252657:C:A	3.96529e-13	-1.82702	-3.33048e-10
9253018	chr11:9253018:TTTTTCTA:T	5.25467e-13	-0.288845	-1.25664
9253372	chr11:9253372:G:A	4.34666e-13	-0.790171	-0.945021
9253489	chr11:9253489:A:G	9.82275e-14	-1.93138	-1.29111
9253837	chr11:9253837:G:A	5.45867e-12	-2.56695e-10	0.795191
9254229	chr11:9254229:G:C	1.26298e-12	-2.56695e-10	-0.668536
9254351	chr11:9254351:T:C	5.95492e-13	-0.10747	-1.31291
9254855	chr11:9254855:G:C	6.55393e-13	-2.56695e-10	-1.32453
9254964	chr11:9254964:G:A	3.53367e-13	-1.94226	-3.33048e-10
9254966	chr11:9254966:G:A	6.53873e-13	-2.56695e-10	-1.32686
9255154	chr11:9255154:C:T	2.26039e-12	-0.576536	0.49006
9255317	chr11:9255317:G:A	9.66536e-14	-1.97243	-1.26621
9255429	chr11:9255429:A:G	6.53831e-13	-2.56695e-10	-1.32692
9256183	chr11:9256183:C:T	1.31362e-12	-2.56695e-10	-0.629225
9256276	chr11:9256276:G:A	4.65314e-13	-0.380946	-1.28611
9256277	chr11:9256277:T:C	6.56287e-13	-2.56695e-10	-1.32317
9257171	chr11:9257171:G:A	6.51903e-13	-2.56695e-10	-1.32987
9257587	chr11:9257587:T:C	6.58292e-13	-2.56695e-10	-1.32012
9258727	chr11:9258727:AGAATGAAATGTGGCAAG:A	3.33363e-12	-2.56695e-10	0.302049
9258737	chr11:9258737:G:A	3.43022e-13	-1.97197	-3.33048e-10
9259040	chr11:9259040:C:T	6.5906e-13	-2.56695e-10	-1.31895
9259950	chr11:9259950:C:G	3.1061e-13	-0.74909	-1.32214
9260281	chr11:9260281:G:A	9.14398e-14	-1.9693	-1.32479
9261068	chr11:9261068:C:T	3.74522e-13	-1.88412	-3.33048e-10
9261106	chr11:9261106:C:G	9.15814e-14	-1.96801	-1.32453
9261466	chr11:9261466:G:C	2.94372e-13	-0.812782	-1.31214
9261692	chr11:9261692:T:G	3.58073e-13	-1.06454	-0.864489
9261731	chr11:9261731:T:C	4.45236e-13	-0.486091	-1.22507
9262070	chr11:9262070:C:T	7.36436e-13	-2.56695e-10	-1.20795
9262569	chr11:9262569:C:G	1.03273e-12	-2.56695e-10	-0.869807
9262605	chr11:9262605:C:T	6.71009e-13	-2.56695e-10	-1.30099
9262875	chr11:9262875:G:A	9.56946e-13	-2.56695e-10	-0.946021
9263046	chr11:9263046:C:T	4.10461e-13	-0.713874	-1.07861
9263264	chr11:9263264:G:A	6.58602e-13	-2.56695e-10	-1.31965
9263929	chr11:9263929:C:A	6.52515e-13	-2.56695e-10	-1.32893
9264189	chr11:9264189:C:A	9.74133e-14	-1.96826	-1.26254
9264758	chr11:9264758:G:A	6.51786e-13	-2.56695e-10	-1.33005
9264771	chr11:9264771:C:T	1.4059e-12	-2.56695e-10	-0.561333
9264968	chr11:9264968:C:T	1.4653e-12	-2.56695e-10	-0.51995
9265034	chr11:9265034:G:A	6.54305e-13	-2.56695e-10	-1.3262
9265097	chr11:9265097:G:A	8.13128e-13	-2.56695e-10	-1.10888
9265483	chr11:9265483:C:T	3.49041e-13	-0.702145	-1.25243
9265548	chr11:9265548:T:C	1.03987e-13	-1.96624	-1.19926
9265627	chr11:9265627:C:T	2.12503e-12	-2.56695e-10	-0.148227
9265854	chr11:9265854:A:T	5.25634e-13	-0.551425	-0.993738
9266430	chr11:9266430:T:TG	7.07945e-13	-2.56695e-10	-1.2474
9266906	chr11:9266906:T:C	7.35634e-13	-2.56695e-10	-1.20904
9266910	chr11:9266910:T:C	2.24526e-12	-2.56695e-10	-0.0931908
9267227	chr11:9267227:T:C	7.47612e-13	-2.56695e-10	-1.19288
9267311	chr11:9267311:A:T	1.08537e-13	-1.97105	-1.15163
9267725	chr11:9267725:T:G	8.11659e-13	-2.56695e-10	-1.11069
9267757	chr11:9267757:G:C	1.32329e-12	-1.10696	0.485071
9269048	chr11:9269048:G:A	9.13694e-14	-1.96795	-1.32691
9269231	chr11:9269231:A:G	2.9578e-12	-2.56695e-10	0.182431
9269324	chr11:9269324:T:C	9.21969e-14	-1.97229	-1.31356
9269564	chr11:9269564:G:A	4.91045e-13	-1.61323	-3.33048e-10
9269644	chr11:9269644:T:C	1.48125e-12	-2.56695e-10	-0.509126
9269920	chr11:9269920:T:A	1.31895e-12	-0.625181	-3.33048e-10
9269922	chr11:9269922:T:C	1.37041e-12	-0.586906	-3.33048e-10
9270022	chr11:9270022:C:T	4.21129e-13	-0.811227	-0.955602
9270385	chr11:9270385:C:G	6.82962e-13	-2.56695e-10	-1.28333
9270615	chr11:9270615:G:A	2.34808e-12	-2.56695e-10	-0.0484151
9270683	chr11:9270683:T:A	9.33883e-14	-1.96772	-1.30529
9270728	chr11:9270728:C:T	2.98668e-13	-1.93872	-0.171711
9271027	chr11:9271027:G:T	1.80007e-12	-2.56695e-10	-0.31419
9271072	chr11:9271072:T:A	6.826e-13	-2.56695e-10	-1.28386
9271444	chr11:9271444:G:A	1.08982e-12	-1.21522	0.399222
9271452	chr11:9271452:G:A	4.25787e-13	-0.804811	-0.951018
9271641	chr11:9271641:G:A	9.53686e-14	-1.97206	-1.27996
9272148	chr11:9272148:C:T	6.77056e-13	-2.56695e-10	-1.29202
9272296	chr11:9272296:T:C	6.71763e-13	-2.56695e-10	-1.29986
9272359	chr11:9272359:G:A	2.69021e-13	-1.27756	-0.937417
9273420	chr11:9273420:T:C	7.46227e-13	-2.56695e-10	-1.19474
9273524	chr11:9273524:G:T	8.57152e-13	-2.56695e-10	-1.05615
9273881	chr11:9273881:C:T	2.7213e-13	-1.28864	-0.914853
9273959	chr11:9273959:G:A	6.53497e-13	-2.56695e-10	-1.32743
9274013	chr11:9274013:G:C	3.76668e-13	-1.8784	-3.33048e-10
9274080	chr11:9274080:C:T	1.22083e-12	-2.56695e-10	-0.702483
9274240	chr11:9274240:G:A	9.42293e-14	-1.97211	-1.29192
9274337	chr11:9274337:T:C	2.07447e-13	-1.9628	-0.512087
9274566	chr11:9274566:G:A	1.34844e-12	-1.12046	0.517397
9274653	chr11:9274653:A:G	7.85937e-13	-2.56695e-10	-1.14289
9275406	chr11:9275406:T:A	1.70745e-12	-2.56695e-10	-0.36701
9275551	chr11:9275551:C:T	8.39021e-13	-2.56695e-10	-1.07753
9275633	chr11:9275633:T:C	1.75963e-13	-1.95932	-0.680179
9275672	chr11:9275672:A:C	2.19145e-13	-1.96241	-0.457621
9275987	chr11:9275987:T:C	1.70575e-13	-1.94853	-0.722059
9276060	chr11:9276060:C:T	3.7902e-13	-1.87218	-3.33048e-10
9277166	chr11:9277166:T:G	6.53451e-13	-2.56695e-10	-1.3275
9277282	chr11:9277282:G:A	7.9259e-13	-2.56695e-10	-1.13446
9277420	chr11:9277420:T:G	7.71362e-13	-2.56695e-10	-1.16161
9277544	chr11:9277544:C:T	3.06986e-13	-1.03247	-1.0505
9277707	chr11:9277707:G:A	6.66175e-13	-2.56695e-10	-1.30822
9278011	chr11:9278011:T:A	1.7313e-12	-2.56695e-10	-0.35314
9278205	chr11:9278205:G:A	3.04179e-12	-2.56695e-10	0.210433
9278483	chr11:9278483:C:T	1.84104e-13	-1.31747	-1.2768
9278633	chr11:9278633:G:T	2.3738e-12	-2.56695e-10	-0.0375222
9279451	chr11:9279451:C:T	9.25358e-14	-1.9716	-1.31057
9279898	chr11:9279898:G:A	1.24911e-13	-1.95865	-1.02352
9280017	chr11:9280017:C:G	5.80771e-13	-0.336805	-1.10861
9280162	chr11:9280162:T:C	1.8392e-12	-2.56695e-10	-0.292685
9280265	chr11:9280265:T:C	8.55567e-13	-1.17769	0.119691
9280494	chr11:9280494:G:A	8.40581e-13	-1.19553	0.119857
9281016	chr11:9281016:A:G	5.13808e-13	-1.56792	-3.33048e-10
9281069	chr11:9281069:A:G	1.0311e-13	-1.97201	-1.20196
9281530	chr11:9281530:A:C	8.88996e-13	-2.56695e-10	-1.01968
9282240	chr11:9282240:C:T	1.47161e-13	-1.9588	-0.859435
9282241	chr11:9282241:G:A	8.33799e-13	-1.21133	0.12755
9282304	chr11:9282304:G:A	1.65938e-13	-1.8791	-0.819055
9282876	chr11:9282876:G:A	1.71475e-13	-1.95792	-0.707414
9282881	chr11:9282881:T:C	7.63585e-13	-2.56695e-10	-1.17174
9283155	chr11:9283155:T:C	6.11033e-13	-1.39062	-0.00399342
9283392	chr11:9283392:T:C	1.02725e-13	-1.90554	-1.27217
9283630	chr11:9283630:C:T	3.80349e-13	-1.86868	-3.33048e-10
9283870	chr11:9283870:C:T	1.01925e-13	-1.9238	-1.26173
9283938	chr11:9283938:C:T	1.36298e-12	-2.56695e-10	-0.592338
9284063	chr11:9284063:C:A	6.94264e-13	-2.56695e-10	-1.26692
9284105	chr11:9284105:G:C	8.23866e-13	-2.56695e-10	-1.09576
9284338	chr11:9284338:G:A	4.69925e-13	-0.563377	-1.09382
9284398	chr11:9284398:C:T	8.18671e-13	-2.56695e-10	-1.10209
9284725	chr11:9284725:T:C	4.86419e-13	-1.56226	-0.0604384
9285111	chr11:9285111:G:A	4.09517e-13	-1.79479	-3.33048e-10
9285309	chr11:9285309:T:C	4.88474e-13	-0.513657	-1.10483
9285834	chr11:9285834:G:T	1.39184e-12	-2.56695e-10	-0.571387
9285994	chr11:9285994:AG:A	7.16946e-13	-2.56695e-10	-1.23477
9286404	chr11:9286404:G:A	1.73684e-13	-1.83835	-0.81418
9286771	chr11:9286771:A:G	1.32883e-13	-1.74199	-1.17831
9286942	chr11:9286942:A:G	7.17966e-13	-2.56695e-10	-1.23335
9287658	chr11:9287658:A:C	7.28567e-13	-2.56695e-10	-1.21869
9287858	chr11:9287858:A:G	4.523e-13	-0.37493	-1.32049
9288032	chr11:9288032:A:T	9.15376e-14	-1.97082	-1.3222
9288478	chr11:9288478:A:C	7.13046e-13	-2.56695e-10	-1.24022
9288606	chr11:9288606:G:GA	9.28177e-14	-1.96962	-1.30951
9288622	chr11:9288622:C:A	1.02193e-13	-1.91699	-1.26592
9288872	chr11:9288872:A:T	1.18233e-12	-2.56695e-10	-0.734526
9288882	chr11:9288882:A:G	2.07757e-12	-2.56695e-10	-0.170812
9289145	chr11:9289145:G:A	1.07255e-12	-2.56695e-10	-0.831976
9289146	chr11:9289146:G:A	6.58558e-13	-2.56695e-10	-1.31972
9289265	chr11:9289265:G:A	9.96448e-14	-1.92761	-1.28055
9289435	chr11:9289435:C:T	9.72517e-14	-1.9033	-1.32917
9289581	chr11:9289581:A:G	1.00266e-13	-1.91576	-1.28618
9289625	chr11:9289625:C:T	7.15612e-13	0.0370444	-1.27368
9289941	chr11:9289941:A:C	7.44836e-13	-2.56695e-10	-1.1966
9290156	chr11:9290156:G:A	1.01897e-13	-1.90982	-1.27599
9290364	chr11:9290364:A:G	7.56896e-13	-2.56695e-10	-1.18054
9290426	chr11:9290426:G:A	7.06879e-13	-2.56695e-10	-1.24891
9290455	chr11:9290455:C:T	8.33537e-13	-2.56695e-10	-1.08409
9290513	chr11:9290513:A:G	7.61299e-13	-2.56695e-10	-1.17474
9290515	chr11:9290515:G:A	8.35629e-13	-2.56695e-10	-1.08158
9290730	chr11:9290730:C:T	3.8009e-13	-1.86936	-3.33048e-10
9290740	chr11:9290740:T:C	7.58565e-13	-1.33982	0.161477
9291130	chr11:9291130:T:A	9.28507e-14	-1.9705	-1.30828
9291289	chr11:9291289:G:A	1.08378e-13	-1.90466	-1.21948
9291898	chr11:9291898:G:A	1.24299e-12	-2.56695e-10	-0.684495
9292348	chr11:9292348:C:A	9.43814e-14	-1.96517	-1.29725
9292425	chr11:9292425:G:T	7.97485e-13	-1.24293	0.114625
9292466	chr11:9292466:C:T	7.3578e-13	-2.56695e-10	-1.20884
9292467	chr11:9292467:G:A	7.52818e-13	-2.56695e-10	-1.18595
9292811	chr11:9292811:T:C	9.26249e-14	-1.96929	-1.31192
9292935	chr11:9292935:T:C	9.10911e-14	-1.96844	-1.32947
9293038	chr11:9293038:C:A	6.61286e-13	-2.56695e-10	-1.31558
9295183	chr11:9295183:T:C	2.12279e-12	1.0284	-1.17769
9295390	chr11:9295390:G:A	7.07855e-13	-2.56695e-10	-1.24753
9296153	chr11:9296153:G:A	6.74532e-13	-2.56695e-10	-1.29575
9296384	chr11:9296384:G:T	9.47588e-14	-1.9725	-1.28593
9296551	chr11:9296551:G:A	5.47991e-13	-0.652642	-0.850868
9296558	chr11:9296558:A:G	6.93975e-13	-2.56695e-10	-1.26733
9296780	chr11:9296780:T:C	1.34364e-12	-2.56695e-10	-0.606627
9296925	chr11:9296925:G:T	7.88026e-13	-2.56695e-10	-1.14024
9297202	chr11:9297202:G:A	6.95248e-13	-2.56695e-10	-1.2655
9297605	chr11:9297605:T:A	6.6135e-13	-2.56695e-10	-1.31549
9298017	chr11:9298017:C:T	1.68768e-12	-2.56695e-10	-0.378657
9298799	chr11:9298799:G:T	5.27141e-13	-1.63999	0.0976867
9298840	chr11:9298840:T:A	6.59104e-13	-2.56695e-10	-1.31889
9298845	chr11:9298845:C:A	6.52041e-13	-2.56695e-10	-1.32966
9298904	chr11:9298904:T:C	6.61287e-13	-2.56695e-10	-1.31558
9299452	chr11:9299452:G:C	9.06845e-13	-2.56695e-10	-0.999797
9299626	chr11:9299626:A:G	3.76478e-13	-1.87891	-3.33048e-10
9299868	chr11:9299868:C:T	7.70415e-13	-1.26496	0.102124
9300010	chr11:9300010:T:G	7.60679e-13	-1.17556	-3.33048e-10
9300157	chr11:9300157:G:A	6.6228e-13	-2.56695e-10	-1.31408
9300166	chr11:9300166:T:C	6.55972e-13	-2.56695e-10	-1.32365
9300172	chr11:9300172:T:A	8.09959e-13	-2.56695e-10	-1.11279
9300394	chr11:9300394:G:C	1.37769e-12	-2.56695e-10	-0.581602
9300546	chr11:9300546:T:C	7.16322e-13	-2.56695e-10	-1.23564
9300585	chr11:9300585:T:G	2.27783e-13	-1.62447	-0.756902
9300750	chr11:9300750:C:T	9.46011e-14	-1.97033	-1.28977
9300761	chr11:9300761:C:T	9.42742e-14	-1.97084	-1.29272
9301138	chr11:9301138:G:C	2.14186e-12	-2.56695e-10	-0.14034
9301152	chr11:9301152:T:C	1.79837e-12	-2.56695e-10	-0.315133
9301166	chr11:9301166:T:C	1.47929e-13	-1.74148	-1.07156
9301326	chr11:9301326:C:T	9.22179e-14	-1.9721	-1.31351
9301328	chr11:9301328:G:C	9.55798e-14	-1.95325	-1.29655
9301806	chr11:9301806:T:C	1.98763e-13	-1.80604	-0.71161
9301983	chr11:9301983:TTC:T	9.95706e-14	-1.93406	-1.27484
9302071	chr11:9302071:A:G	8.00835e-13	-2.56695e-10	-1.12411
9303272	chr11:9303272:G:A	2.19662e-13	-1.69914	-0.71854
9303460	chr11:9303460:G:A	6.6052e-13	-2.56695e-10	-1.31674
9303958	chr11:9303958:A:G	4.92194e-13	-0.287848	-1.32305
9304225	chr11:9304225:G:C	1.38414e-12	-2.56695e-10	-0.576933
9304297	chr11:9304297:C:T	9.37341e-13	-2.56695e-10	-0.966722
9304303	chr11:9304303:C:T	7.15372e-13	-2.56695e-10	-1.23697
9304734	chr11:9304734:T:C	9.54696e-14	-1.94021	-1.31075
9304946	chr11:9304946:A:G	6.53017e-13	-2.56695e-10	-1.32817
9305150	chr11:9305150:T:C	1.84262e-13	-1.941	-0.65241
9305937	chr11:9305937:A:T	9.8607e-14	-1.89645	-1.32218
9306257	chr11:9306257:G:A	2.24497e-13	-1.63828	-0.757626
9306596	chr11:9306596:A:G	7.4291e-13	-2.56695e-10	-1.19919
9307196	chr11:9307196:T:C	1.88622e-13	-1.63496	-0.935065
9307821	chr11:9307821:C:T	9.71617e-13	-2.56695e-10	-0.930807
9308497	chr11:9308497:G:C	5.53009e-13	-1.49439	-3.33048e-10
9308645	chr11:9308645:A:T	7.38765e-13	-2.56695e-10	-1.20479
9308791	chr11:9308791:G:A	9.41142e-14	-1.97236	-1.2929
9308930	chr11:9308930:T:C	9.78679e-13	-2.56695e-10	-0.923565
9309401	chr11:9309401:A:C	9.4722e-13	-1.1012	0.144959
9309628	chr11:9309628:G:A	8.9547e-13	-2.56695e-10	-1.01242
9310277	chr11:9310277:G:A	8.4997e-13	-2.56695e-10	-1.06457
9310734	chr11:9310734:T:C	3.69058e-13	-1.89882	-3.33048e-10
9311167	chr11:9311167:G:A	7.48177e-13	-2.56695e-10	-1.19213
9311393	chr11:9311393:A:G	1.87663e-13	-1.91502	-0.660103
9311809	chr11:9311809:T:C	1.49727e-12	-2.56695e-10	-0.498373
9312307	chr11:9312307:C:A	9.41755e-14	-1.97247	-1.29214
9312377	chr11:9312377:C:T	8.62684e-13	-2.56695e-10	-1.04972
9312399	chr11:9312399:G:A	3.95759e-13	-1.92173	0.0927708
9312400	chr11:9312400:C:T	3.9548e-13	-1.92244	0.0927708
9312500	chr11:9312500:C:G	3.80179e-13	-1.86913	-3.33048e-10
9312643	chr11:9312643:C:T	6.52522e-13	-2.56695e-10	-1.32892
9312762	chr11:9312762:G:A	7.07408e-13	-2.56695e-10	-1.24816
9312775	chr11:9312775:G:A	9.97065e-14	-1.91789	-1.28964
9313063	chr11:9313063:T:C	3.46625e-13	-1.96152	-3.33048e-10
9313400	chr11:9313400:A:T	6.61082e-13	-2.56695e-10	-1.31589
9313409	chr11:9313409:C:G	6.86499e-13	-2.56695e-10	-1.27816
9313414	chr11:9313414:T:C	9.94268e-14	-1.94141	-1.26893
9314203	chr11:9314203:G:T	4.25151e-12	1.09756	-0.552298
9314524	chr11:9314524:A:G	1.05931e-13	-1.82263	-1.32436
9314546	chr11:9314546:C:T	1.88204e-13	-1.67212	-0.900127
9314774	chr11:9314774:G:A	2.02378e-13	-1.44739	-1.05224
9314958	chr11:9314958:A:G	3.5083e-13	-1.94947	-3.33048e-10
9315537	chr11:9315537:G:C	6.6286e-13	-2.56695e-10	-1.31321
9316440	chr11:9316440:A:C	8.80087e-13	-2.56695e-10	-1.02975
9316505	chr11:9316505:T:C	2.13787e-13	-1.64824	-0.796549
9316741	chr11:9316741:T:C	9.79368e-14	-1.97249	-1.25295
9317165	chr11:9317165:G:A	7.18658e-13	-2.56695e-10	-1.23238
9317188	chr11:9317188:C:G	1.66713e-11	-2.56695e-10	1.91168
9317469	chr11:9317469:T:C	3.87442e-13	-1.8502	-3.33048e-10
9318383	chr11:9318383:T:C	8.48851e-13	-2.56695e-10	-1.06588
9318666	chr11:9318666:A:G	6.56298e-13	-2.56695e-10	-1.32315
9319352	chr11:9319352:T:C	1.46089e-13	-1.74603	-1.07952
9319443	chr11:9319443:A:T	7.48585e-13	-0.459017	-0.732567
9320428	chr11:9320428:A:G	8.56932e-13	-2.56695e-10	-1.05641
9320686	chr11:9320686:G:C	2.15808e-12	-2.56695e-10	-0.132795
9320851	chr11:9320851:C:A	9.53234e-14	-1.95822	-1.29427
9321299	chr11:9321299:C:T	8.19762e-13	-2.56695e-10	-1.10075
9321355	chr11:9321355:T:C	7.73821e-13	-2.56695e-10	-1.15843
9321436	chr11:9321436:T:C	9.81806e-14	-1.90659	-1.31637
9321588	chr11:9321588:T:C	2.50669e-12	-2.56695e-10	0.0169486
9322206	chr11:9322206:G:A	3.72093e-13	-1.89062	-3.33048e-10
9322373	chr11:9322373:C:T	1.38206e-13	-1.58105	-1.29998
9322561	chr11:9322561:C:A	4.36436e-13	-1.56805	-0.163075
9322704	chr11:9322704:G:A	4.43543e-12	-2.56695e-10	0.587612
9322937	chr11:9322937:C:T	9.60009e-14	-1.9708	-1.27461
9323167	chr11:9323167:G:A	6.7544e-13	-2.56695e-10	-1.2944
9323235	chr11:9323235:C:T	5.69675e-13	-1.4647	-3.33048e-10
9323256	chr11:9323256:C:T	6.70355e-13	-2.56695e-10	-1.30196
9323632	chr11:9323632:C:T	1.05375e-12	-2.56695e-10	-0.849658
9323634	chr11:9323634:G:A	1.12971e-12	-2.56695e-10	-0.780048
9323635	chr11:9323635:T:TCC	1.09441e-12	-2.56695e-10	-0.811796
9324095	chr11:9324095:C:T	3.49144e-12	-2.56695e-10	0.3483
9324368	chr11:9324368:G:A	1.26837e-13	-1.84504	-1.12183
9324404	chr11:9324404:G:C	6.51743e-13	-2.56695e-10	-1.33012
9324782	chr11:9324782:C:T	1.35279e-12	-2.56695e-10	-0.599844
9324989	chr11:9324989:A:G	1.00525e-13	-1.96928	-1.23009
9325075	chr11:9325075:A:G	1.66953e-13	-1.43189	-1.26017
9325726	chr11:9325726:G:A	6.53885e-13	-2.56695e-10	-1.32684
9326111	chr11:9326111:C:G	6.76044e-13	-2.56695e-10	-1.29351
9326184	chr11:9326184:C:T	1.16469e-12	-2.56695e-10	-0.749556
9326478	chr11:9326478:G:T	1.25208e-12	-2.56695e-10	-0.677207
9326582	chr11:9326582:G:A	1.641e-12	-2.56695e-10	-0.40671
9326648	chr11:9326648:A:G	8.79495e-13	-2.56695e-10	-1.03042
9326670	chr11:9326670:A:G	1.16233e-12	-2.56695e-10	-0.751589
9326936	chr11:9326936:CA:C	3.26937e-12	-2.56695e-10	0.282585
9327105	chr11:9327105:T:C	1.1563e-12	-2.56695e-10	-0.756784
9327116	chr11:9327116:C:T	8.15885e-13	-2.56695e-10	-1.1055
9327198	chr11:9327198:T:A	1.16345e-12	-2.56695e-10	-0.75062
9327602	chr11:9327602:C:G	9.0901e-14	-1.97092	-1.32908
9327724	chr11:9327724:G:A	3.74347e-13	-0.576979	-1.30761
9328137	chr11:9328137:G:A	1.50436e-12	-2.56695e-10	-0.493648
9328972	chr11:9328972:T:A	1.88782e-13	-1.39124	-1.17794
9329067	chr11:9329067:G:A	1.39721e-13	-1.65004	-1.22009
9329329	chr11:9329329:C:G	2.40123e-13	-1.53077	-0.797847
9329619	chr11:9329619:C:T	8.98397e-13	-2.56695e-10	-1.00916
9329748	chr11:9329748:T:C	3.37893e-12	-2.56695e-10	0.315546
9330264	chr11:9330264:C:G	3.573e-13	-1.93119	-3.33048e-10
```
