## Supplementary material for "Characterization of shared and ancestry-specific signals driving complex traits using multi-ancestry fine-mapping": susiex_nc2.cs80.cs

```
CS_ID	SNP	BP	REF_ALLELE	ALT_ALLELE	REF_FRQ	BETA	SE	-LOG10P	CS_PIP	OVRL_PIP
1	chr11:8823362:G:A	8823362	A,A	G,G	1,1	inf,inf	inf,inf	11.8738,2.57587	0.310024	0.310034
1	chr11:8831138:G:A	8831138	A,A	G,G	1,1	inf,inf	inf,inf	11.92,2.47254	0.282968	0.282979
1	chr11:8830692:C:T	8830692	T,T	C,C	1,1	inf,inf	inf,inf	11.9576,2.39457	0.265237	0.265248
2	chr11:8634453:G:C	8634453	C,NA	G,NA	1,NA	-inf,NA	inf,NA	3.03257,NA	0.114184	0.114184
2	chr11:8383120:G:A	8383120	A,NA	G,NA	1,NA	-inf,NA	inf,NA	3.06048,NA	0.110224	0.110224
2	chr11:8469031:T:C	8469031	C,NA	T,NA	1,NA	-inf,NA	inf,NA	2.76849,NA	0.0895579	0.0895579
2	chr11:8405886:T:C	8405886	C,NA	T,NA	1,NA	-inf,NA	inf,NA	2.58729,NA	0.055844	0.055844
2	chr11:8815654:CT:C	8815654	C,NA	CT,NA	1,NA	-inf,NA	inf,NA	2.44574,NA	0.054997	0.054997
2	chr11:8683164:A:C	8683164	C,C	A,A	1,1	inf,-inf	inf,inf	3.59791,0.946245	0.0503759	0.0503759
2	chr11:9064090:T:C	9064090	C,C	T,T	1,1	inf,inf	inf,inf	4.08094,0.450635	0.00990924	0.00990924
2	chr11:8328112:A:G	8328112	G,G	A,A	1,1	-inf,inf	inf,inf	3.05163,0.396996	0.00824293	0.00824293
2	chr11:8680289:C:T	8680289	T,T	C,C	1,1	inf,-inf	inf,inf	4.70362,2.09299	0.0052068	0.0052068
2	chr11:8872169:C:A	8872169	NA,A	NA,C	NA,1	NA,inf	NA,inf	NA,3.57484	0.00359036	0.00359036
2	chr11:8448012:G:A	8448012	NA,A	NA,G	NA,1	NA,inf	NA,inf	NA,1.78571	0.00234156	0.00234156
2	chr11:9105203:T:C	9105203	C,NA	T,NA	1,NA	-inf,NA	inf,NA	1.67788,NA	0.00233391	0.00233391
2	chr11:8367907:A:C	8367907	C,C	A,A	1,1	inf,-inf	inf,inf	1.00832,2.84773	0.00230021	0.00230021
2	chr11:8356676:CT:C	8356676	NA,C	NA,CT	NA,1	NA,-inf	NA,inf	NA,2.17042	0.00212039	0.00212039
2	chr11:8678115:A:G	8678115	G,G	A,A	1,1	inf,-inf	inf,inf	5.12605,0.991996	0.00206146	0.00206146
2	chr11:8533729:C:T	8533729	NA,T	NA,C	NA,1	NA,inf	NA,inf	NA,1.89457	0.00200422	0.00200422
2	chr11:8736797:G:A	8736797	A,NA	G,NA	1,NA	inf,NA	inf,NA	0.885669,NA	0.00192731	0.00192731
2	chr11:9317188:C:G	9317188	NA,G	NA,C	NA,1	NA,inf	NA,inf	NA,2.08113	0.00187846	0.00187846
2	chr11:8527219:G:A	8527219	NA,A	NA,G	NA,1	NA,inf	NA,inf	NA,1.85209	0.00184517	0.00184517
2	chr11:8449055:G:C	8449055	C,C	G,G	1,1	inf,inf	inf,inf	0.162568,2.12024	0.00141543	0.00141543
2	chr11:8924867:G:A	8924867	A,NA	G,NA	1,NA	inf,NA	inf,NA	3.0836,NA	0.00134767	0.00134767
2	chr11:8394182:T:A	8394182	NA,A	NA,T	NA,1	NA,inf	NA,inf	NA,1.96643	0.00133	0.00133
2	chr11:8421077:CTT:C	8421077	NA,C	NA,CTT	NA,1	NA,inf	NA,inf	NA,1.97534	0.00124545	0.00124545
2	chr11:9068962:A:G	9068962	NA,G	NA,A	NA,1	NA,-inf	NA,inf	NA,1.6822	0.00118096	0.00118096
2	chr11:8476069:G:A	8476069	NA,A	NA,G	NA,1	NA,-inf	NA,inf	NA,2.03914	0.00117728	0.00117728
2	chr11:9269922:T:C	9269922	C,NA	T,NA	1,NA	-inf,NA	inf,NA	1.03228,NA	0.00117019	0.00117019
2	chr11:8462094:A:C	8462094	NA,C	NA,A	NA,1	NA,-inf	NA,inf	NA,2.0359	0.00116798	0.00116798
2	chr11:8469960:A:C	8469960	NA,C	NA,A	NA,1	NA,inf	NA,inf	NA,1.9334	0.0011582	0.0011582
2	chr11:8453879:C:G	8453879	NA,G	NA,C	NA,1	NA,-inf	NA,inf	NA,2.02127	0.00114167	0.00114167
2	chr11:8867206:G:A	8867206	NA,A	NA,G	NA,1	NA,-inf	NA,inf	NA,1.99232	0.00112968	0.00112968
2	chr11:8476187:G:A	8476187	NA,A	NA,G	NA,1	NA,-inf	NA,inf	NA,2.00307	0.00111426	0.00111426
2	chr11:8867947:T:C	8867947	NA,C	NA,T	NA,1	NA,-inf	NA,inf	NA,1.98269	0.00111053	0.00111053
2	chr11:9269920:T:A	9269920	A,NA	T,NA	1,NA	-inf,NA	inf,NA	1.01113,NA	0.0011048	0.0011048
2	chr11:8833766:ATGAAC:A	8833766	A,NA	ATGAAC,NA	1,NA	-inf,NA	inf,NA	0.945423,NA	0.00110003	0.00110003
2	chr11:8682426:G:GC	8682426	GC,GC	G,G	1,1	inf,-inf	inf,inf	5.08107,0.697164	0.00109671	0.00109671
2	chr11:8882384:A:G	8882384	NA,G	NA,A	NA,1	NA,inf	NA,inf	NA,2.81608	0.00107648	0.00107648
2	chr11:8677678:T:C	8677678	C,C	T,T	1,1	inf,-inf	inf,inf	0.059744,2.51782	0.00107631	0.00107631
2	chr11:9054083:G:A	9054083	A,NA	G,NA	1,NA	inf,NA	inf,NA	2.47253,NA	0.00103938	0.00103938
2	chr11:8448290:T:C	8448290	NA,C	NA,T	NA,1	NA,-inf	NA,inf	NA,1.95325	0.00103716	0.00103716
2	chr11:8423402:G:A	8423402	NA,A	NA,G	NA,1	NA,-inf	NA,inf	NA,1.95364	0.00102923	0.00102923
2	chr11:9156520:G:A	9156520	NA,A	NA,G	NA,1	NA,-inf	NA,inf	NA,1.60751	0.00102323	0.00102323
2	chr11:8853637:C:T	8853637	T,NA	C,NA	1,NA	-inf,NA	inf,NA	0.876331,NA	0.00101903	0.00101903
2	chr11:9053511:G:A	9053511	A,NA	G,NA	1,NA	inf,NA	inf,NA	2.49878,NA	0.00101879	0.00101879
2	chr11:8557522:C:T	8557522	T,T	C,C	1,1	inf,inf	inf,inf	0.213208,1.84587	0.0010175	0.0010175
2	chr11:8681647:ATGC:A	8681647	A,A	ATGC,ATGC	1,1	inf,-inf	inf,inf	5.12152,0.666384	0.00100474	0.00100474
2	chr11:9240309:C:T	9240309	T,NA	C,NA	1,NA	-inf,NA	inf,NA	0.966865,NA	0.00100032	0.00100032
2	chr11:8423037:T:C	8423037	NA,C	NA,T	NA,1	NA,-inf	NA,inf	NA,1.93441	0.000998151	0.000998151
2	chr11:8843015:C:T	8843015	NA,T	NA,C	NA,1	NA,-inf	NA,inf	NA,1.9436	0.000994497	0.000994497
2	chr11:8895678:T:A	8895678	NA,A	NA,T	NA,1	NA,inf	NA,inf	NA,2.75138	0.000992573	0.000992573
2	chr11:8456237:G:C	8456237	NA,C	NA,G	NA,1	NA,-inf	NA,inf	NA,1.93547	0.000991528	0.000991528
2	chr11:8506789:G:C	8506789	NA,C	NA,G	NA,1	NA,-inf	NA,inf	NA,1.93651	0.000990304	0.000990304
2	chr11:9028408:G:A	9028408	A,NA	G,NA	1,NA	-inf,NA	inf,NA	2.61581,NA	0.000989856	0.000989856
2	chr11:8474427:TA:T	8474427	NA,T	NA,TA	NA,1	NA,-inf	NA,inf	NA,1.93466	0.000986425	0.000986425
2	chr11:9199224:G:A	9199224	NA,A	NA,G	NA,1	NA,-inf	NA,inf	NA,1.67716	0.000985457	0.000985457
2	chr11:8530997:G:A	8530997	NA,A	NA,G	NA,1	NA,inf	NA,inf	NA,1.56925	0.000978775	0.000978775
2	chr11:8888373:T:C	8888373	NA,C	NA,T	NA,1	NA,inf	NA,inf	NA,2.761	0.000972571	0.000972571
2	chr11:9230107:C:T	9230107	T,NA	C,NA	1,NA	-inf,NA	inf,NA	0.966328,NA	0.000970675	0.000970675
2	chr11:8527437:T:C	8527437	NA,C	NA,T	NA,1	NA,inf	NA,inf	NA,1.56346	0.000963092	0.000963092
2	chr11:8440922:T:A	8440922	NA,A	NA,T	NA,1	NA,-inf	NA,inf	NA,1.91256	0.000940742	0.000940742
2	chr11:9157384:T:C	9157384	NA,C	NA,T	NA,1	NA,-inf	NA,inf	NA,1.64086	0.000930352	0.000930352
2	chr11:8342675:G:C	8342675	NA,C	NA,G	NA,1	NA,-inf	NA,inf	NA,1.66289	0.000929482	0.000929482
2	chr11:8692728:T:C	8692728	C,C	T,T	1,1	inf,-inf	inf,inf	5.20503,0.587398	0.000928484	0.000928484
2	chr11:9190254:T:C	9190254	NA,C	NA,T	NA,1	NA,-inf	NA,inf	NA,1.63353	0.000923304	0.000923304
2	chr11:9190597:T:C	9190597	NA,C	NA,T	NA,1	NA,inf	NA,inf	NA,1.66635	0.00092138	0.00092138
2	chr11:8913934:T:C	8913934	C,NA	T,NA	1,NA	inf,NA	inf,NA	2.86516,NA	0.000919119	0.000919119
2	chr11:8478749:A:G	8478749	NA,G	NA,A	NA,1	NA,-inf	NA,inf	NA,1.88352	0.000916191	0.000916191
2	chr11:8535025:T:C	8535025	NA,C	NA,T	NA,1	NA,-inf	NA,inf	NA,1.88303	0.000902805	0.000902805
2	chr11:8517376:G:A	8517376	NA,A	NA,G	NA,1	NA,-inf	NA,inf	NA,1.88011	0.000901783	0.000901783
2	chr11:8558335:A:AC	8558335	NA,AC	NA,A	NA,1	NA,-inf	NA,inf	NA,1.87313	0.000890065	0.000890065
2	chr11:8520601:T:C	8520601	NA,C	NA,T	NA,1	NA,-inf	NA,inf	NA,1.87227	0.000886854	0.000886854
2	chr11:8449036:T:C	8449036	NA,C	NA,T	NA,1	NA,-inf	NA,inf	NA,1.84184	0.000883465	0.000883465
2	chr11:8582605:A:C	8582605	NA,C	NA,A	NA,1	NA,-inf	NA,inf	NA,1.8623	0.000877973	0.000877973
2	chr11:8586876:A:AG	8586876	NA,AG	NA,A	NA,1	NA,-inf	NA,inf	NA,1.86494	0.000877964	0.000877964
2	chr11:8329148:A:AG	8329148	AG,NA	A,NA	1,NA	-inf,NA	inf,NA	2.08857,NA	0.000876157	0.000876157
2	chr11:8490000:C:A	8490000	NA,A	NA,C	NA,1	NA,-inf	NA,inf	NA,1.85908	0.000870392	0.000870392
2	chr11:8521157:G:A	8521157	NA,A	NA,G	NA,1	NA,-inf	NA,inf	NA,1.85555	0.000862661	0.000862661
2	chr11:9086212:G:A	9086212	NA,A	NA,G	NA,1	NA,-inf	NA,inf	NA,1.53182	0.000861615	0.000861615
2	chr11:8586388:G:C	8586388	NA,C	NA,G	NA,1	NA,-inf	NA,inf	NA,1.84957	0.000860262	0.000860262
2	chr11:9081163:C:T	9081163	NA,T	NA,C	NA,1	NA,-inf	NA,inf	NA,1.52429	0.000851764	0.000851764
2	chr11:8503771:C:T	8503771	NA,T	NA,C	NA,1	NA,-inf	NA,inf	NA,1.84433	0.000849514	0.000849514
2	chr11:8440976:C:G	8440976	NA,G	NA,C	NA,1	NA,-inf	NA,inf	NA,1.84129	0.00084728	0.00084728
2	chr11:8558349:AC:A	8558349	NA,A	NA,AC	NA,1	NA,-inf	NA,inf	NA,1.83671	0.000837181	0.000837181
2	chr11:8864571:C:T	8864571	NA,T	NA,C	NA,1	NA,inf	NA,inf	NA,2.67361	0.000835837	0.000835837
2	chr11:8507375:G:C	8507375	NA,C	NA,G	NA,1	NA,inf	NA,inf	NA,1.5116	0.000834217	0.000834217
2	chr11:8390166:C:T	8390166	NA,T	NA,C	NA,1	NA,inf	NA,inf	NA,1.59318	0.000824298	0.000824298
2	chr11:8367156:C:T	8367156	T,T	C,C	1,1	inf,-inf	inf,inf	0.299419,2.46628	0.000824214	0.000824214
2	chr11:8458110:G:A	8458110	NA,A	NA,G	NA,1	NA,inf	NA,inf	NA,1.21143	0.000823616	0.000823616
2	chr11:8534980:G:A	8534980	NA,A	NA,G	NA,1	NA,inf	NA,inf	NA,1.20389	0.000817668	0.000817668
2	chr11:8502289:C:T	8502289	NA,T	NA,C	NA,1	NA,inf	NA,inf	NA,1.50175	0.000817408	0.000817408
2	chr11:8891613:T:A	8891613	NA,A	NA,T	NA,1	NA,inf	NA,inf	NA,2.60535	0.000811813	0.000811813
2	chr11:8516874:C:A	8516874	NA,A	NA,C	NA,1	NA,-inf	NA,inf	NA,1.81564	0.000810386	0.000810386
2	chr11:9081407:A:G	9081407	NA,G	NA,A	NA,1	NA,-inf	NA,inf	NA,1.4933	0.00080627	0.00080627
2	chr11:8687790:G:A	8687790	A,A	G,G	1,1	inf,-inf	inf,inf	5.29343,0.562648	0.000805699	0.000805699
2	chr11:9113859:T:A	9113859	NA,A	NA,T	NA,1	NA,-inf	NA,inf	NA,1.49633	0.000801782	0.000801782
2	chr11:8524471:G:A	8524471	NA,A	NA,G	NA,1	NA,-inf	NA,inf	NA,1.8	0.00079348	0.00079348
2	chr11:8824316:C:T	8824316	T,NA	C,NA	1,NA	-inf,NA	inf,NA	3.68192,NA	0.000782643	0.000782643
2	chr11:8786278:G:C	8786278	NA,C	NA,G	NA,1	NA,-inf	NA,inf	NA,1.88648	0.000781828	0.000781828
2	chr11:8551956:C:T	8551956	NA,T	NA,C	NA,1	NA,-inf	NA,inf	NA,1.78616	0.000776732	0.000776732
2	chr11:9003170:T:C	9003170	C,NA	T,NA	1,NA	-inf,NA	inf,NA	0.760075,NA	0.000775294	0.000775294
2	chr11:8382597:G:A	8382597	NA,A	NA,G	NA,1	NA,-inf	NA,inf	NA,1.77937	0.000773346	0.000773346
2	chr11:9081401:AT:A	9081401	NA,A	NA,AT	NA,1	NA,-inf	NA,inf	NA,1.4701	0.000773036	0.000773036
2	chr11:8680469:C:T	8680469	NA,T	NA,C	NA,1	NA,-inf	NA,inf	NA,1.93981	0.000765731	0.000765731
2	chr11:8514734:C:G	8514734	NA,G	NA,C	NA,1	NA,inf	NA,inf	NA,1.46804	0.000765311	0.000765311
2	chr11:8390317:C:A	8390317	NA,A	NA,C	NA,1	NA,-inf	NA,inf	NA,1.76977	0.000760093	0.000760093
2	chr11:9246330:G:A	9246330	NA,A	NA,G	NA,1	NA,-inf	NA,inf	NA,1.5289	0.000758153	0.000758153
2	chr11:8870526:C:T	8870526	NA,T	NA,C	NA,1	NA,-inf	NA,inf	NA,1.75117	0.000755611	0.000755611
2	chr11:8537128:C:T	8537128	NA,T	NA,C	NA,1	NA,-inf	NA,inf	NA,1.78505	0.000755506	0.000755506
2	chr11:9110520:T:A	9110520	NA,A	NA,T	NA,1	NA,inf	NA,inf	NA,1.4928	0.000746973	0.000746973
2	chr11:8518088:A:G	8518088	NA,G	NA,A	NA,1	NA,-inf	NA,inf	NA,1.75876	0.000742475	0.000742475
2	chr11:8568105:A:G	8568105	NA,G	NA,A	NA,1	NA,-inf	NA,inf	NA,1.75977	0.000738685	0.000738685
2	chr11:9171827:C:T	9171827	T,NA	C,NA	1,NA	inf,NA	inf,NA	2.03502,NA	0.000737456	0.000737456
2	chr11:8519202:C:T	8519202	NA,T	NA,C	NA,1	NA,-inf	NA,inf	NA,1.75453	0.000737383	0.000737383
2	chr11:9227970:G:A	9227970	NA,A	NA,G	NA,1	NA,-inf	NA,inf	NA,1.48828	0.000735218	0.000735218
2	chr11:8715934:C:G	8715934	G,NA	C,NA	1,NA	inf,NA	inf,NA	0.775584,NA	0.000731013	0.000731013
2	chr11:8554309:C:A	8554309	NA,A	NA,C	NA,1	NA,-inf	NA,inf	NA,1.74387	0.000723419	0.000723419
2	chr11:8546572:A:G	8546572	NA,G	NA,A	NA,1	NA,inf	NA,inf	NA,1.14032	0.000720223	0.000720223
2	chr11:8334796:A:G	8334796	NA,G	NA,A	NA,1	NA,-inf	NA,inf	NA,1.51961	0.000713339	0.000713339
2	chr11:8412799:GAAAC:G	8412799	NA,G	NA,GAAAC	NA,1	NA,-inf	NA,inf	NA,1.72345	0.000706159	0.000706159
2	chr11:9253837:G:A	9253837	NA,A	NA,G	NA,1	NA,-inf	NA,inf	NA,1.48724	0.000701473	0.000701473
2	chr11:8351613:G:A	8351613	NA,A	NA,G	NA,1	NA,inf	NA,inf	NA,1.52208	0.00069867	0.00069867
2	chr11:8909406:GGAA:G	8909406	NA,G	NA,GGAA	NA,1	NA,inf	NA,inf	NA,1.15062	0.000686434	0.000686434
2	chr11:8363532:G:A	8363532	A,A	G,G	1,1	-inf,-inf	inf,inf	1.1628,2.25935	0.000662797	0.000662797
2	chr11:8472498:AAG:A	8472498	NA,A	NA,AAG	NA,1	NA,-inf	NA,inf	NA,1.70227	0.000661373	0.000661373
2	chr11:8937131:T:A	8937131	A,NA	T,NA	1,NA	-inf,NA	inf,NA	2.3817,NA	0.000655259	0.000655259
2	chr11:8403446:T:C	8403446	C,NA	T,NA	1,NA	inf,NA	inf,NA	0.954487,NA	0.000653201	0.000653201
2	chr11:9258727:AGAATGAAATGTGGCAAG:A	9258727	NA,A	NA,AGAATGAAATGTGGCAAG	NA,1	NA,inf	NA,inf	NA,1.21426	0.000648135	0.000648135
2	chr11:9112848:G:C	9112848	NA,C	NA,G	NA,1	NA,-inf	NA,inf	NA,1.36471	0.000633931	0.000633931
2	chr11:8644843:A:G	8644843	NA,G	NA,A	NA,1	NA,inf	NA,inf	NA,1.05354	0.000633743	0.000633743
2	chr11:8508711:G:A	8508711	NA,A	NA,G	NA,1	NA,inf	NA,inf	NA,1.37385	0.00062938	0.00062938
2	chr11:8879757:A:G	8879757	NA,G	NA,A	NA,1	NA,-inf	NA,inf	NA,1.55713	0.000624647	0.000624647
2	chr11:8626856:G:A	8626856	A,A	G,G	1,1	-inf,inf	inf,inf	2.75366,0.235526	0.000623655	0.000623655
2	chr11:9107521:G:A	9107521	NA,A	NA,G	NA,1	NA,-inf	NA,inf	NA,1.38163	0.000623219	0.000623219
2	chr11:8549650:A:T	8549650	NA,T	NA,A	NA,1	NA,-inf	NA,inf	NA,1.65713	0.000623099	0.000623099
2	chr11:8638361:G:A	8638361	NA,A	NA,G	NA,1	NA,-inf	NA,inf	NA,1.54299	0.000611561	0.000611561
2	chr11:8473888:T:G	8473888	NA,G	NA,T	NA,1	NA,inf	NA,inf	NA,1.33738	0.00060828	0.00060828
2	chr11:9074425:C:T	9074425	NA,T	NA,C	NA,1	NA,-inf	NA,inf	NA,1.31898	0.000603468	0.000603468
2	chr11:8383092:G:A	8383092	NA,A	NA,G	NA,1	NA,-inf	NA,inf	NA,1.63041	0.000601873	0.000601873
2	chr11:8545838:C:T	8545838	NA,T	NA,C	NA,1	NA,inf	NA,inf	NA,1.35445	0.000598342	0.000598342
2	chr11:8550774:A:C	8550774	NA,C	NA,A	NA,1	NA,-inf	NA,inf	NA,1.63184	0.000597856	0.000597856
2	chr11:8965531:G:A	8965531	A,NA	G,NA	1,NA	inf,NA	inf,NA	2.11012,NA	0.000591058	0.000591058
2	chr11:8460556:A:G	8460556	NA,G	NA,A	NA,1	NA,-inf	NA,inf	NA,1.54446	0.000589943	0.000589943
2	chr11:8470323:GC:G	8470323	NA,G	NA,GC	NA,1	NA,-inf	NA,inf	NA,1.62107	0.000583831	0.000583831
2	chr11:9191889:T:C	9191889	C,C	T,T	1,1	-inf,-inf	inf,inf	2.54372,0.181849	0.000580432	0.000580432
2	chr11:8474420:A:T	8474420	NA,T	NA,A	NA,1	NA,inf	NA,inf	NA,1.30886	0.000579804	0.000579804
2	chr11:8951489:C:T	8951489	NA,T	NA,C	NA,1	NA,inf	NA,inf	NA,2.32323	0.000579004	0.000579004
2	chr11:8328340:G:A	8328340	NA,A	NA,G	NA,1	NA,-inf	NA,inf	NA,1.42732	0.00057761	0.00057761
2	chr11:8952743:G:A	8952743	A,NA	G,NA	1,NA	inf,NA	inf,NA	1.1293,NA	0.000577462	0.000577462
2	chr11:8491605:T:C	8491605	NA,C	NA,T	NA,1	NA,inf	NA,inf	NA,1.25174	0.00056527	0.00056527
2	chr11:8375753:C:T	8375753	T,T	C,C	1,1	inf,inf	inf,inf	0.711922,1.55711	0.000564394	0.000564394
2	chr11:8348439:T:C	8348439	NA,C	NA,T	NA,1	NA,inf	NA,inf	NA,1.34305	0.000562256	0.000562256
2	chr11:9192879:T:C	9192879	C,C	T,T	1,1	inf,inf	inf,inf	2.01185,0.279522	0.000559195	0.000559195
2	chr11:8462109:T:C	8462109	NA,C	NA,T	NA,1	NA,-inf	NA,inf	NA,1.50996	0.000557325	0.000557325
2	chr11:8946940:G:A	8946940	A,NA	G,NA	1,NA	-inf,NA	inf,NA	2.27248,NA	0.000550665	0.000550665
2	chr11:9108448:G:A	9108448	NA,A	NA,G	NA,1	NA,inf	NA,inf	NA,1.17832	0.000547968	0.000547968
2	chr11:8915453:TC:T	8915453	NA,T	NA,TC	NA,1	NA,inf	NA,inf	NA,1.65767	0.0005425	0.0005425
2	chr11:8493281:C:A	8493281	A,A	C,C	1,1	inf,inf	inf,inf	0.400469,1.57111	0.000540817	0.000540817
2	chr11:8495086:T:C	8495086	NA,C	NA,T	NA,1	NA,inf	NA,inf	NA,1.22366	0.000538969	0.000538969
2	chr11:8699193:T:G	8699193	NA,G	NA,T	NA,1	NA,-inf	NA,inf	NA,1.59788	0.000534218	0.000534218
2	chr11:8690742:C:CAT	8690742	CAT,CAT	C,C	1,1	inf,-inf	inf,inf	3.77819,0.317248	0.000533429	0.000533429
2	chr11:9176862:T:G	9176862	NA,G	NA,T	NA,1	NA,-inf	NA,inf	NA,1.32534	0.000529905	0.000529905
2	chr11:8399003:A:C	8399003	NA,C	NA,A	NA,1	NA,-inf	NA,inf	NA,1.5324	0.000528079	0.000528079
2	chr11:8988398:C:A	8988398	A,A	C,C	1,1	-inf,-inf	inf,inf	1.21677,2.49019	0.000518421	0.000518421
2	chr11:9314203:G:T	9314203	T,T	G,G	1,1	inf,-inf	inf,inf	1.90791,0.707755	0.000516333	0.000516333
2	chr11:8347141:TTCTC:T	8347141	NA,T	NA,TTCTC	NA,1	NA,inf	NA,inf	NA,1.30405	0.000513269	0.000513269
2	chr11:8701511:T:G	8701511	NA,G	NA,T	NA,1	NA,-inf	NA,inf	NA,1.60131	0.000511419	0.000511419
2	chr11:8383045:T:C	8383045	NA,C	NA,T	NA,1	NA,-inf	NA,inf	NA,1.52876	0.00051004	0.00051004
2	chr11:8409057:T:C	8409057	NA,C	NA,T	NA,1	NA,-inf	NA,inf	NA,1.50927	0.000509967	0.000509967
2	chr11:8760723:T:C	8760723	NA,C	NA,T	NA,1	NA,inf	NA,inf	NA,1.2773	0.000508822	0.000508822
2	chr11:8946250:C:T	8946250	NA,T	NA,C	NA,1	NA,inf	NA,inf	NA,2.22356	0.000504751	0.000504751
2	chr11:8479427:G:A	8479427	NA,A	NA,G	NA,1	NA,-inf	NA,inf	NA,1.52809	0.000503307	0.000503307
2	chr11:8396824:C:A	8396824	NA,A	NA,C	NA,1	NA,-inf	NA,inf	NA,1.49166	0.000501044	0.000501044
2	chr11:8659891:G:C	8659891	C,C	G,G	1,1	-inf,inf	inf,inf	2.17027,0.139767	0.000500766	0.000500766
2	chr11:8912236:C:T	8912236	T,NA	C,NA	1,NA	-inf,NA	inf,NA	2.22703,NA	0.000500321	0.000500321
2	chr11:9278205:G:A	9278205	NA,A	NA,G	NA,1	NA,inf	NA,inf	NA,1.16243	0.000497998	0.000497998
2	chr11:9322704:G:A	9322704	NA,A	NA,G	NA,1	NA,-inf	NA,inf	NA,1.37343	0.000495004	0.000495004
2	chr11:8828934:G:A	8828934	NA,A	NA,G	NA,1	NA,inf	NA,inf	NA,2.35157	0.000493368	0.000493368
2	chr11:8506758:C:T	8506758	NA,T	NA,C	NA,1	NA,inf	NA,inf	NA,1.23975	0.000492294	0.000492294
2	chr11:8388788:T:C	8388788	NA,C	NA,T	NA,1	NA,inf	NA,inf	NA,1.25642	0.000491829	0.000491829
2	chr11:8458026:G:A	8458026	A,NA	G,NA	1,NA	inf,NA	inf,NA	1.01371,NA	0.000491381	0.000491381
2	chr11:8837646:G:A	8837646	NA,A	NA,G	NA,1	NA,inf	NA,inf	NA,2.31316	0.000490497	0.000490497
2	chr11:8706280:A:G	8706280	NA,G	NA,A	NA,1	NA,-inf	NA,inf	NA,1.65807	0.000479507	0.000479507
2	chr11:8822975:C:T	8822975	NA,T	NA,C	NA,1	NA,inf	NA,inf	NA,2.32992	0.000478241	0.000478241
2	chr11:8703007:G:A	8703007	NA,A	NA,G	NA,1	NA,-inf	NA,inf	NA,1.55272	0.000475421	0.000475421
2	chr11:8667653:A:C	8667653	NA,C	NA,A	NA,1	NA,-inf	NA,inf	NA,1.48117	0.000471109	0.000471109
2	chr11:8926540:CA:C	8926540	NA,C	NA,CA	NA,1	NA,inf	NA,inf	NA,2.15683	0.000462429	0.000462429
2	chr11:8952712:A:G	8952712	NA,G	NA,A	NA,1	NA,inf	NA,inf	NA,1.54167	0.000460336	0.000460336
2	chr11:8426493:TG:T	8426493	NA,T	NA,TG	NA,1	NA,inf	NA,inf	NA,1.27726	0.00045867	0.00045867
2	chr11:8548879:T:C	8548879	NA,C	NA,T	NA,1	NA,-inf	NA,inf	NA,1.30497	0.000457839	0.000457839
2	chr11:8929935:A:G	8929935	NA,G	NA,A	NA,1	NA,inf	NA,inf	NA,1.53079	0.000452474	0.000452474
2	chr11:8930059:G:A	8930059	NA,A	NA,G	NA,1	NA,inf	NA,inf	NA,1.52428	0.000452362	0.000452362
2	chr11:9108858:C:T	9108858	NA,T	NA,C	NA,1	NA,-inf	NA,inf	NA,1.02018	0.000445903	0.000445903
2	chr11:8808838:G:A	8808838	NA,A	NA,G	NA,1	NA,inf	NA,inf	NA,2.26453	0.000442556	0.000442556
2	chr11:9090296:G:A	9090296	NA,A	NA,G	NA,1	NA,inf	NA,inf	NA,0.920572	0.000442161	0.000442161
2	chr11:8798192:A:G	8798192	NA,G	NA,A	NA,1	NA,-inf	NA,inf	NA,1.41019	0.000441759	0.000441759
2	chr11:8346814:G:T	8346814	NA,T	NA,G	NA,1	NA,inf	NA,inf	NA,1.21196	0.000440416	0.000440416
2	chr11:9086806:C:T	9086806	NA,T	NA,C	NA,1	NA,-inf	NA,inf	NA,0.921363	0.000439903	0.000439903
2	chr11:8935298:C:T	8935298	NA,T	NA,C	NA,1	NA,inf	NA,inf	NA,2.12128	0.000439759	0.000439759
2	chr11:8931276:C:T	8931276	NA,T	NA,C	NA,1	NA,inf	NA,inf	NA,2.11642	0.000436664	0.000436664
2	chr11:8916041:C:T	8916041	NA,T	NA,C	NA,1	NA,inf	NA,inf	NA,2.09823	0.000435872	0.000435872
2	chr11:8774895:T:C	8774895	C,NA	T,NA	1,NA	inf,NA	inf,NA	0.745436,NA	0.000430065	0.000430065
2	chr11:8817811:T:C	8817811	NA,C	NA,T	NA,1	NA,inf	NA,inf	NA,2.24449	0.000429939	0.000429939
2	chr11:8923024:T:G	8923024	NA,G	NA,T	NA,1	NA,inf	NA,inf	NA,2.1047	0.00042843	0.00042843
2	chr11:8815369:G:T	8815369	NA,T	NA,G	NA,1	NA,inf	NA,inf	NA,2.23876	0.000427776	0.000427776
2	chr11:8429968:T:C	8429968	NA,C	NA,T	NA,1	NA,inf	NA,inf	NA,1.14446	0.000427685	0.000427685
2	chr11:8714115:G:A	8714115	A,A	G,G	1,1	inf,inf	inf,inf	6.30432,0.483931	0.000426706	0.00042671
2	chr11:9269231:A:G	9269231	NA,G	NA,A	NA,1	NA,-inf	NA,inf	NA,1.14651	0.000421205	0.000421205
2	chr11:9108723:T:C	9108723	C,C	T,T	1,1	inf,-inf	inf,inf	0.950438,0.351457	0.000417659	0.000417659
2	chr11:8927068:G:A	8927068	NA,A	NA,G	NA,1	NA,inf	NA,inf	NA,2.07995	0.000417653	0.000417653
2	chr11:8972678:G:C	8972678	NA,C	NA,G	NA,1	NA,-inf	NA,inf	NA,1.30471	0.000416419	0.000416419
2	chr11:8359228:C:T	8359228	T,NA	C,NA	1,NA	inf,NA	inf,NA	0.90333,NA	0.000416368	0.000416368
2	chr11:9324095:C:T	9324095	NA,T	NA,C	NA,1	NA,-inf	NA,inf	NA,1.24028	0.000415085	0.000415085
2	chr11:8336293:T:A	8336293	NA,A	NA,T	NA,1	NA,-inf	NA,inf	NA,1.17631	0.000414628	0.000414628
2	chr11:8719956:T:C	8719956	NA,C	NA,T	NA,1	NA,inf	NA,inf	NA,1.76013	0.000414033	0.000414033
2	chr11:9206166:A:C	9206166	NA,C	NA,A	NA,1	NA,-inf	NA,inf	NA,1.17655	0.000413058	0.000413058
2	chr11:8882396:A:G	8882396	G,G	A,A	1,1	-inf,-inf	inf,inf	1.18842,2.32612	0.000412761	0.000412761
2	chr11:8697127:A:G	8697127	NA,G	NA,A	NA,1	NA,-inf	NA,inf	NA,1.45703	0.000410705	0.000410705
2	chr11:9070791:T:A	9070791	NA,A	NA,T	NA,1	NA,-inf	NA,inf	NA,1.11481	0.000409155	0.000409155
2	chr11:8452300:A:G	8452300	NA,G	NA,A	NA,1	NA,inf	NA,inf	NA,1.06661	0.00040763	0.00040763
2	chr11:8933060:G:A	8933060	NA,A	NA,G	NA,1	NA,inf	NA,inf	NA,1.0487	0.000407004	0.000407004
2	chr11:8723461:G:C	8723461	NA,C	NA,G	NA,1	NA,inf	NA,inf	NA,1.12601	0.000405251	0.000405251
2	chr11:8717672:T:C	8717672	NA,C	NA,T	NA,1	NA,-inf	NA,inf	NA,1.2237	0.000402	0.000402
2	chr11:9234912:G:A	9234912	NA,A	NA,G	NA,1	NA,inf	NA,inf	NA,0.959318	0.000400089	0.000400089
2	chr11:9301138:G:C	9301138	NA,C	NA,G	NA,1	NA,inf	NA,inf	NA,0.959507	0.000397311	0.000397311
2	chr11:8443514:C:T	8443514	NA,T	NA,C	NA,1	NA,inf	NA,inf	NA,1.0888	0.000396444	0.000396444
2	chr11:8916256:CCT:C	8916256	NA,C	NA,CCT	NA,1	NA,inf	NA,inf	NA,2.02196	0.000395783	0.000395783
2	chr11:9265627:C:T	9265627	NA,T	NA,C	NA,1	NA,inf	NA,inf	NA,0.954847	0.000391786	0.000391786
2	chr11:9326936:CA:C	9326936	NA,C	NA,CA	NA,1	NA,-inf	NA,inf	NA,1.20329	0.000389607	0.000389607
2	chr11:8439691:G:A	8439691	NA,A	NA,G	NA,1	NA,inf	NA,inf	NA,1.09083	0.000388968	0.000388968
2	chr11:9018156:C:A	9018156	NA,A	NA,C	NA,1	NA,inf	NA,inf	NA,0.871412	0.000385544	0.000385544
2	chr11:9329748:T:C	9329748	NA,C	NA,T	NA,1	NA,-inf	NA,inf	NA,1.22187	0.000383079	0.000383079
2	chr11:8984158:C:T	8984158	NA,T	NA,C	NA,1	NA,-inf	NA,inf	NA,1.23057	0.000382895	0.000382895
2	chr11:9022127:C:G	9022127	NA,G	NA,C	NA,1	NA,inf	NA,inf	NA,0.872424	0.000378464	0.000378464
2	chr11:8390424:T:A	8390424	NA,A	NA,T	NA,1	NA,-inf	NA,inf	NA,1.17655	0.000374377	0.000374377
2	chr11:8692591:C:T	8692591	T,T	C,C	1,1	inf,-inf	inf,inf	4.74926,0.408888	0.000373876	0.000373876
2	chr11:8584283:A:G	8584283	NA,G	NA,A	NA,1	NA,inf	NA,inf	NA,1.20808	0.000367269	0.000367269
2	chr11:9194931:C:G	9194931	G,NA	C,NA	1,NA	-inf,NA	inf,NA	1.79228,NA	0.000366673	0.000366673
2	chr11:8342373:G:T	8342373	NA,T	NA,G	NA,1	NA,inf	NA,inf	NA,0.896698	0.0003666	0.0003666
2	chr11:8589437:A:G	8589437	NA,G	NA,A	NA,1	NA,-inf	NA,inf	NA,1.23058	0.000366056	0.000366056
2	chr11:8975668:A:G	8975668	NA,G	NA,A	NA,1	NA,inf	NA,inf	NA,1.38017	0.000365816	0.000365816
2	chr11:8682472:G:A	8682472	NA,A	NA,G	NA,1	NA,-inf	NA,inf	NA,0.974958	0.00036524	0.00036524
2	chr11:8511921:T:C	8511921	NA,C	NA,T	NA,1	NA,inf	NA,inf	NA,1.03872	0.000359001	0.000359001
2	chr11:8545941:A:G	8545941	NA,G	NA,A	NA,1	NA,inf	NA,inf	NA,1.02294	0.00035671	0.00035671
2	chr11:8627295:A:C	8627295	C,NA	A,NA	1,NA	-inf,NA	inf,NA	0.636283,NA	0.000351736	0.000351736
2	chr11:8970240:G:A	8970240	NA,A	NA,G	NA,1	NA,inf	NA,inf	NA,1.3506	0.000350038	0.000350038
2	chr11:9320686:G:C	9320686	NA,C	NA,G	NA,1	NA,inf	NA,inf	NA,0.963961	0.000349455	0.000349455
2	chr11:9247595:A:C	9247595	NA,C	NA,A	NA,1	NA,-inf	NA,inf	NA,1.07258	0.000348394	0.000348394
2	chr11:8462730:G:A	8462730	NA,A	NA,G	NA,1	NA,inf	NA,inf	NA,1.02059	0.000346191	0.000346191
2	chr11:8992113:T:C	8992113	NA,C	NA,T	NA,1	NA,inf	NA,inf	NA,1.90805	0.000345568	0.000345568
2	chr11:8517956:G:A	8517956	NA,A	NA,G	NA,1	NA,inf	NA,inf	NA,1.01263	0.00034459	0.00034459
2	chr11:8916739:T:C	8916739	NA,C	NA,T	NA,1	NA,-inf	NA,inf	NA,1.19447	0.000341762	0.000341762
2	chr11:8484594:T:C	8484594	NA,C	NA,T	NA,1	NA,-inf	NA,inf	NA,1.01455	0.000339661	0.000339661
2	chr11:8477759:A:G	8477759	NA,G	NA,A	NA,1	NA,inf	NA,inf	NA,0.998672	0.000337308	0.000337308
2	chr11:8815322:C:T	8815322	NA,T	NA,C	NA,1	NA,inf	NA,inf	NA,1.55502	0.000336876	0.000336876
2	chr11:8721038:A:G	8721038	NA,G	NA,A	NA,1	NA,inf	NA,inf	NA,1.56268	0.00033602	0.00033602
2	chr11:9225718:C:T	9225718	NA,T	NA,C	NA,1	NA,inf	NA,inf	NA,0.860398	0.000335777	0.000335777
2	chr11:8419795:G:T	8419795	NA,T	NA,G	NA,1	NA,-inf	NA,inf	NA,1.24108	0.000335096	0.000335096
2	chr11:8705419:G:A	8705419	A,NA	G,NA	1,NA	-inf,NA	inf,NA	0.593143,NA	0.000334429	0.000334429
2	chr11:8554043:T:C	8554043	NA,C	NA,T	NA,1	NA,inf	NA,inf	NA,0.884128	0.000332899	0.000332899
2	chr11:9052988:C:T	9052988	T,T	C,C	1,1	-inf,-inf	inf,inf	1.27468,1.954	0.000332527	0.000332527
2	chr11:8609376:C:T	8609376	NA,T	NA,C	NA,1	NA,-inf	NA,inf	NA,1.16341	0.000332386	0.000332386
2	chr11:8387120:T:C	8387120	NA,C	NA,T	NA,1	NA,inf	NA,inf	NA,0.848123	0.000332352	0.000332352
2	chr11:8721872:G:A	8721872	NA,A	NA,G	NA,1	NA,inf	NA,inf	NA,0.713091	0.000332174	0.000332174
2	chr11:8811270:C:T	8811270	NA,T	NA,C	NA,1	NA,inf	NA,inf	NA,0.741768	0.000331393	0.000331393
2	chr11:8894963:G:A	8894963	NA,A	NA,G	NA,1	NA,inf	NA,inf	NA,1.33368	0.000331025	0.000331025
2	chr11:8378054:A:G	8378054	NA,G	NA,A	NA,1	NA,-inf	NA,inf	NA,1.22815	0.000330894	0.000330894
2	chr11:9139347:G:A	9139347	NA,A	NA,G	NA,1	NA,-inf	NA,inf	NA,1.06291	0.000330785	0.000330785
2	chr11:8791994:CA:C	8791994	C,C	CA,CA	1,1	-inf,-inf	inf,inf	0.550635,2.00577	0.000330267	0.000330267
2	chr11:8697028:A:G	8697028	NA,G	NA,A	NA,1	NA,inf	NA,inf	NA,1.22208	0.000329587	0.000329587
2	chr11:8360444:T:C	8360444	NA,C	NA,T	NA,1	NA,-inf	NA,inf	NA,1.05326	0.000328256	0.000328256
2	chr11:9278633:G:T	9278633	NA,T	NA,G	NA,1	NA,inf	NA,inf	NA,1.01983	0.000327922	0.000327922
2	chr11:9270615:G:A	9270615	NA,A	NA,G	NA,1	NA,inf	NA,inf	NA,1.01347	0.000327227	0.000327227
2	chr11:8704079:G:C	8704079	C,C	G,G	1,1	inf,-inf	inf,inf	5.2339,0.123566	0.000325971	0.000325971
2	chr11:8448263:A:C	8448263	NA,C	NA,A	NA,1	NA,inf	NA,inf	NA,0.986066	0.000325888	0.000325888
2	chr11:9190886:T:G	9190886	NA,G	NA,T	NA,1	NA,inf	NA,inf	NA,0.849565	0.000324833	0.000324833
2	chr11:8673829:T:C	8673829	C,NA	T,NA	1,NA	inf,NA	inf,NA	0.516089,NA	0.000324611	0.000324611
2	chr11:8742455:A:G	8742455	NA,G	NA,A	NA,1	NA,inf	NA,inf	NA,2.02067	0.00032457	0.00032457
2	chr11:8873522:T:C	8873522	NA,C	NA,T	NA,1	NA,inf	NA,inf	NA,1.33903	0.000323711	0.000323711
2	chr11:8966983:G:C	8966983	NA,C	NA,G	NA,1	NA,inf	NA,inf	NA,1.85743	0.00032315	0.00032315
2	chr11:9288882:A:G	9288882	NA,G	NA,A	NA,1	NA,inf	NA,inf	NA,0.941473	0.000322771	0.000322771
2	chr11:9321588:T:C	9321588	NA,C	NA,T	NA,1	NA,-inf	NA,inf	NA,1.05148	0.000322718	0.000322718
2	chr11:8460497:G:C	8460497	NA,C	NA,G	NA,1	NA,inf	NA,inf	NA,0.968435	0.000322107	0.000322107
2	chr11:8327260:A:C	8327260	NA,C	NA,A	NA,1	NA,inf	NA,inf	NA,0.921327	0.00032131	0.00032131
2	chr11:8454491:G:C	8454491	NA,C	NA,G	NA,1	NA,inf	NA,inf	NA,0.965522	0.000319905	0.000319905
2	chr11:8607543:G:T	8607543	T,T	G,G	1,1	-inf,inf	inf,inf	2.0617,0.566095	0.000319315	0.000319315
2	chr11:8537833:AT:A	8537833	NA,A	NA,AT	NA,1	NA,inf	NA,inf	NA,0.964559	0.00031825	0.00031825
2	chr11:9074019:G:C	9074019	NA,C	NA,G	NA,1	NA,inf	NA,inf	NA,0.780746	0.000316991	0.000316991
2	chr11:8327153:C:G	8327153	G,G	C,C	1,1	inf,-inf	inf,inf	1.38678,1.19594	0.000315702	0.000315702
2	chr11:8342736:C:T	8342736	NA,T	NA,C	NA,1	NA,inf	NA,inf	NA,1.00378	0.000315079	0.000315079
2	chr11:9012777:C:T	9012777	NA,T	NA,C	NA,1	NA,inf	NA,inf	NA,2.06486	0.0003129	0.0003129
2	chr11:9326582:G:A	9326582	NA,A	NA,G	NA,1	NA,inf	NA,inf	NA,0.798949	0.000312837	0.000312837
2	chr11:8400481:G:A	8400481	NA,A	NA,G	NA,1	NA,-inf	NA,inf	NA,1.19216	0.000311924	0.000311924
2	chr11:8498049:G:C	8498049	NA,C	NA,G	NA,1	NA,inf	NA,inf	NA,0.953717	0.000310402	0.000310402
2	chr11:8636815:C:T	8636815	NA,T	NA,C	NA,1	NA,inf	NA,inf	NA,1.12354	0.000310251	0.000310251
2	chr11:8350333:G:C	8350333	C,NA	G,NA	1,NA	inf,NA	inf,NA	1.39381,NA	0.00030904	0.00030904
2	chr11:8967147:A:G	8967147	NA,G	NA,A	NA,1	NA,inf	NA,inf	NA,1.72257	0.000308685	0.000308685
2	chr11:8830339:A:T	8830339	NA,T	NA,A	NA,1	NA,-inf	NA,inf	NA,1.18868	0.000308536	0.000308536
2	chr11:8679582:A:G	8679582	NA,G	NA,A	NA,1	NA,inf	NA,inf	NA,1.17386	0.000307652	0.000307652
2	chr11:8814394:C:T	8814394	NA,T	NA,C	NA,1	NA,inf	NA,inf	NA,1.96622	0.000307419	0.000307419
2	chr11:8708078:G:C	8708078	NA,C	NA,G	NA,1	NA,-inf	NA,inf	NA,1.26075	0.00030618	0.00030618
2	chr11:8645429:C:G	8645429	G,G	C,C	1,1	inf,-inf	inf,inf	1.03061,1.2446	0.000306076	0.000306076
2	chr11:8380662:G:A	8380662	A,A	G,G	1,1	-inf,inf	inf,inf	0.475868,2.13523	0.000305523	0.000305523
2	chr11:9047249:A:G	9047249	NA,G	NA,A	NA,1	NA,-inf	NA,inf	NA,1.09314	0.00030418	0.00030418
2	chr11:8899280:AGGG:A	8899280	NA,A	NA,AGGG	NA,1	NA,inf	NA,inf	NA,0.989194	0.000304122	0.000304122
2	chr11:8682782:G:A	8682782	NA,A	NA,G	NA,1	NA,inf	NA,inf	NA,1.15886	0.000301943	0.000301943
2	chr11:8695456:C:T	8695456	T,T	C,C	1,1	inf,-inf	inf,inf	5.65036,0.115308	0.00030028	0.00030028
2	chr11:8970772:T:C	8970772	NA,C	NA,T	NA,1	NA,inf	NA,inf	NA,1.70573	0.000299577	0.000299577
2	chr11:9266910:T:C	9266910	NA,C	NA,T	NA,1	NA,-inf	NA,inf	NA,0.987267	0.000298411	0.000298411
2	chr11:8340021:T:C	8340021	NA,C	NA,T	NA,1	NA,inf	NA,inf	NA,0.943186	0.000298194	0.000298194
2	chr11:9085561:C:T	9085561	NA,T	NA,C	NA,1	NA,-inf	NA,inf	NA,0.893416	0.000297945	0.000297945
2	chr11:9114959:G:T	9114959	NA,T	NA,G	NA,1	NA,-inf	NA,inf	NA,0.975881	0.000297758	0.000297758
2	chr11:8854860:G:A	8854860	NA,A	NA,G	NA,1	NA,inf	NA,inf	NA,1.28139	0.000297494	0.000297494
2	chr11:8570848:T:C	8570848	NA,C	NA,T	NA,1	NA,inf	NA,inf	NA,0.845851	0.000294625	0.000294625
2	chr11:9062038:T:C	9062038	NA,C	NA,T	NA,1	NA,inf	NA,inf	NA,0.657859	0.000294357	0.000294357
2	chr11:9080777:G:A	9080777	NA,A	NA,G	NA,1	NA,-inf	NA,inf	NA,0.635268	0.000293401	0.000293401
2	chr11:9191411:T:G	9191411	G,G	T,T	1,1	-inf,-inf	inf,inf	1.75258,0.247392	0.000290779	0.000290779
2	chr11:8944555:C:T	8944555	NA,T	NA,C	NA,1	NA,inf	NA,inf	NA,1.02463	0.000290461	0.000290461
2	chr11:8906169:A:G	8906169	NA,G	NA,A	NA,1	NA,inf	NA,inf	NA,0.963119	0.000290388	0.000290388
2	chr11:8597209:G:T	8597209	T,NA	G,NA	1,NA	inf,NA	inf,NA	0.656112,NA	0.000290376	0.000290376
2	chr11:9030245:G:A	9030245	NA,A	NA,G	NA,1	NA,inf	NA,inf	NA,0.675882	0.000289401	0.000289401
2	chr11:8682491:C:T	8682491	NA,T	NA,C	NA,1	NA,inf	NA,inf	NA,1.1247	0.000289294	0.000289294
2	chr11:8327279:G:A	8327279	A,A	G,G	1,1	inf,-inf	inf,inf	1.49677,1.09231	0.000288628	0.000288628
2	chr11:9149989:T:C	9149989	NA,C	NA,T	NA,1	NA,-inf	NA,inf	NA,1.09856	0.000283446	0.000283446
2	chr11:8887821:A:G	8887821	NA,G	NA,A	NA,1	NA,inf	NA,inf	NA,0.959356	0.000281155	0.000281155
2	chr11:8786544:C:T	8786544	T,NA	C,NA	1,NA	-inf,NA	inf,NA	1.99518,NA	0.000279917	0.000279917
2	chr11:9311809:T:C	9311809	NA,C	NA,T	NA,1	NA,inf	NA,inf	NA,0.74188	0.000279601	0.000279601
2	chr11:8889671:G:A	8889671	A,NA	G,NA	1,NA	inf,NA	inf,NA	0.388627,NA	0.000279417	0.000279417
2	chr11:9024284:A:C	9024284	C,C	A,A	1,1	-inf,-inf	inf,inf	2.04824,2.18754	0.000277975	0.000277975
2	chr11:8597358:G:A	8597358	NA,A	NA,G	NA,1	NA,-inf	NA,inf	NA,1.00355	0.000276355	0.000276355
2	chr11:9081054:T:A	9081054	NA,A	NA,T	NA,1	NA,-inf	NA,inf	NA,0.843702	0.000275353	0.000275353
2	chr11:8905703:CAT:C	8905703	NA,C	NA,CAT	NA,1	NA,inf	NA,inf	NA,0.929323	0.000275304	0.000275304
2	chr11:8756331:G:C	8756331	NA,C	NA,G	NA,1	NA,inf	NA,inf	NA,0.443019	0.000274586	0.000274586
2	chr11:8681179:G:A	8681179	NA,A	NA,G	NA,1	NA,-inf	NA,inf	NA,1.16297	0.000273439	0.000273439
2	chr11:9100836:C:A	9100836	A,A	C,C	1,1	-inf,-inf	inf,inf	1.04484,1.18791	0.000273027	0.000273027
2	chr11:9072240:A:G	9072240	NA,G	NA,A	NA,1	NA,-inf	NA,inf	NA,0.876467	0.000272872	0.000272872
2	chr11:9086736:C:T	9086736	NA,T	NA,C	NA,1	NA,-inf	NA,inf	NA,0.655446	0.000272263	0.000272263
2	chr11:8907876:T:A	8907876	NA,A	NA,T	NA,1	NA,inf	NA,inf	NA,0.922032	0.000272248	0.000272248
2	chr11:9220614:G:A	9220614	NA,A	NA,G	NA,1	NA,inf	NA,inf	NA,0.744171	0.000272005	0.000272005
2	chr11:9271027:G:T	9271027	NA,T	NA,G	NA,1	NA,-inf	NA,inf	NA,0.855519	0.000270687	0.000270687
2	chr11:8976135:G:T	8976135	NA,T	NA,G	NA,1	NA,inf	NA,inf	NA,1.60973	0.000267589	0.000267589
2	chr11:8544146:G:A	8544146	A,NA	G,NA	1,NA	-inf,NA	inf,NA	0.753578,NA	0.000267425	0.000267425
2	chr11:9269644:T:C	9269644	NA,C	NA,T	NA,1	NA,inf	NA,inf	NA,0.73511	0.000266889	0.000266889
2	chr11:8357256:A:C	8357256	NA,C	NA,A	NA,1	NA,inf	NA,inf	NA,0.934888	0.000266037	0.000266037
2	chr11:8396874:C:A	8396874	NA,A	NA,C	NA,1	NA,-inf	NA,inf	NA,1.0838	0.000265532	0.000265532
2	chr11:8635739:G:A	8635739	NA,A	NA,G	NA,1	NA,-inf	NA,inf	NA,0.760124	0.000264577	0.000264577
2	chr11:9214571:G:C	9214571	NA,C	NA,G	NA,1	NA,inf	NA,inf	NA,0.724997	0.000264466	0.000264466
2	chr11:8901572:A:G	8901572	NA,G	NA,A	NA,1	NA,inf	NA,inf	NA,0.900947	0.000264101	0.000264101
2	chr11:8607605:C:T	8607605	NA,T	NA,C	NA,1	NA,-inf	NA,inf	NA,0.981961	0.000263493	0.000263493
2	chr11:8702778:G:T	8702778	NA,T	NA,G	NA,1	NA,inf	NA,inf	NA,0.631159	0.000262364	0.000262364
2	chr11:8896066:A:G	8896066	NA,G	NA,A	NA,1	NA,inf	NA,inf	NA,0.895349	0.000262257	0.000262257
2	chr11:8381586:C:A	8381586	NA,A	NA,C	NA,1	NA,inf	NA,inf	NA,0.925134	0.000262243	0.000262243
2	chr11:9264771:C:T	9264771	NA,T	NA,C	NA,1	NA,-inf	NA,inf	NA,0.701994	0.000262179	0.000262179
2	chr11:8381585:G:C	8381585	NA,C	NA,G	NA,1	NA,inf	NA,inf	NA,0.924521	0.00026198	0.00026198
2	chr11:8340855:T:G	8340855	NA,G	NA,T	NA,1	NA,-inf	NA,inf	NA,0.864116	0.00026162	0.00026162
2	chr11:8903421:A:T	8903421	T,NA	A,NA	1,NA	inf,NA	inf,NA	0.415541,NA	0.000261457	0.000261457
2	chr11:9037596:G:A	9037596	NA,A	NA,G	NA,1	NA,-inf	NA,inf	NA,0.996751	0.000261255	0.000261255
2	chr11:9081888:A:T	9081888	NA,T	NA,A	NA,1	NA,-inf	NA,inf	NA,0.811574	0.000260666	0.000260666
2	chr11:9285834:G:T	9285834	NA,T	NA,G	NA,1	NA,inf	NA,inf	NA,0.695566	0.000259583	0.000259583
2	chr11:8375300:C:T	8375300	T,NA	C,NA	1,NA	-inf,NA	inf,NA	1.18334,NA	0.000259281	0.000259281
2	chr11:8894642:C:G	8894642	NA,G	NA,C	NA,1	NA,inf	NA,inf	NA,0.552366	0.000259224	0.000259224
2	chr11:9304225:G:C	9304225	NA,C	NA,G	NA,1	NA,inf	NA,inf	NA,0.692014	0.000258108	0.000258108
2	chr11:9280162:T:C	9280162	NA,C	NA,T	NA,1	NA,inf	NA,inf	NA,0.868536	0.000257727	0.000257727
2	chr11:8894641:T:G	8894641	NA,G	NA,T	NA,1	NA,inf	NA,inf	NA,0.549208	0.000257544	0.000257544
2	chr11:9219181:C:A	9219181	NA,A	NA,C	NA,1	NA,inf	NA,inf	NA,0.713335	0.000257515	0.000257515
2	chr11:8723866:C:T	8723866	T,NA	C,NA	1,NA	-inf,NA	inf,NA	0.470388,NA	0.000257084	0.000257084
2	chr11:9300394:G:C	9300394	NA,C	NA,G	NA,1	NA,inf	NA,inf	NA,0.689019	0.000256986	0.000256986
2	chr11:9201217:T:G	9201217	G,G	T,T	1,1	-inf,-inf	inf,inf	0.844745,1.88281	0.000256501	0.000256501
2	chr11:8683615:T:G	8683615	NA,G	NA,T	NA,1	NA,inf	NA,inf	NA,1.0548	0.000253761	0.000253761
2	chr11:9283938:C:T	9283938	NA,T	NA,C	NA,1	NA,inf	NA,inf	NA,0.682119	0.000253682	0.000253682
2	chr11:8632712:C:T	8632712	NA,T	NA,C	NA,1	NA,inf	NA,inf	NA,0.986575	0.000253285	0.000253285
2	chr11:8664101:T:C	8664101	NA,C	NA,T	NA,1	NA,-inf	NA,inf	NA,0.942368	0.000250693	0.000250693
2	chr11:9296780:T:C	9296780	NA,C	NA,T	NA,1	NA,inf	NA,inf	NA,0.672904	0.000250143	0.000250143
2	chr11:9216126:A:G	9216126	NA,G	NA,A	NA,1	NA,inf	NA,inf	NA,0.69488	0.000250029	0.000250029
2	chr11:8485590:T:C	8485590	NA,C	NA,T	NA,1	NA,-inf	NA,inf	NA,0.725508	0.000249612	0.000249612
2	chr11:9148057:T:C	9148057	NA,C	NA,T	NA,1	NA,-inf	NA,inf	NA,1.01284	0.000249301	0.000249301
2	chr11:8387316:G:A	8387316	NA,A	NA,G	NA,1	NA,inf	NA,inf	NA,0.602498	0.000248109	0.000248109
2	chr11:8875524:G:A	8875524	A,NA	G,NA	1,NA	inf,NA	inf,NA	0.349039,NA	0.000247827	0.000247827
2	chr11:8597583:A:G	8597583	NA,G	NA,A	NA,1	NA,-inf	NA,inf	NA,0.93015	0.000246666	0.000246666
2	chr11:9295183:T:C	9295183	C,C	T,T	1,1	inf,-inf	inf,inf	1.87331,0.246387	0.000246535	0.000246535
2	chr11:8678611:A:G	8678611	NA,G	NA,A	NA,1	NA,-inf	NA,inf	NA,0.770908	0.000244989	0.000244989
2	chr11:8653735:T:C	8653735	NA,C	NA,T	NA,1	NA,-inf	NA,inf	NA,0.715197	0.000244141	0.000244141
2	chr11:8737616:G:A	8737616	NA,A	NA,G	NA,1	NA,inf	NA,inf	NA,1.71765	0.000243851	0.000243851
2	chr11:8428130:T:C	8428130	C,C	T,T	1,1	inf,-inf	inf,inf	0.340473,1.8426	0.000243675	0.000243675
2	chr11:8874936:A:G	8874936	NA,G	NA,A	NA,1	NA,inf	NA,inf	NA,1.29951	0.00024349	0.00024349
2	chr11:9278011:T:A	9278011	NA,A	NA,T	NA,1	NA,inf	NA,inf	NA,0.83182	0.000243281	0.000243281
2	chr11:8843692:C:T	8843692	NA,T	NA,C	NA,1	NA,inf	NA,inf	NA,0.592082	0.000241898	0.000241898
2	chr11:8841906:G:A	8841906	A,NA	G,NA	1,NA	-inf,NA	inf,NA	0.154119,NA	0.000240856	0.000240856
2	chr11:8855814:G:C	8855814	C,NA	G,NA	1,NA	inf,NA	inf,NA	0.388945,NA	0.000240731	0.000240731
2	chr11:9301152:T:C	9301152	NA,C	NA,T	NA,1	NA,-inf	NA,inf	NA,0.854947	0.000240105	0.000240105
2	chr11:8824651:A:G	8824651	NA,G	NA,A	NA,1	NA,inf	NA,inf	NA,0.587365	0.00023914	0.00023914
2	chr11:9039589:G:A	9039589	NA,A	NA,G	NA,1	NA,inf	NA,inf	NA,0.525949	0.000238888	0.000238888
2	chr11:9324782:C:T	9324782	NA,T	NA,C	NA,1	NA,inf	NA,inf	NA,0.677283	0.000237679	0.000237679
2	chr11:8804944:T:C	8804944	NA,C	NA,T	NA,1	NA,inf	NA,inf	NA,0.614062	0.000236933	0.000236933
2	chr11:8681122:G:C	8681122	NA,C	NA,G	NA,1	NA,-inf	NA,inf	NA,0.941634	0.000235966	0.000235966
2	chr11:9003465:A:G	9003465	NA,G	NA,A	NA,1	NA,inf	NA,inf	NA,0.753744	0.000235399	0.000235399
2	chr11:8546605:G:T	8546605	T,T	G,G	1,1	-inf,-inf	inf,inf	0.926014,0.180172	0.000235004	0.000235004
2	chr11:8569982:C:T	8569982	NA,T	NA,C	NA,1	NA,-inf	NA,inf	NA,0.71018	0.000234784	0.000234784
2	chr11:9041567:G:T	9041567	NA,T	NA,G	NA,1	NA,inf	NA,inf	NA,0.647768	0.000234416	0.000234416
2	chr11:8747230:TCA:T	8747230	NA,T	NA,TCA	NA,1	NA,inf	NA,inf	NA,0.555615	0.000234116	0.000234116
2	chr11:9032555:G:A	9032555	NA,A	NA,G	NA,1	NA,-inf	NA,inf	NA,0.919021	0.000233906	0.000233906
2	chr11:8665300:C:A	8665300	NA,A	NA,C	NA,1	NA,-inf	NA,inf	NA,0.895024	0.000233851	0.000233851
2	chr11:8474419:T:C	8474419	NA,C	NA,T	NA,1	NA,-inf	NA,inf	NA,0.898412	0.000233669	0.000233669
2	chr11:8648970:G:A	8648970	NA,A	NA,G	NA,1	NA,-inf	NA,inf	NA,1.03441	0.000233217	0.000233217
2	chr11:8519435:A:G	8519435	NA,G	NA,A	NA,1	NA,-inf	NA,inf	NA,0.705042	0.000233141	0.000233141
2	chr11:9191492:G:A	9191492	A,A	G,G	1,1	-inf,-inf	inf,inf	0.983385,1.77764	0.000232404	0.000232404
2	chr11:8786001:C:T	8786001	T,T	C,C	1,1	-inf,-inf	inf,inf	0.586131,1.76223	0.000231762	0.000231762
2	chr11:8615998:T:C	8615998	NA,C	NA,T	NA,1	NA,-inf	NA,inf	NA,0.893741	0.00023168	0.00023168
2	chr11:9298017:C:T	9298017	NA,T	NA,C	NA,1	NA,inf	NA,inf	NA,0.816204	0.000231155	0.000231155
2	chr11:8407962:T:C	8407962	NA,C	NA,T	NA,1	NA,-inf	NA,inf	NA,0.86147	0.000230828	0.000230828
2	chr11:8541922:T:C	8541922	NA,C	NA,T	NA,1	NA,-inf	NA,inf	NA,0.679973	0.000230514	0.000230514
2	chr11:8619490:T:C	8619490	C,NA	T,NA	1,NA	inf,NA	inf,NA	1.52663,NA	0.000230406	0.000230406
2	chr11:8328932:A:C	8328932	NA,C	NA,A	NA,1	NA,-inf	NA,inf	NA,0.754864	0.000229726	0.000229726
2	chr11:9275406:T:A	9275406	NA,A	NA,T	NA,1	NA,-inf	NA,inf	NA,0.823341	0.000229611	0.000229611
2	chr11:8964972:T:C	8964972	NA,C	NA,T	NA,1	NA,-inf	NA,inf	NA,1.09097	0.000228756	0.000228756
2	chr11:8331803:C:T	8331803	T,T	C,C	1,1	inf,inf	inf,inf	0.734733,1.34631	0.000228712	0.000228712
2	chr11:9291898:G:A	9291898	NA,A	NA,G	NA,1	NA,inf	NA,inf	NA,0.622009	0.000228699	0.000228699
2	chr11:8375895:GAA:G	8375895	NA,G	NA,GAA	NA,1	NA,inf	NA,inf	NA,0.808656	0.00022808	0.00022808
2	chr11:8650229:C:T	8650229	NA,T	NA,C	NA,1	NA,-inf	NA,inf	NA,1.02007	0.000227838	0.000227838
2	chr11:8606882:G:A	8606882	NA,A	NA,G	NA,1	NA,inf	NA,inf	NA,0.823882	0.000227396	0.000227396
2	chr11:8327035:G:A	8327035	NA,A	NA,G	NA,1	NA,inf	NA,inf	NA,0.832947	0.000226388	0.000226388
2	chr11:9134816:C:T	9134816	NA,T	NA,C	NA,1	NA,inf	NA,inf	NA,0.651811	0.000226152	0.000226152
2	chr11:8635322:T:C	8635322	NA,C	NA,T	NA,1	NA,-inf	NA,inf	NA,0.869875	0.000225664	0.000225664
2	chr11:9084373:A:G	9084373	NA,G	NA,A	NA,1	NA,-inf	NA,inf	NA,0.582519	0.000225456	0.000225456
2	chr11:8501279:G:C	8501279	C,C	G,G	1,1	inf,inf	inf,inf	1.54697,1.12828	0.000225076	0.000225076
2	chr11:9074420:G:A	9074420	NA,A	NA,G	NA,1	NA,inf	NA,inf	NA,0.551015	0.000223968	0.000223968
2	chr11:9274080:C:T	9274080	NA,T	NA,C	NA,1	NA,inf	NA,inf	NA,0.610074	0.000223588	0.000223588
2	chr11:8655092:T:C	8655092	NA,C	NA,T	NA,1	NA,-inf	NA,inf	NA,0.672064	0.000223329	0.000223329
2	chr11:8789753:CACA:C	8789753	C,C	CACA,CACA	1,1	-inf,-inf	inf,inf	4.5329,1.97834	0.000223068	0.000223072
2	chr11:8782703:G:A	8782703	NA,A	NA,G	NA,1	NA,inf	NA,inf	NA,0.527414	0.000223029	0.000223029
2	chr11:8779784:G:A	8779784	NA,A	NA,G	NA,1	NA,inf	NA,inf	NA,0.498476	0.000222199	0.000222199
2	chr11:8680922:A:G	8680922	G,G	A,A	1,1	inf,-inf	inf,inf	3.09174,0.0239006	0.000221515	0.000221515
2	chr11:8876943:T:A	8876943	NA,A	NA,T	NA,1	NA,inf	NA,inf	NA,0.53931	0.000221427	0.000221427
2	chr11:8554326:G:A	8554326	NA,A	NA,G	NA,1	NA,inf	NA,inf	NA,0.670798	0.00022109	0.00022109
2	chr11:8611383:T:C	8611383	NA,C	NA,T	NA,1	NA,-inf	NA,inf	NA,0.841815	0.0002209	0.0002209
2	chr11:8579984:G:A	8579984	NA,A	NA,G	NA,1	NA,-inf	NA,inf	NA,0.654609	0.00022086	0.00022086
2	chr11:8787655:C:T	8787655	NA,T	NA,C	NA,1	NA,inf	NA,inf	NA,0.519947	0.000220257	0.000220257
2	chr11:8657321:C:T	8657321	NA,T	NA,C	NA,1	NA,-inf	NA,inf	NA,0.848157	0.000219963	0.000219963
2	chr11:8798607:C:T	8798607	NA,T	NA,C	NA,1	NA,inf	NA,inf	NA,0.512037	0.00021993	0.00021993
2	chr11:8566367:C:G	8566367	NA,G	NA,C	NA,1	NA,-inf	NA,inf	NA,0.855325	0.000219674	0.000219674
2	chr11:8556693:A:G	8556693	NA,G	NA,A	NA,1	NA,inf	NA,inf	NA,0.643724	0.000219501	0.000219501
2	chr11:8747893:C:T	8747893	NA,T	NA,C	NA,1	NA,inf	NA,inf	NA,0.486156	0.000219261	0.000219261
2	chr11:9045620:C:G	9045620	G,G	C,C	1,1	-inf,inf	inf,inf	2.96002,0.150215	0.000219199	0.000219199
2	chr11:8700778:G:C	8700778	C,C	G,G	1,1	inf,-inf	inf,inf	2.975,0.127289	0.000218378	0.000218378
2	chr11:8345925:G:A	8345925	NA,A	NA,G	NA,1	NA,inf	NA,inf	NA,0.630657	0.000217855	0.000217855
2	chr11:8366977:CAT:C	8366977	NA,C	NA,CAT	NA,1	NA,-inf	NA,inf	NA,0.720254	0.00021752	0.00021752
2	chr11:9148861:T:A	9148861	NA,A	NA,T	NA,1	NA,inf	NA,inf	NA,0.678599	0.000216013	0.000216013
2	chr11:8674443:G:A	8674443	NA,A	NA,G	NA,1	NA,-inf	NA,inf	NA,0.836138	0.000215736	0.000215736
2	chr11:9094377:G:C	9094377	NA,C	NA,G	NA,1	NA,inf	NA,inf	NA,0.523715	0.000214375	0.000214375
2	chr11:8844014:T:C	8844014	NA,C	NA,T	NA,1	NA,-inf	NA,inf	NA,1.06246	0.000214237	0.000214237
2	chr11:8691668:C:T	8691668	NA,T	NA,C	NA,1	NA,inf	NA,inf	NA,0.935307	0.000214195	0.000214195
2	chr11:8751306:C:A	8751306	NA,A	NA,C	NA,1	NA,inf	NA,inf	NA,0.502168	0.000213422	0.000213422
2	chr11:8703721:A:G	8703721	G,G	A,A	1,1	inf,inf	inf,inf	3.21478,0.265413	0.000212783	0.000212783
2	chr11:8356219:A:AC	8356219	NA,AC	NA,A	NA,1	NA,inf	NA,inf	NA,0.786662	0.000211578	0.000211578
2	chr11:9328137:G:A	9328137	NA,A	NA,G	NA,1	NA,-inf	NA,inf	NA,0.74485	0.000211516	0.000211516
2	chr11:9028716:GC:G	9028716	NA,G	NA,GC	NA,1	NA,inf	NA,inf	NA,0.469132	0.000211469	0.000211469
2	chr11:9205652:G:C	9205652	NA,C	NA,G	NA,1	NA,inf	NA,inf	NA,0.681722	0.000211422	0.000211422
2	chr11:8988587:G:T	8988587	T,T	G,G	1,1	-inf,-inf	inf,inf	4.1263,0.478228	0.000210846	0.000210846
2	chr11:9264968:C:T	9264968	NA,T	NA,C	NA,1	NA,inf	NA,inf	NA,0.728278	0.000210364	0.000210364
2	chr11:8374050:G:A	8374050	NA,A	NA,G	NA,1	NA,inf	NA,inf	NA,0.844792	0.000209595	0.000209595
2	chr11:8380117:A:C	8380117	C,C	A,A	1,1	-inf,inf	inf,inf	0.461238,1.83672	0.000209509	0.000209509
2	chr11:8705627:G:A	8705627	NA,A	NA,G	NA,1	NA,inf	NA,inf	NA,0.919001	0.000209126	0.000209126
2	chr11:9149559:A:G	9149559	NA,G	NA,A	NA,1	NA,inf	NA,inf	NA,0.65655	0.000208964	0.000208964
2	chr11:8603212:A:G	8603212	NA,G	NA,A	NA,1	NA,-inf	NA,inf	NA,0.8098	0.000208127	0.000208127
2	chr11:8718297:G:C	8718297	NA,C	NA,G	NA,1	NA,-inf	NA,inf	NA,0.799613	0.00020794	0.00020794
2	chr11:8666744:A:T	8666744	NA,T	NA,A	NA,1	NA,-inf	NA,inf	NA,0.808337	0.00020734	0.00020734
2	chr11:9166910:C:T	9166910	NA,T	NA,C	NA,1	NA,inf	NA,inf	NA,0.748662	0.000207067	0.000207067
2	chr11:8657444:C:T	8657444	NA,T	NA,C	NA,1	NA,-inf	NA,inf	NA,0.806318	0.000206873	0.000206873
2	chr11:8800190:A:G	8800190	NA,G	NA,A	NA,1	NA,-inf	NA,inf	NA,0.23569	0.000206742	0.000206742
2	chr11:8790142:C:T	8790142	NA,T	NA,C	NA,1	NA,inf	NA,inf	NA,0.477267	0.000206254	0.000206254
2	chr11:9177046:A:G	9177046	NA,G	NA,A	NA,1	NA,inf	NA,inf	NA,0.746476	0.000206053	0.000206053
2	chr11:8836650:G:A	8836650	NA,A	NA,G	NA,1	NA,inf	NA,inf	NA,0.506591	0.000205779	0.000205779
2	chr11:8669547:G:A	8669547	NA,A	NA,G	NA,1	NA,-inf	NA,inf	NA,0.804043	0.000205671	0.000205671
2	chr11:8369604:G:A	8369604	NA,A	NA,G	NA,1	NA,inf	NA,inf	NA,0.666861	0.000205615	0.000205615
2	chr11:8699576:G:A	8699576	NA,A	NA,G	NA,1	NA,inf	NA,inf	NA,0.900691	0.0002055	0.0002055
2	chr11:8793731:G:C	8793731	NA,C	NA,G	NA,1	NA,inf	NA,inf	NA,0.441054	0.000203912	0.000203912
2	chr11:9210746:T:G	9210746	NA,G	NA,T	NA,1	NA,-inf	NA,inf	NA,0.730674	0.000203827	0.000203827
2	chr11:8786766:T:C	8786766	NA,C	NA,T	NA,1	NA,inf	NA,inf	NA,0.491351	0.000202647	0.000202647
2	chr11:9162324:C:T	9162324	NA,T	NA,C	NA,1	NA,inf	NA,inf	NA,0.673325	0.000202131	0.000202131
2	chr11:8722213:C:T	8722213	NA,T	NA,C	NA,1	NA,inf	NA,inf	NA,1.0898	0.000201644	0.000201644
2	chr11:8614581:T:C	8614581	NA,C	NA,T	NA,1	NA,-inf	NA,inf	NA,0.798801	0.00020161	0.00020161
2	chr11:9163569:C:T	9163569	NA,T	NA,C	NA,1	NA,inf	NA,inf	NA,0.656342	0.000200776	0.000200776
2	chr11:8906273:T:C	8906273	NA,C	NA,T	NA,1	NA,inf	NA,inf	NA,0.463908	0.000200345	0.000200345
2	chr11:8771256:T:C	8771256	NA,C	NA,T	NA,1	NA,inf	NA,inf	NA,0.441353	0.000200296	0.000200296
2	chr11:9166516:G:A	9166516	NA,A	NA,G	NA,1	NA,inf	NA,inf	NA,0.630493	0.000200159	0.000200159
2	chr11:8385339:T:C	8385339	C,C	T,T	1,1	-inf,inf	inf,inf	0.509474,1.80528	0.000199988	0.000199988
2	chr11:8627545:G:A	8627545	NA,A	NA,G	NA,1	NA,-inf	NA,inf	NA,0.782084	0.00019996	0.00019996
2	chr11:9027618:C:T	9027618	NA,T	NA,C	NA,1	NA,inf	NA,inf	NA,0.724764	0.00019995	0.00019995
2	chr11:8606910:A:C	8606910	NA,C	NA,A	NA,1	NA,-inf	NA,inf	NA,0.593288	0.000199856	0.000199856
2	chr11:8740164:G:A	8740164	NA,A	NA,G	NA,1	NA,inf	NA,inf	NA,0.439632	0.000199594	0.000199594
2	chr11:9059111:CA:C	9059111	NA,C	NA,CA	NA,1	NA,inf	NA,inf	NA,0.442794	0.000199173	0.000199173
2	chr11:9019250:G:A	9019250	NA,A	NA,G	NA,1	NA,inf	NA,inf	NA,0.514784	0.000198667	0.000198667
2	chr11:8993380:A:G	8993380	NA,G	NA,A	NA,1	NA,inf	NA,inf	NA,0.643661	0.000198489	0.000198489
2	chr11:8408764:C:T	8408764	NA,T	NA,C	NA,1	NA,inf	NA,inf	NA,0.628065	0.000198401	0.000198401
2	chr11:9031919:C:G	9031919	NA,G	NA,C	NA,1	NA,inf	NA,inf	NA,0.601389	0.000198236	0.000198236
2	chr11:8765735:C:T	8765735	NA,T	NA,C	NA,1	NA,-inf	NA,inf	NA,0.217236	0.00019789	0.00019789
2	chr11:8650041:C:T	8650041	NA,T	NA,C	NA,1	NA,-inf	NA,inf	NA,0.774206	0.000197851	0.000197851
2	chr11:8529338:T:C	8529338	C,NA	T,NA	1,NA	inf,NA	inf,NA	0.585125,NA	0.000197422	0.000197422
2	chr11:8367578:G:T	8367578	NA,T	NA,G	NA,1	NA,inf	NA,inf	NA,0.638498	0.00019727	0.00019727
2	chr11:8650793:G:T	8650793	NA,T	NA,G	NA,1	NA,-inf	NA,inf	NA,0.772175	0.000197258	0.000197258
2	chr11:8649716:G:GGCAGGGAGAGGTGGGATTGGT	8649716	NA,GGCAGGGAGAGGTGGGATTGGT	NA,G	NA,1	NA,-inf	NA,inf	NA,0.771584	0.000197007	0.000197007
2	chr11:8703316:CAT:C	8703316	NA,C	NA,CAT	NA,1	NA,inf	NA,inf	NA,0.875354	0.00019698	0.00019698
2	chr11:8743551:A:G	8743551	NA,G	NA,A	NA,1	NA,inf	NA,inf	NA,0.431899	0.000196971	0.000196971
2	chr11:8514026:G:C	8514026	C,C	G,G	1,1	-inf,inf	inf,inf	1.75445,0.446508	0.000196742	0.000196742
2	chr11:8546669:CAT:C	8546669	NA,C	NA,CAT	NA,1	NA,inf	NA,inf	NA,0.551425	0.000196522	0.000196522
2	chr11:8611041:C:T	8611041	NA,T	NA,C	NA,1	NA,-inf	NA,inf	NA,0.771603	0.000196422	0.000196422
2	chr11:8644221:C:T	8644221	NA,T	NA,C	NA,1	NA,-inf	NA,inf	NA,0.769073	0.000196337	0.000196337
2	chr11:8627145:A:G	8627145	NA,G	NA,A	NA,1	NA,-inf	NA,inf	NA,0.776374	0.00019632	0.00019632
2	chr11:8743655:C:T	8743655	NA,T	NA,C	NA,1	NA,inf	NA,inf	NA,0.472675	0.00019626	0.00019626
2	chr11:8385383:C:G	8385383	G,G	C,C	1,1	-inf,inf	inf,inf	0.464434,1.79187	0.000196181	0.000196181
2	chr11:8328607:C:T	8328607	NA,T	NA,C	NA,1	NA,-inf	NA,inf	NA,0.732131	0.000195868	0.000195868
2	chr11:8930608:A:C	8930608	NA,C	NA,A	NA,1	NA,inf	NA,inf	NA,0.692123	0.000194767	0.000194767
2	chr11:8780875:A:G	8780875	NA,G	NA,A	NA,1	NA,-inf	NA,inf	NA,0.209767	0.000194635	0.000194635
2	chr11:8641886:C:T	8641886	NA,T	NA,C	NA,1	NA,-inf	NA,inf	NA,0.762874	0.000194592	0.000194592
2	chr11:8639998:G:A	8639998	NA,A	NA,G	NA,1	NA,-inf	NA,inf	NA,0.761195	0.000194494	0.000194494
2	chr11:8637878:G:A	8637878	NA,A	NA,G	NA,1	NA,-inf	NA,inf	NA,0.761195	0.000194494	0.000194494
2	chr11:8628713:T:G	8628713	NA,G	NA,T	NA,1	NA,inf	NA,inf	NA,0.492234	0.00019435	0.00019435
2	chr11:8624305:G:C	8624305	NA,C	NA,G	NA,1	NA,inf	NA,inf	NA,0.583289	0.000193922	0.000193922
2	chr11:8611524:G:A	8611524	NA,A	NA,G	NA,1	NA,-inf	NA,inf	NA,0.779916	0.000193876	0.000193876
2	chr11:8625058:G:A	8625058	NA,A	NA,G	NA,1	NA,-inf	NA,inf	NA,0.760448	0.000193779	0.000193779
2	chr11:8624990:C:T	8624990	NA,T	NA,C	NA,1	NA,-inf	NA,inf	NA,0.760448	0.000193779	0.000193779
2	chr11:8385101:T:G	8385101	G,NA	T,NA	1,NA	inf,NA	inf,NA	0.606929,NA	0.000193212	0.000193212
2	chr11:9175381:G:A	9175381	NA,A	NA,G	NA,1	NA,inf	NA,inf	NA,0.621553	0.00019292	0.00019292
2	chr11:9088537:T:G	9088537	NA,G	NA,T	NA,1	NA,inf	NA,inf	NA,0.488406	0.000192842	0.000192842
2	chr11:8479044:T:C	8479044	NA,C	NA,T	NA,1	NA,inf	NA,inf	NA,0.693062	0.00019229	0.00019229
2	chr11:8700892:G:A	8700892	NA,A	NA,G	NA,1	NA,inf	NA,inf	NA,0.515032	0.000192275	0.000192275
2	chr11:9105100:A:T	9105100	NA,T	NA,A	NA,1	NA,inf	NA,inf	NA,0.6243	0.000191046	0.000191046
2	chr11:9156495:C:T	9156495	NA,T	NA,C	NA,1	NA,inf	NA,inf	NA,0.600069	0.000190977	0.000190977
2	chr11:9326478:G:T	9326478	NA,T	NA,G	NA,1	NA,inf	NA,inf	NA,0.626824	0.00019067	0.00019067
2	chr11:8993839:G:A	8993839	NA,A	NA,G	NA,1	NA,inf	NA,inf	NA,0.617464	0.000190422	0.000190422
2	chr11:8930877:G:A	8930877	NA,A	NA,G	NA,1	NA,inf	NA,inf	NA,0.674118	0.000189702	0.000189702
2	chr11:8639498:T:C	8639498	NA,C	NA,T	NA,1	NA,-inf	NA,inf	NA,0.741002	0.000189033	0.000189033
2	chr11:8369169:A:G	8369169	NA,G	NA,A	NA,1	NA,inf	NA,inf	NA,0.609749	0.000188667	0.000188667
2	chr11:8696060:G:C	8696060	C,C	G,G	1,1	inf,-inf	inf,inf	2.72903,0.312357	0.000188571	0.000188571
2	chr11:8810383:G:A	8810383	NA,A	NA,G	NA,1	NA,-inf	NA,inf	NA,0.975075	0.000188529	0.000188529
2	chr11:8852194:G:A	8852194	NA,A	NA,G	NA,1	NA,-inf	NA,inf	NA,0.956939	0.000188086	0.000188086
2	chr11:9245082:A:G	9245082	NA,G	NA,A	NA,1	NA,inf	NA,inf	NA,0.510152	0.000188041	0.000188041
2	chr11:8732101:T:C	8732101	NA,C	NA,T	NA,1	NA,-inf	NA,inf	NA,0.946086	0.000187789	0.000187789
2	chr11:8367588:G:C	8367588	NA,C	NA,G	NA,1	NA,inf	NA,inf	NA,0.603433	0.00018749	0.00018749
2	chr11:9002354:C:A	9002354	NA,A	NA,C	NA,1	NA,inf	NA,inf	NA,0.605931	0.000187081	0.000187081
2	chr11:9186171:A:AAG	9186171	NA,AAG	NA,A	NA,1	NA,inf	NA,inf	NA,0.605763	0.000186923	0.000186923
2	chr11:9167646:A:G	9167646	NA,G	NA,A	NA,1	NA,inf	NA,inf	NA,0.602425	0.000186872	0.000186872
2	chr11:9183853:T:C	9183853	NA,C	NA,T	NA,1	NA,inf	NA,inf	NA,0.597752	0.00018645	0.00018645
2	chr11:8798003:C:T	8798003	NA,T	NA,C	NA,1	NA,inf	NA,inf	NA,0.957248	0.000186421	0.000186421
2	chr11:8782564:C:T	8782564	T,T	C,C	1,1	-inf,-inf	inf,inf	0.541424,1.67324	0.00018594	0.00018594
2	chr11:8325232:G:A	8325232	NA,A	NA,G	NA,1	NA,inf	NA,inf	NA,0.55911	0.000185427	0.000185427
2	chr11:8868151:C:T	8868151	NA,T	NA,C	NA,1	NA,inf	NA,inf	NA,0.34263	0.000184992	0.000184992
2	chr11:9256183:C:T	9256183	NA,T	NA,C	NA,1	NA,inf	NA,inf	NA,0.658255	0.000184981	0.000184981
2	chr11:8669225:C:T	8669225	NA,T	NA,C	NA,1	NA,inf	NA,inf	NA,0.614408	0.000184819	0.000184819
2	chr11:9251243:C:G	9251243	NA,G	NA,C	NA,1	NA,inf	NA,inf	NA,0.4224	0.000184168	0.000184168
2	chr11:9179071:C:T	9179071	NA,T	NA,C	NA,1	NA,inf	NA,inf	NA,0.589158	0.000183882	0.000183882
2	chr11:8614861:T:C	8614861	NA,C	NA,T	NA,1	NA,-inf	NA,inf	NA,0.739647	0.000183858	0.000183858
2	chr11:9171364:A:G	9171364	NA,G	NA,A	NA,1	NA,inf	NA,inf	NA,0.586762	0.000183827	0.000183827
2	chr11:8361512:C:T	8361512	NA,T	NA,C	NA,1	NA,inf	NA,inf	NA,0.760902	0.000183397	0.000183397
2	chr11:9197199:G:T	9197199	NA,T	NA,G	NA,1	NA,inf	NA,inf	NA,0.583551	0.000183381	0.000183381
2	chr11:8624182:G:A	8624182	NA,A	NA,G	NA,1	NA,inf	NA,inf	NA,0.453364	0.000183247	0.000183247
2	chr11:8366609:G:A	8366609	NA,A	NA,G	NA,1	NA,inf	NA,inf	NA,0.589752	0.000183185	0.000183185
2	chr11:8367056:G:A	8367056	NA,A	NA,G	NA,1	NA,inf	NA,inf	NA,0.589752	0.000183185	0.000183185
2	chr11:9304297:C:T	9304297	NA,T	NA,C	NA,1	NA,-inf	NA,inf	NA,0.423898	0.000183148	0.000183148
2	chr11:8593893:G:A	8593893	NA,A	NA,G	NA,1	NA,inf	NA,inf	NA,0.489759	0.000182961	0.000182961
2	chr11:8711518:C:T	8711518	NA,T	NA,C	NA,1	NA,inf	NA,inf	NA,0.884614	0.000182938	0.000182938
2	chr11:8390185:T:A	8390185	NA,A	NA,T	NA,1	NA,inf	NA,inf	NA,0.586371	0.00018283	0.00018283
2	chr11:9327198:T:A	9327198	NA,A	NA,T	NA,1	NA,inf	NA,inf	NA,0.577768	0.000182599	0.000182599
2	chr11:9326670:A:G	9326670	NA,G	NA,A	NA,1	NA,inf	NA,inf	NA,0.577112	0.00018242	0.00018242
2	chr11:9198068:C:T	9198068	NA,T	NA,C	NA,1	NA,inf	NA,inf	NA,0.579791	0.000182358	0.000182358
2	chr11:9288872:A:T	9288872	NA,T	NA,A	NA,1	NA,inf	NA,inf	NA,0.588632	0.000182196	0.000182196
2	chr11:9122027:A:G	9122027	NA,G	NA,A	NA,1	NA,inf	NA,inf	NA,0.561796	0.000182106	0.000182106
2	chr11:8671408:T:C	8671408	NA,C	NA,T	NA,1	NA,inf	NA,inf	NA,0.42915	0.000181974	0.000181974
2	chr11:9327105:T:C	9327105	NA,C	NA,T	NA,1	NA,inf	NA,inf	NA,0.57359	0.000181456	0.000181456
2	chr11:8415507:A:G	8415507	NA,G	NA,A	NA,1	NA,inf	NA,inf	NA,0.565982	0.000181056	0.000181056
2	chr11:9023364:CTTTCT:C	9023364	NA,C	NA,CTTTCT	NA,1	NA,inf	NA,inf	NA,0.450255	0.000180888	0.000180888
2	chr11:8592045:T:C	8592045	C,NA	T,NA	1,NA	inf,NA	inf,NA	0.466404,NA	0.000180878	0.000180878
2	chr11:8613595:T:C	8613595	NA,C	NA,T	NA,1	NA,-inf	NA,inf	NA,0.717546	0.000180852	0.000180852
2	chr11:8470941:C:A	8470941	NA,A	NA,C	NA,1	NA,inf	NA,inf	NA,0.648752	0.000180117	0.000180117
2	chr11:8800967:G:T	8800967	NA,T	NA,G	NA,1	NA,-inf	NA,inf	NA,0.935702	0.000179951	0.000179951
2	chr11:8769358:C:T	8769358	NA,T	NA,C	NA,1	NA,inf	NA,inf	NA,0.416015	0.000179871	0.000179871
2	chr11:8777759:C:T	8777759	NA,T	NA,C	NA,1	NA,-inf	NA,inf	NA,0.769823	0.000179774	0.000179774
2	chr11:9042099:C:T	9042099	NA,T	NA,C	NA,1	NA,inf	NA,inf	NA,0.520328	0.000179583	0.000179583
2	chr11:8781102:A:G	8781102	NA,G	NA,A	NA,1	NA,-inf	NA,inf	NA,0.17121	0.0001787	0.0001787
2	chr11:9023558:G:A	9023558	NA,A	NA,G	NA,1	NA,inf	NA,inf	NA,0.534395	0.000178682	0.000178682
2	chr11:8825683:A:G	8825683	NA,G	NA,A	NA,1	NA,-inf	NA,inf	NA,0.932326	0.000178519	0.000178519
2	chr11:9062105:G:A	9062105	NA,A	NA,G	NA,1	NA,-inf	NA,inf	NA,0.718566	0.00017847	0.00017847
2	chr11:8739358:A:G	8739358	G,NA	A,NA	1,NA	inf,NA	inf,NA	0.952733,NA	0.000178235	0.000178235
2	chr11:9207481:G:A	9207481	NA,A	NA,G	NA,1	NA,inf	NA,inf	NA,0.562582	0.000177613	0.000177613
2	chr11:8597903:T:C	8597903	NA,C	NA,T	NA,1	NA,-inf	NA,inf	NA,0.700188	0.000177518	0.000177518
2	chr11:9244012:T:A	9244012	NA,A	NA,T	NA,1	NA,inf	NA,inf	NA,0.647914	0.000177418	0.000177418
2	chr11:9323634:G:A	9323634	NA,A	NA,G	NA,1	NA,inf	NA,inf	NA,0.55773	0.000177163	0.000177163
2	chr11:9192898:T:C	9192898	NA,C	NA,T	NA,1	NA,inf	NA,inf	NA,0.5546	0.000176796	0.000176796
2	chr11:9254229:G:C	9254229	NA,C	NA,G	NA,1	NA,inf	NA,inf	NA,0.632539	0.000176628	0.000176628
2	chr11:9152731:C:T	9152731	NA,T	NA,C	NA,1	NA,inf	NA,inf	NA,0.575117	0.000176612	0.000176612
2	chr11:8741562:C:T	8741562	NA,T	NA,C	NA,1	NA,-inf	NA,inf	NA,0.91173	0.000176243	0.000176243
2	chr11:9109756:C:T	9109756	NA,T	NA,C	NA,1	NA,inf	NA,inf	NA,0.624012	0.000176093	0.000176093
2	chr11:8826349:T:C	8826349	NA,C	NA,T	NA,1	NA,inf	NA,inf	NA,0.332022	0.000175928	0.000175928
2	chr11:8378010:T:C	8378010	NA,C	NA,T	NA,1	NA,-inf	NA,inf	NA,0.75361	0.000175807	0.000175807
2	chr11:9231047:A:G	9231047	NA,G	NA,A	NA,1	NA,-inf	NA,inf	NA,0.629865	0.000175656	0.000175656
2	chr11:8370084:G:T	8370084	NA,T	NA,G	NA,1	NA,-inf	NA,inf	NA,0.515053	0.000175631	0.000175631
2	chr11:9143119:G:A	9143119	NA,A	NA,G	NA,1	NA,-inf	NA,inf	NA,0.755827	0.000175573	0.000175573
2	chr11:9185461:T:C	9185461	NA,C	NA,T	NA,1	NA,inf	NA,inf	NA,0.557144	0.000175367	0.000175367
2	chr11:9213704:G:A	9213704	NA,A	NA,G	NA,1	NA,inf	NA,inf	NA,0.393514	0.000175179	0.000175179
2	chr11:8372622:G:A	8372622	A,A	G,G	1,1	inf,-inf	inf,inf	0.669606,1.9632	0.000175175	0.000175175
2	chr11:9063662:A:C	9063662	NA,C	NA,A	NA,1	NA,-inf	NA,inf	NA,0.535955	0.000175128	0.000175128
2	chr11:8699426:C:T	8699426	NA,T	NA,C	NA,1	NA,inf	NA,inf	NA,0.814657	0.000175067	0.000175067
2	chr11:8702027:A:G	8702027	G,G	A,A	1,1	inf,inf	inf,inf	4.59582,0.0699794	0.000175044	0.000175044
2	chr11:8766073:A:C	8766073	C,C	A,A	1,1	inf,-inf	inf,inf	0.997718,1.07131	0.000175016	0.000175016
2	chr11:8435025:T:C	8435025	NA,C	NA,T	NA,1	NA,inf	NA,inf	NA,0.722963	0.000174936	0.000174936
2	chr11:8438131:T:C	8438131	NA,C	NA,T	NA,1	NA,inf	NA,inf	NA,0.564472	0.000174856	0.000174856
2	chr11:9068364:G:A	9068364	NA,A	NA,G	NA,1	NA,inf	NA,inf	NA,0.633142	0.000174421	0.000174421
2	chr11:8738000:T:C	8738000	NA,C	NA,T	NA,1	NA,inf	NA,inf	NA,0.382392	0.000173676	0.000173676
2	chr11:8325567:G:A	8325567	A,A	G,G	1,1	inf,-inf	inf,inf	1.06714,1.01837	0.00017363	0.00017363
2	chr11:9250188:T:C	9250188	NA,C	NA,T	NA,1	NA,inf	NA,inf	NA,0.567301	0.000173599	0.000173599
2	chr11:8337889:A:G	8337889	G,NA	A,NA	1,NA	-inf,NA	inf,NA	0.854577,NA	0.000173206	0.000173206
2	chr11:8741746:C:T	8741746	NA,T	NA,C	NA,1	NA,inf	NA,inf	NA,0.336746	0.000172977	0.000172977
2	chr11:8673973:C:T	8673973	T,NA	C,NA	1,NA	inf,NA	inf,NA	1.31407,NA	0.00017275	0.00017275
2	chr11:9136419:CAATACCAG:C	9136419	NA,C	NA,CAATACCAG	NA,1	NA,inf	NA,inf	NA,0.519839	0.000172422	0.000172422
2	chr11:8863724:C:A	8863724	NA,A	NA,C	NA,1	NA,inf	NA,inf	NA,0.39089	0.000172277	0.000172277
2	chr11:9207165:T:C	9207165	NA,C	NA,T	NA,1	NA,inf	NA,inf	NA,0.380661	0.000171446	0.000171446
2	chr11:9323635:T:TCC	9323635	NA,TCC	NA,T	NA,1	NA,inf	NA,inf	NA,0.535841	0.000171444	0.000171444
2	chr11:9247619:C:T	9247619	NA,T	NA,C	NA,1	NA,inf	NA,inf	NA,0.371918	0.000170071	0.000170071
2	chr11:8475576:T:C	8475576	NA,C	NA,T	NA,1	NA,inf	NA,inf	NA,0.543865	0.000169894	0.000169894
2	chr11:8537976:G:A	8537976	NA,A	NA,G	NA,1	NA,inf	NA,inf	NA,0.70409	0.000169863	0.000169863
2	chr11:9186519:C:T	9186519	NA,T	NA,C	NA,1	NA,inf	NA,inf	NA,0.535864	0.000169821	0.000169821
2	chr11:9086663:G:A	9086663	NA,A	NA,G	NA,1	NA,-inf	NA,inf	NA,0.529845	0.000169796	0.000169796
2	chr11:9128296:G:A	9128296	NA,A	NA,G	NA,1	NA,inf	NA,inf	NA,0.370088	0.000169727	0.000169727
2	chr11:8816889:G:A	8816889	NA,A	NA,G	NA,1	NA,-inf	NA,inf	NA,0.887032	0.000169565	0.000169565
2	chr11:8561325:G:A	8561325	NA,A	NA,G	NA,1	NA,inf	NA,inf	NA,0.700801	0.000169552	0.000169552
2	chr11:8407877:G:A	8407877	NA,A	NA,G	NA,1	NA,inf	NA,inf	NA,0.698973	0.000169485	0.000169485
2	chr11:9019505:T:C	9019505	NA,C	NA,T	NA,1	NA,-inf	NA,inf	NA,0.591949	0.00016938	0.00016938
2	chr11:8905066:AAAT:A	8905066	A,NA	AAAT,NA	1,NA	inf,NA	inf,NA	0.275428,NA	0.000169001	0.000169001
2	chr11:8524289:G:A	8524289	NA,A	NA,G	NA,1	NA,-inf	NA,inf	NA,0.676266	0.000168876	0.000168876
2	chr11:9201449:G:C	9201449	NA,C	NA,G	NA,1	NA,-inf	NA,inf	NA,0.598478	0.000168614	0.000168614
2	chr11:8334562:G:A	8334562	NA,A	NA,G	NA,1	NA,inf	NA,inf	NA,0.509985	0.000168602	0.000168602
2	chr11:8712216:C:T	8712216	NA,T	NA,C	NA,1	NA,-inf	NA,inf	NA,0.288793	0.00016833	0.00016833
2	chr11:8714499:C:T	8714499	NA,T	NA,C	NA,1	NA,-inf	NA,inf	NA,0.28842	0.000168155	0.000168155
2	chr11:9200833:T:C	9200833	NA,C	NA,T	NA,1	NA,-inf	NA,inf	NA,0.5951	0.000167776	0.000167776
2	chr11:9326184:C:T	9326184	NA,T	NA,C	NA,1	NA,-inf	NA,inf	NA,0.578488	0.000167767	0.000167767
2	chr11:8330964:G:A	8330964	A,A	G,G	1,1	-inf,inf	inf,inf	0.121771,1.74264	0.000167465	0.000167465
2	chr11:8573209:T:C	8573209	NA,C	NA,T	NA,1	NA,inf	NA,inf	NA,0.511945	0.000167288	0.000167288
2	chr11:8734041:T:G	8734041	NA,G	NA,T	NA,1	NA,inf	NA,inf	NA,0.384549	0.000166545	0.000166545
2	chr11:8345936:C:T	8345936	NA,T	NA,C	NA,1	NA,-inf	NA,inf	NA,0.560429	0.000165942	0.000165942
2	chr11:8367867:C:T	8367867	NA,T	NA,C	NA,1	NA,-inf	NA,inf	NA,0.47507	0.00016515	0.00016515
2	chr11:9323632:C:T	9323632	NA,T	NA,C	NA,1	NA,inf	NA,inf	NA,0.509329	0.000165008	0.000165008
2	chr11:8866993:AC:A	8866993	NA,A	NA,AC	NA,1	NA,inf	NA,inf	NA,0.783208	0.000164898	0.000164898
2	chr11:8497937:T:G	8497937	NA,G	NA,T	NA,1	NA,inf	NA,inf	NA,0.679044	0.000164894	0.000164894
2	chr11:8537347:C:A	8537347	NA,A	NA,C	NA,1	NA,inf	NA,inf	NA,0.678818	0.000164851	0.000164851
2	chr11:8943546:A:T	8943546	NA,T	NA,A	NA,1	NA,inf	NA,inf	NA,0.321022	0.000164833	0.000164833
2	chr11:8498920:C:CA	8498920	NA,CA	NA,C	NA,1	NA,inf	NA,inf	NA,0.678391	0.000164754	0.000164754
2	chr11:9241276:T:G	9241276	NA,G	NA,T	NA,1	NA,inf	NA,inf	NA,0.581816	0.000164704	0.000164704
2	chr11:8881383:T:C	8881383	NA,C	NA,T	NA,1	NA,inf	NA,inf	NA,0.27866	0.000164694	0.000164694
2	chr11:9243222:T:C	9243222	NA,C	NA,T	NA,1	NA,inf	NA,inf	NA,0.574013	0.000164691	0.000164691
2	chr11:8610083:C:A	8610083	NA,A	NA,C	NA,1	NA,inf	NA,inf	NA,0.476457	0.000164507	0.000164507
2	chr11:8481790:T:C	8481790	NA,C	NA,T	NA,1	NA,inf	NA,inf	NA,0.677037	0.00016447	0.00016447
2	chr11:9244212:T:C	9244212	NA,C	NA,T	NA,1	NA,inf	NA,inf	NA,0.567144	0.000164344	0.000164344
2	chr11:8632079:G:A	8632079	NA,A	NA,G	NA,1	NA,inf	NA,inf	NA,0.628386	0.000164317	0.000164317
2	chr11:8675493:C:T	8675493	NA,T	NA,C	NA,1	NA,inf	NA,inf	NA,0.490478	0.000164238	0.000164238
2	chr11:8891534:G:C	8891534	NA,C	NA,G	NA,1	NA,inf	NA,inf	NA,0.276105	0.000164044	0.000164044
2	chr11:9231372:G:A	9231372	NA,A	NA,G	NA,1	NA,-inf	NA,inf	NA,0.577096	0.000163688	0.000163688
2	chr11:8715132:T:C	8715132	C,NA	T,NA	1,NA	-inf,NA	inf,NA	0.514074,NA	0.00016364	0.00016364
2	chr11:9221592:C:T	9221592	NA,T	NA,C	NA,1	NA,inf	NA,inf	NA,0.590732	0.000163575	0.000163575
2	chr11:8726062:C:A	8726062	NA,A	NA,C	NA,1	NA,-inf	NA,inf	NA,0.633421	0.00016327	0.00016327
2	chr11:9200775:T:C	9200775	C,C	T,T	1,1	inf,inf	inf,inf	1.40184,0.204566	0.000162768	0.000162768
2	chr11:8742014:G:A	8742014	NA,A	NA,G	NA,1	NA,-inf	NA,inf	NA,0.131603	0.000162698	0.000162698
2	chr11:8741681:C:T	8741681	T,NA	C,NA	1,NA	-inf,NA	inf,NA	1.46664,NA	0.00016233	0.00016233
2	chr11:9161768:A:G	9161768	NA,G	NA,A	NA,1	NA,inf	NA,inf	NA,0.502531	0.00016187	0.00016187
2	chr11:8982313:G:A	8982313	NA,A	NA,G	NA,1	NA,inf	NA,inf	NA,0.368253	0.000161777	0.000161777
2	chr11:9225047:G:A	9225047	NA,A	NA,G	NA,1	NA,-inf	NA,inf	NA,0.568435	0.000161759	0.000161759
2	chr11:8645968:T:C	8645968	NA,C	NA,T	NA,1	NA,inf	NA,inf	NA,0.410255	0.000161583	0.000161583
2	chr11:9060166:T:C	9060166	NA,C	NA,T	NA,1	NA,inf	NA,inf	NA,0.446584	0.000161384	0.000161384
2	chr11:9198343:A:AGT	9198343	NA,AGT	NA,A	NA,1	NA,-inf	NA,inf	NA,0.568759	0.00016099	0.00016099
2	chr11:8830843:G:A	8830843	NA,A	NA,G	NA,1	NA,inf	NA,inf	NA,0.281276	0.000160754	0.000160754
2	chr11:8333234:G:A	8333234	NA,A	NA,G	NA,1	NA,-inf	NA,inf	NA,0.499232	0.000160734	0.000160734
2	chr11:9240530:T:C	9240530	NA,C	NA,T	NA,1	NA,inf	NA,inf	NA,0.558913	0.000160546	0.000160546
2	chr11:9151640:C:CA	9151640	NA,CA	NA,C	NA,1	NA,-inf	NA,inf	NA,0.573959	0.000160214	0.000160214
2	chr11:8878708:T:A	8878708	NA,A	NA,T	NA,1	NA,inf	NA,inf	NA,0.261369	0.000159593	0.000159593
2	chr11:8707874:A:G	8707874	NA,G	NA,A	NA,1	NA,inf	NA,inf	NA,0.324602	0.000159417	0.000159417
2	chr11:8670172:C:T	8670172	NA,T	NA,C	NA,1	NA,inf	NA,inf	NA,0.348494	0.000159366	0.000159366
2	chr11:9248334:A:C	9248334	NA,C	NA,A	NA,1	NA,inf	NA,inf	NA,0.542766	0.0001589	0.0001589
2	chr11:8850985:T:C	8850985	C,NA	T,NA	1,NA	inf,NA	inf,NA	0.137989,NA	0.00015888	0.00015888
2	chr11:8736353:C:T	8736353	NA,T	NA,C	NA,1	NA,-inf	NA,inf	NA,0.820966	0.000158823	0.000158823
2	chr11:9236665:T:G	9236665	NA,G	NA,T	NA,1	NA,inf	NA,inf	NA,0.5447	0.000157767	0.000157767
2	chr11:9034561:A:T	9034561	NA,T	NA,A	NA,1	NA,inf	NA,inf	NA,0.375058	0.000157744	0.000157744
2	chr11:9163453:T:C	9163453	NA,C	NA,T	NA,1	NA,inf	NA,inf	NA,0.465372	0.000157465	0.000157465
2	chr11:8749540:C:G	8749540	NA,G	NA,C	NA,1	NA,-inf	NA,inf	NA,0.814806	0.00015737	0.00015737
2	chr11:8330491:A:G	8330491	G,G	A,A	1,1	-inf,-inf	inf,inf	1.12542,1.29692	0.000157326	0.000157326
2	chr11:9247352:A:G	9247352	NA,G	NA,A	NA,1	NA,inf	NA,inf	NA,0.535281	0.000157301	0.000157301
2	chr11:8523324:C:T	8523324	NA,T	NA,C	NA,1	NA,inf	NA,inf	NA,0.643455	0.000157275	0.000157275
2	chr11:8989185:T:C	8989185	NA,C	NA,T	NA,1	NA,inf	NA,inf	NA,0.487622	0.000157088	0.000157088
2	chr11:9077303:G:A	9077303	NA,A	NA,G	NA,1	NA,-inf	NA,inf	NA,0.580736	0.000157056	0.000157056
2	chr11:8363076:A:G	8363076	NA,G	NA,A	NA,1	NA,-inf	NA,inf	NA,0.512464	0.000156733	0.000156733
2	chr11:8578019:G:A	8578019	NA,A	NA,G	NA,1	NA,inf	NA,inf	NA,0.468309	0.000156684	0.000156684
2	chr11:8504440:T:C	8504440	C,C	T,T	1,1	inf,inf	inf,inf	1.5382,0.92358	0.000156509	0.000156509
2	chr11:8339226:C:T	8339226	T,NA	C,NA	1,NA	inf,NA	inf,NA	0.4269,NA	0.000156419	0.000156419
2	chr11:9120867:C:T	9120867	NA,T	NA,C	NA,1	NA,inf	NA,inf	NA,0.451375	0.000156365	0.000156365
2	chr11:8718542:T:C	8718542	NA,C	NA,T	NA,1	NA,-inf	NA,inf	NA,0.562646	0.000156351	0.000156351
2	chr11:8348349:G:A	8348349	NA,A	NA,G	NA,1	NA,inf	NA,inf	NA,0.472796	0.000156339	0.000156339
2	chr11:8814502:G:A	8814502	NA,A	NA,G	NA,1	NA,-inf	NA,inf	NA,0.819966	0.000155271	0.000155271
2	chr11:8545715:G:A	8545715	NA,A	NA,G	NA,1	NA,inf	NA,inf	NA,0.566053	0.00015507	0.00015507
2	chr11:9234449:C:T	9234449	NA,T	NA,C	NA,1	NA,inf	NA,inf	NA,0.534386	0.000155017	0.000155017
2	chr11:9242821:G:A	9242821	A,A	G,G	1,1	inf,-inf	inf,inf	1.42583,0.00977149	0.000154969	0.000154969
2	chr11:9284105:G:C	9284105	NA,C	NA,G	NA,1	NA,-inf	NA,inf	NA,0.320708	0.000154892	0.000154892
2	chr11:9050556:C:A	9050556	NA,A	NA,C	NA,1	NA,inf	NA,inf	NA,0.729729	0.000154478	0.000154478
2	chr11:8627974:G:A	8627974	NA,A	NA,G	NA,1	NA,inf	NA,inf	NA,0.338175	0.000154442	0.000154442
2	chr11:8723602:C:T	8723602	NA,T	NA,C	NA,1	NA,-inf	NA,inf	NA,0.143668	0.00015442	0.00015442
2	chr11:8648784:A:G	8648784	NA,G	NA,A	NA,1	NA,inf	NA,inf	NA,0.385648	0.000154259	0.000154259
2	chr11:8549732:ATTCAT:A	8549732	NA,A	NA,ATTCAT	NA,1	NA,-inf	NA,inf	NA,0.437344	0.000153926	0.000153926
2	chr11:9004814:A:G	9004814	G,G	A,A	1,1	-inf,-inf	inf,inf	3.85307,0.269389	0.000153734	0.000153734
2	chr11:9243092:AAAAAAAAAAAAAC:A	9243092	NA,A	NA,AAAAAAAAAAAAAC	NA,1	NA,inf	NA,inf	NA,0.533232	0.000153359	0.000153359
2	chr11:8809126:G:A	8809126	NA,A	NA,G	NA,1	NA,inf	NA,inf	NA,0.770924	0.000153126	0.000153126
2	chr11:8966437:G:A	8966437	NA,A	NA,G	NA,1	NA,inf	NA,inf	NA,1.15879	0.000152244	0.000152244
2	chr11:8325938:A:C	8325938	NA,C	NA,A	NA,1	NA,inf	NA,inf	NA,0.384997	0.000151859	0.000151859
2	chr11:8652653:A:T	8652653	NA,T	NA,A	NA,1	NA,-inf	NA,inf	NA,0.583255	0.000151849	0.000151849
2	chr11:9240306:A:C	9240306	NA,C	NA,A	NA,1	NA,inf	NA,inf	NA,0.50574	0.000151685	0.000151685
2	chr11:8796293:G:A	8796293	A,A	G,G	1,1	inf,-inf	inf,inf	1.50783,1.05715	0.00015166	0.00015166
2	chr11:9019992:C:T	9019992	NA,T	NA,C	NA,1	NA,inf	NA,inf	NA,0.23431	0.000151653	0.000151653
2	chr11:8958704:T:C	8958704	NA,C	NA,T	NA,1	NA,-inf	NA,inf	NA,0.58418	0.000151585	0.000151585
2	chr11:8539455:T:C	8539455	C,C	T,T	1,1	-inf,inf	inf,inf	0.156642,1.20458	0.000151579	0.000151579
2	chr11:8764052:C:T	8764052	NA,T	NA,C	NA,1	NA,-inf	NA,inf	NA,0.781276	0.000151491	0.000151491
2	chr11:8897103:A:T	8897103	NA,T	NA,A	NA,1	NA,-inf	NA,inf	NA,0.226483	0.000151475	0.000151475
2	chr11:8768142:T:G	8768142	NA,G	NA,T	NA,1	NA,-inf	NA,inf	NA,0.780661	0.000151391	0.000151391
2	chr11:9035704:C:T	9035704	NA,T	NA,C	NA,1	NA,-inf	NA,inf	NA,0.567206	0.000151315	0.000151315
2	chr11:8541797:G:A	8541797	NA,A	NA,G	NA,1	NA,inf	NA,inf	NA,0.545836	0.000151175	0.000151175
2	chr11:8970069:G:T	8970069	NA,T	NA,G	NA,1	NA,inf	NA,inf	NA,1.14949	0.000151148	0.000151148
2	chr11:8345014:G:A	8345014	NA,A	NA,G	NA,1	NA,-inf	NA,inf	NA,0.481191	0.000151133	0.000151133
2	chr11:8577070:A:C	8577070	NA,C	NA,A	NA,1	NA,-inf	NA,inf	NA,0.426377	0.000151104	0.000151104
2	chr11:9238000:C:T	9238000	NA,T	NA,C	NA,1	NA,inf	NA,inf	NA,0.503612	0.000150827	0.000150827
2	chr11:9096853:G:C	9096853	NA,C	NA,G	NA,1	NA,inf	NA,inf	NA,0.402798	0.000150758	0.000150758
2	chr11:8996745:C:T	8996745	NA,T	NA,C	NA,1	NA,inf	NA,inf	NA,1.13074	0.00015072	0.00015072
2	chr11:9116502:G:A	9116502	NA,A	NA,G	NA,1	NA,inf	NA,inf	NA,0.466665	0.000150656	0.000150656
2	chr11:8500249:C:A	8500249	NA,A	NA,C	NA,1	NA,-inf	NA,inf	NA,0.514416	0.000150075	0.000150075
2	chr11:8496111:TGAAAAAGAAAA:T	8496111	NA,T	NA,TGAAAAAGAAAA	NA,1	NA,-inf	NA,inf	NA,0.417358	0.000150009	0.000150009
2	chr11:8955291:C:T	8955291	T,NA	C,NA	1,NA	inf,NA	inf,NA	1.46922,NA	0.000149993	0.000149993
2	chr11:9062968:C:T	9062968	T,NA	C,NA	1,NA	inf,NA	inf,NA	0.301511,NA	0.000149882	0.000149882
2	chr11:8917477:T:C	8917477	NA,C	NA,T	NA,1	NA,inf	NA,inf	NA,0.936895	0.000149795	0.000149795
2	chr11:8876471:C:T	8876471	NA,T	NA,C	NA,1	NA,-inf	NA,inf	NA,0.57816	0.000149768	0.000149768
2	chr11:8729030:A:C	8729030	NA,C	NA,A	NA,1	NA,inf	NA,inf	NA,0.233615	0.000149504	0.000149504
2	chr11:9006735:T:A	9006735	NA,A	NA,T	NA,1	NA,-inf	NA,inf	NA,0.576329	0.000149437	0.000149437
2	chr11:9185762:G:C	9185762	NA,C	NA,G	NA,1	NA,-inf	NA,inf	NA,0.402362	0.000149358	0.000149358
2	chr11:9153942:T:G	9153942	NA,G	NA,T	NA,1	NA,-inf	NA,inf	NA,0.408298	0.000149336	0.000149336
2	chr11:9120672:A:G	9120672	NA,G	NA,A	NA,1	NA,inf	NA,inf	NA,0.499831	0.000149014	0.000149014
2	chr11:8597994:C:A	8597994	NA,A	NA,C	NA,1	NA,inf	NA,inf	NA,0.36193	0.000148632	0.000148632
2	chr11:9007148:G:GA	9007148	NA,GA	NA,G	NA,1	NA,-inf	NA,inf	NA,0.571112	0.000148491	0.000148491
2	chr11:8798750:G:A	8798750	NA,A	NA,G	NA,1	NA,-inf	NA,inf	NA,0.780065	0.000148274	0.000148274
2	chr11:9197208:G:A	9197208	NA,A	NA,G	NA,1	NA,-inf	NA,inf	NA,0.501404	0.000147734	0.000147734
2	chr11:9289145:G:A	9289145	NA,A	NA,G	NA,1	NA,-inf	NA,inf	NA,0.521768	0.000147668	0.000147668
2	chr11:9262569:C:G	9262569	NA,G	NA,C	NA,1	NA,inf	NA,inf	NA,0.495022	0.000147653	0.000147653
2	chr11:8429931:C:T	8429931	NA,T	NA,C	NA,1	NA,-inf	NA,inf	NA,0.381732	0.000147612	0.000147612
2	chr11:8490450:CA:C	8490450	C,C	CA,CA	1,1	inf,inf	inf,inf	1.47807,0.95026	0.000147403	0.000147403
2	chr11:9093671:G:A	9093671	NA,A	NA,G	NA,1	NA,-inf	NA,inf	NA,0.512045	0.000147314	0.000147314
2	chr11:9057440:A:G	9057440	NA,G	NA,A	NA,1	NA,inf	NA,inf	NA,0.535139	0.00014705	0.00014705
2	chr11:8545506:A:T	8545506	NA,T	NA,A	NA,1	NA,inf	NA,inf	NA,0.524647	0.000146977	0.000146977
2	chr11:8545450:C:T	8545450	NA,T	NA,C	NA,1	NA,inf	NA,inf	NA,0.524647	0.000146977	0.000146977
2	chr11:8973420:G:C	8973420	NA,C	NA,G	NA,1	NA,inf	NA,inf	NA,1.11844	0.000146907	0.000146907
2	chr11:8629061:A:T	8629061	NA,T	NA,A	NA,1	NA,inf	NA,inf	NA,0.303538	0.00014649	0.00014649
2	chr11:9021437:C:T	9021437	NA,T	NA,C	NA,1	NA,inf	NA,inf	NA,0.213666	0.000146466	0.000146466
2	chr11:9133890:G:A	9133890	NA,A	NA,G	NA,1	NA,inf	NA,inf	NA,0.512982	0.000146394	0.000146394
2	chr11:8702965:G:GA	8702965	GA,NA	G,NA	1,NA	-inf,NA	inf,NA	1.45192,NA	0.000146185	0.000146185
2	chr11:8804219:A:G	8804219	G,G	A,A	1,1	-inf,-inf	inf,inf	5.02961,0.0343445	0.000146048	0.000146049
2	chr11:9110174:C:A	9110174	NA,A	NA,C	NA,1	NA,inf	NA,inf	NA,0.437551	0.000146017	0.000146017
2	chr11:9308930:T:C	9308930	NA,C	NA,T	NA,1	NA,-inf	NA,inf	NA,0.456087	0.000145826	0.000145826
2	chr11:8938997:G:A	8938997	NA,A	NA,G	NA,1	NA,-inf	NA,inf	NA,0.625587	0.000145768	0.000145768
2	chr11:8333343:C:T	8333343	NA,T	NA,C	NA,1	NA,-inf	NA,inf	NA,0.502199	0.000145763	0.000145763
2	chr11:8756202:T:TA	8756202	NA,TA	NA,T	NA,1	NA,-inf	NA,inf	NA,0.750659	0.000145743	0.000145743
2	chr11:9144712:C:T	9144712	NA,T	NA,C	NA,1	NA,inf	NA,inf	NA,0.416941	0.000145742	0.000145742
2	chr11:8779902:T:C	8779902	NA,C	NA,T	NA,1	NA,inf	NA,inf	NA,0.288287	0.000145713	0.000145713
2	chr11:8384388:T:TA	8384388	NA,TA	NA,T	NA,1	NA,inf	NA,inf	NA,0.643754	0.000145673	0.000145673
2	chr11:8646855:G:A	8646855	NA,A	NA,G	NA,1	NA,inf	NA,inf	NA,0.400028	0.000145634	0.000145634
2	chr11:8904658:C:T	8904658	NA,T	NA,C	NA,1	NA,inf	NA,inf	NA,1.13916	0.000145515	0.000145515
2	chr11:8511013:T:C	8511013	NA,C	NA,T	NA,1	NA,inf	NA,inf	NA,0.591828	0.000145505	0.000145505
2	chr11:8634491:T:C	8634491	NA,C	NA,T	NA,1	NA,-inf	NA,inf	NA,0.621223	0.000145473	0.000145473
2	chr11:9055012:C:G	9055012	NA,G	NA,C	NA,1	NA,inf	NA,inf	NA,0.524779	0.000145206	0.000145206
2	chr11:9054155:C:T	9054155	NA,T	NA,C	NA,1	NA,-inf	NA,inf	NA,0.550715	0.000145149	0.000145149
2	chr11:9178514:C:A	9178514	A,NA	C,NA	1,NA	inf,NA	inf,NA	0.876176,NA	0.000144889	0.000144889
2	chr11:9307821:C:T	9307821	NA,T	NA,C	NA,1	NA,-inf	NA,inf	NA,0.450748	0.000144822	0.000144822
2	chr11:9014531:C:G	9014531	NA,G	NA,C	NA,1	NA,-inf	NA,inf	NA,0.515659	0.000144498	0.000144498
2	chr11:8997155:G:T	8997155	NA,T	NA,G	NA,1	NA,inf	NA,inf	NA,1.10443	0.000144467	0.000144467
2	chr11:8663805:A:G	8663805	NA,G	NA,A	NA,1	NA,-inf	NA,inf	NA,0.540255	0.000144357	0.000144357
2	chr11:8389683:T:C	8389683	NA,C	NA,T	NA,1	NA,inf	NA,inf	NA,0.406056	0.000144318	0.000144318
2	chr11:9090808:A:G	9090808	NA,G	NA,A	NA,1	NA,-inf	NA,inf	NA,0.419692	0.000144116	0.000144116
2	chr11:8989666:C:T	8989666	NA,T	NA,C	NA,1	NA,-inf	NA,inf	NA,0.539203	0.000144094	0.000144094
2	chr11:9118189:A:G	9118189	NA,G	NA,A	NA,1	NA,-inf	NA,inf	NA,0.504775	0.00014406	0.00014406
2	chr11:8894857:C:T	8894857	NA,T	NA,C	NA,1	NA,inf	NA,inf	NA,1.05216	0.000143846	0.000143846
2	chr11:8490746:T:C	8490746	C,C	T,T	1,1	inf,inf	inf,inf	1.46071,0.946382	0.000143572	0.000143572
2	chr11:8644442:G:GA	8644442	NA,GA	NA,G	NA,1	NA,inf	NA,inf	NA,0.400726	0.000143149	0.000143149
2	chr11:8987927:G:A	8987927	A,NA	G,NA	1,NA	inf,NA	inf,NA	0.479762,NA	0.00014276	0.00014276
2	chr11:9235652:T:C	9235652	NA,C	NA,T	NA,1	NA,inf	NA,inf	NA,0.460041	0.00014273	0.00014273
2	chr11:9057042:C:T	9057042	NA,T	NA,C	NA,1	NA,-inf	NA,inf	NA,0.433166	0.000142706	0.000142706
2	chr11:8495907:T:C	8495907	NA,C	NA,T	NA,1	NA,-inf	NA,inf	NA,0.380893	0.000142628	0.000142628
2	chr11:9228812:C:T	9228812	T,T	C,C	1,1	-inf,-inf	inf,inf	0.882611,1.54665	0.000142525	0.000142525
2	chr11:8375913:T:C	8375913	C,C	T,T	1,1	inf,inf	inf,inf	0.034743,1.72711	0.000142483	0.000142483
2	chr11:8715148:T:C	8715148	C,C	T,T	1,1	inf,-inf	inf,inf	5.39789,0.276002	0.000142479	0.000142479
2	chr11:8489221:C:T	8489221	T,T	C,C	1,1	inf,inf	inf,inf	1.32647,1.05028	0.0001424	0.0001424
2	chr11:8325919:G:A	8325919	A,A	G,G	1,1	inf,-inf	inf,inf	1.12083,0.855932	0.000142399	0.000142399
2	chr11:8375410:A:G	8375410	NA,G	NA,A	NA,1	NA,inf	NA,inf	NA,0.275856	0.0001422	0.0001422
2	chr11:8797646:A:G	8797646	G,NA	A,NA	1,NA	-inf,NA	inf,NA	1.37834,NA	0.000142188	0.000142188
2	chr11:8480578:C:T	8480578	NA,T	NA,C	NA,1	NA,-inf	NA,inf	NA,0.182954	0.000141935	0.000141935
2	chr11:8423359:C:T	8423359	NA,T	NA,C	NA,1	NA,-inf	NA,inf	NA,0.483218	0.000141678	0.000141678
2	chr11:8370643:G:A	8370643	NA,A	NA,G	NA,1	NA,-inf	NA,inf	NA,0.384406	0.000141512	0.000141512
2	chr11:9115292:G:C	9115292	NA,C	NA,G	NA,1	NA,-inf	NA,inf	NA,0.547044	0.000141219	0.000141219
2	chr11:8932869:A:G	8932869	NA,G	NA,A	NA,1	NA,-inf	NA,inf	NA,0.596631	0.00014108	0.00014108
2	chr11:9120653:T:A	9120653	NA,A	NA,T	NA,1	NA,inf	NA,inf	NA,0.381175	0.000140858	0.000140858
2	chr11:8644190:G:A	8644190	NA,A	NA,G	NA,1	NA,-inf	NA,inf	NA,0.420841	0.000140849	0.000140849
2	chr11:8896190:C:T	8896190	NA,T	NA,C	NA,1	NA,inf	NA,inf	NA,1.02766	0.000140743	0.000140743
2	chr11:8796261:A:G	8796261	G,G	A,A	1,1	inf,-inf	inf,inf	1.50266,1.03106	0.000140689	0.000140689
2	chr11:9169819:T:C	9169819	NA,C	NA,T	NA,1	NA,inf	NA,inf	NA,0.474422	0.000140598	0.000140598
2	chr11:8747726:A:G	8747726	NA,G	NA,A	NA,1	NA,-inf	NA,inf	NA,0.715873	0.000140585	0.000140585
2	chr11:8920879:A:T	8920879	NA,T	NA,A	NA,1	NA,inf	NA,inf	NA,0.96519	0.00014048	0.00014048
2	chr11:8520078:G:A	8520078	NA,A	NA,G	NA,1	NA,inf	NA,inf	NA,0.316392	0.000140075	0.000140075
2	chr11:8605910:T:C	8605910	NA,C	NA,T	NA,1	NA,-inf	NA,inf	NA,0.539237	0.000139757	0.000139757
2	chr11:9299452:G:C	9299452	NA,C	NA,G	NA,1	NA,inf	NA,inf	NA,0.39856	0.000139515	0.000139515
2	chr11:8333768:A:G	8333768	NA,G	NA,A	NA,1	NA,-inf	NA,inf	NA,0.31969	0.000139475	0.000139475
2	chr11:9030241:T:C	9030241	NA,C	NA,T	NA,1	NA,inf	NA,inf	NA,0.291436	0.000139415	0.000139415
2	chr11:9111776:T:C	9111776	NA,C	NA,T	NA,1	NA,inf	NA,inf	NA,0.371015	0.000139159	0.000139159
2	chr11:9201353:T:C	9201353	NA,C	NA,T	NA,1	NA,-inf	NA,inf	NA,0.445696	0.000139132	0.000139132
2	chr11:9300010:T:G	9300010	G,NA	T,NA	1,NA	inf,NA	inf,NA	0.693666,NA	0.000138987	0.000138987
2	chr11:8807916:C:T	8807916	NA,T	NA,C	NA,1	NA,-inf	NA,inf	NA,0.0394592	0.000138841	0.000138841
2	chr11:9321355:T:C	9321355	NA,C	NA,T	NA,1	NA,-inf	NA,inf	NA,0.264786	0.000138797	0.000138797
2	chr11:8492430:C:T	8492430	NA,T	NA,C	NA,1	NA,-inf	NA,inf	NA,0.36177	0.000138619	0.000138619
2	chr11:9060795:A:C	9060795	NA,C	NA,A	NA,1	NA,inf	NA,inf	NA,0.496884	0.000138472	0.000138472
2	chr11:8360252:G:A	8360252	NA,A	NA,G	NA,1	NA,inf	NA,inf	NA,0.457867	0.000138457	0.000138457
2	chr11:8863252:ACTTT:A	8863252	NA,A	NA,ACTTT	NA,1	NA,-inf	NA,inf	NA,0.506022	0.00013841	0.00013841
2	chr11:8914760:T:C	8914760	NA,C	NA,T	NA,1	NA,-inf	NA,inf	NA,0.511026	0.000138403	0.000138403
2	chr11:9228473:G:A	9228473	NA,A	NA,G	NA,1	NA,inf	NA,inf	NA,0.459642	0.000138402	0.000138402
2	chr11:8992037:T:C	8992037	NA,C	NA,T	NA,1	NA,inf	NA,inf	NA,1.05207	0.000138385	0.000138385
2	chr11:8385936:G:A	8385936	NA,A	NA,G	NA,1	NA,-inf	NA,inf	NA,0.480715	0.000138376	0.000138376
2	chr11:8843663:G:A	8843663	NA,A	NA,G	NA,1	NA,inf	NA,inf	NA,0.184736	0.000138358	0.000138358
2	chr11:8334421:G:A	8334421	A,A	G,G	1,1	-inf,-inf	inf,inf	1.42159,0.596289	0.00013808	0.00013808
2	chr11:9140391:A:G	9140391	NA,G	NA,A	NA,1	NA,inf	NA,inf	NA,0.440879	0.000138055	0.000138055
2	chr11:8374319:G:A	8374319	NA,A	NA,G	NA,1	NA,inf	NA,inf	NA,0.24876	0.000137955	0.000137955
2	chr11:9060898:T:C	9060898	NA,C	NA,T	NA,1	NA,inf	NA,inf	NA,0.29853	0.000137788	0.000137788
2	chr11:8699535:G:C	8699535	NA,C	NA,G	NA,1	NA,inf	NA,inf	NA,0.233022	0.000137773	0.000137773
2	chr11:9007331:G:A	9007331	NA,A	NA,G	NA,1	NA,-inf	NA,inf	NA,0.506339	0.00013746	0.00013746
2	chr11:9071482:C:G	9071482	NA,G	NA,C	NA,1	NA,-inf	NA,inf	NA,0.443517	0.000137402	0.000137402
2	chr11:8758212:A:G	8758212	NA,G	NA,A	NA,1	NA,-inf	NA,inf	NA,0.693494	0.000137397	0.000137397
2	chr11:8363872:A:G	8363872	G,G	A,A	1,1	inf,inf	inf,inf	0.36878,1.16851	0.000137318	0.000137318
2	chr11:8360229:G:C	8360229	NA,C	NA,G	NA,1	NA,inf	NA,inf	NA,0.325475	0.000137317	0.000137317
2	chr11:8832840:G:T	8832840	NA,T	NA,G	NA,1	NA,-inf	NA,inf	NA,0.148439	0.000137191	0.000137191
2	chr11:8668199:T:C	8668199	NA,C	NA,T	NA,1	NA,inf	NA,inf	NA,0.348168	0.000137182	0.000137182
2	chr11:9262875:G:A	9262875	NA,A	NA,G	NA,1	NA,inf	NA,inf	NA,0.439452	0.000137115	0.000137115
2	chr11:8904644:T:C	8904644	NA,C	NA,T	NA,1	NA,-inf	NA,inf	NA,0.499112	0.00013701	0.00013701
2	chr11:8460837:A:G	8460837	NA,G	NA,A	NA,1	NA,-inf	NA,inf	NA,0.358528	0.000136804	0.000136804
2	chr11:8396173:G:C	8396173	NA,C	NA,G	NA,1	NA,inf	NA,inf	NA,0.260479	0.000136773	0.000136773
2	chr11:9033750:G:A	9033750	NA,A	NA,G	NA,1	NA,inf	NA,inf	NA,0.330032	0.000136742	0.000136742
2	chr11:8701953:C:A	8701953	NA,A	NA,C	NA,1	NA,inf	NA,inf	NA,0.255357	0.000136675	0.000136675
2	chr11:9114133:G:A	9114133	NA,A	NA,G	NA,1	NA,inf	NA,inf	NA,0.358049	0.000136627	0.000136627
2	chr11:8667465:A:G	8667465	NA,G	NA,A	NA,1	NA,inf	NA,inf	NA,0.345037	0.000136615	0.000136615
2	chr11:9228801:C:G	9228801	G,G	C,C	1,1	inf,inf	inf,inf	1.3631,0.0199582	0.000136601	0.000136601
2	chr11:9230526:C:T	9230526	T,T	C,C	1,1	inf,-inf	inf,inf	1.36091,0.00684795	0.000136464	0.000136464
2	chr11:9235614:C:T	9235614	T,T	C,C	1,1	-inf,-inf	inf,inf	0.806648,1.55032	0.000136458	0.000136458
2	chr11:8376277:C:T	8376277	T,T	C,C	1,1	-inf,-inf	inf,inf	0.197223,1.678	0.000136408	0.000136408
2	chr11:9102502:G:A	9102502	NA,A	NA,G	NA,1	NA,inf	NA,inf	NA,0.343867	0.000136407	0.000136407
2	chr11:9281530:A:C	9281530	NA,C	NA,A	NA,1	NA,inf	NA,inf	NA,0.383011	0.000136381	0.000136381
2	chr11:8618526:GCA:G	8618526	NA,G	NA,GCA	NA,1	NA,inf	NA,inf	NA,0.302223	0.000136321	0.000136321
2	chr11:8382152:T:C	8382152	C,C	T,T	1,1	inf,inf	inf,inf	0.515305,0.922098	0.000136036	0.000136036
2	chr11:8434623:G:GCTA	8434623	NA,GCTA	NA,G	NA,1	NA,-inf	NA,inf	NA,0.434334	0.000135915	0.000135915
2	chr11:9113815:A:G	9113815	NA,G	NA,A	NA,1	NA,inf	NA,inf	NA,0.352232	0.000135835	0.000135835
2	chr11:9230573:G:A	9230573	A,A	G,G	1,1	-inf,-inf	inf,inf	0.882856,1.51861	0.00013582	0.00013582
2	chr11:8950451:G:A	8950451	NA,A	NA,G	NA,1	NA,inf	NA,inf	NA,1.01272	0.000135729	0.000135729
2	chr11:8385742:T:C	8385742	NA,C	NA,T	NA,1	NA,-inf	NA,inf	NA,0.504631	0.000135651	0.000135651
2	chr11:8650564:C:T	8650564	NA,T	NA,C	NA,1	NA,inf	NA,inf	NA,0.251271	0.000135578	0.000135578
2	chr11:8670166:C:A	8670166	NA,A	NA,C	NA,1	NA,inf	NA,inf	NA,0.339171	0.000135498	0.000135498
2	chr11:9329619:C:T	9329619	NA,T	NA,C	NA,1	NA,-inf	NA,inf	NA,0.391271	0.000135353	0.000135353
2	chr11:8627743:T:C	8627743	NA,C	NA,T	NA,1	NA,inf	NA,inf	NA,0.288573	0.000135332	0.000135332
2	chr11:8337429:T:C	8337429	NA,C	NA,T	NA,1	NA,inf	NA,inf	NA,0.323209	0.000135296	0.000135296
2	chr11:8699558:C:T	8699558	NA,T	NA,C	NA,1	NA,inf	NA,inf	NA,0.224008	0.000135224	0.000135224
2	chr11:8492458:A:G	8492458	NA,G	NA,A	NA,1	NA,-inf	NA,inf	NA,0.342747	0.000135216	0.000135216
2	chr11:9016530:G:GTGGTCTCC	9016530	NA,GTGGTCTCC	NA,G	NA,1	NA,inf	NA,inf	NA,0.330755	0.000135207	0.000135207
2	chr11:8929266:C:T	8929266	NA,T	NA,C	NA,1	NA,-inf	NA,inf	NA,0.489558	0.000135161	0.000135161
2	chr11:8921452:G:A	8921452	NA,A	NA,G	NA,1	NA,inf	NA,inf	NA,0.922047	0.000135159	0.000135159
2	chr11:8797285:C:T	8797285	NA,T	NA,C	NA,1	NA,inf	NA,inf	NA,0.409243	0.000135107	0.000135107
2	chr11:8357115:T:C	8357115	NA,C	NA,T	NA,1	NA,inf	NA,inf	NA,0.313666	0.000135087	0.000135087
2	chr11:8911273:C:T	8911273	NA,T	NA,C	NA,1	NA,inf	NA,inf	NA,0.172573	0.000134983	0.000134983
2	chr11:8896435:G:A	8896435	NA,A	NA,G	NA,1	NA,-inf	NA,inf	NA,0.557648	0.00013497	0.00013497
2	chr11:9002161:T:C	9002161	NA,C	NA,T	NA,1	NA,-inf	NA,inf	NA,0.488315	0.000134817	0.000134817
2	chr11:8524279:C:G	8524279	NA,G	NA,C	NA,1	NA,inf	NA,inf	NA,0.397366	0.000134785	0.000134785
2	chr11:8913195:A:G	8913195	NA,G	NA,A	NA,1	NA,inf	NA,inf	NA,0.168698	0.000134688	0.000134688
2	chr11:8974967:C:A	8974967	NA,A	NA,C	NA,1	NA,inf	NA,inf	NA,0.161688	0.000134642	0.000134642
2	chr11:9309628:G:A	9309628	NA,A	NA,G	NA,1	NA,-inf	NA,inf	NA,0.388716	0.000134602	0.000134602
2	chr11:8927938:T:G	8927938	NA,G	NA,T	NA,1	NA,inf	NA,inf	NA,0.173792	0.000134544	0.000134544
2	chr11:8995388:A:G	8995388	NA,G	NA,A	NA,1	NA,inf	NA,inf	NA,1.01832	0.000134441	0.000134441
```
