## Supplementary material for "Characterization of shared and ancestry-specific signals driving complex traits using multi-ancestry fine-mapping": susiex_nc2.cs80.snp

```
BP	SNP	PIP(CS1)	LogBF(CS1,Pop1)	LogBF(CS1,Pop2)	PIP(CS2)	LogBF(CS2,Pop1)	LogBF(CS2,Pop2)
8324885	chr11:8324885:G:A	1.26396e-13	-1.16963	-0.764577	3.88905e-05	-1.58866	-0.682088
8325232	chr11:8325232:G:A	4.04193e-13	-2.56695e-10	-0.771739	0.000185427	-2.56695e-10	-0.708833
8325321	chr11:8325321:A:G	5.07963e-14	-1.55397	-1.29184	1.46039e-05	-1.94831	-1.30189
8325512	chr11:8325512:T:G	1.29979e-13	-1.90626	-3.33048e-10	7.79157e-05	-1.57587	-3.33048e-10
8325567	chr11:8325567:G:A	3.54295e-13	-0.803405	-0.100097	0.00017363	-1.29392	0.51935
8325919	chr11:8325919:G:A	2.93881e-13	-0.715593	-0.374865	0.000142399	-1.27757	0.304703
8325938	chr11:8325938:A:C	3.14323e-13	-2.56695e-10	-1.02321	0.000151859	-2.56695e-10	-0.908546
8326053	chr11:8326053:C:T	2.36269e-13	-2.56695e-10	-1.30866	0.00010683	-2.56695e-10	-1.26026
8326252	chr11:8326252:G:A	4.61708e-14	-1.74159	-1.1997	1.42463e-05	-1.97172	-1.30328
8326390	chr11:8326390:G:A	3.07761e-13	-2.56695e-10	-1.04431	0.000119887	-2.56695e-10	-1.14495
8326729	chr11:8326729:A:G	2.83339e-13	0.134367	-1.26135	4.06499e-05	-0.954047	-1.27245
8326777	chr11:8326777:A:G	9.89092e-14	-1.12784	-1.05159	3.74127e-05	-1.28158	-1.02791
8326783	chr11:8326783:G:A	5.51953e-14	-1.58088	-1.18188	1.99883e-05	-1.821	-1.11534
8326793	chr11:8326793:C:T	5.57049e-14	-1.56976	-1.1838	2.00763e-05	-1.81459	-1.11736
8327035	chr11:8327035:G:A	6.06336e-13	-2.56695e-10	-0.366198	0.000226388	-2.56695e-10	-0.509244
8327153	chr11:8327153:C:G	8.06692e-13	-0.280032	0.199342	0.000315702	-1.15788	0.981181
8327260	chr11:8327260:A:C	7.1598e-13	-2.56695e-10	-0.19998	0.00032131	-2.56695e-10	-0.15909
8327279	chr11:8327279:G:A	8.19324e-13	-0.0871253	0.0219732	0.000288628	-1.02494	0.75858
8327553	chr11:8327553:A:G	2.32076e-13	-0.653478	-0.673089	3.46488e-05	-1.69427	-0.691963
8327571	chr11:8327571:A:C	3.41598e-13	-0.764209	-0.175787	5.45054e-05	-1.74227	-0.190928
8327621	chr11:8327621:T:C	2.89366e-13	-0.735221	-0.370719	4.51417e-05	-1.7318	-0.389886
8327661	chr11:8327661:A:G	1.48074e-13	-1.77592	-3.33048e-10	0.000100689	-1.31946	-3.33048e-10
8327667	chr11:8327667:T:C	2.98272e-13	-0.946446	-0.129179	5.05042e-05	-1.84213	-0.167309
8327790	chr11:8327790:C:T	1.94467e-13	-0.912123	-0.591247	9.34919e-05	-1.4225	0.0288789
8327959	chr11:8327959:C:T	3.83072e-14	-1.95049	-1.1775	2.34072e-05	-1.77687	-1.00158
8328112	chr11:8328112:A:G	1.29042e-12	1.39255	-1.00346	0.00824293	3.9316	-0.845989
8328288	chr11:8328288:C:T	3.36357e-14	-1.96727	-1.29077	1.64694e-05	-1.93495	-1.19504
8328340	chr11:8328340:G:A	1.75084e-12	-2.56695e-10	0.694218	0.00057761	-2.56695e-10	0.427404
8328367	chr11:8328367:C:T	2.38346e-13	-2.56695e-10	-1.29991	0.00010797	-2.56695e-10	-1.24964
8328462	chr11:8328462:G:A	3.25673e-14	-1.97076	-1.31956	1.44992e-05	-1.9285	-1.32891
8328476	chr11:8328476:A:G	1.72544e-13	-1.62298	-3.33048e-10	5.59614e-05	-1.90683	-3.33048e-10
8328584	chr11:8328584:C:T	2.46656e-13	-0.893422	-0.372213	4.27423e-05	-1.7881	-0.388211
8328607	chr11:8328607:C:T	5.24986e-13	-2.56695e-10	-0.510261	0.000195868	-2.56695e-10	-0.654053
8328931	chr11:8328931:G:A	5.98002e-14	-1.40183	-1.28079	3.15877e-05	-1.18354	-1.29519
8328932	chr11:8328932:A:C	5.47662e-13	-2.56695e-10	-0.467974	0.000229726	-2.56695e-10	-0.494609
8329148	chr11:8329148:A:AG	4.04637e-12	1.53194	-3.33048e-10	0.000876157	0.84405	-3.33048e-10
8329717	chr11:8329717:A:G	4.85641e-14	-1.93416	-0.956585	1.97288e-05	-1.78277	-1.16665
8330110	chr11:8330110:T:C	4.22455e-14	-1.95722	-1.07291	2.03276e-05	-1.68428	-1.23524
8330303	chr11:8330303:C:T	4.30174e-14	-1.97071	-1.04132	3.17184e-05	-1.66241	-0.812186
8330491	chr11:8330491:A:G	9.72903e-13	-0.336707	0.44336	0.000157326	-1.25407	0.380891
8330779	chr11:8330779:C:T	2.53402e-13	-2.56695e-10	-1.23866	0.000104895	-2.56695e-10	-1.27854
8330830	chr11:8330830:T:G	3.65561e-14	-1.9698	-1.20499	2.46689e-05	-1.70065	-1.0253
8330897	chr11:8330897:C:T	6.65266e-14	-1.53592	-1.04011	1.5639e-05	-1.96669	-1.21504
8330903	chr11:8330903:G:A	2.76261e-13	-2.56695e-10	-1.15229	0.000130287	-2.56695e-10	-1.06175
8330964	chr11:8330964:G:A	4.31669e-13	-1.97169	1.26572	0.000167465	-1.97231	1.16159
8331195	chr11:8331195:C:T	2.31969e-13	-2.56695e-10	-1.32703	0.000100261	-2.56695e-10	-1.32372
8331803	chr11:8331803:C:T	4.47083e-13	-1.20918	0.53829	0.000228712	-0.94636	0.447329
8332010	chr11:8332010:C:T	1.11705e-12	0.784008	-0.539191	8.34631e-05	-0.978905	-0.528186
8332272	chr11:8332272:G:C	2.62852e-13	-2.56695e-10	-1.20204	0.000112045	-2.56695e-10	-1.21259
8332916	chr11:8332916:G:A	1.12328e-13	-0.732175	-1.32003	2.0744e-05	-1.63837	-1.26086
8332987	chr11:8332987:G:A	2.61325e-13	-2.56695e-10	-1.20787	0.000112423	-2.56695e-10	-1.20923
8333234	chr11:8333234:G:A	3.69782e-13	-2.56695e-10	-0.860718	0.000160734	-2.56695e-10	-0.851746
8333343	chr11:8333343:C:T	3.71689e-13	-2.56695e-10	-0.855575	0.000145763	-2.56695e-10	-0.949513
8333742	chr11:8333742:A:T	5.44351e-14	-1.91867	-0.857958	3.15535e-05	-1.97016	-0.509649
8333768	chr11:8333768:A:G	2.90508e-13	-2.56695e-10	-1.102	0.000139475	-2.56695e-10	-0.993613
8333819	chr11:8333819:C:A	2.5962e-13	-2.56695e-10	-1.21441	0.000102518	-2.56695e-10	-1.30146
8333926	chr11:8333926:G:A	9.53726e-14	-1.22288	-0.992962	1.71234e-05	-1.90766	-1.18339
8334366	chr11:8334366:T:C	1.69063e-13	-1.5944	-0.048959	0.000126085	-1.89673	0.802193
8334421	chr11:8334421:G:A	5.16155e-13	0.199766	-0.726992	0.00013808	-0.40096	-0.602702
8334562	chr11:8334562:G:A	3.70652e-13	-2.56695e-10	-0.858369	0.000168602	-2.56695e-10	-0.803953
8334796	chr11:8334796:A:G	2.07707e-12	-2.56695e-10	0.86508	0.000713339	-2.56695e-10	0.638461
8335331	chr11:8335331:C:T	4.02985e-14	-1.7656	-1.31172	1.41915e-05	-1.95252	-1.32633
8335449	chr11:8335449:C:T	3.27105e-14	-1.96708	-1.31886	1.45889e-05	-1.92792	-1.32331
8335676	chr11:8335676:G:GT	2.44855e-13	-2.56695e-10	-1.27296	0.000103236	-2.56695e-10	-1.29448
8336046	chr11:8336046:C:T	2.49993e-13	-2.56695e-10	-1.2522	0.000113712	-2.56695e-10	-1.19783
8336152	chr11:8336152:C:T	5.45308e-14	-1.73708	-1.03778	1.58195e-05	-1.95928	-1.21097
8336255	chr11:8336255:G:A	9.33986e-14	-1.97044	-0.266313	3.44747e-05	-1.96782	-0.423451
8336262	chr11:8336262:C:T	3.52039e-13	-2.56695e-10	-0.909889	0.000128129	-2.56695e-10	-1.07846
8336279	chr11:8336279:A:G	2.40567e-13	-2.56695e-10	-1.29063	0.000108433	-2.56695e-10	-1.24536
8336293	chr11:8336293:T:A	1.09804e-12	-2.56695e-10	0.227653	0.000414628	-2.56695e-10	0.0958855
8336497	chr11:8336497:A:C	2.60825e-13	-2.56695e-10	-1.20978	0.000116152	-2.56695e-10	-1.17659
8336502	chr11:8336502:C:T	7.20114e-14	-1.81832	-0.678492	3.52983e-05	-1.93057	-0.43709
8336930	chr11:8336930:G:A	2.38965e-13	-2.56695e-10	-1.29732	9.96347e-05	-2.56695e-10	-1.32998
8337092	chr11:8337092:A:C	2.369e-13	-2.56695e-10	-1.30599	9.9695e-05	-2.56695e-10	-1.32938
8337275	chr11:8337275:G:A	2.33278e-13	-2.56695e-10	-1.3214	0.000104825	-2.56695e-10	-1.27921
8337429	chr11:8337429:T:C	2.91319e-13	-2.56695e-10	-1.09921	0.000135296	-2.56695e-10	-1.02403
8337771	chr11:8337771:G:A	4.04926e-14	-1.94985	-1.12266	1.50805e-05	-1.97203	-1.24607
8337889	chr11:8337889:A:G	1.51831e-13	-1.75086	-3.33048e-10	0.000173206	-0.777016	-3.33048e-10
8337948	chr11:8337948:T:C	3.65066e-14	-1.97219	-1.20395	1.73881e-05	-1.75732	-1.31838
8338182	chr11:8338182:T:C	2.33816e-13	-2.56695e-10	-1.3191	9.96488e-05	-2.56695e-10	-1.32984
8338209	chr11:8338209:A:T	5.05286e-14	-1.55156	-1.29953	3.992e-05	-0.927419	-1.3172
8338333	chr11:8338333:A:C	3.49501e-14	-1.96818	-1.25153	1.77696e-05	-1.73481	-1.31919
8338371	chr11:8338371:C:T	2.37429e-13	-2.56695e-10	-1.30376	0.000100495	-2.56695e-10	-1.32138
8338869	chr11:8338869:A:C	2.79325e-13	-2.56695e-10	-1.14125	0.000107412	-2.56695e-10	-1.25482
8339202	chr11:8339202:G:A	2.35246e-13	-2.56695e-10	-1.313	0.000104897	-2.56695e-10	-1.27852
8339226	chr11:8339226:C:T	1.75603e-13	-1.60541	-3.33048e-10	0.000156419	-0.878955	-3.33048e-10
8339566	chr11:8339566:A:G	1.63434e-13	-0.350049	-1.32717	2.60968e-05	-1.4353	-1.23438
8340021	chr11:8340021:T:C	7.32054e-13	-2.56695e-10	-0.177778	0.000298194	-2.56695e-10	-0.233752
8340174	chr11:8340174:TG:T	1.63439e-13	-1.36543	-0.311765	0.000111523	-1.6513	0.43403
8340821	chr11:8340821:A:G	5.93396e-14	-1.36552	-1.32484	5.91011e-05	-0.522448	-1.3298
8340855	chr11:8340855:T:G	6.43902e-13	-2.56695e-10	-0.306086	0.00026162	-2.56695e-10	-0.364601
8340979	chr11:8340979:C:G	2.36923e-13	-0.238602	-1.0673	4.08208e-05	-1.4108	-0.811505
8341115	chr11:8341115:C:CT	3.85583e-14	-1.95442	-1.16705	1.92351e-05	-1.6655	-1.30926
8341144	chr11:8341144:A:G	3.42569e-14	-1.96013	-1.27961	1.39434e-05	-1.96811	-1.32837
8341480	chr11:8341480:G:T	1.09219e-13	-0.758436	-1.32184	2.57746e-05	-1.59281	-1.0893
8341750	chr11:8341750:T:C	3.27412e-13	0.0415208	-1.02393	5.11818e-05	-1.23483	-0.76128
8341811	chr11:8341811:T:C	1.40935e-13	-1.82533	-3.33048e-10	5.2895e-05	-1.96319	-3.33048e-10
8341970	chr11:8341970:T:C	3.28768e-14	-1.97155	-1.30931	1.40339e-05	-1.97085	-1.31917
8342139	chr11:8342139:C:A	5.84224e-14	-1.5266	-1.17933	1.65783e-05	-1.93798	-1.18542
8342373	chr11:8342373:G:T	6.75352e-13	-2.56695e-10	-0.258398	0.0003666	-2.56695e-10	-0.027225
8342603	chr11:8342603:C:T	2.79464e-13	-2.56695e-10	-1.14076	0.000114102	-2.56695e-10	-1.1944
8342675	chr11:8342675:G:C	2.70357e-12	-2.56695e-10	1.1287	0.000929482	-2.56695e-10	0.903132
8342719	chr11:8342719:A:T	2.46754e-13	-2.56695e-10	-1.26524	0.000100956	-2.56695e-10	-1.31681
8342736	chr11:8342736:C:T	8.12486e-13	-2.56695e-10	-0.0735337	0.000315079	-2.56695e-10	-0.178672
8342749	chr11:8342749:C:G	2.31324e-13	-2.56695e-10	-1.32981	9.96941e-05	-2.56695e-10	-1.32939
8342810	chr11:8342810:C:A	2.33034e-13	-2.56695e-10	-1.32245	0.000100559	-2.56695e-10	-1.32075
8343208	chr11:8343208:T:C	4.68945e-13	-0.331525	-0.29162	0.000102093	-1.46073	0.155119
8343444	chr11:8343444:C:T	3.81419e-14	-1.84286	-1.28946	1.51988e-05	-1.95314	-1.25714
8343532	chr11:8343532:TC:T	2.32742e-13	-2.56695e-10	-1.3237	0.000102705	-2.56695e-10	-1.29963
8343619	chr11:8343619:C:T	2.3584e-13	-2.56695e-10	-1.31048	0.000100049	-2.56695e-10	-1.32584
8344020	chr11:8344020:C:T	1.77649e-13	-1.81898	0.225159	6.9774e-05	-1.95248	0.266243
8344425	chr11:8344425:C:T	3.24694e-13	-2.56695e-10	-0.990749	0.000119388	-2.56695e-10	-1.14912
8344601	chr11:8344601:C:T	6.90931e-14	-1.22585	-1.31233	2.29776e-05	-1.5464	-1.25057
8344709	chr11:8344709:G:A	3.92537e-13	-0.0597062	-0.741295	6.0523e-05	-1.18177	-0.646697
8344903	chr11:8344903:C:T	5.83802e-13	0.312863	-0.716933	9.32837e-05	-0.767008	-0.628842
8345014	chr11:8345014:G:A	3.62162e-13	-2.56695e-10	-0.88154	0.000151133	-2.56695e-10	-0.913334
8345323	chr11:8345323:A:G	1.42715e-13	-1.81278	-3.33048e-10	7.98665e-05	-1.55114	-3.33048e-10
8345600	chr11:8345600:C:T	3.97087e-14	-1.85117	-1.24089	1.46432e-05	-1.93292	-1.3146
8345925	chr11:8345925:G:A	4.42887e-13	-2.56695e-10	-0.680316	0.000217855	-2.56695e-10	-0.547665
8345929	chr11:8345929:C:T	3.87306e-14	-1.87611	-1.24089	1.48856e-05	-1.9165	-1.3146
8345936	chr11:8345936:C:T	4.01542e-13	-2.56695e-10	-0.778319	0.000165942	-2.56695e-10	-0.819858
8346577	chr11:8346577:G:A	3.92119e-14	-1.97046	-1.13419	1.48146e-05	-1.97245	-1.26343
8346699	chr11:8346699:G:A	1.19803e-13	-0.666446	-1.32134	2.25044e-05	-1.52679	-1.291
8346758	chr11:8346758:C:T	3.38504e-14	-1.95173	-1.29995	1.51401e-05	-1.88576	-1.3284
8346776	chr11:8346776:T:C	3.83617e-14	-1.96822	-1.15836	1.4872e-05	-1.97065	-1.26137
8346814	chr11:8346814:G:T	1.16392e-12	-2.56695e-10	0.285913	0.000440416	-2.56695e-10	0.156223
8346943	chr11:8346943:T:G	1.60035e-13	-0.626891	-1.07135	3.11088e-05	-1.4878	-1.00621
8347038	chr11:8347038:T:C	3.80933e-14	-1.89179	-1.2418	1.50952e-05	-1.90214	-1.31498
8347141	chr11:8347141:TTCTC:T	1.37097e-12	-2.56695e-10	0.449643	0.000513269	-2.56695e-10	0.309305
8347158	chr11:8347158:A:G	3.54794e-13	-2.56695e-10	-0.902093	0.000130203	-2.56695e-10	-1.0624
8347400	chr11:8347400:T:C	3.91416e-14	-1.86471	-1.24173	1.47777e-05	-1.92343	-1.31495
8347745	chr11:8347745:C:A	6.69217e-14	-1.32837	-1.24174	2.37634e-05	-1.57011	-1.19324
8347787	chr11:8347787:T:C	6.51725e-14	-1.35971	-1.23689	2.33124e-05	-1.59471	-1.1878
8347868	chr11:8347868:G:A	8.70806e-14	-1.3933	-0.913496	3.24471e-05	-1.62034	-0.831547
8348295	chr11:8348295:T:C	2.76733e-13	-2.56695e-10	-1.15058	0.000127399	-2.56695e-10	-1.08418
8348349	chr11:8348349:G:A	3.54477e-13	-2.56695e-10	-0.902988	0.000156339	-2.56695e-10	-0.879471
8348360	chr11:8348360:C:A	3.47989e-14	-1.94721	-1.27683	1.61133e-05	-1.84055	-1.3113
8348397	chr11:8348397:A:C	1.2282e-13	-1.96292	-3.33048e-10	5.67894e-05	-1.89215	-3.33048e-10
8348439	chr11:8348439:T:C	1.46839e-12	-2.56695e-10	0.518287	0.000562256	-2.56695e-10	0.400462
8348564	chr11:8348564:C:T	3.88158e-14	-1.87385	-1.24095	1.57054e-05	-1.93505	-1.24244
8348776	chr11:8348776:G:A	3.9784e-14	-1.84008	-1.25009	1.53024e-05	-1.9519	-1.25159
8349097	chr11:8349097:T:C	4.41708e-14	-1.82601	-1.15956	1.64818e-05	-1.95592	-1.17333
8349278	chr11:8349278:C:T	2.41065e-13	-2.56695e-10	-1.28857	0.000105115	-2.56695e-10	-1.27644
8350333	chr11:8350333:G:C	8.32054e-13	-0.0497349	-3.33048e-10	0.00030904	-0.198025	-3.33048e-10
8351613	chr11:8351613:G:A	2.03084e-12	-2.56695e-10	0.842574	0.00069867	-2.56695e-10	0.617683
8351744	chr11:8351744:C:T	4.65938e-14	-1.9683	-0.963864	2.40611e-05	-1.75925	-0.991653
8351886	chr11:8351886:G:A	6.9316e-14	-1.57323	-0.961725	2.83282e-05	-1.84358	-0.744059
8352063	chr11:8352063:G:A	2.62341e-13	-2.56695e-10	-1.20399	0.000117101	-2.56695e-10	-1.16846
8352216	chr11:8352216:C:G	3.22091e-14	-1.97162	-1.32976	1.78248e-05	-1.72093	-1.32997
8352358	chr11:8352358:G:T	4.71961e-14	-1.95743	-0.961893	2.13222e-05	-1.81452	-1.05722
8352456	chr11:8352456:G:C	2.46161e-13	-2.56695e-10	-1.26765	0.000101693	-2.56695e-10	-1.30954
8352680	chr11:8352680:T:C	2.46131e-13	-2.56695e-10	-1.26777	0.000101805	-2.56695e-10	-1.30844
8352938	chr11:8352938:C:T	7.062e-14	-1.78531	-0.731008	2.15097e-05	-1.95744	-0.905557
8353001	chr11:8353001:C:A	1.06919e-13	-0.974509	-1.12705	6.06164e-05	-0.768323	-1.05861
8353267	chr11:8353267:G:A	3.51502e-14	-1.90843	-1.30557	1.54073e-05	-1.88932	-1.30734
8354268	chr11:8354268:C:T	3.57569e-13	-2.56695e-10	-0.894303	0.000134006	-2.56695e-10	-1.03361
8354360	chr11:8354360:G:A	6.45633e-14	-1.89947	-0.706515	2.31937e-05	-1.89269	-0.894926
8354658	chr11:8354658:T:C	2.8023e-13	-2.56695e-10	-1.13802	0.000111117	-2.56695e-10	-1.22092
8355867	chr11:8355867:T:C	2.58581e-13	-2.56695e-10	-1.21842	0.000104995	-2.56695e-10	-1.27758
8356219	chr11:8356219:A:AC	5.65507e-13	-2.56695e-10	-0.43591	0.000211578	-2.56695e-10	-0.576903
8356413	chr11:8356413:G:C	4.03761e-14	-1.80602	-1.26937	1.42336e-05	-1.95066	-1.32522
8356676	chr11:8356676:CT:C	7.1085e-12	-2.56695e-10	2.09542	0.00212039	-2.56695e-10	1.72786
8357065	chr11:8357065:T:C	2.60129e-13	-2.56695e-10	-1.21245	0.000114339	-2.56695e-10	-1.19233
8357108	chr11:8357108:A:G	4.42563e-14	-1.67143	-1.3122	1.40937e-05	-1.96399	-1.32178
8357115	chr11:8357115:T:C	2.89035e-13	-2.56695e-10	-1.10708	0.000135087	-2.56695e-10	-1.02557
8357129	chr11:8357129:G:A	4.58244e-14	-1.77768	-1.17113	1.54401e-05	-1.96041	-1.23411
8357256	chr11:8357256:A:C	7.21181e-13	-2.56695e-10	-0.192742	0.000266037	-2.56695e-10	-0.34786
8357829	chr11:8357829:G:T	2.81325e-13	-2.56695e-10	-1.13412	0.000111731	-2.56695e-10	-1.2154
8358142	chr11:8358142:G:A	2.3598e-13	-2.56695e-10	-1.30989	0.000104572	-2.56695e-10	-1.28162
8358149	chr11:8358149:C:A	1.46641e-13	-1.34094	-0.444703	0.000103161	-1.41043	0.115222
8358293	chr11:8358293:G:A	3.64635e-14	-1.96033	-1.21699	1.8974e-05	-1.78987	-1.19856
8358401	chr11:8358401:G:A	1.49803e-13	-1.76431	-3.33048e-10	5.32821e-05	-1.95589	-3.33048e-10
8358641	chr11:8358641:C:T	4.09054e-14	-1.83855	-1.22382	1.46911e-05	-1.93613	-1.30812
8359120	chr11:8359120:G:A	2.33529e-13	-2.56695e-10	-1.32032	0.000102753	-2.56695e-10	-1.29917
8359169	chr11:8359169:A:G	2.36115e-13	-2.56695e-10	-1.30931	0.000104635	-2.56695e-10	-1.28101
8359172	chr11:8359172:T:C	1.534e-13	-1.47915	-0.261434	9.77273e-05	-1.70407	0.354754
8359228	chr11:8359228:C:T	3.41634e-13	-0.939892	-3.33048e-10	0.000416368	0.100073	-3.33048e-10
8359589	chr11:8359589:G:A	3.45341e-14	-1.97074	-1.26095	1.90598e-05	-1.71902	-1.2649
8359690	chr11:8359690:C:T	2.33605e-13	-2.56695e-10	-1.32	0.000102813	-2.56695e-10	-1.29858
8359716	chr11:8359716:G:C	2.33579e-13	-2.56695e-10	-1.32011	0.000102793	-2.56695e-10	-1.29877
8359883	chr11:8359883:GAAGA:G	6.66717e-14	-1.94939	-0.62446	4.53248e-05	-1.45145	-0.666193
8360229	chr11:8360229:G:C	2.92562e-13	-2.56695e-10	-1.09496	0.000137317	-2.56695e-10	-1.00921
8360252	chr11:8360252:G:A	3.45834e-13	-2.56695e-10	-0.927674	0.000138457	-2.56695e-10	-1.00093
8360291	chr11:8360291:G:T	2.86115e-13	-2.56695e-10	-1.11724	0.000113188	-2.56695e-10	-1.20245
8360415	chr11:8360415:C:T	2.32754e-13	-2.56695e-10	-1.32365	0.000102126	-2.56695e-10	-1.30528
8360444	chr11:8360444:T:C	8.86648e-13	-2.56695e-10	0.0138159	0.000328256	-2.56695e-10	-0.137701
8360559	chr11:8360559:C:T	6.11568e-14	-1.97113	-0.689058	4.16116e-05	-1.75204	-0.451075
8360567	chr11:8360567:T:C	2.31295e-13	-2.56695e-10	-1.32994	0.000103131	-2.56695e-10	-1.29549
8361261	chr11:8361261:T:A	1.46166e-13	-1.78889	-3.33048e-10	5.39171e-05	-1.94405	-3.33048e-10
8361420	chr11:8361420:T:C	2.87095e-13	-2.56695e-10	-1.11382	0.000115461	-2.56695e-10	-1.18256
8361512	chr11:8361512:C:T	5.45848e-13	-2.56695e-10	-0.471291	0.000183397	-2.56695e-10	-0.71984
8361571	chr11:8361571:G:A	1.22471e-13	-1.96576	-3.33048e-10	5.3561e-05	-1.95067	-3.33048e-10
8361658	chr11:8361658:G:A	2.88643e-13	-2.56695e-10	-1.10844	0.000113945	-2.56695e-10	-1.19578
8361698	chr11:8361698:T:C	4.72253e-14	-1.74822	-1.17048	1.496e-05	-1.91342	-1.3127
8361723	chr11:8361723:A:T	1.69912e-13	-1.63835	-3.33048e-10	5.63221e-05	-1.90041	-3.33048e-10
8361896	chr11:8361896:C:T	3.02874e-13	-2.56695e-10	-1.06032	0.000118322	-2.56695e-10	-1.15808
8362711	chr11:8362711:G:A	4.69995e-14	-1.9659	-0.957593	2.36901e-05	-1.75664	-1.0098
8363076	chr11:8363076:A:G	3.75158e-13	-2.56695e-10	-0.846286	0.000156733	-2.56695e-10	-0.876949
8363269	chr11:8363269:C:T	3.89192e-14	-1.91545	-1.19669	1.43146e-05	-1.97201	-1.2982
8363303	chr11:8363303:T:C	3.32626e-14	-1.95487	-1.31432	1.66413e-05	-1.81648	-1.30313
8363532	chr11:8363532:G:A	6.52334e-12	-0.228129	2.23764	0.000662797	-1.69722	2.2622
8363647	chr11:8363647:G:A	1.83824e-13	-1.55965	-3.33048e-10	0.000113012	-1.204	-3.33048e-10
8363761	chr11:8363761:G:A	5.65365e-14	-1.58102	-1.15772	1.62205e-05	-1.8803	-1.26492
8363872	chr11:8363872:A:G	1.97964e-13	-1.68925	0.203704	0.000137318	-1.22465	0.215452
8363994	chr11:8363994:A:C	2.31425e-13	-2.56695e-10	-1.32938	0.00010113	-2.56695e-10	-1.31509
8364104	chr11:8364104:A:T	2.09184e-13	-1.97237	0.541955	0.000118478	-1.1979	0.0411335
8364148	chr11:8364148:G:A	1.00754e-13	-1.95893	-0.202025	4.82787e-05	-1.78228	-0.272228
8364515	chr11:8364515:C:T	4.80712e-14	-1.57485	-1.3261	1.435e-05	-1.95746	-1.31028
8364556	chr11:8364556:A:C	4.74424e-14	-1.58797	-1.32614	1.43922e-05	-1.95464	-1.31017
8365389	chr11:8365389:C:T	2.42503e-13	-2.56695e-10	-1.28262	0.000101592	-2.56695e-10	-1.31053
8365595	chr11:8365595:T:C	1.48056e-13	-1.79018	0.0141345	8.86837e-05	-1.05055	-0.395867
8365835	chr11:8365835:G:A	5.13978e-14	-1.52228	-1.31176	1.4003e-05	-1.96659	-1.32563
8366076	chr11:8366076:G:A	1.91761e-13	-1.51738	-3.33048e-10	5.80453e-05	-1.87027	-3.33048e-10
8366259	chr11:8366259:C:T	5.8832e-14	-1.75431	-0.944639	2.31153e-05	-1.85947	-0.931532
8366435	chr11:8366435:G:A	2.81464e-13	-2.56695e-10	-1.13363	0.000125296	-2.56695e-10	-1.10082
8366475	chr11:8366475:C:T	9.17992e-14	-1.62298	-0.631052	2.45707e-05	-1.96117	-0.768775
8366599	chr11:8366599:G:A	5.15114e-14	-1.5123	-1.31953	1.41101e-05	-1.9642	-1.3204
8366609	chr11:8366609:G:A	4.17859e-13	-2.56695e-10	-0.738488	0.000183185	-2.56695e-10	-0.721001
8366977	chr11:8366977:CAT:C	5.16041e-13	-2.56695e-10	-0.527445	0.00021752	-2.56695e-10	-0.549203
8367056	chr11:8367056:G:A	4.17859e-13	-2.56695e-10	-0.738488	0.000183185	-2.56695e-10	-0.721001
8367085	chr11:8367085:T:C	2.36317e-13	-2.56695e-10	-1.30846	0.00010736	-2.56695e-10	-1.2553
8367156	chr11:8367156:C:T	1.59072e-12	-1.95327	2.55158	0.000824214	-0.789835	1.57277
8367219	chr11:8367219:G:A	4.65277e-14	-1.61406	-1.31953	1.43112e-05	-1.95005	-1.3204
8367223	chr11:8367223:T:C	2.79581e-13	-2.56695e-10	-1.14034	0.000124504	-2.56695e-10	-1.10716
8367404	chr11:8367404:T:C	4.98419e-14	-1.5451	-1.31968	1.41259e-05	-1.96323	-1.32026
8367479	chr11:8367479:G:A	2.66046e-13	-2.56695e-10	-1.18996	0.000122231	-2.56695e-10	-1.12558
8367506	chr11:8367506:G:A	4.82826e-14	-1.57246	-1.32411	1.42684e-05	-1.95878	-1.31467
8367578	chr11:8367578:G:T	4.49531e-13	-2.56695e-10	-0.665428	0.00019727	-2.56695e-10	-0.646924
8367588	chr11:8367588:G:C	4.26453e-13	-2.56695e-10	-0.71813	0.00018749	-2.56695e-10	-0.697769
8367610	chr11:8367610:A:G	1.21808e-13	-1.97119	-3.33048e-10	5.82936e-05	-1.866	-3.33048e-10
8367653	chr11:8367653:C:A	1.28185e-13	-1.91358	-0.00657916	5.91857e-05	-1.63898	-0.211838
8367867	chr11:8367867:C:T	3.57163e-13	-2.56695e-10	-0.895438	0.00016515	-2.56695e-10	-0.824642
8367907	chr11:8367907:A:C	5.48895e-12	-1.45511	3.29197	0.00230021	-0.303507	2.11277
8368057	chr11:8368057:C:T	8.61913e-14	-1.8628	-0.454266	4.99626e-05	-1.75178	-0.268437
8368264	chr11:8368264:G:A	2.47078e-13	-2.56695e-10	-1.26393	0.00010391	-2.56695e-10	-1.28797
8368412	chr11:8368412:A:T	5.98113e-14	-1.92076	-0.761683	3.86627e-05	-1.641	-0.635618
8368516	chr11:8368516:C:T	5.12402e-13	-0.534522	-3.33048e-10	8.25211e-05	-1.51844	-3.33048e-10
8368669	chr11:8368669:C:T	5.9899e-14	-1.92056	-0.760407	3.86952e-05	-1.64138	-0.634399
8368738	chr11:8368738:C:A	4.95421e-14	-1.55128	-1.31953	1.41321e-05	-1.96264	-1.3204
8369169	chr11:8369169:A:G	4.30477e-13	-2.56695e-10	-0.708738	0.000188667	-2.56695e-10	-0.691513
8369329	chr11:8369329:GTGTA:G	2.92272e-13	-2.56695e-10	-1.09595	0.000114188	-2.56695e-10	-1.19365
8369415	chr11:8369415:T:C	2.44613e-13	-2.56695e-10	-1.27396	0.000110383	-2.56695e-10	-1.22754
8369604	chr11:8369604:G:A	4.69403e-13	-2.56695e-10	-0.622171	0.000205615	-2.56695e-10	-0.60549
8369788	chr11:8369788:T:C	7.00541e-14	-1.61947	-0.904898	1.82279e-05	-1.96402	-1.06453
8370084	chr11:8370084:G:T	3.77797e-13	-2.56695e-10	-0.839274	0.000175631	-2.56695e-10	-0.763111
8370097	chr11:8370097:C:A	2.42928e-13	-2.56695e-10	-1.28087	0.000101709	-2.56695e-10	-1.30938
8370198	chr11:8370198:G:A	4.9049e-14	-1.56718	-1.31364	1.41105e-05	-1.9601	-1.32448
8370643	chr11:8370643:G:A	3.16494e-13	-2.56695e-10	-1.01633	0.000141512	-2.56695e-10	-0.979111
8370769	chr11:8370769:G:A	5.26508e-14	-1.49166	-1.31829	1.40237e-05	-1.96947	-1.32127
8370927	chr11:8370927:G:A	7.11785e-14	-1.87842	-0.630023	1.8184e-05	-1.91923	-1.11173
8371214	chr11:8371214:T:C	2.48573e-13	-2.56695e-10	-1.2579	0.000107398	-2.56695e-10	-1.25496
8371221	chr11:8371221:A:G	4.97277e-14	-1.93105	-0.936024	2.45963e-05	-1.5038	-1.2251
8371358	chr11:8371358:G:A	1.45233e-13	-1.60018	-0.195107	5.51924e-05	-1.85744	-0.0632329
8371431	chr11:8371431:T:C	2.42576e-13	-2.56695e-10	-1.28232	0.000101272	-2.56695e-10	-1.31369
8371721	chr11:8371721:C:T	4.12056e-14	-1.74627	-1.30878	1.6666e-05	-1.90708	-1.21105
8372286	chr11:8372286:G:A	4.84232e-14	-1.58204	-1.31162	1.41381e-05	-1.95712	-1.3255
8372622	chr11:8372622:G:A	9.20354e-13	-1.51002	1.56115	0.000175175	-1.63287	0.867159
8372818	chr11:8372818:C:G	5.02234e-14	-1.53659	-1.32056	1.4127e-05	-1.96449	-1.31892
8372826	chr11:8372826:G:A	2.35544e-13	-2.56695e-10	-1.31174	0.000101649	-2.56695e-10	-1.30997
8372831	chr11:8372831:G:A	5.2316e-14	-1.5058	-1.31053	1.3976e-05	-1.96819	-1.32597
8373080	chr11:8373080:A:G	2.81415e-13	-2.56695e-10	-1.1338	0.000126273	-2.56695e-10	-1.09305
8373212	chr11:8373212:G:C	2.34504e-13	-2.56695e-10	-1.31616	0.000105909	-2.56695e-10	-1.26892
8373460	chr11:8373460:G:A	6.17866e-14	-1.75335	-0.8966	2.50737e-05	-1.93742	-0.772256
8373795	chr11:8373795:G:C	2.18962e-13	-1.64804	0.263304	4.11112e-05	-1.70715	-0.508067
8373988	chr11:8373988:T:C	2.39527e-13	-2.56695e-10	-1.29496	9.97338e-05	-2.56695e-10	-1.32899
8374050	chr11:8374050:G:A	6.20282e-13	-2.56695e-10	-0.343458	0.000209595	-2.56695e-10	-0.58632
8374240	chr11:8374240:A:G	2.33831e-13	-2.56695e-10	-1.31903	9.96391e-05	-2.56695e-10	-1.32994
8374263	chr11:8374263:C:T	2.94734e-13	-2.56695e-10	-1.08756	0.000114646	-2.56695e-10	-1.18965
8374319	chr11:8374319:G:A	2.67616e-13	-2.56695e-10	-1.18408	0.000137955	-2.56695e-10	-1.00457
8374401	chr11:8374401:C:A	4.11512e-14	-1.95964	-1.09674	2.21443e-05	-1.81888	-1.01504
8374573	chr11:8374573:G:T	2.42647e-13	-2.56695e-10	-1.28202	0.000109853	-2.56695e-10	-1.23235
8375075	chr11:8375075:T:A	4.80753e-14	-1.58306	-1.31781	1.42033e-05	-1.95652	-1.32151
8375170	chr11:8375170:T:C	2.86668e-13	-2.56695e-10	-1.11531	0.000117836	-2.56695e-10	-1.1622
8375300	chr11:8375300:C:T	6.45428e-13	-0.303718	-3.33048e-10	0.000259281	-0.373582	-3.33048e-10
8375410	chr11:8375410:A:G	2.75061e-13	-2.56695e-10	-1.15664	0.0001422	-2.56695e-10	-0.974258
8375613	chr11:8375613:G:A	1.66789e-13	-1.73471	0.0778121	7.76174e-05	-1.69592	0.116217
8375753	chr11:8375753:C:T	6.53787e-13	-1.18342	0.892566	0.000564394	-0.607252	1.01151
8375808	chr11:8375808:C:T	2.2113e-13	-1.31815	-0.0567277	4.07146e-05	-1.73916	-0.485746
8375895	chr11:8375895:GAA:G	5.88388e-13	-2.56695e-10	-0.396245	0.00022808	-2.56695e-10	-0.501801
8375913	chr11:8375913:T:C	4.03682e-13	-1.96917	1.19616	0.000142483	-1.96995	0.997674
8376009	chr11:8376009:T:C	5.16076e-14	-1.65467	-1.17529	1.5303e-05	-1.91292	-1.29053
8376277	chr11:8376277:C:T	3.87886e-13	-1.87467	1.06175	0.000136408	-1.571	0.55515
8376915	chr11:8376915:T:G	2.3202e-13	-2.56695e-10	-1.32681	0.000100522	-2.56695e-10	-1.32112
8377300	chr11:8377300:C:T	1.53751e-13	-1.73846	0.000161367	4.35583e-05	-1.96612	-0.191271
8377888	chr11:8377888:A:T	3.60894e-14	-1.8849	-1.30273	1.678e-05	-1.83996	-1.27134
8378010	chr11:8378010:T:C	5.43155e-13	-2.56695e-10	-0.476237	0.000175807	-2.56695e-10	-0.762111
8378054	chr11:8378054:A:G	1.04183e-12	-2.56695e-10	0.175099	0.000330894	-2.56695e-10	-0.129697
8378149	chr11:8378149:T:A	1.28649e-13	-0.588321	-1.32822	9.79833e-05	-0.115412	-1.23129
8378382	chr11:8378382:G:A	6.74928e-14	-1.67412	-0.887496	1.80242e-05	-1.88575	-1.15403
8378514	chr11:8378514:A:G	2.49024e-13	-2.56695e-10	-1.25608	0.000109941	-2.56695e-10	-1.23155
8378779	chr11:8378779:G:A	3.27233e-13	-0.422664	-0.560296	0.000104212	-0.492429	-0.792638
8378923	chr11:8378923:G:A	4.3356e-14	-1.73765	-1.26654	2.32674e-05	-1.51437	-1.27007
8378959	chr11:8378959:C:G	8.10286e-14	-1.79769	-0.581137	5.85992e-05	-1.84871	-0.0120689
8379019	chr11:8379019:T:A	2.15949e-13	-0.479314	-0.919274	4.37964e-05	-1.96644	-0.185499
8379130	chr11:8379130:T:C	3.13114e-13	-1.02706	-3.33048e-10	8.75427e-05	-1.45937	-3.33048e-10
8379517	chr11:8379517:CA:C	2.3434e-13	-2.56695e-10	-1.31686	0.000100929	-2.56695e-10	-1.31708
8379592	chr11:8379592:G:A	1.21832e-13	-1.97099	-3.33048e-10	7.0016e-05	-1.68277	-3.33048e-10
8380117	chr11:8380117:A:C	7.63743e-13	-1.48076	1.34536	0.000209509	-1.96138	1.37465
8380377	chr11:8380377:T:C	3.7353e-13	-2.56695e-10	-0.850634	0.000130201	-2.56695e-10	-1.06241
8380420	chr11:8380420:C:T	2.47486e-13	-2.56695e-10	-1.26228	0.000102877	-2.56695e-10	-1.29796
8380429	chr11:8380429:G:A	1.63132e-13	-1.48585	-0.193225	4.0419e-05	-1.96217	-0.270027
8380504	chr11:8380504:G:A	6.05421e-14	-1.70701	-0.963285	3.22061e-05	-1.4885	-0.970845
8380662	chr11:8380662:G:A	1.37053e-12	-1.45745	1.90677	0.000305523	-1.96488	1.75541
8380743	chr11:8380743:C:A	8.08014e-14	-1.25243	-1.12921	1.47073e-05	-1.97246	-1.27069
8381370	chr11:8381370:A:G	1.1858e-13	-0.919082	-1.07896	1.58463e-05	-1.86157	-1.30699
8381515	chr11:8381515:A:T	6.44243e-14	-1.65176	-0.956382	3.48539e-05	-1.4164	-0.96393
8381585	chr11:8381585:G:C	6.78323e-13	-2.56695e-10	-0.254008	0.00026198	-2.56695e-10	-0.363227
8381586	chr11:8381586:C:A	6.79004e-13	-2.56695e-10	-0.253005	0.000262243	-2.56695e-10	-0.362224
8381774	chr11:8381774:C:T	2.38727e-13	-1.29831	-3.33048e-10	6.03773e-05	-1.83088	-3.33048e-10
8382152	chr11:8382152:T:C	1.35652e-13	-1.60598	-0.257552	0.000136036	-1.07785	0.0592771
8382201	chr11:8382201:C:T	2.33787e-13	-2.56695e-10	-1.31922	0.000105965	-2.56695e-10	-1.26838
8382256	chr11:8382256:G:A	1.20205e-13	-0.887623	-1.09681	1.59228e-05	-1.85156	-1.31219
8382276	chr11:8382276:T:A	1.28278e-13	-1.91944	-3.33048e-10	8.37699e-05	-1.50342	-3.33048e-10
8382597	chr11:8382597:G:A	2.67619e-12	-2.56695e-10	1.11852	0.000773346	-2.56695e-10	0.71923
8382601	chr11:8382601:A:G	7.84559e-14	-1.78389	-0.627209	5.46216e-05	-1.85822	-0.0728456
8382662	chr11:8382662:G:C	1.29182e-13	-0.765918	-1.14649	2.7209e-05	-1.5451	-1.08285
8382669	chr11:8382669:G:C	1.31006e-13	-1.61855	-0.279838	0.000125331	-1.09702	-0.00351842
8382954	chr11:8382954:A:G	2.34484e-13	-1.96807	0.651821	0.000107457	-1.74601	0.491606
8383045	chr11:8383045:T:C	1.71098e-12	-2.56695e-10	0.671191	0.00051004	-2.56695e-10	0.302994
8383050	chr11:8383050:G:A	9.64457e-14	-1.22639	-0.978259	1.60995e-05	-1.97221	-1.1805
8383092	chr11:8383092:G:A	2.04573e-12	-2.56695e-10	0.849876	0.000601873	-2.56695e-10	0.468551
8383120	chr11:8383120:G:A	1.06349e-12	0.195679	-3.33048e-10	0.110224	5.67878	-3.33048e-10
8383136	chr11:8383136:T:C	1.37029e-13	-1.62858	-0.224858	0.000134374	-1.11328	0.0824098
8383601	chr11:8383601:G:A	4.72442e-14	-1.58835	-1.32995	1.43193e-05	-1.95884	-1.31105
8383867	chr11:8383867:A:G	2.4421e-13	-2.56695e-10	-1.2756	0.000119236	-2.56695e-10	-1.15039
8384335	chr11:8384335:T:C	5.08068e-14	-1.51783	-1.32778	6.6437e-05	-0.440186	-1.29505
8384370	chr11:8384370:T:C	3.14204e-13	-2.56695e-10	-1.02359	0.000128374	-2.56695e-10	-1.07655
8384388	chr11:8384388:T:TA	4.53919e-13	-2.56695e-10	-0.655713	0.000145673	-2.56695e-10	-0.950133
8384489	chr11:8384489:G:A	2.13503e-13	-1.46734	0.057356	7.20587e-05	-1.96386	0.309848
8384502	chr11:8384502:T:C	3.63242e-13	-1.35024	0.471675	0.000119951	-1.97214	0.827733
8384731	chr11:8384731:G:A	6.52559e-14	-1.86306	-0.732254	1.98222e-05	-1.88037	-1.06432
8384909	chr11:8384909:T:C	7.78457e-13	1.16693	-1.28324	4.47477e-05	-0.958105	-1.17235
8385101	chr11:8385101:T:G	2.06495e-13	-1.44336	-3.33048e-10	0.000193212	-0.667708	-3.33048e-10
8385155	chr11:8385155:T:C	4.59009e-14	-1.92631	-1.02083	1.68416e-05	-1.89342	-1.21422
8385174	chr11:8385174:A:G	9.21728e-14	-1.72643	-0.523536	5.12771e-05	-1.90351	-0.0907406
8385339	chr11:8385339:T:C	7.77306e-13	-1.40588	1.28808	0.000199988	-1.96985	1.33661
8385383	chr11:8385383:C:G	7.06894e-13	-1.476	1.26325	0.000196181	-1.96226	1.3098
8385430	chr11:8385430:C:T	2.49899e-13	-2.56695e-10	-1.25258	0.000116864	-2.56695e-10	-1.17049
8385742	chr11:8385742:T:C	3.74275e-13	-2.56695e-10	-0.848641	0.000135651	-2.56695e-10	-1.02141
8385901	chr11:8385901:A:G	1.01322e-13	-1.16249	-0.992841	1.59976e-05	-1.96966	-1.1894
8385930	chr11:8385930:A:G	8.40395e-14	-1.81067	-0.531671	5.42879e-05	-1.84084	-0.096357
8385936	chr11:8385936:G:A	3.60239e-13	-2.56695e-10	-0.886865	0.000138376	-2.56695e-10	-1.00152
8386125	chr11:8386125:C:T	9.92452e-14	-1.18657	-0.989464	1.60229e-05	-1.97082	-1.18666
8386137	chr11:8386137:C:T	2.41166e-13	-2.56695e-10	-1.28815	0.000116219	-2.56695e-10	-1.17602
8386403	chr11:8386403:A:G	2.31549e-13	-2.56695e-10	-1.32884	9.98926e-05	-2.56695e-10	-1.3274
8386642	chr11:8386642:A:G	2.47826e-13	-1.26091	-3.33048e-10	5.70377e-05	-1.88778	-3.33048e-10
8387120	chr11:8387120:T:C	6.24001e-13	-2.56695e-10	-0.33748	0.000332352	-2.56695e-10	-0.125302
8387142	chr11:8387142:G:A	6.4262e-14	-1.81299	-0.797677	1.83273e-05	-1.91753	-1.10558
8387316	chr11:8387316:G:A	4.2324e-13	-2.56695e-10	-0.725693	0.000248109	-2.56695e-10	-0.417626
8387563	chr11:8387563:T:C	8.24871e-14	-1.03145	-1.32954	2.03441e-05	-1.62804	-1.29067
8387596	chr11:8387596:C:T	2.33187e-13	-2.56695e-10	-1.32179	0.000104687	-2.56695e-10	-1.28052
8388181	chr11:8388181:T:TC	3.71562e-14	-1.93742	-1.22108	2.0147e-05	-1.9016	-1.02684
8388360	chr11:8388360:G:A	3.50413e-14	-1.9034	-1.31371	1.73322e-05	-1.85663	-1.2223
8388378	chr11:8388378:A:G	3.56505e-14	-1.93032	-1.26955	1.86553e-05	-1.8917	-1.11367
8388719	chr11:8388719:A:G	3.47891e-14	-1.94304	-1.28128	1.79712e-05	-1.90916	-1.13357
8388788	chr11:8388788:T:C	1.20027e-12	-2.56695e-10	0.316671	0.000491829	-2.56695e-10	0.266636
8389074	chr11:8389074:G:A	6.43311e-14	-1.77102	-0.838566	4.14738e-05	-1.64098	-0.565456
8389583	chr11:8389583:G:A	6.68026e-13	0.921923	-1.19123	4.56039e-05	-1.09388	-1.01762
8389597	chr11:8389597:A:G	3.02205e-13	-2.56695e-10	-1.06253	0.000119673	-2.56695e-10	-1.14674
8389683	chr11:8389683:T:C	3.22965e-13	-2.56695e-10	-0.996089	0.000144318	-2.56695e-10	-0.959478
8389988	chr11:8389988:G:C	6.73908e-14	-1.7724	-0.790727	3.44531e-05	-1.64293	-0.748965
8390104	chr11:8390104:C:T	7.52851e-13	-1.1192	0.969432	0.000108031	-1.96042	0.711346
8390166	chr11:8390166:C:T	2.17548e-12	-2.56695e-10	0.911373	0.000824298	-2.56695e-10	0.783036
8390185	chr11:8390185:T:A	4.10479e-13	-2.56695e-10	-0.756306	0.00018283	-2.56695e-10	-0.722938
8390317	chr11:8390317:C:A	2.62391e-12	-2.56695e-10	1.09879	0.000760093	-2.56695e-10	0.701946
8390364	chr11:8390364:T:C	2.48955e-12	1.92789	-0.881662	3.24574e-05	-1.29736	-1.15421
8390424	chr11:8390424:T:A	1.08653e-12	-2.56695e-10	0.217117	0.000374377	-2.56695e-10	-0.00623278
8390466	chr11:8390466:A:T	2.45974e-13	-2.56695e-10	-1.26841	0.000101919	-2.56695e-10	-1.30732
8391860	chr11:8391860:A:C	5.17755e-13	0.699086	-1.22322	3.83378e-05	-1.21533	-1.06973
8392386	chr11:8392386:G:A	3.15095e-13	-1.02076	-3.33048e-10	5.32873e-05	-1.9558	-3.33048e-10
8392682	chr11:8392682:G:T	2.78102e-13	-1.14564	-3.33048e-10	7.98424e-05	-1.55144	-3.33048e-10
8393266	chr11:8393266:T:C	1.09881e-13	-1.19073	-0.883507	1.71903e-05	-1.97123	-1.11593
8393636	chr11:8393636:G:A	8.05059e-14	-1.19716	-1.18814	1.58334e-05	-1.95941	-1.20996
8393814	chr11:8393814:A:G	2.82086e-13	-2.56695e-10	-1.13142	0.00012783	-2.56695e-10	-1.08079
8393826	chr11:8393826:T:C	2.65738e-13	-2.56695e-10	-1.19112	0.000108028	-2.56695e-10	-1.2491
8393924	chr11:8393924:C:G	1.19577e-13	-1.10867	-0.880998	1.73108e-05	-1.96596	-1.11421
8393965	chr11:8393965:C:T	5.25014e-14	-1.68712	-1.12567	2.79801e-05	-1.46681	-1.13319
8394165	chr11:8394165:T:G	2.80955e-13	-2.56695e-10	-1.13544	0.00011277	-2.56695e-10	-1.20614
8394182	chr11:8394182:T:A	4.30461e-12	-2.56695e-10	1.59381	0.00133	-2.56695e-10	1.26144
8394302	chr11:8394302:T:C	1.23683e-12	1.67104	-1.32437	2.58729e-05	-1.35591	-1.32239
8394315	chr11:8394315:T:G	1.35407e-12	1.75797	-1.32074	2.67768e-05	-1.31837	-1.32559
8394517	chr11:8394517:T:A	1.28323e-12	1.70529	-1.32178	2.61823e-05	-1.34157	-1.32484
8394554	chr11:8394554:T:C	1.24941e-12	1.67886	-1.32207	2.59193e-05	-1.35188	-1.32463
8394576	chr11:8394576:A:G	1.26177e-12	1.68691	-1.32027	2.59562e-05	-1.34918	-1.3259
8395284	chr11:8395284:C:T	1.20288e-12	1.62597	-1.30713	2.50932e-05	-1.38054	-1.32836
8395356	chr11:8395356:G:A	5.70909e-13	0.779202	-1.2056	3.2887e-05	-1.1353	-1.30312
8396027	chr11:8396027:C:A	1.13006e-12	1.56931	-1.31292	2.45756e-05	-1.40298	-1.32676
8396074	chr11:8396074:A:G	2.56912e-13	-2.56695e-10	-1.2249	0.000105961	-2.56695e-10	-1.26842
8396173	chr11:8396173:G:C	2.73915e-13	-2.56695e-10	-1.16081	0.000136773	-2.56695e-10	-1.01318
8396395	chr11:8396395:A:G	2.77193e-13	-2.56695e-10	-1.14892	0.000111572	-2.56695e-10	-1.21683
8396584	chr11:8396584:C:A	5.48104e-14	-1.45004	-1.31972	1.49056e-05	-1.97234	-1.25742
8396589	chr11:8396589:G:A	2.62408e-13	-2.56695e-10	-1.20373	0.000107686	-2.56695e-10	-1.25228
8396623	chr11:8396623:G:A	1.26618e-13	-1.24409	-0.688366	3.47393e-05	-1.96872	-0.414903
8396676	chr11:8396676:C:T	1.11692e-12	1.54599	-1.30129	2.426e-05	-1.41354	-1.32913
8396748	chr11:8396748:C:T	4.14644e-13	-2.56695e-10	-0.746211	0.000132469	-2.56695e-10	-1.04515
8396824	chr11:8396824:C:A	1.62711e-12	-2.56695e-10	0.620926	0.000501044	-2.56695e-10	0.285199
8396874	chr11:8396874:C:A	8.06783e-13	-2.56695e-10	-0.0805773	0.000265532	-2.56695e-10	-0.34976
8397088	chr11:8397088:C:T	1.33836e-13	-1.14123	-0.735787	3.31418e-05	-1.95931	-0.471391
8397298	chr11:8397298:G:A	2.85099e-13	-2.56695e-10	-1.12079	0.000125762	-2.56695e-10	-1.09711
8397416	chr11:8397416:A:G	1.13054e-12	1.58257	-1.32575	2.49479e-05	-1.39577	-1.31894
8397829	chr11:8397829:GCCGATTCGATCAA:G	3.62445e-14	-1.88759	-1.29576	1.65936e-05	-1.80138	-1.32109
8397844	chr11:8397844:TG:T	1.23698e-13	-1.22819	-0.727601	3.32428e-05	-1.96808	-0.45958
8397930	chr11:8397930:G:A	4.65334e-14	-1.73345	-1.20001	2.48906e-05	-1.53072	-1.18628
8397988	chr11:8397988:G:A	2.35374e-13	-2.56695e-10	-1.31246	0.000100358	-2.56695e-10	-1.32275
8398164	chr11:8398164:T:C	1.27596e-12	1.69662	-1.3188	2.59903e-05	-1.348	-1.32577
8398215	chr11:8398215:G:C	4.03493e-14	-1.95611	-1.11994	2.02322e-05	-1.95278	-0.971442
8398377	chr11:8398377:A:G	5.21243e-14	-1.79138	-1.02862	4.5794e-05	-1.39033	-0.71701
8398398	chr11:8398398:G:A	3.99287e-14	-1.96577	-1.12077	2.06803e-05	-1.93763	-0.964681
8398434	chr11:8398434:C:A	8.98572e-14	-1.90603	-0.369382	3.24871e-05	-1.97121	-0.47944
8398670	chr11:8398670:T:C	2.41832e-13	-2.56695e-10	-1.28539	0.000113873	-2.56695e-10	-1.19641
8398737	chr11:8398737:C:T	7.74227e-14	-1.11357	-1.31078	1.85606e-05	-1.69938	-1.31108
8399003	chr11:8399003:A:C	1.72381e-12	-2.56695e-10	0.67866	0.000528079	-2.56695e-10	0.33775
8399049	chr11:8399049:A:T	2.40447e-13	-2.56695e-10	-1.29113	0.000111007	-2.56695e-10	-1.2219
8399098	chr11:8399098:A:T	2.4383e-13	-2.56695e-10	-1.27716	0.00011419	-2.56695e-10	-1.19363
8399187	chr11:8399187:C:T	1.12363e-13	-1.03375	-1.01815	2.72733e-05	-1.83796	-0.787627
8399207	chr11:8399207:G:A	2.32254e-13	-2.56695e-10	-1.3258	9.96681e-05	-2.56695e-10	-1.32965
8399302	chr11:8399302:G:A	1.35594e-12	1.7638	-1.32519	2.69368e-05	-1.31833	-1.31967
8399409	chr11:8399409:T:C	1.09537e-13	-1.16942	-0.90795	2.68009e-05	-1.96206	-0.681003
8399436	chr11:8399436:T:C	5.26868e-14	-1.78743	-1.02184	4.60876e-05	-1.382	-0.71895
8399845	chr11:8399845:A:G	3.69536e-14	-1.83652	-1.32745	2.16439e-05	-1.52896	-1.32781
8399846	chr11:8399846:T:C	1.42236e-13	-1.11163	-0.704518	3.62763e-05	-1.86759	-0.472739
8400284	chr11:8400284:C:T	1.21892e-13	-0.978815	-0.991679	1.63321e-05	-1.94971	-1.18866
8400368	chr11:8400368:C:T	2.65495e-13	-2.56695e-10	-1.19204	0.000116639	-2.56695e-10	-1.17242
8400420	chr11:8400420:T:C	9.03623e-14	-1.13425	-1.13555	2.72321e-05	-1.61782	-1.00928
8400463	chr11:8400463:C:T	1.32964e-12	1.749	-1.32997	2.68611e-05	-1.33497	-1.30585
8400481	chr11:8400481:G:A	9.65081e-13	-2.56695e-10	0.0985799	0.000311924	-2.56695e-10	-0.188736
8400596	chr11:8400596:C:T	2.70369e-13	-2.56695e-10	-1.17384	0.000108492	-2.56695e-10	-1.24482
8400598	chr11:8400598:T:C	2.48429e-13	-2.56695e-10	-1.25847	0.000104165	-2.56695e-10	-1.28552
8400924	chr11:8400924:C:A	3.7185e-14	-1.90673	-1.251	1.59102e-05	-1.83456	-1.32997
8400956	chr11:8400956:A:G	1.38924e-12	1.77359	-1.31071	2.6668e-05	-1.32026	-1.32777
8400994	chr11:8400994:C:T	1.62772e-12	0.621302	-3.33048e-10	0.000124545	-1.10683	-3.33048e-10
8401058	chr11:8401058:C:G	5.60594e-14	-1.75536	-0.991855	4.95478e-05	-1.33263	-0.695924
8401071	chr11:8401071:A:C	4.91596e-13	0.638271	-1.21425	3.76474e-05	-1.2506	-1.05263
8401438	chr11:8401438:C:T	1.15731e-13	-1.25068	-0.771685	3.13734e-05	-1.96929	-0.516249
8401551	chr11:8401551:T:C	4.70789e-13	-0.619221	-3.33048e-10	7.29914e-05	-1.64115	-3.33048e-10
8401616	chr11:8401616:A:C	2.36307e-13	-2.56695e-10	-1.3085	0.000109732	-2.56695e-10	-1.23346
8402384	chr11:8402384:G:A	5.4855e-14	-1.80003	-0.968908	4.70224e-05	-1.40404	-0.676836
8402453	chr11:8402453:C:T	4.30143e-14	-1.97198	-1.04012	2.34881e-05	-1.9077	-0.8673
8402558	chr11:8402558:A:G	1.2285e-13	-1.96267	-3.33048e-10	6.00033e-05	-1.8371	-3.33048e-10
8402695	chr11:8402695:T:A	1.2166e-12	1.65768	-1.32749	2.64524e-05	-1.37156	-1.28459
8402874	chr11:8402874:G:A	2.13615e-13	-1.89196	0.4825	9.26186e-05	-1.96848	0.565477
8402903	chr11:8402903:G:A	2.67653e-13	-2.56695e-10	-1.18394	0.000109376	-2.56695e-10	-1.2367
8403333	chr11:8403333:G:A	2.77466e-13	-2.56695e-10	-1.14793	0.000111766	-2.56695e-10	-1.21508
8403446	chr11:8403446:T:C	3.6459e-13	-0.874858	-3.33048e-10	0.000653201	0.550389	-3.33048e-10
8403484	chr11:8403484:T:C	1.34155e-13	-1.16089	-0.713739	3.3947e-05	-1.96057	-0.446129
8403517	chr11:8403517:G:C	4.35847e-14	-1.68344	-1.31548	2.32819e-05	-1.46675	-1.31707
8404559	chr11:8404559:T:C	5.1574e-13	0.666844	-1.19487	3.99956e-05	-1.23071	-1.01201
8404737	chr11:8404737:A:T	1.30135e-12	1.70012	-1.3026	2.5922e-05	-1.34786	-1.32855
8404771	chr11:8404771:C:T	9.61015e-14	-1.08608	-1.12214	1.50236e-05	-1.96285	-1.25903
8404922	chr11:8404922:C:T	2.41501e-13	-2.56695e-10	-1.28676	0.000101866	-2.56695e-10	-1.30784
8405097	chr11:8405097:T:C	2.72243e-13	-2.56695e-10	-1.16694	0.000110608	-2.56695e-10	-1.2255
8405157	chr11:8405157:C:T	3.14171e-13	0.295434	-1.31913	2.76382e-05	-1.3369	-1.27539
8405720	chr11:8405720:T:G	1.14306e-12	1.58214	-1.3143	2.48109e-05	-1.39376	-1.32645
8405757	chr11:8405757:C:T	5.22727e-14	-1.76157	-1.05559	4.58437e-05	-1.33888	-0.767381
8405886	chr11:8405886:T:C	5.19989e-13	-0.519824	-3.33048e-10	0.055844	4.99882	-3.33048e-10
8406038	chr11:8406038:C:G	7.33929e-13	1.15455	-1.32977	2.1611e-05	-1.55599	-1.30231
8406308	chr11:8406308:G:A	2.41522e-13	-2.56695e-10	-1.28667	0.000101817	-2.56695e-10	-1.30832
8407110	chr11:8407110:T:C	1.02232e-13	-1.17813	-0.968262	2.46805e-05	-1.96373	-0.76175
8407223	chr11:8407223:T:A	2.61373e-13	-2.56695e-10	-1.20768	0.000106342	-2.56695e-10	-1.26484
8407356	chr11:8407356:A:T	8.38584e-14	-1.84699	-0.49751	3.36e-05	-1.95735	-0.459619
8407679	chr11:8407679:AAAAAAAAAG:A	2.78034e-13	-2.56695e-10	-1.14589	0.000111815	-2.56695e-10	-1.21465
8407803	chr11:8407803:G:A	5.88027e-14	-1.37137	-1.32808	1.40857e-05	-1.97152	-1.31481
8407877	chr11:8407877:G:A	4.92309e-13	-2.56695e-10	-0.574526	0.000169485	-2.56695e-10	-0.798734
8407962	chr11:8407962:T:C	6.55731e-13	-2.56695e-10	-0.287882	0.000230828	-2.56695e-10	-0.489823
8408445	chr11:8408445:T:C	3.48441e-13	-0.920164	-3.33048e-10	8.69528e-05	-1.46613	-3.33048e-10
8408764	chr11:8408764:C:T	4.36491e-13	-2.56695e-10	-0.694865	0.000198401	-2.56695e-10	-0.641204
8409057	chr11:8409057:T:C	1.65429e-12	-2.56695e-10	0.637498	0.000509967	-2.56695e-10	0.302851
8409425	chr11:8409425:C:T	2.48348e-13	-2.56695e-10	-1.2588	0.000104699	-2.56695e-10	-1.2804
8409479	chr11:8409479:T:C	2.63216e-13	-2.56695e-10	-1.20066	0.000120657	-2.56695e-10	-1.13854
8409979	chr11:8409979:T:C	2.40207e-13	-2.56695e-10	-1.29213	0.000101479	-2.56695e-10	-1.31164
8410110	chr11:8410110:A:C	7.47882e-14	-1.16037	-1.2986	1.49023e-05	-1.96121	-1.26878
8410402	chr11:8410402:T:G	1.41128e-13	-1.82681	0.00284346	5.66095e-05	-1.95627	0.0609508
8411043	chr11:8411043:G:T	2.43626e-13	-2.56695e-10	-1.278	0.000108168	-2.56695e-10	-1.24781
8411648	chr11:8411648:T:C	3.34674e-13	-0.960474	-3.33048e-10	5.38232e-05	-1.94579	-3.33048e-10
8411729	chr11:8411729:C:T	2.46248e-13	-2.56695e-10	-1.26729	0.000103986	-2.56695e-10	-1.28724
8411761	chr11:8411761:T:C	4.18785e-14	-1.96422	-1.07464	2.17619e-05	-1.94159	-0.909744
8412799	chr11:8412799:GAAAC:G	2.41383e-12	-2.56695e-10	1.01534	0.000706159	-2.56695e-10	0.628345
8413037	chr11:8413037:T:C	5.19036e-13	0.785061	-1.30672	3.56178e-05	-1.16679	-1.19186
8413146	chr11:8413146:C:T	4.04056e-14	-1.92875	-1.14592	1.62779e-05	-1.8546	-1.28708
8413530	chr11:8413530:C:T	1.35014e-13	-1.17915	-0.6891	3.49119e-05	-1.96368	-0.414988
8414836	chr11:8414836:C:T	5.33666e-14	-1.68172	-1.11473	2.84518e-05	-1.45829	-1.12499
8415473	chr11:8415473:T:C	4.70791e-14	-1.73474	-1.18706	2.52158e-05	-1.53008	-1.17395
8415507	chr11:8415507:A:G	3.98444e-13	-2.56695e-10	-0.786064	0.000181056	-2.56695e-10	-0.732689
8415732	chr11:8415732:T:C	2.68935e-13	-2.56695e-10	-1.17916	0.000118688	-2.56695e-10	-1.155
8415937	chr11:8415937:T:C	2.37126e-13	-2.56695e-10	-1.30504	0.000110507	-2.56695e-10	-1.22642
8416235	chr11:8416235:A:G	2.31772e-13	-2.56695e-10	-1.32788	0.000103754	-2.56695e-10	-1.28947
8416419	chr11:8416419:TTTAC:T	6.91189e-14	-1.22794	-1.30986	1.48721e-05	-1.91196	-1.32005
8417223	chr11:8417223:C:T	2.65634e-13	-1.08258	-0.108931	3.01161e-05	-1.96485	-0.561584
8418095	chr11:8418095:T:A	4.23884e-13	-0.724172	-3.33048e-10	5.6673e-05	-1.8942	-3.33048e-10
8418194	chr11:8418194:T:C	4.36891e-14	-1.97229	-1.02425	2.42402e-05	-1.90874	-0.834744
8418282	chr11:8418282:C:T	1.23756e-13	-0.965675	-0.989644	1.6393e-05	-1.94728	-1.18736
8418340	chr11:8418340:A:G	2.57564e-13	-2.56695e-10	-1.22236	0.000107961	-2.56695e-10	-1.24973
8418721	chr11:8418721:G:A	1.11557e-13	-1.97119	-0.0879063	5.78748e-05	-1.9491	0.0758886
8418947	chr11:8418947:T:C	3.96089e-13	0.461006	-1.253	2.5086e-05	-1.3939	-1.31529
8419008	chr11:8419008:A:C	1.47052e-13	-1.78285	-3.33048e-10	7.44403e-05	-1.6215	-3.33048e-10
8419402	chr11:8419402:T:C	5.42538e-14	-1.96497	-0.814992	4.02274e-05	-1.59725	-0.639701
8419422	chr11:8419422:T:C	6.12155e-14	-1.33623	-1.323	1.61188e-05	-1.88638	-1.26513
8419710	chr11:8419710:A:G	2.78398e-13	-2.56695e-10	-1.14458	0.0001116	-2.56695e-10	-1.21658
8419712	chr11:8419712:G:A	3.39459e-14	-1.91892	-1.32994	1.74355e-05	-1.8124	-1.26058
8419724	chr11:8419724:C:T	9.75456e-14	-1.83523	-0.358083	7.43103e-05	-1.48865	-0.134596
8419795	chr11:8419795:G:T	1.04791e-12	-2.56695e-10	0.180922	0.000335096	-2.56695e-10	-0.117078
8420045	chr11:8420045:T:A	3.36834e-14	-1.9267	-1.32993	1.76846e-05	-1.79775	-1.26105
8420169	chr11:8420169:C:T	9.09108e-14	-1.84315	-0.420608	6.84713e-05	-1.50324	-0.201842
8420507	chr11:8420507:C:T	3.33725e-14	-1.9367	-1.3292	1.79438e-05	-1.77644	-1.26781
8420656	chr11:8420656:C:T	2.56373e-13	-2.56695e-10	-1.227	0.000121391	-2.56695e-10	-1.13248
8420790	chr11:8420790:A:G	4.00304e-13	0.475538	-1.25694	2.53518e-05	-1.38501	-1.31364
8421077	chr11:8421077:CTT:C	4.34927e-12	-2.56695e-10	1.60413	0.00124545	-2.56695e-10	1.19576
8421143	chr11:8421143:T:C	3.85443e-13	0.461896	-1.28113	2.59372e-05	-1.36361	-1.31221
8421538	chr11:8421538:C:T	2.47383e-13	-2.56695e-10	-1.26269	0.000103451	-2.56695e-10	-1.2924
8422070	chr11:8422070:G:C	2.88195e-13	-2.56695e-10	-1.10999	0.000116011	-2.56695e-10	-1.17781
8422437	chr11:8422437:T:C	2.66478e-13	-2.56695e-10	-1.18834	0.00010826	-2.56695e-10	-1.24696
8422910	chr11:8422910:C:T	2.60911e-13	-2.56695e-10	-1.20945	0.000105921	-2.56695e-10	-1.2688
8422975	chr11:8422975:C:A	4.49743e-14	-1.83709	-1.13045	2.91719e-05	-1.50293	-1.05536
8423030	chr11:8423030:C:G	2.34206e-13	-2.56695e-10	-1.31743	9.97208e-05	-2.56695e-10	-1.32912
8423037	chr11:8423037:T:C	3.5314e-12	-2.56695e-10	1.39582	0.000998151	-2.56695e-10	0.974409
8423359	chr11:8423359:C:T	3.5895e-13	-2.56695e-10	-0.89045	0.000141678	-2.56695e-10	-0.977942
8423402	chr11:8423402:G:A	3.65777e-12	-2.56695e-10	1.43098	0.00102923	-2.56695e-10	1.00508
8423572	chr11:8423572:G:A	9.19669e-14	-1.06338	-1.18882	2.4685e-05	-1.66984	-1.05546
8423904	chr11:8423904:T:C	2.63259e-13	-2.56695e-10	-1.20049	0.000111055	-2.56695e-10	-1.22147
8424082	chr11:8424082:C:A	3.81873e-14	-1.94593	-1.1852	2.20556e-05	-1.72007	-1.11786
8424272	chr11:8424272:A:G	4.25039e-14	-1.97191	-1.05213	1.93653e-05	-1.88075	-1.08726
8424361	chr11:8424361:A:G	2.66453e-13	-2.56695e-10	-1.18843	0.000122465	-2.56695e-10	-1.12367
8424406	chr11:8424406:G:A	2.37505e-13	-2.56695e-10	-1.30344	0.00011079	-2.56695e-10	-1.22386
8424594	chr11:8424594:C:A	4.00134e-14	-1.92593	-1.15849	2.41237e-05	-1.66268	-1.08562
8424608	chr11:8424608:G:A	4.02331e-14	-1.94354	-1.1354	2.36121e-05	-1.7113	-1.05843
8424749	chr11:8424749:G:A	4.34495e-14	-1.67738	-1.32465	1.64471e-05	-1.81394	-1.31741
8425357	chr11:8425357:C:G	4.44652e-14	-1.83979	-1.13914	2.86974e-05	-1.51008	-1.06461
8425393	chr11:8425393:G:C	5.15256e-14	-1.57151	-1.26004	1.90776e-05	-1.95837	-1.0246
8425472	chr11:8425472:G:C	4.8128e-14	-1.79081	-1.10896	3.21525e-05	-1.4185	-1.04251
8426222	chr11:8426222:T:C	3.63239e-13	0.384664	-1.26323	2.46271e-05	-1.41635	-1.3113
8426239	chr11:8426239:G:C	1.96663e-13	-1.49214	-3.33048e-10	8.11236e-05	-1.53552	-3.33048e-10
8426493	chr11:8426493:TG:T	1.23199e-12	-2.56695e-10	0.342754	0.00045867	-2.56695e-10	0.196835
8426545	chr11:8426545:C:T	5.02044e-14	-1.69988	-1.15765	1.80524e-05	-1.96421	-1.07401
8428102	chr11:8428102:C:T	6.27148e-14	-1.41671	-1.21832	1.42596e-05	-1.96091	-1.31315
8428130	chr11:8428130:T:C	5.63575e-13	-1.71991	1.28058	0.000243675	-1.45806	1.0224
8428688	chr11:8428688:TA:T	5.38675e-14	-1.61963	-1.16748	3.00381e-05	-1.37186	-1.15717
8428702	chr11:8428702:C:T	8.77084e-14	-1.85426	-0.445355	6.4845e-05	-1.52696	-0.232534
8428712	chr11:8428712:T:C	9.12236e-14	-1.86561	-0.394708	6.63636e-05	-1.54844	-0.187903
8428727	chr11:8428727:A:G	6.81066e-13	0.758698	-1.00867	3.72992e-05	-1.74479	-0.56773
8428746	chr11:8428746:G:A	4.41704e-14	-1.80961	-1.17597	2.85378e-05	-1.45766	-1.12261
8428759	chr11:8428759:T:C	7.33693e-14	-1.57169	-0.906435	4.49275e-05	-1.30466	-0.821785
8429305	chr11:8429305:C:T	7.66722e-14	-1.497	-0.937096	4.77647e-05	-1.21084	-0.854366
8429471	chr11:8429471:T:C	1.00315e-13	-1.91051	-0.254807	7.63244e-05	-1.4562	-0.140305
8429677	chr11:8429677:C:T	2.28286e-13	-0.823243	-0.519788	4.00054e-05	-1.89073	-0.351754
8429931	chr11:8429931:C:T	3.14542e-13	-2.56695e-10	-1.02251	0.000147612	-2.56695e-10	-0.936906
8429968	chr11:8429968:T:C	9.62457e-13	-2.56695e-10	0.0958578	0.000427685	-2.56695e-10	0.126891
8430819	chr11:8430819:T:C	6.70806e-14	-1.33373	-1.23401	1.40581e-05	-1.96937	-1.31893
8430924	chr11:8430924:T:C	4.10899e-14	-1.7362	-1.32167	1.64887e-05	-1.91003	-1.21879
8431478	chr11:8431478:C:A	4.61835e-14	-1.70476	-1.23625	2.04247e-05	-1.92222	-0.992535
8431751	chr11:8431751:A:G	2.52425e-13	-2.56695e-10	-1.24252	0.000106177	-2.56695e-10	-1.26639
8431978	chr11:8431978:G:A	2.57951e-13	-2.56695e-10	-1.22086	0.000105639	-2.56695e-10	-1.27147
8432047	chr11:8432047:C:T	4.3809e-14	-1.96447	-1.02933	2.20984e-05	-1.88399	-0.951998
8432902	chr11:8432902:T:C	2.57284e-13	-2.56695e-10	-1.22345	0.000125173	-2.56695e-10	-1.1018
8432940	chr11:8432940:C:G	3.49652e-14	-1.96999	-1.24929	1.88177e-05	-1.67092	-1.32578
8433090	chr11:8433090:A:C	5.66776e-14	-1.48882	-1.24743	1.4154e-05	-1.95944	-1.32205
8433427	chr11:8433427:T:C	7.50117e-14	-1.97246	-0.483528	4.91674e-05	-1.7939	-0.242366
8433797	chr11:8433797:G:T	7.43289e-14	-1.78454	-0.680592	2.24798e-05	-1.95594	-0.862942
8434175	chr11:8434175:G:T	3.40023e-13	-0.944619	-3.33048e-10	5.39473e-05	-1.94349	-3.33048e-10
8434343	chr11:8434343:AAAT:A	2.60433e-13	-2.56695e-10	-1.21129	0.000109043	-2.56695e-10	-1.23975
8434623	chr11:8434623:G:GCTA	3.36225e-13	-2.56695e-10	-0.95585	0.000135915	-2.56695e-10	-1.01947
8434640	chr11:8434640:C:A	4.88398e-14	-1.60629	-1.2788	1.60701e-05	-1.96116	-1.19337
8434985	chr11:8434985:G:A	2.64315e-13	-2.56695e-10	-1.19649	0.000122033	-2.56695e-10	-1.1272
8435009	chr11:8435009:G:T	2.65141e-13	-2.56695e-10	-1.19337	0.000122363	-2.56695e-10	-1.12451
8435025	chr11:8435025:T:C	5.11066e-13	-2.56695e-10	-0.537134	0.000174936	-2.56695e-10	-0.767074
8435690	chr11:8435690:G:A	4.84671e-14	-1.69007	-1.20268	2.41833e-05	-1.45597	-1.28986
8435844	chr11:8435844:G:A	6.49829e-14	-1.46247	-1.13704	1.99466e-05	-1.87922	-1.05922
8437202	chr11:8437202:G:A	6.75155e-14	-1.71686	-0.844413	3.00308e-05	-1.49032	-1.03895
8437577	chr11:8437577:G:A	5.86998e-14	-1.58738	-1.11381	2.06804e-05	-1.91771	-0.984597
8437719	chr11:8437719:G:A	5.15859e-14	-1.82966	-1.00073	3.32035e-05	-1.29483	-1.13401
8437723	chr11:8437723:T:C	1.22643e-13	-1.96436	-3.33048e-10	7.91089e-05	-1.56067	-3.33048e-10
8438131	chr11:8438131:T:C	3.97448e-13	-2.56695e-10	-0.788568	0.000174856	-2.56695e-10	-0.767534
8438229	chr11:8438229:T:C	2.31382e-13	-2.56695e-10	-1.32956	0.000101791	-2.56695e-10	-1.30857
8438486	chr11:8438486:T:C	1.00435e-12	0.138462	-3.33048e-10	8.54677e-05	-1.48336	-3.33048e-10
8439350	chr11:8439350:G:A	8.22745e-14	-1.50007	-0.863506	3.49979e-05	-1.24499	-1.13122
8439616	chr11:8439616:C:T	1.28953e-13	-0.912792	-1.00139	1.63699e-05	-1.94101	-1.19504
8439631	chr11:8439631:T:C	6.98548e-14	-1.68876	-0.83845	3.1313e-05	-1.45106	-1.0364
8439669	chr11:8439669:A:C	2.88279e-13	0.199796	-1.3095	1.58537e-05	-1.84584	-1.32226
8439691	chr11:8439691:G:A	8.78016e-13	-2.56695e-10	0.00403283	0.000388968	-2.56695e-10	0.0320016
8440418	chr11:8440418:T:C	6.07831e-14	-1.53396	-1.13236	1.94765e-05	-1.90944	-1.05284
8440922	chr11:8440922:T:A	3.42162e-12	-2.56695e-10	1.36424	0.000940742	-2.56695e-10	0.915174
8440976	chr11:8440976:C:G	3.02057e-12	-2.56695e-10	1.23957	0.00084728	-2.56695e-10	0.810535
8441467	chr11:8441467:G:A	2.36989e-13	-2.56695e-10	-1.30562	9.97163e-05	-2.56695e-10	-1.32917
8441560	chr11:8441560:C:T	5.86015e-14	-1.74283	-0.960038	2.56179e-05	-1.56119	-1.12701
8442012	chr11:8442012:C:T	5.8467e-14	-1.53017	-1.175	1.94547e-05	-1.90366	-1.05975
8442075	chr11:8442075:G:A	6.68922e-14	-1.50244	-1.06811	3.11801e-05	-1.24152	-1.2502
8442404	chr11:8442404:G:A	6.91384e-14	-1.64965	-0.887872	3.17494e-05	-1.40148	-1.07215
8443038	chr11:8443038:C:T	2.88349e-13	-1.45416	0.344702	6.99773e-05	-1.9636	0.280279
8443514	chr11:8443514:C:T	8.74555e-13	-2.56695e-10	8.33112e-05	0.000396444	-2.56695e-10	0.0510389
8443656	chr11:8443656:T:C	1.5611e-13	-1.72307	-3.33048e-10	5.42771e-05	-1.93739	-3.33048e-10
8444043	chr11:8444043:A:G	6.55984e-14	-1.33773	-1.25235	1.39899e-05	-1.96865	-1.32451
8444264	chr11:8444264:A:G	3.7212e-13	-0.854415	-3.33048e-10	5.46924e-05	-1.92977	-3.33048e-10
8444394	chr11:8444394:T:C	6.58291e-14	-1.37666	-1.20991	1.71506e-05	-1.84206	-1.2474
8444416	chr11:8444416:A:C	6.83001e-14	-1.8009	-0.748818	4.36067e-05	-1.23242	-0.923862
8444461	chr11:8444461:T:C	3.93165e-13	0.520907	-1.32031	2.54559e-05	-1.45979	-1.23476
8444698	chr11:8444698:C:A	6.98479e-14	-1.26623	-1.26109	1.39121e-05	-1.97209	-1.32665
8444890	chr11:8444890:C:T	5.75127e-14	-1.70419	-1.01744	2.54078e-05	-1.51498	-1.18146
8445258	chr11:8445258:T:A	8.62658e-14	-1.08322	-1.23298	1.94104e-05	-1.72993	-1.23576
8445361	chr11:8445361:T:A	5.14941e-14	-1.54507	-1.28709	1.46748e-05	-1.93428	-1.31109
8446274	chr11:8446274:C:CT	6.11198e-14	-1.79387	-0.866929	2.50883e-05	-1.63636	-1.07273
8446432	chr11:8446432:G:A	5.89654e-14	-1.40752	-1.28916	2.93942e-05	-1.24043	-1.31027
8446899	chr11:8446899:T:C	1.75492e-13	-1.60604	-3.33048e-10	0.000101381	-1.31261	-3.33048e-10
8447950	chr11:8447950:A:G	6.2147e-14	-1.39138	-1.25274	1.40655e-05	-1.96316	-1.32461
8447988	chr11:8447988:C:G	2.35013e-13	-2.56695e-10	-1.31399	0.000122259	-2.56695e-10	-1.12535
8448012	chr11:8448012:G:A	3.19435e-12	-2.56695e-10	1.29551	0.00234156	-2.56695e-10	1.82708
8448187	chr11:8448187:C:T	2.37112e-13	-2.56695e-10	-1.3051	0.000107074	-2.56695e-10	-1.25797
8448263	chr11:8448263:A:C	7.37071e-13	-2.56695e-10	-0.170948	0.000325888	-2.56695e-10	-0.144941
8448290	chr11:8448290:T:C	3.67345e-12	-2.56695e-10	1.43525	0.00103716	-2.56695e-10	1.01274
8448475	chr11:8448475:G:A	2.79734e-13	-2.56695e-10	-1.13979	0.000124227	-2.56695e-10	-1.10939
8448479	chr11:8448479:C:CAG	2.79942e-13	-2.56695e-10	-1.13905	0.000124328	-2.56695e-10	-1.10857
8448481	chr11:8448481:T:C	2.78267e-13	-2.56695e-10	-1.14505	0.000123542	-2.56695e-10	-1.11492
8448884	chr11:8448884:T:A	1.37053e-13	-1.83576	-0.0175022	7.56062e-05	-1.30504	-0.300914
8449036	chr11:8449036:T:C	3.03665e-12	-2.56695e-10	1.24488	0.000883465	-2.56695e-10	0.852356
8449055	chr11:8449055:G:C	8.78136e-13	-1.91021	1.91438	0.00141543	-1.56577	2.88946
8450155	chr11:8450155:C:A	5.90293e-14	-1.55637	-1.13923	1.96217e-05	-1.91468	-1.04018
8450779	chr11:8450779:TG:T	2.39532e-13	-2.56695e-10	-1.29494	0.000106285	-2.56695e-10	-1.26537
8450781	chr11:8450781:AGG:A	2.39563e-13	-2.56695e-10	-1.29482	0.000106304	-2.56695e-10	-1.2652
8451700	chr11:8451700:G:A	7.6709e-14	-1.275	-1.15862	1.8761e-05	-1.7966	-1.20312
8451713	chr11:8451713:T:C	2.35482e-13	-2.56695e-10	-1.312	9.97176e-05	-2.56695e-10	-1.32915
8451736	chr11:8451736:A:T	1.33571e-13	-0.842761	-1.03624	1.62284e-05	-1.92771	-1.21702
8451882	chr11:8451882:CTGTT:C	5.60961e-14	-1.5812	-1.16536	1.88235e-05	-1.92376	-1.07263
8451920	chr11:8451920:G:A	1.42161e-13	-0.781297	-1.03537	1.64455e-05	-1.91492	-1.21653
8452160	chr11:8452160:G:A	4.4926e-14	-1.84635	-1.12227	2.05153e-05	-1.85725	-1.05307
8452235	chr11:8452235:T:C	3.61938e-14	-1.96087	-1.22387	1.55914e-05	-1.97206	-1.21271
8452300	chr11:8452300:A:G	8.42512e-13	-2.56695e-10	-0.0372442	0.00040763	-2.56695e-10	0.0788637
8452468	chr11:8452468:G:C	1.06185e-13	-0.950235	-1.15821	2.24631e-05	-1.65694	-1.16268
8452744	chr11:8452744:T:C	1.37714e-13	-1.84845	-3.33048e-10	5.98825e-05	-1.83911	-3.33048e-10
8453070	chr11:8453070:C:T	1.58714e-13	-1.70653	-3.33048e-10	8.55423e-05	-1.48248	-3.33048e-10
8453169	chr11:8453169:T:G	9.41707e-13	0.0740627	-3.33048e-10	8.28184e-05	-1.51485	-3.33048e-10
8453337	chr11:8453337:T:C	2.73212e-12	0.795887	0.343314	0.000100804	-1.67787	0.359556
8453633	chr11:8453633:G:C	4.21001e-14	-1.75419	-1.27939	2.14798e-05	-1.55795	-1.30644
8453879	chr11:8453879:C:G	4.13749e-12	-2.56695e-10	1.55421	0.00114167	-2.56695e-10	1.10875
8454128	chr11:8454128:T:C	4.38907e-14	-1.80149	-1.19044	3.38767e-05	-1.20811	-1.20066
8454491	chr11:8454491:G:C	7.12626e-13	-2.56695e-10	-0.204675	0.000319905	-2.56695e-10	-0.163471
8456237	chr11:8456237:G:C	3.57354e-12	-2.56695e-10	1.40768	0.000991528	-2.56695e-10	0.967751
8456493	chr11:8456493:A:G	1.40534e-13	-1.82818	-3.33048e-10	5.24737e-05	-1.97118	-3.33048e-10
8456998	chr11:8456998:C:A	5.43889e-14	-1.70151	-1.07596	2.47982e-05	-1.51076	-1.20996
8457190	chr11:8457190:AAGTT:A	4.93028e-14	-1.61128	-1.26437	1.52384e-05	-1.93576	-1.27192
8457196	chr11:8457196:A:C	3.3069e-13	0.313545	-1.286	2.20144e-05	-1.54984	-1.28996
8457629	chr11:8457629:AC:A	1.61983e-13	-1.68614	-3.33048e-10	5.55011e-05	-1.91509	-3.33048e-10
8458026	chr11:8458026:G:A	3.90171e-13	-0.807048	-3.33048e-10	0.000491381	0.265724	-3.33048e-10
8458110	chr11:8458110:G:A	1.12816e-12	-2.56695e-10	0.254708	0.000823616	-2.56695e-10	0.782208
8458298	chr11:8458298:C:A	1.36302e-13	-1.85876	-3.33048e-10	0.000118108	-1.15989	-3.33048e-10
8458839	chr11:8458839:T:G	1.39596e-13	-1.83488	-3.33048e-10	5.24097e-05	-1.9724	-3.33048e-10
8459172	chr11:8459172:G:T	4.63346e-14	-1.73699	-1.20075	2.16525e-05	-1.55945	-1.29692
8459932	chr11:8459932:G:A	3.88923e-13	0.212775	-1.02302	1.9347e-05	-1.88758	-1.08138
8460497	chr11:8460497:G:C	7.16014e-13	-2.56695e-10	-0.199932	0.000322107	-2.56695e-10	-0.156611
8460556	chr11:8460556:A:G	1.78468e-12	-2.56695e-10	0.71336	0.000589943	-2.56695e-10	0.44853
8460780	chr11:8460780:T:C	3.31505e-14	-1.95608	-1.31649	1.60369e-05	-1.85555	-1.30105
8460837	chr11:8460837:A:G	3.05706e-13	-2.56695e-10	-1.05101	0.000136804	-2.56695e-10	-1.01294
8461002	chr11:8461002:A:G	9.14324e-14	-1.0398	-1.21823	2.0173e-05	-1.70603	-1.22112
8461139	chr11:8461139:T:C	2.33968e-13	-2.56695e-10	-1.31845	0.000108808	-2.56695e-10	-1.24191
8461153	chr11:8461153:T:C	3.2815e-13	-2.56695e-10	-0.980161	0.000127377	-2.56695e-10	-1.08434
8461788	chr11:8461788:G:A	4.51349e-14	-1.69502	-1.26896	2.32896e-05	-1.48302	-1.30047
8462094	chr11:8462094:A:C	4.25121e-12	-2.56695e-10	1.58133	0.00116798	-2.56695e-10	1.13153
8462109	chr11:8462109:T:C	1.6794e-12	-2.56695e-10	0.652559	0.000557325	-2.56695e-10	0.391652
8462542	chr11:8462542:C:T	4.35888e-14	-1.71464	-1.2842	2.25977e-05	-1.50389	-1.30976
8462606	chr11:8462606:A:G	5.50848e-14	-1.67748	-1.08728	2.06023e-05	-1.94734	-0.95875
8462730	chr11:8462730:G:A	7.80394e-13	-2.56695e-10	-0.113833	0.000346191	-2.56695e-10	-0.0845043
8463051	chr11:8463051:C:T	7.20115e-14	-1.24368	-1.25313	1.39342e-05	-1.97243	-1.32471
8463349	chr11:8463349:C:T	4.26155e-14	-1.71727	-1.30414	2.21856e-05	-1.51003	-1.32203
8465103	chr11:8465103:A:T	4.42139e-14	-1.69864	-1.28595	2.30317e-05	-1.48414	-1.31049
8465299	chr11:8465299:G:T	7.40216e-14	-1.26753	-1.20174	3.18283e-05	-1.2278	-1.24334
8466523	chr11:8466523:C:T	2.36769e-13	-2.56695e-10	-1.30655	0.000102952	-2.56695e-10	-1.29723
8467386	chr11:8467386:T:G	2.94223e-13	-2.56695e-10	-1.08929	0.000131616	-2.56695e-10	-1.05161
8467461	chr11:8467461:T:C	5.81125e-14	-1.96157	-0.749683	3.39891e-05	-1.85988	-0.54558
8467882	chr11:8467882:T:C	2.66321e-13	-2.56695e-10	-1.18893	0.000113866	-2.56695e-10	-1.19647
8468165	chr11:8468165:C:T	1.57434e-13	-1.71462	-3.33048e-10	5.32243e-05	-1.95698	-3.33048e-10
8468889	chr11:8468889:A:C	5.14727e-13	-1.16384	0.633843	0.000102987	-1.97123	0.674342
8468937	chr11:8468937:C:T	2.47725e-13	-2.56695e-10	-1.26131	0.000104405	-2.56695e-10	-1.28322
8468959	chr11:8468959:T:C	7.42701e-14	-1.57337	-0.892553	2.6174e-05	-1.91977	-0.746959
8469006	chr11:8469006:T:G	6.48514e-14	-1.31459	-1.28695	1.39143e-05	-1.97031	-1.32826
8469031	chr11:8469031:T:C	6.45573e-13	-0.303494	-3.33048e-10	0.0895579	5.47114	-3.33048e-10
8469676	chr11:8469676:T:C	5.25133e-14	-1.51137	-1.30119	2.60424e-05	-1.35392	-1.31785
8469887	chr11:8469887:A:G	2.79439e-13	-2.56695e-10	-1.14085	0.000109508	-2.56695e-10	-1.2355
8469960	chr11:8469960:A:C	4.02089e-12	-2.56695e-10	1.52563	0.0011582	-2.56695e-10	1.12312
8470050	chr11:8470050:C:T	9.83498e-14	-0.945713	-1.23939	2.10816e-05	-1.65141	-1.23168
8470132	chr11:8470132:T:A	2.44967e-13	-2.56695e-10	-1.27251	0.000123646	-2.56695e-10	-1.11407
8470323	chr11:8470323:GC:G	2.02243e-12	-2.56695e-10	0.838422	0.000583831	-2.56695e-10	0.438116
8470580	chr11:8470580:C:T	4.40574e-14	-1.71325	-1.27488	2.27757e-05	-1.50218	-1.30362
8470837	chr11:8470837:A:T	6.32132e-14	-1.9161	-0.711014	3.30243e-05	-1.93229	-0.501959
8470941	chr11:8470941:C:A	4.57419e-13	-2.56695e-10	-0.648032	0.000180117	-2.56695e-10	-0.737889
8471240	chr11:8471240:A:T	2.31592e-13	-2.56695e-10	-1.32865	9.96694e-05	-2.56695e-10	-1.32964
8471882	chr11:8471882:T:C	4.11874e-14	-1.77517	-1.28033	3.31266e-05	-1.14969	-1.28147
8471958	chr11:8471958:C:T	1.78832e-13	-1.58718	-3.33048e-10	5.24954e-05	-1.97077	-3.33048e-10
8472099	chr11:8472099:T:A	2.49435e-13	-2.56695e-10	-1.25443	0.000120438	-2.56695e-10	-1.14036
8472498	chr11:8472498:AAG:A	2.3388e-12	-2.56695e-10	0.983762	0.000661373	-2.56695e-10	0.562822
8472798	chr11:8472798:C:T	4.38636e-14	-1.68427	-1.30828	2.32045e-05	-1.46282	-1.32433
8473093	chr11:8473093:T:C	9.53785e-14	-1.00328	-1.2125	2.08602e-05	-1.6792	-1.21445
8473525	chr11:8473525:T:C	2.83606e-13	-2.56695e-10	-1.12605	0.000118907	-2.56695e-10	-1.15316
8473777	chr11:8473777:C:G	4.63661e-13	-0.634478	-3.33048e-10	5.75932e-05	-1.87809	-3.33048e-10
8473888	chr11:8473888:T:G	1.3412e-12	-2.56695e-10	0.427691	0.00060828	-2.56695e-10	0.479139
8473965	chr11:8473965:G:C	6.82326e-14	-1.93827	-0.612436	3.82216e-05	-1.90048	-0.387612
8474209	chr11:8474209:G:T	7.25247e-14	-1.25639	-1.23332	1.40206e-05	-1.97228	-1.31869
8474419	chr11:8474419:T:C	6.76291e-13	-2.56695e-10	-0.257009	0.000233669	-2.56695e-10	-0.477588
8474420	chr11:8474420:A:T	1.27634e-12	-2.56695e-10	0.378124	0.000579804	-2.56695e-10	0.431195
8474427	chr11:8474427:TA:T	3.53073e-12	-2.56695e-10	1.39563	0.000986425	-2.56695e-10	0.962592
8474969	chr11:8474969:G:A	4.28371e-14	-1.75662	-1.25961	3.50005e-05	-1.11481	-1.26132
8474990	chr11:8474990:G:T	2.81046e-13	-2.56695e-10	-1.13511	0.000119996	-2.56695e-10	-1.14404
8475064	chr11:8475064:G:C	4.18027e-14	-1.7317	-1.30897	2.17002e-05	-1.52937	-1.32481
8475576	chr11:8475576:T:C	3.85889e-13	-2.56695e-10	-0.818082	0.000169894	-2.56695e-10	-0.796318
8475776	chr11:8475776:C:T	5.37632e-14	-1.463	-1.32604	2.71684e-05	-1.29947	-1.32997
8476069	chr11:8476069:G:A	4.27502e-12	-2.56695e-10	1.58691	0.00117728	-2.56695e-10	1.13947
8476187	chr11:8476187:G:A	4.00121e-12	-2.56695e-10	1.52072	0.00111426	-2.56695e-10	1.08445
8477667	chr11:8477667:T:C	2.44844e-13	-2.56695e-10	-1.27301	0.000118732	-2.56695e-10	-1.15462
8477759	chr11:8477759:A:G	7.52609e-13	-2.56695e-10	-0.150086	0.000337308	-2.56695e-10	-0.1105
8477859	chr11:8477859:T:C	4.22078e-14	-1.70898	-1.32205	2.23502e-05	-1.49504	-1.32963
8477917	chr11:8477917:T:C	7.30802e-14	-1.31784	-1.16424	1.83985e-05	-1.8449	-1.17432
8477921	chr11:8477921:A:G	1.25716e-13	-1.9396	-3.33048e-10	0.00010366	-1.29038	-3.33048e-10
8478141	chr11:8478141:TTACTAAAACAAATC:T	6.83616e-14	-1.32809	-1.22073	1.77437e-05	-1.84825	-1.20722
8478498	chr11:8478498:A:C	4.2551e-14	-1.70209	-1.32084	2.25768e-05	-1.48521	-1.32937
8478552	chr11:8478552:T:C	6.48657e-14	-1.37494	-1.22637	1.72855e-05	-1.86811	-1.21351
8478749	chr11:8478749:A:G	3.22112e-12	-2.56695e-10	1.30385	0.000916191	-2.56695e-10	0.88873
8478833	chr11:8478833:A:G	2.52627e-13	-1.42204	0.18032	7.65909e-05	-1.96616	0.373138
8479044	chr11:8479044:T:C	4.89718e-13	-2.56695e-10	-0.579803	0.00019229	-2.56695e-10	-0.672492
8479427	chr11:8479427:G:A	1.71971e-12	-2.56695e-10	0.67628	0.000503307	-2.56695e-10	0.289705
8479449	chr11:8479449:G:A	4.26095e-14	-1.73811	-1.28345	2.18646e-05	-1.53641	-1.31022
8479704	chr11:8479704:G:A	2.84594e-13	-2.56695e-10	-1.12257	0.000113308	-2.56695e-10	-1.20139
8479836	chr11:8479836:C:G	2.9485e-13	-2.56695e-10	-1.08716	0.000116559	-2.56695e-10	-1.1731
8480389	chr11:8480389:A:G	6.10665e-14	-1.43922	-1.22245	1.69358e-05	-1.89369	-1.20837
8480517	chr11:8480517:G:A	2.85597e-13	-2.56695e-10	-1.11905	0.000113621	-2.56695e-10	-1.19862
8480578	chr11:8480578:C:T	2.55391e-13	-2.56695e-10	-1.23083	0.000141935	-2.56695e-10	-0.97613
8481257	chr11:8481257:T:C	2.39898e-13	-2.56695e-10	-1.29342	0.000102485	-2.56695e-10	-1.30178
8481400	chr11:8481400:A:G	6.19186e-14	-1.39997	-1.24784	1.67016e-05	-1.879	-1.23699
8481449	chr11:8481449:C:T	6.83714e-14	-1.31678	-1.23189	1.76265e-05	-1.8426	-1.21949
8481790	chr11:8481790:T:C	4.75828e-13	-2.56695e-10	-0.608576	0.00016447	-2.56695e-10	-0.82877
8481944	chr11:8481944:A:G	9.14651e-14	-0.958438	-1.29924	1.9976e-05	-1.6552	-1.28176
8482258	chr11:8482258:G:A	2.98109e-13	-2.56695e-10	-1.07617	0.000117551	-2.56695e-10	-1.16462
8482740	chr11:8482740:A:T	4.40259e-13	-0.841622	0.155355	5.01275e-05	-1.9467	-0.0702254
8482783	chr11:8482783:G:A	2.31348e-13	-2.56695e-10	-1.32971	0.000100111	-2.56695e-10	-1.32521
8482790	chr11:8482790:C:T	3.34837e-13	-2.56695e-10	-0.959989	0.000129691	-2.56695e-10	-1.06634
8483072	chr11:8483072:A:G	2.09741e-13	-0.784088	-0.64367	3.03993e-05	-1.95788	-0.559192
8483200	chr11:8483200:T:TA	2.93628e-13	-2.56695e-10	-1.09132	0.000104192	-2.56695e-10	-1.28526
8483307	chr11:8483307:A:C	4.44622e-14	-1.74558	-1.23341	2.25811e-05	-1.54033	-1.27405
8483389	chr11:8483389:G:T	4.17259e-13	-0.272538	-0.467386	0.000100804	-0.912303	-0.406016
8483981	chr11:8483981:A:T	2.28318e-13	-0.807014	-0.535878	3.39629e-05	-1.96128	-0.444942
8484594	chr11:8484594:T:C	8.37797e-13	-2.56695e-10	-0.0428565	0.000339661	-2.56695e-10	-0.103546
8484985	chr11:8484985:C:A	3.86067e-13	-0.817622	-3.33048e-10	6.30572e-05	-1.78745	-3.33048e-10
8485212	chr11:8485212:A:T	8.51628e-14	-1.25073	-1.07834	2.05914e-05	-1.81425	-1.09237
8485325	chr11:8485325:T:C	5.14445e-14	-1.8101	-1.02303	3.79906e-05	-1.22424	-1.06991
8485590	chr11:8485590:T:C	5.15424e-13	-2.56695e-10	-0.528642	0.000249612	-2.56695e-10	-0.411588
8486487	chr11:8486487:C:T	1.5913e-13	-1.70391	-3.33048e-10	8.55711e-05	-1.48215	-3.33048e-10
8486928	chr11:8486928:T:C	1.02908e-13	-0.941129	-1.19867	2.16816e-05	-1.65295	-1.20208
8487004	chr11:8487004:C:T	1.99469e-13	-1.47797	-3.33048e-10	0.000118893	-1.15327	-3.33048e-10
8487207	chr11:8487207:T:C	3.02869e-13	-2.56695e-10	-1.06033	0.000119165	-2.56695e-10	-1.15099
8488752	chr11:8488752:T:G	4.04627e-14	-1.76969	-1.30357	2.07617e-05	-1.57634	-1.32205
8489221	chr11:8489221:C:T	6.75867e-13	-0.217525	-0.0401104	0.0001424	-0.893248	-0.0796105
8489805	chr11:8489805:A:G	7.30419e-14	-1.94632	-0.536279	3.29471e-05	-1.81044	-0.626147
8489834	chr11:8489834:G:A	2.67037e-13	-2.56695e-10	-1.18624	0.00013378	-2.56695e-10	-1.0353
8489888	chr11:8489888:G:A	1.24469e-13	-1.94957	-3.33048e-10	5.25139e-05	-1.97042	-3.33048e-10
8490000	chr11:8490000:C:A	3.07658e-12	-2.56695e-10	1.25794	0.000870392	-2.56695e-10	0.837448
8490022	chr11:8490022:C:T	5.58392e-13	-1.14144	0.69287	0.000108385	-1.9684	0.722596
8490062	chr11:8490062:T:C	3.97011e-14	-1.77249	-1.31976	2.05446e-05	-1.5797	-1.32919
8490094	chr11:8490094:C:T	5.32049e-13	-1.16468	0.667783	0.00010553	-1.96987	0.697367
8490341	chr11:8490341:G:C	4.92962e-13	-0.34127	-0.231929	4.52531e-05	-1.88992	-0.229308
8490436	chr11:8490436:G:A	2.42337e-13	-2.56695e-10	-1.2833	0.000107723	-2.56695e-10	-1.25193
8490450	chr11:8490450:CA:C	7.57271e-13	0.0629419	-0.206853	0.000147403	-0.70412	-0.234205
8490470	chr11:8490470:G:A	2.81873e-13	-2.56695e-10	-1.13217	0.000112424	-2.56695e-10	-1.20922
8490538	chr11:8490538:C:T	6.4668e-14	-1.62126	-0.983104	2.34981e-05	-1.92949	-0.845085
8490734	chr11:8490734:A:C	4.04416e-14	-1.75512	-1.31866	2.10266e-05	-1.55682	-1.32889
8490746	chr11:8490746:T:C	7.28594e-13	0.0305822	-0.213098	0.000143572	-0.72592	-0.238738
8491452	chr11:8491452:C:A	2.35322e-13	-2.56695e-10	-1.31268	0.000103132	-2.56695e-10	-1.29549
8491605	chr11:8491605:T:C	1.15418e-12	-2.56695e-10	0.277517	0.00056527	-2.56695e-10	0.405808
8491904	chr11:8491904:T:G	2.44806e-13	-2.56695e-10	-1.27316	0.000115083	-2.56695e-10	-1.18584
8491955	chr11:8491955:G:A	2.63152e-13	0.017772	-1.21867	2.64465e-05	-1.59945	-1.05692
8492430	chr11:8492430:C:T	3.07173e-13	-2.56695e-10	-1.04622	0.000138619	-2.56695e-10	-0.999764
8492458	chr11:8492458:A:G	3.00116e-13	-2.56695e-10	-1.06946	0.000135216	-2.56695e-10	-1.02462
8492564	chr11:8492564:C:T	2.81553e-13	-2.56695e-10	-1.13331	0.000112391	-2.56695e-10	-1.20952
8492952	chr11:8492952:A:G	2.3165e-13	-2.56695e-10	-1.32841	0.000100051	-2.56695e-10	-1.32581
8493102	chr11:8493102:C:G	7.34291e-14	-1.32885	-1.14846	1.83014e-05	-1.85131	-1.17321
8493281	chr11:8493281:C:A	4.10845e-13	-1.66167	0.906251	0.000540817	-1.23743	1.59901
8493467	chr11:8493467:C:A	7.26011e-14	-1.32061	-1.16805	1.80149e-05	-1.84887	-1.19143
8493576	chr11:8493576:A:G	1.05689e-12	0.189458	-3.33048e-10	0.000100285	-1.32348	-3.33048e-10
8493921	chr11:8493921:A:T	4.36403e-14	-1.70321	-1.29445	2.26794e-05	-1.49352	-1.31651
8494063	chr11:8494063:T:C	6.25629e-14	-1.38106	-1.2564	1.40311e-05	-1.96469	-1.32553
8494450	chr11:8494450:C:A	1.21745e-13	-1.9717	-3.33048e-10	6.12487e-05	-1.81655	-3.33048e-10
8494651	chr11:8494651:A:C	9.71953e-14	-1.43182	-0.765088	2.01887e-05	-1.95879	-0.967575
8494679	chr11:8494679:T:C	2.53241e-13	-1.23929	-3.33048e-10	7.39439e-05	-1.62819	-3.33048e-10
8495086	chr11:8495086:T:C	1.09948e-12	-2.56695e-10	0.228962	0.000538969	-2.56695e-10	0.358163
8495653	chr11:8495653:A:G	4.61628e-14	-1.71458	-1.22688	2.34259e-05	-1.50908	-1.26857
8495881	chr11:8495881:G:A	7.57265e-14	-1.28718	-1.15932	1.84306e-05	-1.83401	-1.18348
8495891	chr11:8495891:T:C	1.46233e-13	-1.78843	-3.33048e-10	5.32072e-05	-1.9573	-3.33048e-10
8495907	chr11:8495907:T:C	3.1462e-13	-2.56695e-10	-1.02227	0.000142628	-2.56695e-10	-0.971258
8496111	chr11:8496111:TGAAAAAGAAAA:T	3.29748e-13	-2.56695e-10	-0.975303	0.000150009	-2.56695e-10	-0.920801
8497534	chr11:8497534:A:G	6.67386e-14	-1.31946	-1.25339	1.39677e-05	-1.96997	-1.32478
8497662	chr11:8497662:G:A	4.8251e-13	-1.19113	0.596499	9.95147e-05	-1.97148	0.640295
8497937	chr11:8497937:T:G	4.77301e-13	-2.56695e-10	-0.605485	0.000164894	-2.56695e-10	-0.826192
8498049	chr11:8498049:G:C	6.98996e-13	-2.56695e-10	-0.223987	0.000310402	-2.56695e-10	-0.193627
8498084	chr11:8498084:T:C	2.9264e-13	-2.56695e-10	-1.09469	0.00011753	-2.56695e-10	-1.1648
8498370	chr11:8498370:A:T	3.15035e-13	-0.447197	-0.57375	3.10974e-05	-1.91505	-0.579323
8498406	chr11:8498406:G:A	2.18642e-13	-0.777125	-0.609071	2.89986e-05	-1.95609	-0.608162
8498489	chr11:8498489:A:G	1.78148e-13	-1.59102	-3.33048e-10	0.000104671	-1.28067	-3.33048e-10
8498672	chr11:8498672:A:G	4.68437e-14	-1.72223	-1.20458	2.36802e-05	-1.5198	-1.24706
8498861	chr11:8498861:G:A	1.2939e-12	0.603767	-0.211984	8.03639e-05	-1.22075	-0.324181
8498920	chr11:8498920:C:CA	4.76821e-13	-2.56695e-10	-0.606491	0.000164754	-2.56695e-10	-0.827044
8499069	chr11:8499069:G:A	2.34667e-13	-0.757215	-0.558252	3.0573e-05	-1.95357	-0.557808
8499164	chr11:8499164:A:C	2.00502e-13	-1.47281	-3.33048e-10	5.85986e-05	-1.86079	-3.33048e-10
8499343	chr11:8499343:G:C	6.51274e-13	-1.06021	0.765505	0.000117215	-1.96173	0.794239
8499366	chr11:8499366:A:G	6.68302e-14	-1.31404	-1.25743	1.39487e-05	-1.97029	-1.32582
8499395	chr11:8499395:A:G	2.9877e-13	-0.47656	-0.597398	3.1158e-05	-1.92059	-0.571831
8499615	chr11:8499615:T:C	2.71846e-13	-2.56695e-10	-1.1684	0.000121061	-2.56695e-10	-1.1352
8500187	chr11:8500187:G:C	4.04724e-13	-2.56695e-10	-0.770427	0.000129742	-2.56695e-10	-1.06595
8500249	chr11:8500249:C:A	3.75265e-13	-2.56695e-10	-0.845998	0.000150075	-2.56695e-10	-0.920362
8500635	chr11:8500635:T:C	4.31396e-14	-1.73456	-1.27463	2.20551e-05	-1.53615	-1.30181
8501279	chr11:8501279:G:C	1.15982e-12	0.190885	0.0915011	0.000225076	-0.613279	0.0982222
8501331	chr11:8501331:T:C	2.79951e-13	-2.56695e-10	-1.13902	0.0001066	-2.56695e-10	-1.26242
8501495	chr11:8501495:T:C	4.2723e-13	-1.2223	0.505987	8.95348e-05	-1.97233	0.535461
8501625	chr11:8501625:T:A	3.35254e-13	-0.473891	-0.484853	3.49872e-05	-1.91961	-0.456906
8502289	chr11:8502289:C:T	1.79667e-12	-2.56695e-10	0.72006	0.000817408	-2.56695e-10	0.774642
8502762	chr11:8502762:A:G	2.46662e-13	-2.56695e-10	-1.26561	0.000106918	-2.56695e-10	-1.25943
8503305	chr11:8503305:A:T	6.51515e-14	-1.34183	-1.25508	1.39845e-05	-1.96836	-1.32518
8503386	chr11:8503386:T:C	2.14007e-12	1.09176	-0.196794	0.000103586	-0.976196	-0.314901
8503426	chr11:8503426:T:C	4.05457e-14	-1.78606	-1.28514	2.04937e-05	-1.60158	-1.3098
8503746	chr11:8503746:G:A	3.41044e-13	-0.33471	-0.606909	3.18824e-05	-1.88999	-0.579448
8503771	chr11:8503771:C:T	2.99547e-12	-2.56695e-10	1.23122	0.000849514	-2.56695e-10	0.813169
8504440	chr11:8504440:T:C	8.09572e-13	0.174083	-0.25121	0.000156509	-0.605788	-0.272592
8505096	chr11:8505096:A:G	4.3816e-14	-1.77005	-1.22358	2.21419e-05	-1.56931	-1.26471
8505128	chr11:8505128:A:G	2.94735e-13	-2.56695e-10	-1.08756	0.000118249	-2.56695e-10	-1.15871
8505156	chr11:8505156:T:C	2.44472e-13	-2.56695e-10	-1.27453	0.000110039	-2.56695e-10	-1.23066
8505871	chr11:8505871:A:G	1.75898e-13	-1.01563	-0.5881	3.01232e-05	-1.97237	-0.553831
8506119	chr11:8506119:A:G	6.19605e-14	-1.51532	-1.13182	1.492e-05	-1.96193	-1.26686
8506304	chr11:8506304:T:C	2.49635e-13	-2.56695e-10	-1.25363	0.000108252	-2.56695e-10	-1.24703
8506758	chr11:8506758:C:T	1.13301e-12	-2.56695e-10	0.258997	0.000492294	-2.56695e-10	0.267581
8506789	chr11:8506789:G:C	3.5416e-12	-2.56695e-10	1.3987	0.000990304	-2.56695e-10	0.966516
8507094	chr11:8507094:C:A	2.45019e-13	-2.56695e-10	-1.27229	0.000118199	-2.56695e-10	-1.15913
8507106	chr11:8507106:T:A	2.40386e-13	-0.654014	-0.637374	2.87743e-05	-1.95016	-0.62185
8507312	chr11:8507312:G:A	2.4593e-13	-2.56695e-10	-1.26859	0.000106575	-2.56695e-10	-1.26265
8507375	chr11:8507375:G:C	1.82897e-12	-2.56695e-10	0.737877	0.000834217	-2.56695e-10	0.794998
8507408	chr11:8507408:G:A	2.47044e-13	-2.56695e-10	-1.26407	0.000109113	-2.56695e-10	-1.23911
8507730	chr11:8507730:G:A	9.13934e-13	0.0691779	-0.0250513	9.06722e-05	-1.19101	-0.233235
8507826	chr11:8507826:T:C	6.45451e-14	-1.2789	-1.32736	1.63019e-05	-1.81076	-1.32945
8507953	chr11:8507953:C:T	8.84815e-14	-0.986749	-1.30409	1.91964e-05	-1.67237	-1.30441
8508111	chr11:8508111:A:G	1.63065e-13	-0.95751	-0.721976	2.57437e-05	-1.97109	-0.712215
8508126	chr11:8508126:G:A	9.21755e-14	-0.960587	-1.28935	1.97034e-05	-1.66053	-1.29017
8508378	chr11:8508378:A:T	4.58624e-14	-1.63181	-1.31618	1.98187e-05	-1.61582	-1.32906
8508671	chr11:8508671:A:G	4.65151e-14	-1.65932	-1.27453	1.9402e-05	-1.64385	-1.32227
8508711	chr11:8508711:G:A	1.43334e-12	-2.56695e-10	0.49413	0.00062938	-2.56695e-10	0.51324
8508776	chr11:8508776:AAAT:A	2.44245e-13	-2.56695e-10	-1.27546	0.000105842	-2.56695e-10	-1.26954
8508859	chr11:8508859:A:G	1.56015e-13	-0.991372	-0.732309	2.54698e-05	-1.9722	-0.721798
8509264	chr11:8509264:G:C	9.04847e-14	-0.962329	-1.30612	1.93747e-05	-1.6609	-1.30663
8509737	chr11:8509737:C:T	2.44245e-13	-2.56695e-10	-1.27546	0.000105842	-2.56695e-10	-1.26954
8509741	chr11:8509741:T:C	2.787e-13	-2.56695e-10	-1.1435	0.00012412	-2.56695e-10	-1.11025
8510456	chr11:8510456:G:A	2.22437e-13	-0.741381	-0.627608	2.90553e-05	-1.95301	-0.609284
8510564	chr11:8510564:G:T	2.44333e-13	-2.56695e-10	-1.2751	0.000105883	-2.56695e-10	-1.26916
8510911	chr11:8510911:C:T	3.91125e-14	-1.81642	-1.29077	1.96172e-05	-1.64119	-1.3139
8511013	chr11:8511013:T:C	4.0687e-13	-2.56695e-10	-0.765137	0.000145505	-2.56695e-10	-0.951282
8511046	chr11:8511046:G:A	2.77672e-13	-2.56695e-10	-1.14719	0.000133123	-2.56695e-10	-1.04022
8511317	chr11:8511317:G:T	2.47362e-13	-2.56695e-10	-1.26278	0.000107263	-2.56695e-10	-1.25622
8511602	chr11:8511602:G:T	3.23474e-13	-0.43473	-0.559782	3.21236e-05	-1.91573	-0.546174
8511865	chr11:8511865:T:C	2.80277e-13	-2.56695e-10	-1.13785	0.00012491	-2.56695e-10	-1.10391
8511869	chr11:8511869:G:A	2.31568e-13	-2.56695e-10	-1.32876	0.000100245	-2.56695e-10	-1.32388
8511921	chr11:8511921:T:C	8.04353e-13	-2.56695e-10	-0.0835934	0.000359001	-2.56695e-10	-0.0481716
8512038	chr11:8512038:C:T	4.04799e-13	-1.19791	0.427666	8.30733e-05	-1.97213	0.46036
8512099	chr11:8512099:T:C	1.08897e-13	-0.775183	-1.30805	2.15331e-05	-1.55289	-1.30901
8512352	chr11:8512352:G:A	6.41343e-14	-1.33237	-1.28028	1.39088e-05	-1.96925	-1.32972
8512611	chr11:8512611:T:C	2.42617e-13	-2.56695e-10	-1.28215	0.000105091	-2.56695e-10	-1.27667
8512720	chr11:8512720:C:T	1.49192e-13	-1.7684	-3.33048e-10	5.24473e-05	-1.97169	-3.33048e-10
8513056	chr11:8513056:T:C	3.82426e-14	-1.8	-1.32968	1.97886e-05	-1.61845	-1.32794
8513664	chr11:8513664:G:A	2.86253e-13	-2.56695e-10	-1.11676	0.000113797	-2.56695e-10	-1.19708
8513915	chr11:8513915:T:C	2.41708e-13	-2.56695e-10	-1.2859	0.000104676	-2.56695e-10	-1.28063
8513996	chr11:8513996:C:T	2.71833e-13	-2.56695e-10	-1.16844	0.000121047	-2.56695e-10	-1.13531
8514026	chr11:8514026:G:C	2.26388e-13	-0.412066	-0.939316	0.000196742	0.407607	-1.05721
8514374	chr11:8514374:C:T	3.84307e-13	-2.56695e-10	-0.822191	0.000132823	-2.56695e-10	-1.04248
8514375	chr11:8514375:G:A	2.91885e-13	-0.492265	-0.605006	6.77029e-05	-1.09256	-0.623808
8514734	chr11:8514734:C:G	1.69384e-12	-2.56695e-10	0.661124	0.000765311	-2.56695e-10	0.708786
8515162	chr11:8515162:T:C	2.80451e-13	-2.56695e-10	-1.13723	0.000106986	-2.56695e-10	-1.2588
8515394	chr11:8515394:G:C	2.63946e-13	-0.475939	-0.721948	2.68845e-05	-1.92371	-0.716239
8515471	chr11:8515471:A:C	2.33072e-13	-2.56695e-10	-1.32228	0.000103536	-2.56695e-10	-1.29157
8515503	chr11:8515503:T:C	2.73145e-13	-0.476396	-0.687232	2.77684e-05	-1.92458	-0.683015
8515708	chr11:8515708:T:C	6.26232e-14	-1.35524	-1.28126	1.39336e-05	-1.96738	-1.32982
8515864	chr11:8515864:G:A	4.58774e-13	-0.009211	-0.635862	8.99389e-05	-0.769535	-0.66283
8516519	chr11:8516519:G:A	1.02824e-13	-0.994603	-1.14601	2.27283e-05	-1.67594	-1.13195
8516700	chr11:8516700:T:C	2.96916e-13	-0.453214	-0.626968	3.00381e-05	-1.91972	-0.609312
8516874	chr11:8516874:C:A	2.84398e-12	-2.56695e-10	1.17933	0.000810386	-2.56695e-10	0.766014
8516897	chr11:8516897:C:T	7.19007e-14	-1.21681	-1.28154	1.38651e-05	-1.97232	-1.3298
8516915	chr11:8516915:G:C	1.51799e-13	-1.75108	-3.33048e-10	5.28032e-05	-1.96492	-3.33048e-10
8517018	chr11:8517018:C:T	2.31845e-13	-2.56695e-10	-1.32756	0.000102886	-2.56695e-10	-1.29787
8517203	chr11:8517203:T:A	3.03768e-13	-1.05737	-3.33048e-10	6.75662e-05	-1.71839	-3.33048e-10
8517223	chr11:8517223:T:C	2.31568e-13	-2.56695e-10	-1.32876	9.99049e-05	-2.56695e-10	-1.32728
8517376	chr11:8517376:G:A	3.19613e-12	-2.56695e-10	1.29606	0.000901783	-2.56695e-10	0.872878
8517522	chr11:8517522:C:T	2.47391e-12	1.87368	-0.833751	5.4818e-05	-1.02201	-0.905467
8517591	chr11:8517591:A:G	1.36935e-13	-1.85412	-3.33048e-10	0.000110704	-1.22463	-3.33048e-10
8517830	chr11:8517830:T:C	3.09291e-13	-2.56695e-10	-1.03935	0.000121162	-2.56695e-10	-1.13437
8517956	chr11:8517956:G:A	7.70131e-13	-2.56695e-10	-0.127071	0.00034459	-2.56695e-10	-0.0891393
8518088	chr11:8518088:A:G	2.56959e-12	-2.56695e-10	1.07787	0.000742475	-2.56695e-10	0.678494
8518170	chr11:8518170:G:C	2.59926e-13	-2.56695e-10	-1.21324	0.000102157	-2.56695e-10	-1.30498
8518386	chr11:8518386:A:T	2.42247e-13	-2.56695e-10	-1.28367	0.000104912	-2.56695e-10	-1.27837
8518416	chr11:8518416:G:A	4.0222e-13	-1.1481	0.371469	7.66677e-05	-1.9705	0.378481
8519202	chr11:8519202:C:T	2.55013e-12	-2.56695e-10	1.07027	0.000737383	-2.56695e-10	0.671612
8519435	chr11:8519435:A:G	4.99053e-13	-2.56695e-10	-0.560919	0.000233141	-2.56695e-10	-0.479851
8519692	chr11:8519692:C:T	1.42284e-13	-1.81581	-3.33048e-10	0.000132222	-1.04701	-3.33048e-10
8519720	chr11:8519720:C:T	1.31523e-12	0.408136	-3.33048e-10	0.000122467	-1.12365	-3.33048e-10
8519733	chr11:8519733:G:GA	7.8455e-13	0.745904	-0.854426	7.57715e-05	-0.742466	-0.861308
8519817	chr11:8519817:C:T	2.36297e-13	-2.56695e-10	-1.30854	0.000103969	-2.56695e-10	-1.2874
8520078	chr11:8520078:G:A	2.89471e-13	-2.56695e-10	-1.10558	0.000140075	-2.56695e-10	-0.98932
8520601	chr11:8520601:T:C	3.15255e-12	-2.56695e-10	1.28234	0.000886854	-2.56695e-10	0.856185
8520605	chr11:8520605:G:A	7.83756e-13	-1.56681	1.45727	0.000118722	-1.93055	0.77583
8520984	chr11:8520984:T:C	2.52473e-13	-2.56695e-10	-1.24233	0.000123106	-2.56695e-10	-1.11845
8521157	chr11:8521157:G:A	3.05844e-12	-2.56695e-10	1.25203	0.000862661	-2.56695e-10	0.828526
8521662	chr11:8521662:A:G	4.4535e-13	-0.964418	0.289647	8.49387e-05	-1.95167	0.462106
8522142	chr11:8522142:T:C	4.69143e-13	-1.16141	0.538683	9.32209e-05	-1.9711	0.574579
8522938	chr11:8522938:C:T	1.26185e-13	-1.93588	-3.33048e-10	5.5608e-05	-1.91317	-3.33048e-10
8522940	chr11:8522940:C:T	2.38423e-13	-2.56695e-10	-1.29958	0.000112568	-2.56695e-10	-1.20794
8523217	chr11:8523217:G:A	2.74646e-13	-2.56695e-10	-1.15815	0.000122492	-2.56695e-10	-1.12345
8523273	chr11:8523273:C:A	2.78543e-13	-2.56695e-10	-1.14406	0.000124317	-2.56695e-10	-1.10866
8523324	chr11:8523324:C:T	4.51985e-13	-2.56695e-10	-0.659982	0.000157275	-2.56695e-10	-0.873499
8523372	chr11:8523372:G:A	2.01112e-13	-0.588524	-0.881248	1.94819e-05	-1.87965	-1.08236
8523400	chr11:8523400:A:G	4.54478e-13	-0.263632	-0.390851	3.76469e-05	-1.88171	-0.421534
8523493	chr11:8523493:G:GAGA	5.9522e-14	-1.95995	-0.727337	2.86408e-05	-1.84933	-0.727334
8523540	chr11:8523540:G:A	2.47522e-13	-2.56695e-10	-1.26213	0.000102669	-2.56695e-10	-1.29999
8523663	chr11:8523663:G:A	2.7703e-13	-2.56695e-10	-1.14951	0.000123614	-2.56695e-10	-1.11433
8523921	chr11:8523921:G:A	1.33838e-12	1.01375	-0.588168	0.000122871	-0.548529	-0.571831
8523938	chr11:8523938:C:T	4.52822e-14	-1.63525	-1.32547	2.03278e-05	-1.60614	-1.31336
8524279	chr11:8524279:C:G	3.19586e-13	-2.56695e-10	-1.00661	0.000134785	-2.56695e-10	-1.02782
8524287	chr11:8524287:C:G	2.31643e-13	-2.56695e-10	-1.32843	9.96848e-05	-2.56695e-10	-1.32948
8524289	chr11:8524289:G:A	4.74886e-13	-2.56695e-10	-0.610558	0.000168876	-2.56695e-10	-0.802329
8524471	chr11:8524471:G:A	2.76785e-12	-2.56695e-10	1.15219	0.00079348	-2.56695e-10	0.744933
8524512	chr11:8524512:T:C	1.45288e-13	-1.79491	-3.33048e-10	0.000108627	-1.24357	-3.33048e-10
8525738	chr11:8525738:A:G	2.43814e-13	-2.56695e-10	-1.27723	0.000105673	-2.56695e-10	-1.27114
8526275	chr11:8526275:C:T	1.00306e-13	-0.860518	-1.30489	2.056e-05	-1.59854	-1.30961
8526449	chr11:8526449:C:A	2.88277e-13	-2.56695e-10	-1.10971	0.000128972	-2.56695e-10	-1.0719
8527219	chr11:8527219:G:A	3.39063e-12	-2.56695e-10	1.35514	0.00184517	-2.56695e-10	1.58883
8527264	chr11:8527264:T:C	6.54437e-13	0.115215	-0.405073	0.000125068	-0.671792	-0.430848
8527437	chr11:8527437:T:C	2.00719e-12	-2.56695e-10	0.830859	0.000963092	-2.56695e-10	0.938653
8527562	chr11:8527562:A:G	2.46222e-13	-2.56695e-10	-1.2674	9.98578e-05	-2.56695e-10	-1.32775
8527965	chr11:8527965:C:T	2.81568e-13	-2.56695e-10	-1.13326	0.000125789	-2.56695e-10	-1.09689
8528229	chr11:8528229:G:GC	5.58334e-13	-0.168922	-0.279754	0.000124472	-0.888375	-0.219043
8529338	chr11:8529338:T:C	2.18675e-13	-1.38604	-3.33048e-10	0.000197422	-0.646151	-3.33048e-10
8529587	chr11:8529587:T:A	8.66047e-14	-1.00297	-1.3093	1.89066e-05	-1.67898	-1.31301
8530044	chr11:8530044:G:A	1.09117e-13	-1.95652	-0.124696	6.63139e-05	-1.70422	-0.0328785
8530130	chr11:8530130:C:T	1.03763e-13	-0.825266	-1.30626	2.07499e-05	-1.58344	-1.31551
8530467	chr11:8530467:G:A	1.5365e-13	-1.73896	-3.33048e-10	8.14724e-05	-1.53123	-3.33048e-10
8530643	chr11:8530643:A:G	2.06076e-13	-1.18292	-0.262469	4.24564e-05	-1.97185	-0.211171
8530997	chr11:8530997:G:A	2.02689e-12	-2.56695e-10	0.840625	0.000978775	-2.56695e-10	0.954806
8531323	chr11:8531323:C:T	2.73113e-13	-2.56695e-10	-1.16374	0.000116214	-2.56695e-10	-1.17606
8531674	chr11:8531674:C:G	3.44872e-14	-1.9637	-1.26934	1.66663e-05	-1.83223	-1.28588
8531888	chr11:8531888:T:C	2.75386e-13	-2.56695e-10	-1.15546	0.000117198	-2.56695e-10	-1.16763
8532030	chr11:8532030:A:T	2.60654e-13	-2.56695e-10	-1.21044	0.000115526	-2.56695e-10	-1.182
8532380	chr11:8532380:C:A	2.34395e-13	-2.56695e-10	-1.31663	9.96374e-05	-2.56695e-10	-1.32996
8532461	chr11:8532461:A:G	2.75386e-13	-2.56695e-10	-1.15546	0.000117198	-2.56695e-10	-1.16763
8532605	chr11:8532605:G:C	5.8171e-13	-1.16425	0.756594	0.000118819	-1.97081	0.81692
8533002	chr11:8533002:A:G	2.57947e-13	-2.56695e-10	-1.22088	0.000125406	-2.56695e-10	-1.09994
8533568	chr11:8533568:C:T	2.91761e-13	-2.56695e-10	-1.0977	0.000115489	-2.56695e-10	-1.18232
8533729	chr11:8533729:C:T	3.66639e-12	-2.56695e-10	1.43333	0.00200422	-2.56695e-10	1.67151
8533738	chr11:8533738:G:C	1.33699e-13	-1.95323	0.0751884	7.82715e-05	-1.72683	0.155517
8534330	chr11:8534330:A:G	2.8821e-13	-2.56695e-10	-1.10994	0.000128975	-2.56695e-10	-1.07188
8534363	chr11:8534363:A:T	1.10738e-13	-0.737458	-1.32901	2.16779e-05	-1.52778	-1.32743
8534812	chr11:8534812:T:C	5.61425e-14	-1.93953	-0.806205	3.06371e-05	-1.89879	-0.610493
8534939	chr11:8534939:A:G	1.43615e-13	-1.80649	-3.33048e-10	5.24134e-05	-1.97233	-3.33048e-10
8534980	chr11:8534980:G:A	1.11334e-12	-2.56695e-10	0.241491	0.000817668	-2.56695e-10	0.77496
8535025	chr11:8535025:T:C	3.21485e-12	-2.56695e-10	1.3019	0.000902805	-2.56695e-10	0.87401
8535079	chr11:8535079:C:T	2.81049e-13	-2.56695e-10	-1.1351	0.000125493	-2.56695e-10	-1.09925
8535671	chr11:8535671:A:G	6.98646e-14	-1.24714	-1.27993	1.3865e-05	-1.97242	-1.3297
8535789	chr11:8535789:A:G	2.63484e-13	-2.56695e-10	-1.19964	0.0001211	-2.56695e-10	-1.13488
8535820	chr11:8535820:T:A	2.75271e-13	-2.56695e-10	-1.15588	0.000117152	-2.56695e-10	-1.16802
8535888	chr11:8535888:A:G	2.31885e-13	-2.56695e-10	-1.32739	9.9694e-05	-2.56695e-10	-1.32939
8536310	chr11:8536310:T:C	2.75386e-13	-2.56695e-10	-1.15546	0.000117198	-2.56695e-10	-1.16763
8536716	chr11:8536716:T:C	2.60095e-13	-2.56695e-10	-1.21258	0.000122597	-2.56695e-10	-1.12259
8536752	chr11:8536752:T:C	2.63986e-13	-2.56695e-10	-1.19773	0.000103645	-2.56695e-10	-1.29052
8536786	chr11:8536786:G:C	4.24747e-14	-1.77597	-1.24875	2.13716e-05	-1.5852	-1.28423
8537128	chr11:8537128:C:T	2.71307e-12	-2.56695e-10	1.1322	0.000755506	-2.56695e-10	0.695892
8537294	chr11:8537294:G:T	4.18759e-14	-1.79938	-1.23954	2.08345e-05	-1.61747	-1.27742
8537305	chr11:8537305:G:A	3.99093e-14	-1.81674	-1.27028	3.0441e-05	-1.2345	-1.2812
8537347	chr11:8537347:C:A	4.77135e-13	-2.56695e-10	-0.605832	0.000164851	-2.56695e-10	-0.826454
8537393	chr11:8537393:G:A	2.58782e-13	-1.21765	-3.33048e-10	7.38022e-05	-1.63011	-3.33048e-10
8537769	chr11:8537769:C:G	1.44194e-13	-1.80247	-3.33048e-10	9.32701e-05	-1.396	-3.33048e-10
8537813	chr11:8537813:A:C	2.36626e-13	-2.56695e-10	-1.30715	0.000100033	-2.56695e-10	-1.32599
8537833	chr11:8537833:AT:A	7.11296e-13	-2.56695e-10	-0.206544	0.00031825	-2.56695e-10	-0.16866
8537976	chr11:8537976:G:A	4.96147e-13	-2.56695e-10	-0.56676	0.000169863	-2.56695e-10	-0.796503
8538584	chr11:8538584:G:A	2.65056e-13	-2.56695e-10	-1.19369	0.000117521	-2.56695e-10	-1.16488
8539024	chr11:8539024:C:A	4.23605e-14	-1.77082	-1.25659	2.15092e-05	-1.57098	-1.29204
8539455	chr11:8539455:T:C	1.71527e-13	-1.87266	0.243767	0.000151579	-1.85693	0.946544
8540105	chr11:8540105:T:G	2.71003e-13	-2.56695e-10	-1.1715	0.000115312	-2.56695e-10	-1.18385
8540312	chr11:8540312:T:A	3.96842e-14	-1.78901	-1.30367	1.43015e-05	-1.97156	-1.29958
8540417	chr11:8540417:T:G	1.26395e-13	-1.93163	-0.00259079	6.90846e-05	-1.77813	0.0819644
8540918	chr11:8540918:T:A	4.32782e-13	0.342058	-1.04546	1.93909e-05	-1.86072	-1.10598
8540947	chr11:8540947:C:T	3.88098e-14	-1.81513	-1.29983	3.00522e-05	-1.22441	-1.30415
8541145	chr11:8541145:G:A	2.38356e-13	-2.56695e-10	-1.29986	0.000112569	-2.56695e-10	-1.20793
8541657	chr11:8541657:C:T	2.62362e-13	-2.56695e-10	-1.20391	0.00012396	-2.56695e-10	-1.11154
8541797	chr11:8541797:G:A	3.91592e-13	-2.56695e-10	-0.803411	0.000151175	-2.56695e-10	-0.913059
8541922	chr11:8541922:T:C	4.80034e-13	-2.56695e-10	-0.599774	0.000230514	-2.56695e-10	-0.491185
8542448	chr11:8542448:G:A	6.63764e-14	-1.33887	-1.23942	1.65363e-05	-1.87365	-1.25228
8542535	chr11:8542535:T:C	2.72833e-13	-2.56695e-10	-1.16477	0.00011609	-2.56695e-10	-1.17713
8542879	chr11:8542879:A:T	3.78503e-14	-1.83903	-1.30096	2.15076e-05	-1.5511	-1.31199
8543231	chr11:8543231:T:C	4.35666e-13	-1.06011	0.363355	9.22869e-05	-1.96396	0.557368
8543551	chr11:8543551:C:T	2.71803e-13	-2.56695e-10	-1.16856	0.000121036	-2.56695e-10	-1.1354
8543781	chr11:8543781:C:T	6.83849e-14	-1.67272	-0.875762	2.85578e-05	-1.94441	-0.635157
8544146	chr11:8544146:G:A	3.31782e-13	-0.969153	-3.33048e-10	0.000267425	-0.342658	-3.33048e-10
8544287	chr11:8544287:A:G	4.70476e-14	-1.80123	-1.12124	3.69271e-05	-1.19269	-1.12986
8544352	chr11:8544352:T:C	6.81398e-14	-1.26766	-1.28442	1.38659e-05	-1.97212	-1.32994
8544353	chr11:8544353:A:G	2.71801e-13	-2.56695e-10	-1.16856	0.00011566	-2.56695e-10	-1.18084
8544581	chr11:8544581:C:T	7.1155e-14	-1.21177	-1.297	1.38746e-05	-1.97224	-1.3292
8544782	chr11:8544782:G:A	4.11219e-14	-1.74682	-1.31027	2.14289e-05	-1.54139	-1.32536
8544796	chr11:8544796:C:T	4.19039e-14	-1.76915	-1.26911	2.13296e-05	-1.57177	-1.29963
8545057	chr11:8545057:G:C	2.72857e-13	-2.56695e-10	-1.16469	0.000116101	-2.56695e-10	-1.17704
8545236	chr11:8545236:C:T	2.98715e-13	-2.56695e-10	-1.07414	0.000119792	-2.56695e-10	-1.14574
8545450	chr11:8545450:C:T	3.79867e-13	-2.56695e-10	-0.83381	0.000146977	-2.56695e-10	-0.941219
8545506	chr11:8545506:A:T	3.79867e-13	-2.56695e-10	-0.83381	0.000146977	-2.56695e-10	-0.941219
8545715	chr11:8545715:G:A	4.03202e-13	-2.56695e-10	-0.774195	0.00015507	-2.56695e-10	-0.887622
8545838	chr11:8545838:C:T	1.38834e-12	-2.56695e-10	0.462232	0.000598342	-2.56695e-10	0.462666
8545855	chr11:8545855:A:C	1.49033e-13	-1.76947	-3.33048e-10	5.29176e-05	-1.96276	-3.33048e-10
8545877	chr11:8545877:T:G	3.80514e-14	-1.9145	-1.22019	2.76166e-05	-1.43511	-1.17797
8545941	chr11:8545941:A:G	7.84408e-13	-2.56695e-10	-0.108702	0.00035671	-2.56695e-10	-0.0545724
8546008	chr11:8546008:A:G	3.06685e-13	0.203967	-1.25178	2.65396e-05	-1.54964	-1.10322
8546112	chr11:8546112:G:A	5.44348e-14	-1.97126	-0.805369	3.76393e-05	-1.56425	-0.739199
8546311	chr11:8546311:T:C	4.20413e-13	-1.28775	0.555352	9.59287e-05	-1.97087	0.602974
8546373	chr11:8546373:T:C	2.05873e-13	-0.296239	-1.15014	2.15429e-05	-1.9009	-0.960547
8546555	chr11:8546555:T:C	1.28394e-13	-1.91853	-3.33048e-10	6.55197e-05	-1.74914	-3.33048e-10
8546572	chr11:8546572:A:G	9.97838e-13	-2.56695e-10	0.131959	0.000720223	-2.56695e-10	0.648066
8546605	chr11:8546605:G:T	6.73016e-14	-1.32783	-1.23661	0.000235004	0.584554	-1.05645
8546669	chr11:8546669:CAT:C	3.95568e-13	-2.56695e-10	-0.79331	0.000196522	-2.56695e-10	-0.650723
8546811	chr11:8546811:C:T	2.84286e-13	-2.56695e-10	-1.12365	0.000127621	-2.56695e-10	-1.08243
8546818	chr11:8546818:T:C	6.10154e-14	-1.34733	-1.31518	1.40199e-05	-1.9682	-1.32282
8547041	chr11:8547041:T:C	9.97156e-13	0.131275	-3.33048e-10	9.71333e-05	-1.35541	-3.33048e-10
8547203	chr11:8547203:T:G	5.27454e-14	-1.55979	-1.24836	1.5502e-05	-1.92402	-1.26651
8547224	chr11:8547224:T:C	1.21725e-13	-1.97187	-3.33048e-10	7.10779e-05	-1.66772	-3.33048e-10
8547372	chr11:8547372:G:A	1.48257e-13	-1.77468	-3.33048e-10	7.74258e-05	-1.58218	-3.33048e-10
8547395	chr11:8547395:C:T	4.48135e-14	-1.72375	-1.24737	2.50145e-05	-1.51777	-1.19427
8547458	chr11:8547458:C:T	2.64334e-13	-2.56695e-10	-1.19642	0.000107339	-2.56695e-10	-1.2555
8547638	chr11:8547638:G:A	3.21514e-13	-1.27169	0.271103	8.54619e-05	-1.81207	0.328643
8547995	chr11:8547995:C:T	3.34591e-13	-1.17001	0.209284	8.40806e-05	-1.76481	0.265088
8548604	chr11:8548604:T:G	2.32079e-13	-1.26048	-0.0660732	6.45826e-05	-1.80328	0.0397282
8548879	chr11:8548879:T:C	1.36228e-12	-2.56695e-10	0.44328	0.000457839	-2.56695e-10	0.195021
8549103	chr11:8549103:T:C	4.18224e-14	-1.72971	-1.31049	1.48628e-05	-1.90619	-1.32644
8549301	chr11:8549301:C:T	2.39277e-13	-2.56695e-10	-1.29601	0.000108993	-2.56695e-10	-1.24021
8549650	chr11:8549650:A:T	2.14248e-12	-2.56695e-10	0.896088	0.000623099	-2.56695e-10	0.50321
8549732	chr11:8549732:ATTCAT:A	3.38235e-13	-2.56695e-10	-0.949891	0.000153926	-2.56695e-10	-0.895025
8549858	chr11:8549858:T:C	7.8852e-14	-1.47127	-0.934788	2.59744e-05	-1.87704	-0.797346
8549906	chr11:8549906:A:T	2.87112e-13	-2.56695e-10	-1.11376	0.000131916	-2.56695e-10	-1.04933
8549944	chr11:8549944:C:T	1.60627e-13	-1.69455	-3.33048e-10	5.34828e-05	-1.95214	-3.33048e-10
8550258	chr11:8550258:T:C	3.75356e-13	0.457411	-1.30317	2.73214e-05	-1.42473	-1.1991
8550774	chr11:8550774:A:C	2.04855e-12	-2.56695e-10	0.851257	0.000597856	-2.56695e-10	0.461854
8550856	chr11:8550856:C:T	1.79608e-13	-1.50414	-0.0787177	9.26097e-05	-1.56575	0.162644
8551636	chr11:8551636:C:G	4.47478e-14	-1.65346	-1.31913	1.45339e-05	-1.93435	-1.32066
8551743	chr11:8551743:G:A	2.50837e-13	-2.56695e-10	-1.24883	0.000117075	-2.56695e-10	-1.16868
8551956	chr11:8551956:C:T	2.6997e-12	-2.56695e-10	1.12726	0.000776732	-2.56695e-10	0.723599
8552045	chr11:8552045:G:C	1.81854e-13	-1.57043	-3.33048e-10	5.67229e-05	-1.89332	-3.33048e-10
8552125	chr11:8552125:C:T	1.26061e-13	-1.93686	-3.33048e-10	5.71104e-05	-1.88651	-3.33048e-10
8552338	chr11:8552338:A:G	2.33763e-13	-1.31933	-3.33048e-10	5.26435e-05	-1.96795	-3.33048e-10
8552784	chr11:8552784:T:C	1.73314e-13	-0.939022	-0.679506	3.72076e-05	-1.64011	-0.674872
8552975	chr11:8552975:A:T	1.02975e-13	-1.15735	-0.981793	2.4473e-05	-1.75932	-0.9746
8554043	chr11:8554043:T:C	6.53967e-13	-2.56695e-10	-0.290574	0.000332899	-2.56695e-10	-0.123657
8554120	chr11:8554120:T:C	7.92775e-14	-1.4437	-0.956979	2.57225e-05	-1.86479	-0.819346
8554157	chr11:8554157:C:T	1.20964e-13	-1.1361	-0.842041	2.85233e-05	-1.74774	-0.833031
8554296	chr11:8554296:G:GTA	1.17869e-13	-1.11502	-0.889031	2.7496e-05	-1.73717	-0.880282
8554309	chr11:8554309:C:A	2.50165e-12	-2.56695e-10	1.05107	0.000723419	-2.56695e-10	0.652493
8554318	chr11:8554318:C:T	6.19944e-14	-1.86373	-0.782859	2.96338e-05	-1.91253	-0.630052
8554326	chr11:8554326:G:A	4.6629e-13	-2.56695e-10	-0.628825	0.00022109	-2.56695e-10	-0.532927
8554655	chr11:8554655:A:G	4.32661e-14	-1.75264	-1.25362	2.39673e-05	-1.55592	-1.19889
8554873	chr11:8554873:T:C	2.37352e-13	-2.56695e-10	-1.30409	0.000104398	-2.56695e-10	-1.28328
8555186	chr11:8555186:G:A	4.45998e-14	-1.7517	-1.2242	3.39831e-05	-1.16234	-1.24329
8555689	chr11:8555689:C:A	4.63146e-14	-1.69385	-1.24433	2.5654e-05	-1.48642	-1.20038
8556254	chr11:8556254:G:A	1.95705e-13	-0.931929	-0.565093	4.27535e-05	-1.63506	-0.540987
8556603	chr11:8556603:T:C	4.32182e-14	-1.74978	-1.25759	2.39458e-05	-1.55125	-1.20446
8556693	chr11:8556693:A:G	4.47736e-13	-2.56695e-10	-0.669428	0.000219501	-2.56695e-10	-0.540141
8557112	chr11:8557112:A:T	4.96895e-14	-1.57515	-1.29269	1.40935e-05	-1.95582	-1.32996
8557394	chr11:8557394:G:A	4.16858e-14	-1.78088	-1.26259	2.27688e-05	-1.59549	-1.21061
8557522	chr11:8557522:C:T	5.50607e-13	-1.86648	1.40387	0.0010175	-1.20496	2.19857
8557534	chr11:8557534:T:A	7.66112e-14	-1.44534	-0.989552	2.95641e-05	-1.45772	-1.08722
8558335	chr11:8558335:A:AC	3.15781e-12	-2.56695e-10	1.284	0.000890065	-2.56695e-10	0.859799
8558349	chr11:8558349:AC:A	2.95608e-12	-2.56695e-10	1.21799	0.000837181	-2.56695e-10	0.798545
8558750	chr11:8558750:C:A	2.4255e-13	-2.56695e-10	-1.28242	0.000115589	-2.56695e-10	-1.18146
8559066	chr11:8559066:A:C	4.78876e-14	-1.65538	-1.2494	1.70724e-05	-1.93433	-1.15971
8559358	chr11:8559358:T:C	8.38929e-13	-0.0415055	-3.33048e-10	0.000102682	-1.29986	-3.33048e-10
8559737	chr11:8559737:C:T	5.40531e-14	-1.81893	-0.964738	2.34486e-05	-1.93961	-0.837077
8560282	chr11:8560282:T:C	2.9182e-13	-2.56695e-10	-1.0975	0.000130783	-2.56695e-10	-1.05795
8560587	chr11:8560587:T:C	5.99885e-14	-1.56221	-1.11727	2.04516e-05	-1.90761	-1.00582
8560831	chr11:8560831:G:A	8.91607e-14	-1.96466	-0.318527	4.66808e-05	-1.86551	-0.222653
8561137	chr11:8561137:A:G	4.64531e-14	-1.70232	-1.23286	2.60451e-05	-1.49394	-1.17773
8561283	chr11:8561283:G:A	2.71926e-13	-2.56695e-10	-1.1681	0.000120521	-2.56695e-10	-1.13967
8561325	chr11:8561325:G:A	4.93639e-13	-2.56695e-10	-0.571827	0.000169552	-2.56695e-10	-0.798335
8561331	chr11:8561331:A:G	3.55546e-14	-1.91626	-1.28631	2.81819e-05	-1.31682	-1.27599
8561355	chr11:8561355:C:T	2.31864e-13	-2.56695e-10	-1.32748	0.000100817	-2.56695e-10	-1.31819
8562556	chr11:8562556:T:C	7.99607e-14	-1.44032	-0.951777	2.56743e-05	-1.86348	-0.822522
8562784	chr11:8562784:T:C	6.2695e-14	-1.69932	-0.936035	2.63205e-05	-1.9519	-0.709246
8562960	chr11:8562960:G:A	2.27393e-13	-1.34695	-3.33048e-10	9.45226e-05	-1.38266	-3.33048e-10
8563605	chr11:8563605:G:A	4.03945e-14	-1.75345	-1.32149	3.31768e-05	-1.12582	-1.30383
8563837	chr11:8563837:G:A	4.02665e-14	-1.81165	-1.26647	3.10454e-05	-1.48917	-1.00688
8564081	chr11:8564081:T:A	5.74286e-13	-0.420504	-3.33048e-10	7.95622e-05	-1.55496	-3.33048e-10
8564142	chr11:8564142:T:G	7.6885e-14	-1.36167	-1.06965	3.20787e-05	-1.31403	-1.14928
8564514	chr11:8564514:A:G	3.28969e-13	-2.56695e-10	-0.977669	0.000127243	-2.56695e-10	-1.08539
8564637	chr11:8564637:A:C	4.53934e-14	-1.67066	-1.28761	1.45011e-05	-1.92732	-1.32995
8564882	chr11:8564882:T:C	2.47616e-13	-1.35654	0.0947893	7.03402e-05	-1.85107	0.172916
8565199	chr11:8565199:C:T	1.80228e-13	-1.0612	-0.518212	4.03295e-05	-1.71013	-0.524287
8565225	chr11:8565225:G:A	8.21399e-14	-1.29686	-1.06835	3.43622e-05	-1.24609	-1.14845
8566067	chr11:8566067:A:T	4.1025e-14	-1.7402	-1.31925	1.5067e-05	-1.89462	-1.32437
8566367	chr11:8566367:C:G	6.29705e-13	-2.56695e-10	-0.328381	0.000219674	-2.56695e-10	-0.53935
8567019	chr11:8567019:G:A	2.71587e-13	-2.56695e-10	-1.16935	0.000120356	-2.56695e-10	-1.14104
8567133	chr11:8567133:C:T	2.43852e-13	-2.56695e-10	-1.27707	0.000116236	-2.56695e-10	-1.17587
8567276	chr11:8567276:G:A	4.10711e-14	-1.79401	-1.26431	2.22621e-05	-1.61648	-1.21212
8567590	chr11:8567590:A:G	2.91769e-13	-2.56695e-10	-1.09767	0.000115625	-2.56695e-10	-1.18114
8567900	chr11:8567900:C:G	2.84578e-13	-2.56695e-10	-1.12262	0.000134147	-2.56695e-10	-1.03256
8568101	chr11:8568101:A:G	4.33029e-14	-1.6974	-1.30801	2.36904e-05	-1.48371	-1.28271
8568105	chr11:8568105:A:G	2.57422e-12	-2.56695e-10	1.07967	0.000738685	-2.56695e-10	0.673376
8568945	chr11:8568945:G:A	4.2559e-14	-1.79434	-1.2284	2.30983e-05	-1.61852	-1.17322
8569278	chr11:8569278:T:G	4.10668e-14	-1.7743	-1.28413	2.23908e-05	-1.58471	-1.23813
8569982	chr11:8569982:C:T	5.0304e-13	-2.56695e-10	-0.552962	0.000234784	-2.56695e-10	-0.472831
8570838	chr11:8570838:T:C	1.67441e-13	-1.2013	-0.451703	2.99751e-05	-1.97098	-0.560151
8570848	chr11:8570848:T:C	6.16048e-13	-2.56695e-10	-0.350307	0.000294625	-2.56695e-10	-0.245791
8571126	chr11:8571126:T:A	3.01219e-13	-2.56695e-10	-1.06579	0.000132335	-2.56695e-10	-1.04616
8571331	chr11:8571331:T:A	1.58659e-13	-1.70687	-3.33048e-10	5.37997e-05	-1.94623	-3.33048e-10
8572294	chr11:8572294:A:T	7.66922e-13	-0.131247	-3.33048e-10	0.000103607	-1.29089	-3.33048e-10
8573018	chr11:8573018:C:G	7.08456e-14	-1.64836	-0.864768	2.77208e-05	-1.94039	-0.668927
8573209	chr11:8573209:T:C	3.69825e-13	-2.56695e-10	-0.860603	0.000167288	-2.56695e-10	-0.811777
8573568	chr11:8573568:T:C	7.52438e-14	-1.55417	-0.898727	2.10019e-05	-1.90983	-0.977054
8573815	chr11:8573815:T:C	2.34119e-13	-2.56695e-10	-1.3178	0.000104341	-2.56695e-10	-1.28383
8573850	chr11:8573850:A:G	6.85025e-14	-1.58616	-0.960607	2.54284e-05	-1.91973	-0.775898
8573942	chr11:8573942:T:C	3.99596e-14	-1.81073	-1.27503	3.06337e-05	-1.22135	-1.28805
8574104	chr11:8574104:C:G	4.48181e-14	-1.71331	-1.25771	2.50927e-05	-1.50565	-1.20327
8574105	chr11:8574105:C:T	4.58221e-14	-1.69188	-1.25698	2.58495e-05	-1.47689	-1.20231
8574120	chr11:8574120:C:T	2.31351e-13	-2.56695e-10	-1.32969	9.97493e-05	-2.56695e-10	-1.32884
8574936	chr11:8574936:A:T	4.30822e-14	-1.73333	-1.27719	2.3766e-05	-1.53402	-1.22922
8575007	chr11:8575007:T:C	6.02084e-14	-1.45953	-1.21629	2.85774e-05	-1.38106	-1.19781
8575018	chr11:8575018:C:G	1.23928e-13	-1.35228	-0.60165	2.61712e-05	-1.96953	-0.697301
8575998	chr11:8575998:G:C	2.45664e-13	-2.56695e-10	-1.26967	0.000117808	-2.56695e-10	-1.16244
8576319	chr11:8576319:C:A	5.4463e-14	-1.46759	-1.30852	2.53975e-05	-1.39302	-1.30383
8577070	chr11:8577070:A:C	3.33339e-13	-2.56695e-10	-0.964473	0.000151104	-2.56695e-10	-0.913526
8577426	chr11:8577426:T:C	3.78275e-14	-1.83161	-1.30899	2.85535e-05	-1.2698	-1.30992
8577453	chr11:8577453:G:C	3.82327e-14	-1.8069	-1.32304	2.9819e-05	-1.21348	-1.32287
8577674	chr11:8577674:T:C	6.65103e-14	-1.6236	-0.95267	2.54602e-05	-1.93309	-0.761292
8578019	chr11:8578019:G:A	3.48345e-13	-2.56695e-10	-0.920438	0.000156684	-2.56695e-10	-0.877267
8578171	chr11:8578171:A:C	5.11166e-14	-1.93856	-0.900965	2.67251e-05	-1.88166	-0.764232
8578314	chr11:8578314:T:A	3.70375e-14	-1.84965	-1.31205	2.73717e-05	-1.30936	-1.31262
8578329	chr11:8578329:G:T	4.36483e-14	-1.74388	-1.25359	2.41906e-05	-1.54714	-1.19839
8578693	chr11:8578693:C:A	3.66266e-14	-1.85279	-1.32006	2.77046e-05	-1.28073	-1.32916
8578789	chr11:8578789:T:C	2.48837e-13	-2.56695e-10	-1.25683	0.00012088	-2.56695e-10	-1.1367
8578846	chr11:8578846:C:T	4.69041e-14	-1.68181	-1.24371	2.65878e-05	-1.46516	-1.18588
8579239	chr11:8579239:G:C	2.80676e-13	-2.56695e-10	-1.13643	0.00011346	-2.56695e-10	-1.20004
8579599	chr11:8579599:G:A	2.82854e-13	-2.56695e-10	-1.1287	0.000114361	-2.56695e-10	-1.19214
8579605	chr11:8579605:C:T	4.54023e-14	-1.63028	-1.32779	1.44917e-05	-1.9285	-1.32942
8579663	chr11:8579663:A:T	4.57732e-14	-1.69719	-1.25274	2.57819e-05	-1.48477	-1.19705
8579984	chr11:8579984:G:A	4.61668e-13	-2.56695e-10	-0.638787	0.00022086	-2.56695e-10	-0.533968
8580155	chr11:8580155:T:C	2.34681e-13	-2.56695e-10	-1.31541	0.000108425	-2.56695e-10	-1.24543
8580469	chr11:8580469:G:A	5.41106e-14	-1.48357	-1.29904	2.52809e-05	-1.40791	-1.29353
8580742	chr11:8580742:T:C	2.67029e-13	-2.56695e-10	-1.18628	0.000118838	-2.56695e-10	-1.15373
8580905	chr11:8580905:T:C	3.53931e-14	-1.88031	-1.32681	2.52248e-05	-1.37662	-1.32705
8580972	chr11:8580972:A:C	1.55627e-13	-1.72617	-3.33048e-10	8.2733e-05	-1.51588	-3.33048e-10
8581805	chr11:8581805:G:A	3.38664e-13	-2.56695e-10	-0.948625	0.000115316	-2.56695e-10	-1.18382
8581813	chr11:8581813:T:C	3.59756e-14	-1.86337	-1.32742	2.6152e-05	-1.33988	-1.32769
8581905	chr11:8581905:C:G	2.89088e-13	-2.56695e-10	-1.1069	0.000114507	-2.56695e-10	-1.19086
8581976	chr11:8581976:T:G	2.97447e-13	-2.56695e-10	-1.0784	0.000133563	-2.56695e-10	-1.03692
8582605	chr11:8582605:A:C	3.09899e-12	-2.56695e-10	1.2652	0.000877973	-2.56695e-10	0.84612
8583046	chr11:8583046:T:C	4.48894e-14	-1.72012	-1.24931	2.50217e-05	-1.51934	-1.19241
8583183	chr11:8583183:T:C	7.19319e-14	-1.96056	-0.537352	3.47778e-05	-1.84574	-0.53678
8583251	chr11:8583251:A:G	3.55928e-14	-1.87644	-1.32505	2.53654e-05	-1.37272	-1.32539
8583542	chr11:8583542:C:T	2.73204e-13	-2.56695e-10	-1.16341	0.000111648	-2.56695e-10	-1.21615
8583687	chr11:8583687:C:T	2.42681e-13	-1.28188	-3.33048e-10	7.03244e-05	-1.67838	-3.33048e-10
8584192	chr11:8584192:T:C	4.90916e-14	-1.71875	-1.1612	2.86955e-05	-1.51652	-1.05824
8584283	chr11:8584283:A:G	1.15195e-12	-2.56695e-10	0.275577	0.000367269	-2.56695e-10	-0.0254002
8584372	chr11:8584372:C:T	6.82444e-14	-1.5498	-1.00074	2.45904e-05	-1.90785	-0.821287
8584422	chr11:8584422:A:C	1.601e-13	-1.69783	-3.33048e-10	5.30529e-05	-1.96021	-3.33048e-10
8584641	chr11:8584641:T:A	1.38691e-13	-1.30318	-0.538204	2.36431e-05	-1.97141	-0.797016
8584900	chr11:8584900:C:T	2.59992e-13	-1.21298	-3.33048e-10	7.37859e-05	-1.63033	-3.33048e-10
8585215	chr11:8585215:A:G	3.49298e-14	-1.91365	-1.30664	2.31348e-05	-1.48279	-1.30736
8585826	chr11:8585826:G:A	4.56188e-14	-1.70245	-1.25086	2.56928e-05	-1.49232	-1.19297
8585941	chr11:8585941:T:A	1.58122e-13	-1.71027	-3.33048e-10	5.42546e-05	-1.93781	-3.33048e-10
8585961	chr11:8585961:G:A	6.6555e-14	-1.32287	-1.25273	1.39622e-05	-1.97017	-1.32497
8586160	chr11:8586160:T:C	3.68618e-13	-1.2006	0.33673	7.72971e-05	-1.97202	0.388186
8586388	chr11:8586388:G:C	3.02829e-12	-2.56695e-10	1.24212	0.000860262	-2.56695e-10	0.825741
8586716	chr11:8586716:C:T	6.09601e-14	-1.73621	-0.927199	2.50725e-05	-1.96517	-0.74456
8586876	chr11:8586876:A:AG	3.11246e-12	-2.56695e-10	1.26954	0.000877964	-2.56695e-10	0.846109
8586888	chr11:8586888:C:T	2.33772e-13	-2.56695e-10	-1.31928	0.000103989	-2.56695e-10	-1.28721
8587089	chr11:8587089:G:A	5.02903e-14	-1.53718	-1.31864	2.32986e-05	-1.4679	-1.31521
8587255	chr11:8587255:T:C	6.76817e-14	-1.64383	-0.91499	2.61117e-05	-1.93923	-0.729884
8587727	chr11:8587727:G:A	4.48074e-14	-1.74943	-1.22182	2.50045e-05	-1.5552	-1.15724
8587801	chr11:8587801:T:C	2.57396e-13	-2.56695e-10	-1.22302	0.000105228	-2.56695e-10	-1.27537
8587970	chr11:8587970:C:T	4.13047e-14	-1.87343	-1.17922	1.73926e-05	-1.85717	-1.21828
8588163	chr11:8588163:T:C	5.17103e-14	-1.50962	-1.31836	2.28509e-05	-1.47615	-1.32636
8588541	chr11:8588541:A:G	2.90639e-13	-2.56695e-10	-1.10155	0.000129788	-2.56695e-10	-1.0656
8588654	chr11:8588654:T:G	4.2185e-14	-1.78825	-1.24332	3.228e-05	-1.19928	-1.25777
8588665	chr11:8588665:T:C	1.62522e-13	-1.68282	-3.33048e-10	5.39485e-05	-1.94347	-3.33048e-10
8588951	chr11:8588951:A:G	2.31289e-13	-2.56695e-10	-1.32997	9.99899e-05	-2.56695e-10	-1.32643
8589023	chr11:8589023:T:A	3.74055e-14	-1.85853	-1.29328	2.68586e-05	-1.34832	-1.29259
8589293	chr11:8589293:A:G	4.8315e-14	-1.60462	-1.29127	4.09098e-05	-0.928874	-1.29125
8589307	chr11:8589307:A:G	8.71932e-14	-1.50802	-0.797488	2.38043e-05	-1.87978	-0.881854
8589381	chr11:8589381:T:A	5.98863e-14	-1.57762	-1.10357	2.06458e-05	-1.91979	-0.984195
8589437	chr11:8589437:A:G	1.03994e-12	-2.56695e-10	0.173283	0.000366056	-2.56695e-10	-0.0287082
8589864	chr11:8589864:A:G	3.27743e-14	-1.96855	-1.31544	2.01236e-05	-1.61634	-1.31326
8590445	chr11:8590445:C:T	2.33414e-13	-2.56695e-10	-1.32082	0.000101814	-2.56695e-10	-1.30834
8590453	chr11:8590453:A:G	4.20714e-14	-1.80247	-1.23179	2.28209e-05	-1.63365	-1.17017
8590678	chr11:8590678:TC:T	5.85677e-14	-1.48741	-1.21604	1.44269e-05	-1.94971	-1.31269
8591756	chr11:8591756:A:G	2.4902e-13	-2.56695e-10	-1.2561	0.000109507	-2.56695e-10	-1.23551
8592045	chr11:8592045:T:C	1.84307e-13	-1.55703	-3.33048e-10	0.000180878	-0.733671	-3.33048e-10
8592119	chr11:8592119:T:C	4.34247e-14	-1.79073	-1.21188	3.34136e-05	-1.19808	-1.22445
8592360	chr11:8592360:G:C	2.69769e-13	-2.56695e-10	-1.17607	0.00010768	-2.56695e-10	-1.25233
8592402	chr11:8592402:A:G	4.87575e-14	-1.57163	-1.31514	2.22834e-05	-1.51237	-1.31528
8593542	chr11:8593542:A:C	8.49763e-14	-1.4222	-0.909061	2.90955e-05	-1.8544	-0.706509
8593759	chr11:8593759:C:G	7.73474e-14	-1.56922	-0.8561	2.86928e-05	-1.91488	-0.659966
8593893	chr11:8593893:G:A	3.59537e-13	-2.56695e-10	-0.888815	0.000182961	-2.56695e-10	-0.722224
8594339	chr11:8594339:C:T	1.56103e-13	-1.64314	-0.0799728	6.17001e-05	-1.88388	0.0746703
8594345	chr11:8594345:T:A	2.33089e-13	-2.56695e-10	-1.32221	0.000102914	-2.56695e-10	-1.2976
8594430	chr11:8594430:A:G	2.63346e-13	-2.56695e-10	-1.20016	0.00011648	-2.56695e-10	-1.17377
8594482	chr11:8594482:A:C	2.65318e-13	-2.56695e-10	-1.1927	0.000117517	-2.56695e-10	-1.16491
8594546	chr11:8594546:C:T	4.21218e-14	-1.71165	-1.32142	1.402e-05	-1.9634	-1.32762
8594708	chr11:8594708:G:A	4.67138e-14	-1.68643	-1.24316	2.61247e-05	-1.47261	-1.19601
8595099	chr11:8595099:T:C	4.74056e-14	-1.68782	-1.22707	2.67411e-05	-1.47149	-1.17381
8595459	chr11:8595459:T:C	1.27009e-13	-1.92937	-3.33048e-10	9.69519e-05	-1.35728	-3.33048e-10
8595643	chr11:8595643:ATCAC:A	2.31667e-13	-2.56695e-10	-1.32833	0.000102001	-2.56695e-10	-1.30651
8596003	chr11:8596003:C:T	6.1837e-14	-1.45957	-1.18956	2.96728e-05	-1.39532	-1.14594
8596225	chr11:8596225:A:G	2.63346e-13	-2.56695e-10	-1.20016	0.00011648	-2.56695e-10	-1.17377
8596238	chr11:8596238:C:T	8.4692e-13	-0.0320252	-3.33048e-10	8.74496e-05	-1.46043	-3.33048e-10
8597209	chr11:8597209:G:T	2.44778e-13	-1.27328	-3.33048e-10	0.000290376	-0.260318	-3.33048e-10
8597358	chr11:8597358:G:A	7.18439e-13	-2.56695e-10	-0.196551	0.000276355	-2.56695e-10	-0.309808
8597582	chr11:8597582:A:G	5.0235e-14	-1.81638	-1.04054	2.46253e-05	-1.9028	-0.82492
8597583	chr11:8597583:A:G	6.3889e-13	-2.56695e-10	-0.313899	0.000246666	-2.56695e-10	-0.423459
8597903	chr11:8597903:T:C	4.96593e-13	-2.56695e-10	-0.565862	0.000177518	-2.56695e-10	-0.752421
8597994	chr11:8597994:C:A	3.05623e-13	-2.56695e-10	-1.05128	0.000148632	-2.56695e-10	-0.930023
8598205	chr11:8598205:C:T	4.08977e-14	-1.75271	-1.30985	1.41249e-05	-1.97075	-1.3128
8598462	chr11:8598462:T:C	5.60455e-14	-1.53868	-1.20878	2.70577e-05	-1.47322	-1.1603
8598491	chr11:8598491:T:C	5.58704e-14	-1.54018	-1.21042	2.69842e-05	-1.47351	-1.16273
8599079	chr11:8599079:G:A	5.98298e-14	-1.35912	-1.32301	1.39366e-05	-1.96701	-1.32996
8599193	chr11:8599193:A:G	5.70063e-14	-1.51886	-1.21161	2.75717e-05	-1.45065	-1.16406
8599403	chr11:8599403:C:G	2.32538e-13	-2.56695e-10	-1.32458	0.000105515	-2.56695e-10	-1.27264
8599636	chr11:8599636:A:G	2.64284e-13	-2.56695e-10	-1.19661	0.000101406	-2.56695e-10	-1.31236
8600205	chr11:8600205:G:A	5.87771e-14	-1.48453	-1.21535	2.85437e-05	-1.41176	-1.1683
8600993	chr11:8600993:G:C	2.31737e-13	-2.56695e-10	-1.32803	9.96839e-05	-2.56695e-10	-1.32949
8601030	chr11:8601030:C:T	4.02526e-14	-1.86489	-1.21357	3.09207e-05	-1.31181	-1.18826
8601306	chr11:8601306:A:C	5.7656e-14	-1.46284	-1.2563	1.47351e-05	-1.95231	-1.28896
8601576	chr11:8601576:T:C	2.95851e-13	-2.56695e-10	-1.08377	0.000131102	-2.56695e-10	-1.05552
8601646	chr11:8601646:C:A	4.5076e-14	-1.68544	-1.27984	2.50161e-05	-1.46815	-1.24383
8601875	chr11:8601875:T:C	5.64136e-14	-1.50147	-1.23945	1.50404e-05	-1.94395	-1.2768
8601884	chr11:8601884:A:G	5.81494e-14	-1.44595	-1.26466	1.45901e-05	-1.95559	-1.29556
8602038	chr11:8602038:C:T	5.17372e-14	-1.572	-1.25546	2.46037e-05	-1.5103	-1.21829
8602127	chr11:8602127:C:A	5.80286e-14	-1.54239	-1.1703	2.82946e-05	-1.47974	-1.10908
8602260	chr11:8602260:C:T	5.7037e-14	-1.4903	-1.23963	1.49868e-05	-1.94718	-1.27714
8602271	chr11:8602271:G:C	5.10082e-14	-1.96204	-0.879602	2.96849e-05	-1.74354	-0.797319
8602275	chr11:8602275:G:A	6.03059e-14	-1.39227	-1.28193	1.40046e-05	-1.96228	-1.32983
8602323	chr11:8602323:G:A	5.62244e-14	-1.46232	-1.28197	1.44594e-05	-1.95256	-1.30759
8602356	chr11:8602356:G:A	5.95758e-14	-1.43301	-1.25338	2.80253e-05	-1.38294	-1.21545
8603212	chr11:8603212:A:G	5.30347e-13	-2.56695e-10	-0.500101	0.000208127	-2.56695e-10	-0.593348
8603404	chr11:8603404:C:T	4.0568e-14	-1.86157	-1.20909	3.13784e-05	-1.30496	-1.18041
8603448	chr11:8603448:C:T	3.74722e-14	-1.82462	-1.32541	2.86241e-05	-1.26019	-1.31705
8603549	chr11:8603549:A:G	4.38429e-14	-1.70455	-1.28847	2.41821e-05	-1.4909	-1.25498
8603807	chr11:8603807:G:A	5.25225e-14	-1.54918	-1.26321	2.53487e-05	-1.4758	-1.22297
8603894	chr11:8603894:C:T	4.97532e-14	-1.61123	-1.25533	2.3903e-05	-1.54536	-1.21213
8603904	chr11:8603904:C:T	5.10438e-14	-1.57192	-1.26903	2.45542e-05	-1.501	-1.22961
8603927	chr11:8603927:A:T	2.41105e-13	-2.56695e-10	-1.2884	0.000108009	-2.56695e-10	-1.24928
8604270	chr11:8604270:T:G	1.70245e-13	-0.313162	-1.32323	2.29826e-05	-1.4681	-1.32866
8604565	chr11:8604565:C:T	2.4312e-13	-2.56695e-10	-1.28008	0.000106613	-2.56695e-10	-1.26229
8604598	chr11:8604598:GC:G	4.70399e-14	-1.748	-1.17464	1.71734e-05	-1.85573	-1.23241
8605546	chr11:8605546:T:C	3.53904e-14	-1.93444	-1.27275	1.61939e-05	-1.89378	-1.25309
8605648	chr11:8605648:T:G	3.53453e-14	-1.93777	-1.2707	1.63207e-05	-1.88889	-1.25016
8605659	chr11:8605659:TCTCAAAACAAACAAACACAC:T	2.6774e-13	-2.56695e-10	-1.18362	0.000111018	-2.56695e-10	-1.2218
8605910	chr11:8605910:T:C	3.6458e-13	-2.56695e-10	-0.874886	0.000139757	-2.56695e-10	-0.991593
8605966	chr11:8605966:AC:A	2.31622e-13	-2.56695e-10	-1.32853	0.00010018	-2.56695e-10	-1.32453
8606086	chr11:8606086:G:A	2.53679e-13	-2.56695e-10	-1.23756	0.000104222	-2.56695e-10	-1.28497
8606127	chr11:8606127:A:T	2.68709e-13	-2.56695e-10	-1.18	0.00012756	-2.56695e-10	-1.08291
8606138	chr11:8606138:T:C	7.33405e-14	-1.46623	-1.01229	1.90409e-05	-1.96304	-1.02186
8606278	chr11:8606278:G:A	4.01483e-14	-1.7935	-1.28755	1.4495e-05	-1.97246	-1.28523
8606345	chr11:8606345:C:A	3.97387e-14	-1.76164	-1.32967	4.51565e-05	-0.791448	-1.32991
8606355	chr11:8606355:CTCTCTCTCTGTCTG:C	3.25933e-14	-1.95969	-1.32983	1.73261e-05	-1.75198	-1.3273
8606427	chr11:8606427:T:A	3.94882e-14	-1.82603	-1.2716	2.08878e-05	-1.67877	-1.21356
8606428	chr11:8606428:G:T	4.34315e-14	-1.74738	-1.25507	2.36285e-05	-1.57764	-1.1914
8606509	chr11:8606509:T:C	3.57458e-14	-1.95929	-1.23791	2.53471e-05	-1.46416	-1.23467
8606862	chr11:8606862:T:A	2.32628e-13	-2.56695e-10	-1.32419	0.000101796	-2.56695e-10	-1.30852
8606882	chr11:8606882:G:A	5.51309e-13	-2.56695e-10	-0.461337	0.000227396	-2.56695e-10	-0.504804
8606910	chr11:8606910:A:C	4.20879e-13	-2.56695e-10	-0.731285	0.000199856	-2.56695e-10	-0.6339
8607373	chr11:8607373:A:G	4.02998e-14	-1.76383	-1.31346	1.41256e-05	-1.97126	-1.31225
8607543	chr11:8607543:G:T	5.0131e-13	0.249102	-0.805509	0.000319315	0.174898	-0.340216
8607605	chr11:8607605:C:T	7.77295e-13	-2.56695e-10	-0.117812	0.000263493	-2.56695e-10	-0.357471
8608660	chr11:8608660:G:A	2.317e-13	-2.56695e-10	-1.32819	0.000100273	-2.56695e-10	-1.3236
8609139	chr11:8609139:T:C	1.21681e-13	-1.97223	-3.33048e-10	6.60316e-05	-1.74136	-3.33048e-10
8609376	chr11:8609376:C:T	1.05899e-12	-2.56695e-10	0.191442	0.000332386	-2.56695e-10	-0.125198
8609672	chr11:8609672:T:C	2.4554e-13	-2.56695e-10	-1.27017	0.000107944	-2.56695e-10	-1.24989
8610083	chr11:8610083:C:A	3.51777e-13	-2.56695e-10	-0.910634	0.000164507	-2.56695e-10	-0.828541
8610656	chr11:8610656:T:C	2.58554e-13	-2.56695e-10	-1.21853	0.000105565	-2.56695e-10	-1.27217
8610909	chr11:8610909:C:T	4.55021e-13	0.413213	-1.0665	5.50754e-05	-0.706903	-1.21589
8610943	chr11:8610943:C:A	3.88431e-14	-1.78817	-1.32593	1.59601e-05	-1.84497	-1.31643
8611041	chr11:8611041:C:T	5.00542e-13	-2.56695e-10	-0.55794	0.000196422	-2.56695e-10	-0.65123
8611383	chr11:8611383:T:C	6.24715e-13	-2.56695e-10	-0.336337	0.0002209	-2.56695e-10	-0.533784
8611524	chr11:8611524:G:A	5.07896e-13	-2.56695e-10	-0.543355	0.000193876	-2.56695e-10	-0.664278
8611792	chr11:8611792:G:A	4.22251e-14	-1.70171	-1.32891	1.4956e-05	-1.90315	-1.32324
8612045	chr11:8612045:A:G	2.48765e-13	-2.56695e-10	-1.25712	0.00011621	-2.56695e-10	-1.17609
8612741	chr11:8612741:TATC:T	2.34339e-13	-2.56695e-10	-1.31686	0.000109987	-2.56695e-10	-1.23113
8613210	chr11:8613210:C:T	1.63572e-13	-1.67638	-3.33048e-10	5.25253e-05	-1.9702	-3.33048e-10
8613595	chr11:8613595:T:C	4.62873e-13	-2.56695e-10	-0.636178	0.000180852	-2.56695e-10	-0.733815
8614558	chr11:8614558:T:C	6.55088e-14	-1.27331	-1.31814	1.51971e-05	-1.88179	-1.32861
8614581	chr11:8614581:T:C	5.22305e-13	-2.56695e-10	-0.515379	0.00020161	-2.56695e-10	-0.625162
8614609	chr11:8614609:T:A	1.41292e-13	-0.499692	-1.32311	2.29522e-05	-1.46866	-1.32942
8614792	chr11:8614792:G:C	8.72647e-14	-1.27207	-1.03261	1.8304e-05	-1.88977	-1.13461
8614796	chr11:8614796:A:C	2.45512e-13	-2.56695e-10	-1.27028	0.000108084	-2.56695e-10	-1.24859
8614861	chr11:8614861:T:C	4.78502e-13	-2.56695e-10	-0.602971	0.000183858	-2.56695e-10	-0.717332
8615998	chr11:8615998:T:C	6.0536e-13	-2.56695e-10	-0.367808	0.00023168	-2.56695e-10	-0.486138
8616113	chr11:8616113:G:A	2.31425e-13	-2.56695e-10	-1.32937	0.000101205	-2.56695e-10	-1.31435
8616379	chr11:8616379:G:C	4.34287e-14	-1.67296	-1.32955	2.19425e-05	-1.51421	-1.32886
8616819	chr11:8616819:C:T	3.32797e-13	-2.56695e-10	-0.966099	0.00012917	-2.56695e-10	-1.07036
8617566	chr11:8617566:G:A	1.6608e-12	0.64142	-3.33048e-10	0.000122536	-1.12309	-3.33048e-10
8617653	chr11:8617653:T:C	6.2204e-14	-1.31722	-1.32599	1.49383e-05	-1.89845	-1.32912
8617778	chr11:8617778:G:A	7.91944e-14	-1.29184	-1.10988	1.67967e-05	-1.89881	-1.21151
8617784	chr11:8617784:C:T	9.21321e-13	-0.88259	0.934767	9.4726e-05	-1.67339	0.292881
8618447	chr11:8618447:G:C	6.43025e-14	-1.40318	-1.20686	1.5009e-05	-1.934	-1.28885
8618526	chr11:8618526:GCA:G	2.84871e-13	-2.56695e-10	-1.1216	0.000136321	-2.56695e-10	-1.01649
8619490	chr11:8619490:T:C	1.20079e-12	0.317101	-3.33048e-10	0.000230406	-0.491651	-3.33048e-10
8619954	chr11:8619954:C:A	2.54766e-13	-2.56695e-10	-1.23329	0.000112542	-2.56695e-10	-1.20817
8620192	chr11:8620192:T:G	8.15464e-13	-0.0698752	-3.33048e-10	9.33879e-05	-1.39473	-3.33048e-10
8620335	chr11:8620335:G:A	2.50672e-13	-2.56695e-10	-1.24949	0.000110452	-2.56695e-10	-1.22691
8620671	chr11:8620671:C:T	8.16956e-14	-1.35713	-1.01351	1.8176e-05	-1.91684	-1.11455
8620782	chr11:8620782:T:C	8.21222e-14	-1.77485	-0.590577	0.000101536	-0.982932	-0.328154
8621751	chr11:8621751:G:A	2.4854e-13	-2.56695e-10	-1.25803	0.00011911	-2.56695e-10	-1.15145
8622595	chr11:8622595:TGCAAGGGCG:T	5.42623e-13	-0.477217	-3.33048e-10	8.30396e-05	-1.51218	-3.33048e-10
8623723	chr11:8623723:A:G	2.44959e-13	-2.56695e-10	-1.27254	0.000101832	-2.56695e-10	-1.30817
8623917	chr11:8623917:C:A	3.2397e-13	-2.56695e-10	-0.992982	0.000115666	-2.56695e-10	-1.18079
8624182	chr11:8624182:G:A	3.39914e-13	-2.56695e-10	-0.944938	0.000183247	-2.56695e-10	-0.72066
8624305	chr11:8624305:G:C	4.07825e-13	-2.56695e-10	-0.762793	0.000193922	-2.56695e-10	-0.664037
8624990	chr11:8624990:C:T	4.92155e-13	-2.56695e-10	-0.574839	0.000193779	-2.56695e-10	-0.664777
8625058	chr11:8625058:G:A	4.92155e-13	-2.56695e-10	-0.574839	0.000193779	-2.56695e-10	-0.664777
8625123	chr11:8625123:T:G	5.68663e-14	-1.73714	-0.995793	2.00947e-05	-1.87318	-1.05786
8625216	chr11:8625216:G:C	3.87296e-14	-1.96314	-1.15389	1.82376e-05	-1.86179	-1.16622
8625765	chr11:8625765:C:T	5.18511e-13	-0.52267	-3.33048e-10	9.09194e-05	-1.42152	-3.33048e-10
8626592	chr11:8626592:C:T	2.72905e-13	-2.56695e-10	-1.16451	0.000132344	-2.56695e-10	-1.04609
8626856	chr11:8626856:G:A	7.22089e-13	0.996024	-1.18751	0.000623655	1.73036	-1.22625
8627020	chr11:8627020:G:T	7.39269e-13	1.16202	-1.32998	3.21383e-05	-1.20453	-1.25692
8627145	chr11:8627145:A:G	5.04774e-13	-2.56695e-10	-0.549522	0.00019632	-2.56695e-10	-0.651751
8627295	chr11:8627295:A:C	2.08347e-13	-1.43443	-3.33048e-10	0.000351736	-0.0686151	-3.33048e-10
8627545	chr11:8627545:G:A	5.0849e-13	-2.56695e-10	-0.542185	0.00019996	-2.56695e-10	-0.633376
8627743	chr11:8627743:T:C	2.805e-13	-2.56695e-10	-1.13706	0.000135332	-2.56695e-10	-1.02376
8627974	chr11:8627974:G:A	2.94331e-13	-2.56695e-10	-1.08893	0.000154442	-2.56695e-10	-0.891679
8628144	chr11:8628144:C:G	9.97731e-14	-1.09929	-1.07145	2.00281e-05	-1.77684	-1.15752
8628160	chr11:8628160:A:C	5.07944e-14	-1.55449	-1.29135	1.42535e-05	-1.95111	-1.32338
8628341	chr11:8628341:G:A	2.33273e-13	-2.56695e-10	-1.32142	0.000103933	-2.56695e-10	-1.28775
8628713	chr11:8628713:T:G	3.58169e-13	-2.56695e-10	-0.892627	0.00019435	-2.56695e-10	-0.661835
8629061	chr11:8629061:A:T	2.82936e-13	-2.56695e-10	-1.12841	0.00014649	-2.56695e-10	-0.944537
8629348	chr11:8629348:T:C	2.38747e-13	-2.56695e-10	-1.29823	0.00010445	-2.56695e-10	-1.28279
8629584	chr11:8629584:C:T	1.38607e-13	-1.84199	-3.33048e-10	5.29023e-05	-1.96305	-3.33048e-10
8629913	chr11:8629913:C:A	4.0654e-14	-1.96645	-1.10208	1.6935e-05	-1.92973	-1.17238
8630697	chr11:8630697:G:A	2.3791e-13	-2.56695e-10	-1.30174	0.000114933	-2.56695e-10	-1.18715
8631045	chr11:8631045:T:C	4.80359e-14	-1.70745	-1.19423	1.68327e-05	-1.89535	-1.21282
8631142	chr11:8631142:A:G	2.52718e-13	-2.56695e-10	-1.24136	0.000125271	-2.56695e-10	-1.10101
8631189	chr11:8631189:A:G	9.59296e-14	-1.09983	-1.11019	1.78275e-05	-1.96389	-1.08687
8631812	chr11:8631812:T:C	1.68694e-13	-0.315761	-1.32979	2.94374e-05	-1.2202	-1.32903
8631960	chr11:8631960:G:A	1.40282e-13	-1.82998	-3.33048e-10	5.25198e-05	-1.9703	-3.33048e-10
8632079	chr11:8632079:G:A	4.41876e-13	-2.56695e-10	-0.682603	0.000164317	-2.56695e-10	-0.829699
8632119	chr11:8632119:C:T	2.73714e-13	-2.56695e-10	-1.16155	0.000130018	-2.56695e-10	-1.06382
8632640	chr11:8632640:T:G	2.39378e-13	-2.56695e-10	-1.29559	0.000115781	-2.56695e-10	-1.1798
8632712	chr11:8632712:C:T	7.86486e-13	-2.56695e-10	-0.106057	0.000253285	-2.56695e-10	-0.39698
8632981	chr11:8632981:T:C	2.06845e-13	-0.111938	-1.32972	1.63659e-05	-1.8135	-1.3228
8633378	chr11:8633378:C:T	2.31454e-13	-2.56695e-10	-1.32925	0.000101124	-2.56695e-10	-1.31515
8633640	chr11:8633640:C:A	7.60687e-14	-1.39149	-1.0505	1.79555e-05	-1.90199	-1.14161
8633805	chr11:8633805:T:C	1.02945e-13	-1.05391	-1.08552	1.83733e-05	-1.95886	-1.06174
8633895	chr11:8633895:T:C	9.84693e-14	-1.11401	-1.06987	1.85616e-05	-1.96509	-1.04531
8633990	chr11:8633990:G:C	2.57583e-13	-2.56695e-10	-1.22229	0.000105356	-2.56695e-10	-1.27416
8634022	chr11:8634022:T:C	4.51599e-13	-0.660837	-3.33048e-10	8.45213e-05	-1.49449	-3.33048e-10
8634375	chr11:8634375:C:T	9.64733e-14	-1.1045	-1.09986	1.49455e-05	-1.9702	-1.25688
8634453	chr11:8634453:G:C	1.15713e-12	0.280064	-3.33048e-10	0.114184	5.71407	-3.33048e-10
8634491	chr11:8634491:T:C	4.40298e-13	-2.56695e-10	-0.68618	0.000145473	-2.56695e-10	-0.951506
8635036	chr11:8635036:A:G	9.58808e-14	-1.07865	-1.13187	1.47083e-05	-1.96867	-1.27441
8635288	chr11:8635288:T:C	2.57926e-13	-2.56695e-10	-1.22096	0.00012905	-2.56695e-10	-1.0713
8635322	chr11:8635322:T:C	5.81696e-13	-2.56695e-10	-0.407684	0.000225664	-2.56695e-10	-0.51245
8635455	chr11:8635455:C:A	1.20602e-13	-1.11542	-0.865709	1.87319e-05	-1.97051	-1.03076
8635739	chr11:8635739:G:A	5.44098e-13	-2.56695e-10	-0.474503	0.000264577	-2.56695e-10	-0.353363
8635774	chr11:8635774:A:G	4.32966e-14	-1.69292	-1.31264	1.51173e-05	-1.91096	-1.30469
8636053	chr11:8636053:G:T	2.52248e-13	-2.56695e-10	-1.24322	0.000111199	-2.56695e-10	-1.22017
8636815	chr11:8636815:C:T	9.9505e-13	-2.56695e-10	0.129161	0.000310251	-2.56695e-10	-0.194115
8636829	chr11:8636829:C:T	8.04928e-14	-1.36484	-1.02062	1.85919e-05	-1.89379	-1.11498
8636938	chr11:8636938:A:G	7.60596e-14	-1.35388	-1.08823	1.76295e-05	-1.89086	-1.17106
8637587	chr11:8637587:G:A	1.37863e-13	-0.595526	-1.25185	2.58597e-05	-1.41226	-1.26655
8637878	chr11:8637878:G:A	4.92917e-13	-2.56695e-10	-0.573291	0.000194494	-2.56695e-10	-0.661092
8638361	chr11:8638361:G:A	2.10055e-12	-2.56695e-10	0.876321	0.000611561	-2.56695e-10	0.484519
8639498	chr11:8639498:T:C	4.78275e-13	-2.56695e-10	-0.603446	0.000189033	-2.56695e-10	-0.689576
8639850	chr11:8639850:C:T	4.84561e-13	0.73165	-1.32204	1.82803e-05	-1.71983	-1.30585
8639942	chr11:8639942:C:T	2.35799e-13	-1.31065	-3.33048e-10	5.24312e-05	-1.97199	-3.33048e-10
8639998	chr11:8639998:G:A	4.92917e-13	-2.56695e-10	-0.573291	0.000194494	-2.56695e-10	-0.661092
8640204	chr11:8640204:C:T	4.28243e-14	-1.97246	-1.04407	1.83893e-05	-1.89026	-1.12946
8641102	chr11:8641102:A:G	1.04513e-13	-0.981076	-1.14325	1.47398e-05	-1.96003	-1.28091
8641551	chr11:8641551:C:T	1.39956e-13	-0.693388	-1.13892	2.7013e-05	-1.47678	-1.15839
8641886	chr11:8641886:C:T	4.93992e-13	-2.56695e-10	-0.571113	0.000194592	-2.56695e-10	-0.660593
8642083	chr11:8642083:G:A	5.72779e-14	-1.46911	-1.25661	1.97701e-05	-1.87913	-1.0682
8642472	chr11:8642472:A:G	4.94722e-13	0.568161	-1.1378	1.86204e-05	-1.8186	-1.18864
8642907	chr11:8642907:A:G	2.77749e-13	-2.56695e-10	-1.14692	0.000113498	-2.56695e-10	-1.19971
8643322	chr11:8643322:C:T	1.17789e-13	-0.928172	-1.07656	2.49449e-05	-1.61657	-1.09826
8643363	chr11:8643363:G:A	1.9528e-13	-0.773845	-0.725354	2.69555e-05	-1.94624	-0.69107
8644190	chr11:8644190:G:A	3.33121e-13	-2.56695e-10	-0.965128	0.000140849	-2.56695e-10	-0.983807
8644221	chr11:8644221:C:T	4.98672e-13	-2.56695e-10	-0.561683	0.000196337	-2.56695e-10	-0.651665
8644442	chr11:8644442:G:GA	3.18183e-13	-2.56695e-10	-1.01101	0.000143149	-2.56695e-10	-0.96761
8644843	chr11:8644843:A:G	8.60352e-13	-2.56695e-10	-0.0162898	0.000633743	-2.56695e-10	0.520147
8645429	chr11:8645429:C:G	4.16807e-13	-0.971903	0.230895	0.000306076	-1.33261	1.12494
8645796	chr11:8645796:A:G	2.94309e-13	-2.56695e-10	-1.089	0.00010427	-2.56695e-10	-1.28451
8645968	chr11:8645968:T:C	3.24412e-13	-2.56695e-10	-0.991617	0.000161583	-2.56695e-10	-0.846476
8646133	chr11:8646133:T:C	8.84101e-14	-1.30834	-0.983305	2.02298e-05	-1.87211	-1.05223
8646535	chr11:8646535:C:T	8.8109e-14	-1.14302	-1.15204	1.45127e-05	-1.97177	-1.2847
8646855	chr11:8646855:G:A	3.21149e-13	-2.56695e-10	-1.00173	0.000145634	-2.56695e-10	-0.950397
8647022	chr11:8647022:A:G	4.33093e-14	-1.69541	-1.30986	1.49202e-05	-1.91078	-1.318
8647445	chr11:8647445:GAA:G	1.59239e-13	-0.380304	-1.32292	2.71923e-05	-1.29895	-1.32962
8647890	chr11:8647890:A:G	8.2937e-14	-1.3004	-1.05515	1.90194e-05	-1.86961	-1.11643
8648147	chr11:8648147:C:T	1.6191e-13	-0.514933	-1.17166	1.67788e-05	-1.90567	-1.20571
8648625	chr11:8648625:T:C	2.40681e-13	-2.56695e-10	-1.29016	0.000105472	-2.56695e-10	-1.27305
8648784	chr11:8648784:A:G	3.14445e-13	-2.56695e-10	-1.02282	0.000154259	-2.56695e-10	-0.892866
8648796	chr11:8648796:C:T	2.54616e-13	-2.56695e-10	-1.23387	0.000102393	-2.56695e-10	-1.30268
8648970	chr11:8648970:G:A	8.6089e-13	-2.56695e-10	-0.0156653	0.000233217	-2.56695e-10	-0.479528
8649200	chr11:8649200:G:A	3.36714e-13	-0.433964	-0.520434	2.59464e-05	-1.90731	-0.768151
8649265	chr11:8649265:G:A	2.70948e-13	-2.56695e-10	-1.17171	0.000109185	-2.56695e-10	-1.23845
8649716	chr11:8649716:G:GGCAGGGAGAGGTGGGATTGGT	5.00545e-13	-2.56695e-10	-0.557934	0.000197007	-2.56695e-10	-0.648254
8650000	chr11:8650000:G:A	3.69606e-13	-0.522393	-0.338801	3.39605e-05	-1.91538	-0.490914
8650041	chr11:8650041:C:T	5.02508e-13	-2.56695e-10	-0.554021	0.000197851	-2.56695e-10	-0.643983
8650229	chr11:8650229:C:T	8.41565e-13	-2.56695e-10	-0.038369	0.000227838	-2.56695e-10	-0.502861
8650564	chr11:8650564:C:T	2.67764e-13	-2.56695e-10	-1.18352	0.000135578	-2.56695e-10	-1.02195
8650713	chr11:8650713:G:A	2.87204e-13	-2.56695e-10	-1.11344	0.000131352	-2.56695e-10	-1.05362
8650793	chr11:8650793:G:T	5.00973e-13	-2.56695e-10	-0.55708	0.000197258	-2.56695e-10	-0.646984
8652169	chr11:8652169:A:G	7.24841e-14	-1.22768	-1.26258	2.34941e-05	-1.5785	-1.19624
8652392	chr11:8652392:C:G	7.18327e-14	-1.47376	-1.02554	1.77018e-05	-1.9314	-1.12643
8652502	chr11:8652502:A:T	2.34444e-13	-2.56695e-10	-1.31641	0.000100664	-2.56695e-10	-1.31971
8652653	chr11:8652653:A:T	3.84755e-13	-2.56695e-10	-0.821024	0.000151849	-2.56695e-10	-0.908611
8652834	chr11:8652834:C:T	2.97669e-13	-2.56695e-10	-1.07765	0.000133458	-2.56695e-10	-1.03771
8652903	chr11:8652903:C:T	2.39602e-13	-2.56695e-10	-1.29465	0.000104788	-2.56695e-10	-1.27956
8653107	chr11:8653107:C:T	9.15098e-14	-1.10529	-1.1519	1.45402e-05	-1.97001	-1.28457
8653735	chr11:8653735:T:C	5.06842e-13	-2.56695e-10	-0.545432	0.000244141	-2.56695e-10	-0.433749
8653781	chr11:8653781:C:T	8.7045e-14	-1.13499	-1.17221	1.43762e-05	-1.97141	-1.29451
8654637	chr11:8654637:T:C	8.65407e-14	-1.86704	-0.445972	9.67042e-05	-1.20902	-0.150816
8654691	chr11:8654691:C:T	1.71497e-13	-0.44428	-1.18479	1.71894e-05	-1.88901	-1.1982
8654741	chr11:8654741:T:C	2.3406e-13	-2.56695e-10	-1.31805	0.000103386	-2.56695e-10	-1.29303
8654893	chr11:8654893:C:T	2.83798e-13	-1.12537	-3.33048e-10	7.07994e-05	-1.67165	-3.33048e-10
8655092	chr11:8655092:T:C	4.77866e-13	-2.56695e-10	-0.604302	0.000223329	-2.56695e-10	-0.52285
8655178	chr11:8655178:G:A	2.60585e-13	-2.56695e-10	-1.2107	0.000100056	-2.56695e-10	-1.32577
8655516	chr11:8655516:C:A	1.45471e-13	-0.602981	-1.19068	1.64708e-05	-1.92563	-1.20428
8655638	chr11:8655638:T:C	7.01009e-14	-1.5299	-0.993799	2.00156e-05	-1.93854	-0.996447
8656345	chr11:8656345:T:C	1.22012e-13	-1.96951	-3.33048e-10	5.47739e-05	-1.92828	-3.33048e-10
8657209	chr11:8657209:G:A	1.92445e-13	-0.324515	-1.18931	1.64147e-05	-1.87364	-1.25967
8657321	chr11:8657321:C:T	5.62641e-13	-2.56695e-10	-0.44099	0.000219963	-2.56695e-10	-0.538036
8657444	chr11:8657444:C:T	5.27569e-13	-2.56695e-10	-0.505352	0.000206873	-2.56695e-10	-0.59939
8657469	chr11:8657469:G:A	7.69285e-14	-1.41211	-1.01864	1.8304e-05	-1.90969	-1.11469
8657559	chr11:8657559:G:A	1.63171e-13	-1.67884	-3.33048e-10	5.40582e-05	-1.94144	-3.33048e-10
8658537	chr11:8658537:G:A	1.51734e-12	0.551084	-3.33048e-10	0.000120613	-1.13891	-3.33048e-10
8658834	chr11:8658834:G:A	2.99027e-13	-2.56695e-10	-1.0731	0.000105173	-2.56695e-10	-1.27589
8659338	chr11:8659338:T:G	1.0428e-13	-0.953092	-1.17346	2.18834e-05	-1.64388	-1.20189
8659344	chr11:8659344:T:C	1.68772e-13	-0.529274	-1.11581	1.64803e-05	-1.91954	-1.20979
8659891	chr11:8659891:G:C	3.54492e-13	0.367421	-1.27037	0.000500766	1.59424	-1.3096
8660471	chr11:8660471:C:T	2.7834e-13	-0.241563	-0.903227	1.9981e-05	-1.86806	-1.06865
8660822	chr11:8660822:G:T	2.52782e-13	-2.56695e-10	-1.24111	0.000101425	-2.56695e-10	-1.31218
8661092	chr11:8661092:G:A	8.33728e-14	-1.24059	-1.10971	1.48555e-05	-1.97171	-1.26142
8662092	chr11:8662092:C:T	6.20472e-14	-1.4259	-1.21984	1.58336e-05	-1.91003	-1.25934
8662212	chr11:8662212:C:T	2.42967e-13	-2.56695e-10	-1.28071	0.000106763	-2.56695e-10	-1.26088
8662991	chr11:8662991:T:G	1.10875e-13	-0.902163	-1.16307	1.47672e-05	-1.94888	-1.29021
8663805	chr11:8663805:A:G	3.62895e-13	-2.56695e-10	-0.879517	0.000144357	-2.56695e-10	-0.959209
8664101	chr11:8664101:T:C	6.52157e-13	-2.56695e-10	-0.293346	0.000250693	-2.56695e-10	-0.407266
8664138	chr11:8664138:A:C	1.70377e-13	-0.486635	-1.14898	1.7461e-05	-1.90243	-1.1691
8665300	chr11:8665300:C:A	6.04996e-13	-2.56695e-10	-0.368411	0.000233851	-2.56695e-10	-0.476812
8666095	chr11:8666095:G:A	1.64354e-13	-1.67161	-3.33048e-10	5.36641e-05	-1.94875	-3.33048e-10
8666158	chr11:8666158:G:A	1.73757e-13	-0.541316	-1.07466	1.82671e-05	-1.91833	-1.10807
8666469	chr11:8666469:C:T	5.91238e-14	-1.47502	-1.21897	1.51222e-05	-1.93354	-1.28179
8666578	chr11:8666578:C:A	1.99053e-13	-0.314545	-1.16551	1.59884e-05	-1.89084	-1.26879
8666744	chr11:8666744:A:T	5.29206e-13	-2.56695e-10	-0.502253	0.00020734	-2.56695e-10	-0.597134
8666772	chr11:8666772:T:C	2.35429e-13	-2.56695e-10	-1.31222	0.000100543	-2.56695e-10	-1.32091
8667375	chr11:8667375:A:C	1.39292e-13	-1.83706	-3.33048e-10	5.24485e-05	-1.97166	-3.33048e-10
8667465	chr11:8667465:A:G	2.97376e-13	-2.56695e-10	-1.07864	0.000136615	-2.56695e-10	-1.01433
8667653	chr11:8667653:A:C	1.57381e-12	-2.56695e-10	0.587626	0.000471109	-2.56695e-10	0.223595
8667789	chr11:8667789:C:T	7.32969e-14	-1.31667	-1.16245	1.65445e-05	-1.88134	-1.24411
8667967	chr11:8667967:C:T	7.08493e-14	-1.19501	-1.31807	1.40381e-05	-1.9679	-1.32183
8668199	chr11:8668199:T:C	2.98481e-13	-2.56695e-10	-1.07493	0.000137182	-2.56695e-10	-1.01018
8668565	chr11:8668565:T:A	9.58121e-14	-1.07884	-1.1324	1.47146e-05	-1.96785	-1.2748
8668594	chr11:8668594:T:A	2.32533e-13	-2.56695e-10	-1.3246	9.99918e-05	-2.56695e-10	-1.32641
8668595	chr11:8668595:T:A	1.04159e-13	-1.15154	-0.97618	1.71414e-05	-1.97149	-1.11851
8668671	chr11:8668671:C:T	1.05916e-12	0.191604	-3.33048e-10	0.000106732	-1.26118	-3.33048e-10
8669225	chr11:8669225:C:T	4.23908e-13	-2.56695e-10	-0.724116	0.000184819	-2.56695e-10	-0.712119
8669465	chr11:8669465:G:A	1.812e-13	-0.25816	-1.31587	1.55071e-05	-1.86032	-1.32988
8669547	chr11:8669547:G:A	5.26409e-13	-2.56695e-10	-0.507553	0.000205671	-2.56695e-10	-0.605217
8670166	chr11:8670166:C:A	2.95307e-13	-2.56695e-10	-1.08562	0.000135498	-2.56695e-10	-1.02254
8670172	chr11:8670172:C:T	2.96444e-13	-2.56695e-10	-1.08177	0.000159366	-2.56695e-10	-0.860293
8670173	chr11:8670173:C:T	1.44775e-13	-1.79845	-3.33048e-10	5.24334e-05	-1.97195	-3.33048e-10
8670233	chr11:8670233:G:A	2.8962e-13	-2.56695e-10	-1.10506	0.000132548	-2.56695e-10	-1.04455
8670264	chr11:8670264:G:T	9.94848e-14	-1.04142	-1.13221	1.47598e-05	-1.96488	-1.27471
8670792	chr11:8670792:G:A	6.76897e-14	-1.31829	-1.24041	1.56989e-05	-1.8823	-1.2956
8671408	chr11:8671408:T:C	3.27357e-13	-2.56695e-10	-0.982579	0.000181974	-2.56695e-10	-0.727634
8671743	chr11:8671743:T:G	2.31815e-13	-2.56695e-10	-1.32769	0.000100707	-2.56695e-10	-1.31928
8672526	chr11:8672526:G:C	6.02665e-14	-1.48399	-1.19087	1.53615e-05	-1.93716	-1.26247
8673179	chr11:8673179:C:T	4.9208e-14	-1.68566	-1.19192	1.95068e-05	-1.7785	-1.18223
8673283	chr11:8673283:G:A	2.06943e-13	-0.130495	-1.31069	1.65237e-05	-1.80376	-1.32294
8673335	chr11:8673335:T:C	3.58476e-13	0.211403	-1.10317	1.85711e-05	-1.85639	-1.1535
8673499	chr11:8673499:T:A	4.26472e-14	-1.96609	-1.05458	1.74516e-05	-1.93325	-1.13882
8673586	chr11:8673586:T:C	1.34319e-13	-1.87342	-3.33048e-10	5.27717e-05	-1.96552	-3.33048e-10
8673664	chr11:8673664:A:G	2.55964e-13	-2.56695e-10	-1.22859	0.000129359	-2.56695e-10	-1.0689
8673829	chr11:8673829:T:C	1.7953e-13	-1.58329	-3.33048e-10	0.000324611	-0.14887	-3.33048e-10
8673925	chr11:8673925:G:T	1.27241e-13	-1.14489	-0.782662	1.9176e-05	-1.97157	-1.00626
8673973	chr11:8673973:C:T	7.87643e-13	-0.104588	-3.33048e-10	0.00017275	-0.77965	-3.33048e-10
8674443	chr11:8674443:G:A	5.52382e-13	-2.56695e-10	-0.459392	0.000215736	-2.56695e-10	-0.55744
8675325	chr11:8675325:A:T	7.22368e-13	0.563999	-0.755095	7.51575e-05	-1.01823	-0.593678
8675493	chr11:8675493:C:T	3.58422e-13	-2.56695e-10	-0.89192	0.000164238	-2.56695e-10	-0.830177
8675731	chr11:8675731:AATT:A	4.65556e-14	-1.96554	-0.967445	1.89433e-05	-1.93278	-1.05726
8676520	chr11:8676520:G:A	2.36395e-13	-2.56695e-10	-1.30813	0.00010933	-2.56695e-10	-1.23713
8676781	chr11:8676781:T:C	3.47586e-14	-1.89657	-1.32863	1.68526e-05	-1.78554	-1.32145
8676904	chr11:8676904:A:G	2.3853e-13	-2.56695e-10	-1.29914	0.000109534	-2.56695e-10	-1.23526
8677678	chr11:8677678:T:C	1.72466e-12	-1.9712	2.65035	0.00107631	-1.07799	2.12779
8677747	chr11:8677747:T:C	1.99396e-13	-1.47834	-3.33048e-10	7.64754e-05	-1.59453	-3.33048e-10
8678115	chr11:8678115:A:G	6.73811e-10	6.83758	-0.190511	0.00206146	0.694695	1.00498
8678611	chr11:8678611:A:G	5.24513e-13	-2.56695e-10	-0.511162	0.000244989	-2.56695e-10	-0.430281
8678737	chr11:8678737:T:G	2.21109e-13	-0.0600046	-1.31497	2.26804e-05	-1.49721	-1.31279
8678779	chr11:8678779:T:C	2.18882e-12	0.917484	-3.33048e-10	0.000104973	-1.27779	-3.33048e-10
8679582	chr11:8679582:A:G	1.08287e-12	-2.56695e-10	0.213734	0.000307652	-2.56695e-10	-0.202525
8680289	chr11:8680289:C:T	1.73699e-09	5.91751	1.67652	0.0052068	0.411278	2.21495
8680469	chr11:8680469:C:T	3.76437e-12	-2.56695e-10	1.4597	0.000765731	-2.56695e-10	0.709336
8680489	chr11:8680489:T:C	3.04346e-13	-1.05547	-3.33048e-10	5.90521e-05	-1.85308	-3.33048e-10
8680666	chr11:8680666:G:C	1.2231e-13	-1.96708	-3.33048e-10	5.27191e-05	-1.96652	-3.33048e-10
8680922	chr11:8680922:A:G	3.03038e-12	2.57216	-1.32935	0.000221515	0.571056	-1.10206
8681028	chr11:8681028:C:T	1.21662e-13	-1.97239	-3.33048e-10	5.24145e-05	-1.97231	-3.33048e-10
8681122	chr11:8681122:G:C	6.66815e-13	-2.56695e-10	-0.271119	0.000235966	-2.56695e-10	-0.467809
8681179	chr11:8681179:G:A	9.62308e-13	-2.56695e-10	0.0957026	0.000273439	-2.56695e-10	-0.320418
8681186	chr11:8681186:T:C	6.95883e-14	-1.71548	-0.815557	2.12375e-05	-1.9195	-0.956234
8681647	chr11:8681647:ATGC:A	3.78965e-10	6.76893	-0.697362	0.00100474	0.791461	0.18953
8681884	chr11:8681884:T:C	3.33241e-13	-2.56695e-10	-0.964765	0.000103679	-2.56695e-10	-1.2902
8682426	chr11:8682426:G:GC	3.67442e-10	6.69575	-0.655056	0.00109671	0.752995	0.315576
8682472	chr11:8682472:G:A	7.75937e-13	-2.56695e-10	-0.119561	0.00036524	-2.56695e-10	-0.0309397
8682491	chr11:8682491:C:T	9.92639e-13	-2.56695e-10	0.126735	0.000289294	-2.56695e-10	-0.264053
8682544	chr11:8682544:C:T	4.14083e-14	-1.95086	-1.09929	1.61745e-05	-1.95923	-1.18883
8682675	chr11:8682675:G:A	2.38089e-13	-2.56695e-10	-1.30099	9.97724e-05	-2.56695e-10	-1.3286
8682782	chr11:8682782:G:A	1.05494e-12	-2.56695e-10	0.187607	0.000301943	-2.56695e-10	-0.221256
8683164	chr11:8683164:A:C	2.64158e-11	3.71332	-0.305229	0.0503759	4.81188	0.0838967
8683615	chr11:8683615:T:G	8.82308e-13	-2.56695e-10	0.0089088	0.000253761	-2.56695e-10	-0.395102
8683981	chr11:8683981:C:G	9.74493e-13	1.35869	-1.2504	4.48905e-05	-1.11531	-1.01196
8684859	chr11:8684859:T:G	3.88696e-14	-1.97163	-1.14179	1.54736e-05	-1.9266	-1.26576
8685081	chr11:8685081:G:A	5.07048e-14	-1.51959	-1.32802	1.40474e-05	-1.96697	-1.32209
8685092	chr11:8685092:C:T	5.10489e-14	-1.9602	-0.880649	1.70518e-05	-1.95628	-1.13896
8685217	chr11:8685217:CA:C	1.93884e-13	-1.69817	0.191796	5.31418e-05	-1.78356	-0.174973
8685222	chr11:8685222:C:T	1.99235e-13	-1.69769	0.218548	5.44189e-05	-1.78313	-0.151652
8685600	chr11:8685600:T:C	1.42765e-13	-1.42192	-0.390511	6.08293e-05	-1.53259	-0.290838
8685686	chr11:8685686:C:T	4.90978e-14	-1.55117	-1.32865	1.40868e-05	-1.96285	-1.32341
8686172	chr11:8686172:T:C	2.32806e-13	-2.56695e-10	-1.32343	9.96432e-05	-2.56695e-10	-1.3299
8686613	chr11:8686613:A:C	1.2902e-13	-1.91367	-3.33048e-10	5.45479e-05	-1.93242	-3.33048e-10
8686980	chr11:8686980:C:T	5.00741e-14	-1.53057	-1.32956	1.40161e-05	-1.96556	-1.32573
8687107	chr11:8687107:G:A	2.03744e-13	-1.62231	0.165545	5.53294e-05	-1.7195	-0.198696
8687257	chr11:8687257:G:C	2.42565e-13	-2.56695e-10	-1.28236	0.000100247	-2.56695e-10	-1.32386
8687442	chr11:8687442:G:T	1.19575e-13	-1.6086	-0.381089	2.89285e-05	-1.93164	-0.635023
8687694	chr11:8687694:T:G	4.65234e-14	-1.61302	-1.32066	1.44753e-05	-1.95019	-1.30886
8687790	chr11:8687790:G:A	4.76967e-10	7.14417	-0.842603	0.000805699	0.739996	0.020219
8688004	chr11:8688004:T:C	5.22569e-14	-1.48749	-1.32997	1.3918e-05	-1.96995	-1.32836
8688316	chr11:8688316:C:T	2.31598e-13	-2.56695e-10	-1.32863	0.000101473	-2.56695e-10	-1.3117
8689060	chr11:8689060:C:T	1.46336e-13	-1.78773	-3.33048e-10	5.63196e-05	-1.90045	-3.33048e-10
8689405	chr11:8689405:TAGG:T	3.91837e-14	-1.96902	-1.13635	1.62627e-05	-1.95017	-1.19246
8689786	chr11:8689786:A:G	1.21663e-13	-1.97238	-3.33048e-10	6.54564e-05	-1.75011	-3.33048e-10
8690193	chr11:8690193:C:T	1.49449e-13	-1.37765	-0.389024	6.38703e-05	-1.49149	-0.283148
8690742	chr11:8690742:C:CAT	1.69572e-11	4.07891	-1.1141	0.000533429	1.24111	-0.893278
8691386	chr11:8691386:A:C	3.30577e-13	-0.972792	-3.33048e-10	5.95504e-05	-1.84467	-3.33048e-10
8691668	chr11:8691668:C:T	7.20514e-13	-2.56695e-10	-0.193667	0.000214195	-2.56695e-10	-0.564608
8692259	chr11:8692259:G:A	5.88675e-14	-1.39679	-1.30155	1.45271e-05	-1.97205	-1.28343
8692591	chr11:8692591:C:T	1.27043e-10	6.01926	-1.04061	0.000373876	0.370716	-0.378288
8692651	chr11:8692651:C:G	1.24209e-13	-1.95166	-3.33048e-10	5.34761e-05	-1.95226	-3.33048e-10
8692728	chr11:8692728:T:C	4.03129e-10	6.94236	-0.80898	0.000928484	0.901375	0.000681911
8692778	chr11:8692778:G:A	9.33618e-13	1.31566	-1.25023	6.11782e-05	-0.53578	-1.28193
8693120	chr11:8693120:G:GT	3.56796e-12	1.78204	-0.375927	4.40853e-05	-1.61845	-0.526919
8693527	chr11:8693527:G:C	1.21655e-13	-1.97245	-3.33048e-10	5.24075e-05	-1.97245	-3.33048e-10
8695456	chr11:8695456:C:T	7.0777e-10	7.99302	-1.29678	0.00030028	0.796712	-1.02349
8696060	chr11:8696060:G:C	1.9272e-12	1.91016	-1.11996	0.000188571	-0.0618383	-0.630185
8697028	chr11:8697028:A:G	1.17843e-12	-2.56695e-10	0.298306	0.000329587	-2.56695e-10	-0.133655
8697127	chr11:8697127:A:G	1.60353e-12	-2.56695e-10	0.606329	0.000410705	-2.56695e-10	0.0863807
8698408	chr11:8698408:T:C	6.76661e-14	-1.25056	-1.30849	1.44598e-05	-1.95764	-1.30248
8698450	chr11:8698450:C:T	1.77462e-12	1.70227	-0.994559	2.70404e-05	-1.55412	-1.08004
8699193	chr11:8699193:T:G	2.04996e-12	-2.56695e-10	0.851946	0.000534218	-2.56695e-10	0.349307
8699426	chr11:8699426:C:T	5.90161e-13	-2.56695e-10	-0.393237	0.000175067	-2.56695e-10	-0.766325
8699535	chr11:8699535:G:C	2.63413e-13	-2.56695e-10	-1.19991	0.000137773	-2.56695e-10	-1.00589
8699558	chr11:8699558:C:T	2.61006e-13	-2.56695e-10	-1.20909	0.000135224	-2.56695e-10	-1.02456
8699576	chr11:8699576:G:A	6.79728e-13	-2.56695e-10	-0.25194	0.0002055	-2.56695e-10	-0.606051
8700778	chr11:8700778:G:C	2.54735e-12	2.35732	-1.28814	0.000218378	0.396036	-0.941302
8700892	chr11:8700892:G:A	3.74089e-13	-2.56695e-10	-0.849139	0.000192275	-2.56695e-10	-0.672569
8701511	chr11:8701511:T:G	2.06817e-12	-2.56695e-10	0.860789	0.000511419	-2.56695e-10	0.305694
8701953	chr11:8701953:C:A	2.7034e-13	-2.56695e-10	-1.17395	0.000136675	-2.56695e-10	-1.01389
8702016	chr11:8702016:G:A	5.06095e-11	5.37491	-1.31665	0.000132649	0.188622	-1.23241
8702027	chr11:8702027:A:G	7.07099e-11	5.70105	-1.30834	0.000175044	0.433786	-1.20024
8702279	chr11:8702279:C:T	4.92877e-13	-2.56695e-10	-0.573372	0.000122672	-2.56695e-10	-1.12198
8702778	chr11:8702778:G:T	4.43115e-13	-2.56695e-10	-0.679802	0.000262364	-2.56695e-10	-0.361761
8702908	chr11:8702908:G:A	2.54621e-13	-2.56695e-10	-1.23385	0.000105808	-2.56695e-10	-1.26987
8702965	chr11:8702965:G:GA	1.1041e-12	0.233151	-3.33048e-10	0.000146185	-0.946625	-3.33048e-10
8703007	chr11:8703007:G:A	1.89312e-12	-2.56695e-10	0.772352	0.000475421	-2.56695e-10	0.232704
8703024	chr11:8703024:A:G	4.25774e-12	2.48257	-0.899711	0.000110136	0.0389355	-1.26871
8703316	chr11:8703316:CAT:C	6.52334e-13	-2.56695e-10	-0.293075	0.00019698	-2.56695e-10	-0.648395
8703721	chr11:8703721:A:G	4.61088e-12	2.80848	-1.14594	0.000212783	0.758667	-1.32989
8704079	chr11:8704079:G:C	2.64245e-10	7.01243	-1.30143	0.000325971	0.845983	-0.990671
8704524	chr11:8704524:G:T	5.77251e-14	-1.39711	-1.32083	2.18591e-05	-1.52315	-1.32373
8704728	chr11:8704728:C:T	1.21658e-13	-1.97242	-3.33048e-10	8.58835e-05	-1.4785	-3.33048e-10
8705419	chr11:8705419:G:A	1.96427e-13	-1.49334	-3.33048e-10	0.000334429	-0.11907	-3.33048e-10
8705627	chr11:8705627:G:A	7.00669e-13	-2.56695e-10	-0.221597	0.000209126	-2.56695e-10	-0.588559
8706055	chr11:8706055:G:C	1.21741e-13	-1.97174	-3.33048e-10	6.58305e-05	-1.74441	-3.33048e-10
8706280	chr11:8706280:A:G	2.25696e-12	-2.56695e-10	0.948143	0.000479507	-2.56695e-10	0.241263
8706682	chr11:8706682:A:G	1.3098e-13	-1.89859	-3.33048e-10	6.60183e-05	-1.74156	-3.33048e-10
8707322	chr11:8707322:T:A	1.23114e-13	-1.96052	-3.33048e-10	5.29509e-05	-1.96213	-3.33048e-10
8707510	chr11:8707510:A:G	5.18343e-14	-1.55529	-1.27029	1.41514e-05	-1.95187	-1.32982
8707729	chr11:8707729:G:A	1.2174e-13	-1.97175	-3.33048e-10	5.24575e-05	-1.97149	-3.33048e-10
8707874	chr11:8707874:A:G	2.90335e-13	-2.56695e-10	-1.1026	0.000159417	-2.56695e-10	-0.85997
8708078	chr11:8708078:G:C	1.13501e-12	-2.56695e-10	0.260769	0.00030618	-2.56695e-10	-0.207323
8708620	chr11:8708620:T:C	1.27186e-13	-1.92798	-3.33048e-10	5.3061e-05	-1.96005	-3.33048e-10
8711418	chr11:8711418:G:A	1.22596e-13	-1.96474	-3.33048e-10	5.29594e-05	-1.96197	-3.33048e-10
8711518	chr11:8711518:C:T	6.62813e-13	-2.56695e-10	-0.277139	0.000182938	-2.56695e-10	-0.722348
8712092	chr11:8712092:G:A	2.33146e-13	-2.56695e-10	-1.32197	0.0001052	-2.56695e-10	-1.27563
8712191	chr11:8712191:G:A	2.32217e-13	-2.56695e-10	-1.32596	0.000104653	-2.56695e-10	-1.28084
8712216	chr11:8712216:C:T	2.79955e-13	-2.56695e-10	-1.139	0.00016833	-2.56695e-10	-0.805569
8712738	chr11:8712738:G:A	2.3925e-13	-2.56695e-10	-1.29612	0.000112055	-2.56695e-10	-1.21251
8713288	chr11:8713288:G:C	2.31292e-13	-2.56695e-10	-1.32995	0.000112125	-2.56695e-10	-1.21188
8714115	chr11:8714115:G:A	3.57619e-09	9.18245	-0.866274	0.000426706	1.41845	-1.29385
8714499	chr11:8714499:C:T	2.79835e-13	-2.56695e-10	-1.13943	0.000168155	-2.56695e-10	-0.806611
8715119	chr11:8715119:G:A	2.31658e-13	-2.56695e-10	-1.32837	0.00010064	-2.56695e-10	-1.31994
8715132	chr11:8715132:T:C	2.08075e-13	-1.43573	-3.33048e-10	0.00016364	-0.833824	-3.33048e-10
8715148	chr11:8715148:T:C	3.91103e-10	7.28404	-1.18094	0.000142479	-0.416298	-0.556005
8715934	chr11:8715934:C:G	2.59375e-13	-1.21536	-3.33048e-10	0.000731013	0.662935	-3.33048e-10
8716124	chr11:8716124:C:T	1.993e-13	-1.96913	0.490311	7.97353e-05	-1.49503	-0.0577485
8716177	chr11:8716177:C:T	4.56776e-14	-1.62604	-1.32598	1.41891e-05	-1.96793	-1.31109
8716203	chr11:8716203:A:G	3.42394e-14	-1.94412	-1.29614	1.95736e-05	-1.66827	-1.28905
8716818	chr11:8716818:T:C	2.57348e-13	-2.56695e-10	-1.2232	0.00012546	-2.56695e-10	-1.09951
8716835	chr11:8716835:A:T	3.48138e-13	-2.56695e-10	-0.921033	0.000117741	-2.56695e-10	-1.16301
8717296	chr11:8717296:T:C	6.81981e-14	-1.79855	-0.752668	1.99409e-05	-1.94663	-0.992097
8717672	chr11:8717672:T:C	1.19486e-12	-2.56695e-10	0.312156	0.000402	-2.56695e-10	0.0649566
8718274	chr11:8718274:A:G	3.30606e-13	0.0506798	-1.02339	6.39368e-05	-0.737821	-1.03578
8718297	chr11:8718297:G:C	5.9604e-13	-2.56695e-10	-0.383324	0.00020794	-2.56695e-10	-0.594246
8718389	chr11:8718389:A:C	2.34706e-13	-2.56695e-10	-1.3153	0.000107866	-2.56695e-10	-1.2506
8718542	chr11:8718542:T:C	4.02785e-13	-2.56695e-10	-0.775228	0.000156351	-2.56695e-10	-0.879395
8719017	chr11:8719017:C:T	2.79484e-13	-2.56695e-10	-1.14069	0.000108422	-2.56695e-10	-1.24547
8719080	chr11:8719080:G:A	2.55213e-13	-2.56695e-10	-1.23153	0.000102418	-2.56695e-10	-1.30244
8719379	chr11:8719379:G:A	2.33243e-13	-2.56695e-10	-1.32155	0.000101014	-2.56695e-10	-1.31623
8719927	chr11:8719927:C:T	2.32465e-13	-2.56695e-10	-1.32489	0.000100305	-2.56695e-10	-1.32328
8719956	chr11:8719956:T:C	2.97671e-12	-2.56695e-10	1.22494	0.000414033	-2.56695e-10	0.0944499
8720125	chr11:8720125:C:G	1.30183e-13	-1.90469	-3.33048e-10	6.39658e-05	-1.77315	-3.33048e-10
8720974	chr11:8720974:A:G	4.12642e-13	-2.56695e-10	-0.751051	0.000131472	-2.56695e-10	-1.0527
8721038	chr11:8721038:A:G	2.07314e-12	-2.56695e-10	0.863186	0.00033602	-2.56695e-10	-0.114324
8721318	chr11:8721318:TC:T	7.54274e-08	12.6947	-1.32967	2.42078e-05	-1.96525	-0.77957
8721508	chr11:8721508:CTCCG:C	1.41557e-13	-1.56617	-0.254761	9.78784e-05	-1.40568	0.0579121
8721872	chr11:8721872:G:A	4.94858e-13	-2.56695e-10	-0.569361	0.000332174	-2.56695e-10	-0.125835
8722032	chr11:8722032:G:T	3.38939e-14	-1.93863	-1.31176	2.45341e-05	-1.67177	-1.05966
8722213	chr11:8722213:C:T	9.2737e-13	-2.56695e-10	0.0587207	0.000201644	-2.56695e-10	-0.624994
8722478	chr11:8722478:AG:A	2.33475e-13	-2.56695e-10	-1.32056	0.000100872	-2.56695e-10	-1.31764
8722753	chr11:8722753:T:G	1.91783e-13	-1.51727	-3.33048e-10	9.07768e-05	-1.42309	-3.33048e-10
8722828	chr11:8722828:T:C	1.63644e-13	-1.67594	-3.33048e-10	5.37542e-05	-1.94707	-3.33048e-10
8722854	chr11:8722854:C:G	2.32488e-13	-2.56695e-10	-1.32479	0.000101501	-2.56695e-10	-1.31142
8722950	chr11:8722950:G:A	2.31991e-13	-2.56695e-10	-1.32693	0.000101995	-2.56695e-10	-1.30657
8723101	chr11:8723101:T:G	1.35536e-10	5.8747	-0.831336	2.94195e-05	-1.47207	-1.07777
8723461	chr11:8723461:G:C	9.79294e-13	-2.56695e-10	0.1132	0.000405251	-2.56695e-10	0.0730106
8723508	chr11:8723508:G:T	1.13667e-13	-1.83501	-0.205354	7.06507e-05	-1.68239	0.00864418
8723602	chr11:8723602:C:T	2.44387e-13	-2.56695e-10	-1.27488	0.00015442	-2.56695e-10	-0.891817
8723656	chr11:8723656:A:G	9.49428e-13	0.0822283	-3.33048e-10	7.21275e-05	-1.65306	-3.33048e-10
8723742	chr11:8723742:C:T	2.44126e-13	-2.56695e-10	-1.27595	0.000128495	-2.56695e-10	-1.0756
8723866	chr11:8723866:C:T	1.94634e-13	-1.50251	-3.33048e-10	0.000257084	-0.382092	-3.33048e-10
8723961	chr11:8723961:T:G	2.48209e-13	-2.56695e-10	-1.25936	0.000104664	-2.56695e-10	-1.28074
8724164	chr11:8724164:C:T	5.5046e-11	5.46393	-1.32164	1.38816e-05	-1.97128	-1.32965
8724927	chr11:8724927:G:T	2.46952e-13	-2.56695e-10	-1.26444	0.00010275	-2.56695e-10	-1.29919
8725104	chr11:8725104:A:G	3.36989e-13	-2.56695e-10	-0.95358	0.000108893	-2.56695e-10	-1.24113
8725137	chr11:8725137:G:A	1.49208e-13	-0.697073	-1.07121	4.45581e-05	-1.29028	-0.844422
8725369	chr11:8725369:A:ATAT	2.50657e-13	-2.56695e-10	-1.24954	0.000100578	-2.56695e-10	-1.32056
8726062	chr11:8726062:C:A	4.47135e-13	-2.56695e-10	-0.670771	0.00016327	-2.56695e-10	-0.836089
8726430	chr11:8726430:G:A	2.05352e-13	-1.4489	-3.33048e-10	5.24868e-05	-1.97093	-3.33048e-10
8726498	chr11:8726498:C:T	4.48671e-13	-0.667342	-3.33048e-10	7.75157e-05	-1.58102	-3.33048e-10
8727896	chr11:8727896:C:T	2.35202e-13	-2.56695e-10	-1.31319	0.00011839	-2.56695e-10	-1.15751
8728566	chr11:8728566:G:A	2.54997e-13	-2.56695e-10	-1.23238	0.000101387	-2.56695e-10	-1.31255
8729030	chr11:8729030:A:C	2.64615e-13	-2.56695e-10	-1.19536	0.000149504	-2.56695e-10	-0.924174
8729122	chr11:8729122:C:T	2.40811e-13	-2.56695e-10	-1.28962	9.9918e-05	-2.56695e-10	-1.32715
8729633	chr11:8729633:A:G	2.93801e-13	-2.56695e-10	-1.09073	0.000100011	-2.56695e-10	-1.32622
8729932	chr11:8729932:C:T	7.19662e-13	-0.19485	-3.33048e-10	0.000101346	-1.31296	-3.33048e-10
8730093	chr11:8730093:G:C	3.84497e-13	-0.376354	-0.445342	3.51583e-05	-1.4613	-0.910331
8730342	chr11:8730342:C:G	2.5507e-08	11.6011	-1.32023	2.12052e-05	-1.97233	-0.904918
8730399	chr11:8730399:G:A	2.81286e-13	-2.56695e-10	-1.13426	0.000102906	-2.56695e-10	-1.29768
8731051	chr11:8731051:G:C	2.34802e-13	-1.31489	-3.33048e-10	5.65706e-05	-1.89601	-3.33048e-10
8731908	chr11:8731908:C:A	2.31285e-13	-2.56695e-10	-1.32998	0.000105941	-2.56695e-10	-1.26862
8732101	chr11:8732101:T:C	6.64053e-13	-2.56695e-10	-0.27527	0.000187789	-2.56695e-10	-0.696176
8732170	chr11:8732170:C:T	6.82157e-10	7.92056	-1.26117	3.95728e-05	-0.942181	-1.31117
8732182	chr11:8732182:A:G	5.86133e-08	12.0877	-0.97485	1.45809e-05	-1.96722	-1.28456
8732454	chr11:8732454:C:T	2.33827e-13	-2.56695e-10	-1.31905	0.000100819	-2.56695e-10	-1.31817
8732484	chr11:8732484:A:G	1.1298e-13	-0.810877	-1.23554	4.31622e-05	-1.19762	-0.968907
8732537	chr11:8732537:G:GT	2.47889e-13	-2.56695e-10	-1.26065	0.000127413	-2.56695e-10	-1.08406
8732635	chr11:8732635:GA:G	3.89202e-13	-0.0675829	-0.74195	2.42957e-05	-1.64961	-1.09158
8733012	chr11:8733012:A:G	1.1251e-12	1.30797	-1.05598	3.58139e-05	-1.67976	-0.6734
8734041	chr11:8734041:T:G	3.11386e-13	-2.56695e-10	-1.0326	0.000166545	-2.56695e-10	-0.816228
8735309	chr11:8735309:G:A	3.56928e-08	11.9388	-1.32197	2.13971e-05	-1.96961	-0.898632
8735856	chr11:8735856:A:G	3.06967e-13	-2.56695e-10	-1.04689	0.000117017	-2.56695e-10	-1.16917
8736353	chr11:8736353:C:T	5.43634e-13	-2.56695e-10	-0.475356	0.000158823	-2.56695e-10	-0.863703
8736567	chr11:8736567:T:C	6.66973e-08	12.2059	-0.963839	1.40005e-05	-1.96854	-1.32386
8736797	chr11:8736797:G:A	3.16121e-13	-1.01751	-3.33048e-10	0.00192731	1.63238	-3.33048e-10
8736813	chr11:8736813:AG:A	2.37004e-13	-2.56695e-10	-1.30556	9.96705e-05	-2.56695e-10	-1.32963
8736818	chr11:8736818:C:A	2.36957e-13	-2.56695e-10	-1.30575	9.9673e-05	-2.56695e-10	-1.3296
8737192	chr11:8737192:T:C	2.31949e-13	-2.56695e-10	-1.32711	0.000102137	-2.56695e-10	-1.30518
8737480	chr11:8737480:C:T	1.21894e-13	-1.97048	-3.33048e-10	7.11768e-05	-1.66633	-3.33048e-10
8737518	chr11:8737518:C:T	3.25385e-13	-2.56695e-10	-0.988624	0.000102045	-2.56695e-10	-1.30609
8737616	chr11:8737616:G:A	2.70039e-12	-2.56695e-10	1.12752	0.000243851	-2.56695e-10	-0.434938
8738000	chr11:8738000:T:C	3.10395e-13	-2.56695e-10	-1.03579	0.000173676	-2.56695e-10	-0.774305
8738063	chr11:8738063:G:C	1.27509e-13	-1.92545	-3.33048e-10	5.82205e-05	-1.86726	-3.33048e-10
8738531	chr11:8738531:T:C	1.28428e-13	-1.91826	-3.33048e-10	5.87633e-05	-1.85798	-3.33048e-10
8739358	chr11:8739358:A:G	4.07521e-13	-0.763539	-3.33048e-10	0.000178235	-0.748393	-3.33048e-10
8739844	chr11:8739844:A:T	2.32447e-13	-2.56695e-10	-1.32497	0.000109924	-2.56695e-10	-1.23171
8740164	chr11:8740164:G:A	3.37264e-13	-2.56695e-10	-0.952767	0.000199594	-2.56695e-10	-0.635211
8740235	chr11:8740235:A:G	4.43412e-08	12.1525	-1.31867	1.93892e-05	-1.96901	-0.997773
8740615	chr11:8740615:T:G	2.08207e-12	2.19737	-1.32988	1.86638e-05	-1.69956	-1.30535
8740775	chr11:8740775:TCTA:T	3.47934e-14	-1.89967	-1.32453	1.56025e-05	-1.9609	-1.22316
8740850	chr11:8740850:G:A	2.42532e-13	-2.56695e-10	-1.2825	9.96387e-05	-2.56695e-10	-1.32994
8740948	chr11:8740948:G:A	2.38369e-13	-2.56695e-10	-1.29981	0.00010209	-2.56695e-10	-1.30564
8741562	chr11:8741562:C:T	6.28424e-13	-2.56695e-10	-0.330417	0.000176243	-2.56695e-10	-0.759635
8741681	chr11:8741681:C:T	1.14727e-12	0.27151	-3.33048e-10	0.00016233	-0.841866	-3.33048e-10
8741708	chr11:8741708:T:C	2.4208e-13	-2.56695e-10	-1.28436	0.000104149	-2.56695e-10	-1.28567
8741746	chr11:8741746:C:T	2.96338e-13	-2.56695e-10	-1.08213	0.000172977	-2.56695e-10	-0.778335
8741922	chr11:8741922:C:G	4.58189e-10	6.81401	-0.552606	6.0644e-05	-1.22468	-0.601794
8742014	chr11:8742014:G:A	2.42167e-13	-2.56695e-10	-1.284	0.000162698	-2.56695e-10	-0.839601
8742268	chr11:8742268:T:A	2.75551e-13	-0.0228093	-1.13205	2.13461e-05	-1.54288	-1.32775
8742455	chr11:8742455:A:G	4.74125e-12	-2.56695e-10	1.69043	0.00032457	-2.56695e-10	-0.148993
8743263	chr11:8743263:A:C	2.31907e-13	-2.56695e-10	-1.3273	9.96543e-05	-2.56695e-10	-1.32979
8743411	chr11:8743411:G:A	4.23247e-13	-2.56695e-10	-0.725675	0.00013012	-2.56695e-10	-1.06304
8743551	chr11:8743551:A:G	3.33826e-13	-2.56695e-10	-0.963011	0.000196971	-2.56695e-10	-0.64844
8743655	chr11:8743655:C:T	3.52192e-13	-2.56695e-10	-0.909457	0.00019626	-2.56695e-10	-0.652055
8743827	chr11:8743827:G:T	2.34861e-13	-2.56695e-10	-1.31464	0.000100629	-2.56695e-10	-1.32005
8744113	chr11:8744113:T:C	1.26061e-13	-1.93686	-3.33048e-10	5.67603e-05	-1.89266	-3.33048e-10
8744149	chr11:8744149:G:T	5.89695e-13	-0.0648088	-0.329218	7.86663e-05	-1.62828	0.0620008
8745206	chr11:8745206:C:A	2.35517e-13	-2.56695e-10	-1.31185	9.97166e-05	-2.56695e-10	-1.32916
8746103	chr11:8746103:GGCCACAGGGCCTCCTAAGGGGGGCCT:G	7.28426e-10	6.43445	0.290563	8.93975e-05	-0.926488	-0.511916
8746201	chr11:8746201:G:A	5.29e-14	-1.75804	-1.04719	1.49873e-05	-1.91924	-1.30505
8746314	chr11:8746314:GC:G	2.09017e-13	-1.43122	-3.33048e-10	5.62655e-05	-1.90141	-3.33048e-10
8747100	chr11:8747100:G:A	2.04994e-13	-1.45065	-3.33048e-10	5.27226e-05	-1.96645	-3.33048e-10
8747230	chr11:8747230:TCA:T	3.95136e-13	-2.56695e-10	-0.794403	0.000234116	-2.56695e-10	-0.475681
8747251	chr11:8747251:ACC:A	4.42732e-13	-2.56695e-10	-0.680666	0.000106648	-2.56695e-10	-1.26196
8747550	chr11:8747550:A:G	5.60753e-13	0.147734	-0.592086	9.0408e-05	-1.6315	0.204338
8747660	chr11:8747660:T:C	3.42743e-14	-1.92207	-1.31717	1.58866e-05	-1.96886	-1.19717
8747726	chr11:8747726:A:G	4.67824e-13	-2.56695e-10	-0.625539	0.000140585	-2.56695e-10	-0.985683
8747893	chr11:8747893:C:T	3.5524e-13	-2.56695e-10	-0.900837	0.000219261	-2.56695e-10	-0.541232
8748276	chr11:8748276:T:G	2.35026e-13	-2.56695e-10	-1.31394	0.000111814	-2.56695e-10	-1.21466
8748566	chr11:8748566:A:G	6.56762e-14	-1.72819	-0.860708	1.61636e-05	-1.90764	-1.24109
8748592	chr11:8748592:C:T	1.53665e-13	-1.73886	-3.33048e-10	5.55437e-05	-1.91432	-3.33048e-10
8749008	chr11:8749008:A:G	2.15003e-13	-1.40298	-3.33048e-10	5.62904e-05	-1.90097	-3.33048e-10
8749290	chr11:8749290:C:G	3.46992e-14	-1.91331	-1.31361	1.60375e-05	-1.96646	-1.19011
8749507	chr11:8749507:G:C	3.45955e-14	-1.91347	-1.31643	1.59664e-05	-1.9664	-1.19461
8749540	chr11:8749540:C:G	5.40062e-13	-2.56695e-10	-0.481947	0.00015737	-2.56695e-10	-0.872896
8751024	chr11:8751024:G:C	3.15471e-13	-2.56695e-10	-1.01957	0.000121321	-2.56695e-10	-1.13306
8751026	chr11:8751026:A:G	4.34681e-13	-2.56695e-10	-0.699019	0.00013364	-2.56695e-10	-1.03635
8751027	chr11:8751027:T:C	4.37284e-13	-2.56695e-10	-0.69305	0.000134184	-2.56695e-10	-1.03228
8751306	chr11:8751306:C:A	3.66326e-13	-2.56695e-10	-0.870109	0.000213422	-2.56695e-10	-0.568226
8751307	chr11:8751307:T:A	2.53968e-13	-1.23642	-3.33048e-10	6.106e-05	-1.81964	-3.33048e-10
8752008	chr11:8752008:T:C	5.15871e-14	-1.77249	-1.05787	1.48508e-05	-1.92602	-1.30742
8752322	chr11:8752322:G:A	3.51276e-14	-1.90084	-1.3138	1.61939e-05	-1.9622	-1.18466
8752429	chr11:8752429:G:A	4.03826e-13	-2.56695e-10	-0.772648	0.00012715	-2.56695e-10	-1.08613
8752918	chr11:8752918:G:A	4.36358e-13	-2.56695e-10	-0.695168	0.000133991	-2.56695e-10	-1.03373
8753279	chr11:8753279:C:T	3.37156e-14	-1.92998	-1.3257	1.68113e-05	-1.80288	-1.30656
8753376	chr11:8753376:G:A	2.05599e-09	8.37915	-0.616515	6.12516e-05	-0.825251	-0.991255
8754460	chr11:8754460:TC:T	2.89664e-13	-2.56695e-10	-1.10491	0.000121401	-2.56695e-10	-1.1324
8755153	chr11:8755153:C:T	3.07216e-13	0.22245	-1.26853	4.2962e-05	-1.56724	-0.603943
8755247	chr11:8755247:T:A	3.45695e-14	-1.90838	-1.32228	1.56879e-05	-1.96489	-1.21372
8755681	chr11:8755681:T:A	2.31502e-13	-2.56695e-10	-1.32904	9.96376e-05	-2.56695e-10	-1.32996
8755846	chr11:8755846:T:C	4.25964e-13	-2.56695e-10	-0.719276	0.000131757	-2.56695e-10	-1.05054
8755861	chr11:8755861:T:C	4.46387e-13	0.440254	-1.1127	1.84996e-05	-1.68929	-1.32445
8756107	chr11:8756107:C:T	1.21845e-13	-1.97089	-3.33048e-10	7.10517e-05	-1.66809	-3.33048e-10
8756202	chr11:8756202:T:TA	4.93021e-13	-2.56695e-10	-0.57308	0.000145743	-2.56695e-10	-0.949649
8756331	chr11:8756331:G:C	3.34883e-13	-2.56695e-10	-0.959851	0.000274586	-2.56695e-10	-0.31623
8756530	chr11:8756530:G:A	3.27123e-13	-0.0699586	-0.913337	5.75259e-05	-1.48848	-0.390782
8756639	chr11:8756639:T:C	1.55212e-10	5.98501	-0.806095	5.33262e-05	-0.998682	-0.956385
8756805	chr11:8756805:A:G	2.30326e-13	-0.620119	-0.714019	7.71665e-05	-1.2433	-0.342228
8757240	chr11:8757240:G:A	3.69801e-13	-2.56695e-10	-0.860668	0.000106898	-2.56695e-10	-1.25962
8757625	chr11:8757625:T:C	4.67249e-13	-0.0143192	-0.612451	9.60999e-05	-1.50492	0.13881
8758212	chr11:8758212:A:G	4.52604e-13	-2.56695e-10	-0.658613	0.000137397	-2.56695e-10	-1.00862
8758397	chr11:8758397:G:A	3.06617e-13	-2.56695e-10	-1.04803	0.000120566	-2.56695e-10	-1.1393
8759085	chr11:8759085:G:A	3.66642e-13	0.452948	-1.32219	1.42487e-05	-1.94728	-1.32755
8759892	chr11:8759892:G:T	1.2333e-13	-1.95877	-3.33048e-10	6.08608e-05	-1.82291	-3.33048e-10
8760648	chr11:8760648:A:G	7.82145e-14	-1.58306	-0.831113	1.74119e-05	-1.82358	-1.25076
8760723	chr11:8760723:T:C	1.27459e-12	-2.56695e-10	0.376744	0.000508822	-2.56695e-10	0.300602
8760882	chr11:8760882:C:T	1.2342e-13	-1.95804	-3.33048e-10	5.49265e-05	-1.9255	-3.33048e-10
8760897	chr11:8760897:T:C	5.78955e-13	0.695628	-1.10803	1.71317e-05	-1.76679	-1.32378
8760973	chr11:8760973:A:G	2.61688e-12	0.378667	0.717441	0.000111511	-1.54468	0.327311
8761023	chr11:8761023:T:TC	2.58403e-12	0.382461	0.701012	0.00011002	-1.54456	0.313731
8761181	chr11:8761181:T:C	4.06401e-13	-2.56695e-10	-0.766291	0.000126751	-2.56695e-10	-1.08927
8761207	chr11:8761207:C:A	4.10183e-13	-0.757027	-3.33048e-10	5.50287e-05	-1.92364	-3.33048e-10
8761796	chr11:8761796:T:C	2.48984e-13	-2.56695e-10	-1.25624	9.9879e-05	-2.56695e-10	-1.32754
8761798	chr11:8761798:ATAAAGGC:A	3.54534e-14	-1.87583	-1.32958	1.5243e-05	-1.95039	-1.25698
8762371	chr11:8762371:T:C	3.45959e-14	-1.89996	-1.32994	1.49817e-05	-1.96093	-1.26373
8763093	chr11:8763093:T:G	1.25811e-13	-1.93885	-3.33048e-10	5.66483e-05	-1.89463	-3.33048e-10
8763322	chr11:8763322:G:A	6.83583e-13	0.387671	-0.633954	7.98415e-05	-1.66091	0.109455
8763747	chr11:8763747:A:G	3.01445e-13	-2.56695e-10	-1.06504	0.000100473	-2.56695e-10	-1.32161
8763946	chr11:8763946:AG:A	2.46716e-13	-2.56695e-10	-1.26539	9.97418e-05	-2.56695e-10	-1.32891
8764052	chr11:8764052:C:T	5.12994e-13	-2.56695e-10	-0.533368	0.000151491	-2.56695e-10	-0.91097
8764085	chr11:8764085:A:C	2.34233e-13	-2.56695e-10	-1.31732	0.00011097	-2.56695e-10	-1.22223
8764205	chr11:8764205:G:A	4.03881e-13	-2.56695e-10	-0.772512	0.000126304	-2.56695e-10	-1.0928
8764511	chr11:8764511:C:T	6.59887e-13	0.598382	-0.879945	6.90737e-05	-1.71263	0.0163059
8764539	chr11:8764539:A:G	3.91679e-13	-2.56695e-10	-0.803188	0.000123846	-2.56695e-10	-1.11246
8764726	chr11:8764726:T:C	1.25208e-13	-1.94365	-3.33048e-10	5.62655e-05	-1.90141	-3.33048e-10
8765716	chr11:8765716:T:C	3.25011e-13	-2.56695e-10	-0.989772	0.00010218	-2.56695e-10	-1.30476
8765735	chr11:8765735:C:T	2.59345e-13	-2.56695e-10	-1.21547	0.00019789	-2.56695e-10	-0.643785
8766025	chr11:8766025:T:C	2.46373e-13	-2.56695e-10	-1.26678	9.97183e-05	-2.56695e-10	-1.32915
8766073	chr11:8766073:A:C	5.0497e-13	-0.527559	-0.0215731	0.000175016	-1.28842	0.521798
8766376	chr11:8766376:GCTCCCAGGCACCC:G	3.86716e-13	-2.56695e-10	-0.815941	0.000122816	-2.56695e-10	-1.12081
8766621	chr11:8766621:A:T	5.57882e-13	0.486374	-0.935858	6.41678e-05	-1.67762	-0.0923703
8767133	chr11:8767133:G:A	2.89476e-13	-2.56695e-10	-1.10556	0.000121329	-2.56695e-10	-1.13299
8767332	chr11:8767332:C:T	2.87942e-13	-1.11087	-3.33048e-10	6.31376e-05	-1.78618	-3.33048e-10
8767424	chr11:8767424:TGAA:T	5.43867e-13	0.467969	-0.942896	6.25826e-05	-1.67202	-0.122986
8767618	chr11:8767618:G:C	1.09888e-12	1.36274	-1.13432	3.11564e-05	-1.70608	-0.786392
8768142	chr11:8768142:T:G	5.12627e-13	-2.56695e-10	-0.534082	0.000151391	-2.56695e-10	-0.911631
8768248	chr11:8768248:T:C	2.31321e-13	-2.56695e-10	-1.32982	9.96852e-05	-2.56695e-10	-1.32948
8768284	chr11:8768284:T:G	2.33717e-13	-2.56695e-10	-1.31952	0.000100026	-2.56695e-10	-1.32607
8769301	chr11:8769301:G:A	1.67226e-13	-1.65428	-3.33048e-10	5.63053e-05	-1.90071	-3.33048e-10
8769358	chr11:8769358:C:T	3.26596e-13	-2.56695e-10	-0.984906	0.000179871	-2.56695e-10	-0.739257
8769591	chr11:8769591:T:C	2.31349e-13	-2.56695e-10	-1.3297	9.96687e-05	-2.56695e-10	-1.32964
8769680	chr11:8769680:C:T	2.93332e-13	-0.195364	-0.896963	8.88868e-05	-1.4289	-0.0152345
8769694	chr11:8769694:G:A	2.89558e-13	-2.56695e-10	-1.10528	0.000121363	-2.56695e-10	-1.13271
8769991	chr11:8769991:G:C	4.18911e-13	-2.56695e-10	-0.735973	0.000128683	-2.56695e-10	-1.07415
8770189	chr11:8770189:C:T	4.32194e-13	-2.56695e-10	-0.704756	0.000131333	-2.56695e-10	-1.05376
8770434	chr11:8770434:A:G	4.77066e-13	-0.599665	-0.00631137	0.000128603	-1.26577	0.191007
8770746	chr11:8770746:C:G	3.18497e-13	-2.56695e-10	-1.01002	0.00010163	-2.56695e-10	-1.31016
8771075	chr11:8771075:C:T	2.05913e-13	-0.311369	-1.13481	2.4652e-05	-1.42618	-1.30046
8771256	chr11:8771256:T:C	3.38042e-13	-2.56695e-10	-0.950463	0.000200296	-2.56695e-10	-0.631698
8771991	chr11:8771991:G:A	9.86267e-14	-0.85435	-1.32794	1.51808e-05	-1.88783	-1.32364
8771996	chr11:8771996:T:G	5.12639e-14	-1.73778	-1.09887	1.49494e-05	-1.90748	-1.31934
8772429	chr11:8772429:A:G	1.45913e-11	3.01115	-0.196606	0.000120603	-1.56774	0.428744
8772644	chr11:8772644:A:G	8.40885e-10	6.63755	0.231027	7.06931e-05	-1.27328	-0.399869
8773377	chr11:8773377:C:T	5.03762e-14	-1.78136	-1.07276	1.46993e-05	-1.93054	-1.31316
8773579	chr11:8773579:G:A	1.40986e-13	-1.82497	-3.33048e-10	0.000125653	-1.09797	-3.33048e-10
8774236	chr11:8774236:C:G	2.31367e-13	-2.56695e-10	-1.32962	9.96609e-05	-2.56695e-10	-1.32972
8774240	chr11:8774240:C:T	1.25559e-13	-1.94085	-3.33048e-10	5.65107e-05	-1.89706	-3.33048e-10
8774283	chr11:8774283:A:T	1.2349e-13	-1.95747	-3.33048e-10	5.4983e-05	-1.92447	-3.33048e-10
8774867	chr11:8774867:T:TG	1.2395e-13	-1.95376	-3.33048e-10	5.52352e-05	-1.9199	-3.33048e-10
8774895	chr11:8774895:T:C	2.82516e-13	-1.1299	-3.33048e-10	0.000430065	0.132441	-3.33048e-10
8775008	chr11:8775008:G:A	1.28876e-07	13.2038	-1.30308	2.21877e-05	-1.9479	-0.88406
8775412	chr11:8775412:A:G	5.19249e-14	-1.74434	-1.07949	1.48897e-05	-1.91716	-1.31366
8777306	chr11:8777306:G:C	2.23077e-13	-1.19093	-0.175183	6.94723e-05	-1.16325	-0.527322
8777759	chr11:8777759:C:T	5.57594e-13	-2.56695e-10	-0.450002	0.000179774	-2.56695e-10	-0.739796
8777764	chr11:8777764:A:G	2.31357e-13	-2.56695e-10	-1.32967	0.000104306	-2.56695e-10	-1.28417
8778169	chr11:8778169:A:G	1.94596e-13	-1.50271	-3.33048e-10	7.2683e-05	-1.64539	-3.33048e-10
8778202	chr11:8778202:G:A	1.58852e-09	7.34659	0.158094	7.73929e-05	-1.12087	-0.461731
8778665	chr11:8778665:G:A	2.31284e-13	-2.56695e-10	-1.32998	0.000102419	-2.56695e-10	-1.30243
8778870	chr11:8778870:T:C	2.3718e-13	-2.56695e-10	-1.30481	0.000100036	-2.56695e-10	-1.32597
8778957	chr11:8778957:A:G	3.34514e-10	6.84686	-0.900059	5.02706e-05	-1.22254	-0.791535
8779183	chr11:8779183:C:T	2.31371e-13	-2.56695e-10	-1.32961	9.96596e-05	-2.56695e-10	-1.32973
8779513	chr11:8779513:TC:T	7.17831e-13	0.17229	-0.369687	5.6955e-05	-1.58831	-0.300923
8779517	chr11:8779517:T:C	2.34024e-13	-2.56695e-10	-1.31821	0.000106381	-2.56695e-10	-1.26447
8779784	chr11:8779784:G:A	3.65388e-13	-2.56695e-10	-0.872672	0.000222199	-2.56695e-10	-0.527921
8779902	chr11:8779902:T:C	2.8038e-13	-2.56695e-10	-1.13749	0.000145713	-2.56695e-10	-0.949853
8780071	chr11:8780071:A:T	1.81972e-09	7.45571	0.184851	8.12193e-05	-1.09281	-0.441528
8780243	chr11:8780243:G:C	5.63105e-13	0.459139	-0.899305	6.96865e-05	-1.67627	-0.0112168
8780875	chr11:8780875:A:G	2.57581e-13	-2.56695e-10	-1.2223	0.000194635	-2.56695e-10	-0.660371
8780923	chr11:8780923:G:A	2.4906e-13	-2.56695e-10	-1.25594	0.000100958	-2.56695e-10	-1.31679
8781005	chr11:8781005:A:G	4.98378e-14	-1.76857	-1.09628	1.46559e-05	-1.92914	-1.31751
8781018	chr11:8781018:G:A	2.53291e-13	-2.56695e-10	-1.23909	0.000100388	-2.56695e-10	-1.32245
8781058	chr11:8781058:G:C	1.25574e-13	-1.94073	-3.33048e-10	5.65425e-05	-1.8965	-3.33048e-10
8781102	chr11:8781102:A:G	2.49277e-13	-2.56695e-10	-1.25507	0.0001787	-2.56695e-10	-0.745788
8781228	chr11:8781228:G:A	2.31351e-13	-2.56695e-10	-1.3297	9.9668e-05	-2.56695e-10	-1.32965
8781301	chr11:8781301:G:T	3.28737e-13	-2.56695e-10	-0.978373	0.000102494	-2.56695e-10	-1.30169
8781483	chr11:8781483:T:C	2.31376e-13	-2.56695e-10	-1.32959	9.96577e-05	-2.56695e-10	-1.32975
8781645	chr11:8781645:A:T	2.54575e-13	-2.56695e-10	-1.23404	0.000100238	-2.56695e-10	-1.32395
8781855	chr11:8781855:G:T	2.31345e-13	-2.56695e-10	-1.32972	9.96707e-05	-2.56695e-10	-1.32962
8781944	chr11:8781944:A:G	2.5214e-13	-2.56695e-10	-1.24365	0.000100499	-2.56695e-10	-1.32135
8782056	chr11:8782056:C:T	2.69399e-13	-2.56695e-10	-1.17744	9.99776e-05	-2.56695e-10	-1.32655
8782214	chr11:8782214:G:A	5.31795e-14	-1.73791	-1.06205	1.50763e-05	-1.90803	-1.31034
8782564	chr11:8782564:C:T	5.94117e-13	-1.42265	1.0361	0.00018594	-1.40935	0.703276
8782703	chr11:8782703:G:A	3.79503e-13	-2.56695e-10	-0.834771	0.000223029	-2.56695e-10	-0.524195
8782816	chr11:8782816:A:G	1.06353e-12	-0.0281068	0.22382	0.000125971	-1.54121	0.445765
8783685	chr11:8783685:A:G	2.49355e-12	2.16856	-1.12073	2.76959e-05	-1.4025	-1.20772
8783714	chr11:8783714:A:G	4.74741e-13	0.556144	-1.16701	1.78113e-05	-1.73796	-1.3137
8783760	chr11:8783760:C:T	5.04716e-14	-1.77669	-1.07553	1.4733e-05	-1.92755	-1.31386
8784608	chr11:8784608:C:T	1.24605e-13	-1.94848	-3.33048e-10	5.58641e-05	-1.90857	-3.33048e-10
8784641	chr11:8784641:C:A	3.09614e-13	-2.56695e-10	-1.03831	0.000100919	-2.56695e-10	-1.31718
8784693	chr11:8784693:C:T	2.50221e-13	-2.56695e-10	-1.25129	0.000100771	-2.56695e-10	-1.31864
8785247	chr11:8785247:C:T	2.31367e-13	-2.56695e-10	-1.32962	9.96609e-05	-2.56695e-10	-1.32972
8785295	chr11:8785295:T:C	1.25608e-13	-1.94047	-3.33048e-10	5.65774e-05	-1.89589	-3.33048e-10
8785652	chr11:8785652:A:G	2.00519e-13	-1.47272	-3.33048e-10	5.61415e-05	-1.90362	-3.33048e-10
8786001	chr11:8786001:C:T	7.49217e-13	-1.35387	1.19927	0.000231762	-1.33899	0.853205
8786278	chr11:8786278:G:C	3.95128e-12	-2.56695e-10	1.50816	0.000781828	-2.56695e-10	0.73014
8786331	chr11:8786331:T:A	2.31287e-13	-2.56695e-10	-1.32997	0.000104283	-2.56695e-10	-1.28438
8786544	chr11:8786544:C:T	3.2665e-12	1.31784	-3.33048e-10	0.000279917	-0.297004	-3.33048e-10
8786705	chr11:8786705:G:C	7.25023e-13	0.444417	-0.631846	7.97857e-05	-1.67261	0.120462
8786766	chr11:8786766:T:C	3.61341e-13	-2.56695e-10	-0.883809	0.000202647	-2.56695e-10	-0.620028
8787040	chr11:8787040:A:G	7.72184e-13	0.519342	-0.643751	7.65058e-05	-1.69797	0.103842
8787085	chr11:8787085:A:C	2.00676e-11	3.53106	-0.39783	4.18365e-05	-1.83267	-0.365056
8787274	chr11:8787274:G:T	1.25208e-13	-1.94365	-3.33048e-10	5.62963e-05	-1.90087	-3.33048e-10
8787285	chr11:8787285:A:G	1.25359e-13	-1.94245	-3.33048e-10	5.63907e-05	-1.89919	-3.33048e-10
8787461	chr11:8787461:C:T	2.35407e-13	-2.56695e-10	-1.31232	0.000100898	-2.56695e-10	-1.31738
8787469	chr11:8787469:C:A	1.6256e-07	13.4143	-1.28137	2.08578e-05	-1.94076	-0.953013
8787655	chr11:8787655:C:T	3.75568e-13	-2.56695e-10	-0.845192	0.000220257	-2.56695e-10	-0.536701
8788013	chr11:8788013:A:G	7.70605e-13	0.502951	-0.629407	7.85442e-05	-1.69173	0.123897
8788071	chr11:8788071:G:A	1.22441e-13	-1.96601	-3.33048e-10	5.40453e-05	-1.94167	-3.33048e-10
8788297	chr11:8788297:A:G	1.02821e-12	0.0562593	0.10568	0.000106324	-1.58081	0.315804
8788445	chr11:8788445:G:A	1.23301e-13	-1.959	-3.33048e-10	5.4859e-05	-1.92673	-3.33048e-10
8788461	chr11:8788461:C:T	1.24072e-13	-1.95277	-3.33048e-10	5.54647e-05	-1.91575	-3.33048e-10
8788485	chr11:8788485:C:A	1.24463e-13	-1.94962	-3.33048e-10	5.57571e-05	-1.91049	-3.33048e-10
8788638	chr11:8788638:T:G	1.24276e-13	-1.95112	-3.33048e-10	5.56182e-05	-1.91299	-3.33048e-10
8788748	chr11:8788748:C:CT	1.24286e-13	-1.95105	-3.33048e-10	5.56246e-05	-1.91287	-3.33048e-10
8789753	chr11:8789753:CACA:C	4.34578e-09	6.80635	1.70473	0.000223068	-1.23457	0.710551
8790069	chr11:8790069:G:A	7.82952e-10	6.60472	0.192479	0.000113332	-1.25688	0.0557077
8790100	chr11:8790100:C:T	3.08124e-13	-2.56695e-10	-1.04313	0.000110699	-2.56695e-10	-1.22468
8790142	chr11:8790142:C:T	3.53842e-13	-2.56695e-10	-0.904782	0.000206254	-2.56695e-10	-0.602389
8790732	chr11:8790732:G:A	3.71036e-10	6.39751	-0.347088	6.66525e-05	-1.30701	-0.424991
8790970	chr11:8790970:T:C	1.03932e-12	0.172693	-3.33048e-10	9.04667e-05	-1.42651	-3.33048e-10
8791994	chr11:8791994:CA:C	1.11391e-12	-1.40925	1.65125	0.000330267	-1.39759	1.266
8792409	chr11:8792409:G:A	1.16227e-06	13.3888	0.711175	4.02057e-05	-1.90311	-0.334376
8792718	chr11:8792718:A:G	2.31814e-13	-2.56695e-10	-1.3277	0.000105086	-2.56695e-10	-1.27671
8792750	chr11:8792750:G:A	3.76982e-13	-0.841435	-3.33048e-10	6.54616e-05	-1.75003	-3.33048e-10
8793313	chr11:8793313:C:T	3.14137e-13	-2.56695e-10	-1.0238	0.000120923	-2.56695e-10	-1.13634
8793356	chr11:8793356:G:T	2.38209e-13	-2.56695e-10	-1.30048	0.000100746	-2.56695e-10	-1.31889
8793568	chr11:8793568:T:C	1.17953e-06	13.5126	0.602166	3.59705e-05	-1.89658	-0.452212
8793731	chr11:8793731:G:C	3.34434e-13	-2.56695e-10	-0.961193	0.000203912	-2.56695e-10	-0.613808
8793906	chr11:8793906:T:C	1.4227e-06	13.6938	0.608365	3.68618e-05	-1.8831	-0.441216
8794085	chr11:8794085:G:A	2.33165e-13	-2.56695e-10	-1.32188	0.000110842	-2.56695e-10	-1.22339
8794157	chr11:8794157:A:G	9.04575e-07	13.3563	0.493021	3.40849e-05	-1.90537	-0.497275
8794703	chr11:8794703:T:A	2.34943e-13	-2.56695e-10	-1.31429	0.00011107	-2.56695e-10	-1.22133
8794948	chr11:8794948:T:C	1.10727e-07	13.0148	-1.26584	2.42014e-05	-1.94704	-0.79804
8795124	chr11:8795124:T:C	1.30975e-13	-1.89863	-3.33048e-10	5.61355e-05	-1.90373	-3.33048e-10
8795148	chr11:8795148:G:A	1.23981e-07	13.1326	-1.27056	1.54226e-05	-1.94915	-1.24651
8795659	chr11:8795659:A:G	7.09688e-08	12.6161	-1.31196	1.7421e-05	-1.94801	-1.12581
8795729	chr11:8795729:A:T	6.76581e-08	12.5591	-1.30275	1.69066e-05	-1.95044	-1.15335
8795768	chr11:8795768:G:A	1.22988e-07	13.1306	-1.27666	2.03447e-05	-1.95328	-0.965401
8796033	chr11:8796033:T:C	8.69684e-13	1.01289	-1.01839	1.61068e-05	-1.82418	-1.32807
8796261	chr11:8796261:A:G	1.24495e-12	0.443817	-0.0905961	0.000140689	-1.68923	0.704287
8796293	chr11:8796293:G:A	1.31395e-12	0.454097	-0.0469392	0.00015166	-1.69102	0.781166
8796473	chr11:8796473:C:T	8.72223e-13	1.05843	-1.06101	1.5898e-05	-1.83535	-1.32995
8796570	chr11:8796570:G:A	3.16374e-13	-2.56695e-10	-1.01671	0.000131291	-2.56695e-10	-1.05408
8797285	chr11:8797285:C:T	3.26018e-13	-2.56695e-10	-0.98668	0.000135107	-2.56695e-10	-1.02543
8797286	chr11:8797286:G:A	1.40475e-12	0.392819	0.0811657	9.91838e-05	-1.62874	0.294224
8797596	chr11:8797596:A:C	2.15343e-12	-1.97135	2.87254	9.13913e-05	-1.97246	0.556111
8797646	chr11:8797646:A:G	9.68401e-13	0.102014	-3.33048e-10	0.000142188	-0.974345	-3.33048e-10
8797820	chr11:8797820:C:T	9.94665e-11	5.37711	-0.643168	1.65586e-05	-1.91289	-1.2117
8798003	chr11:8798003:C:T	7.24557e-13	-2.56695e-10	-0.188071	0.000186421	-2.56695e-10	-0.703488
8798136	chr11:8798136:T:A	4.81649e-07	12.7854	0.433694	1.63311e-05	-1.97174	-1.16668
8798192	chr11:8798192:A:G	1.63084e-12	-2.56695e-10	0.623218	0.000441759	-2.56695e-10	0.159268
8798261	chr11:8798261:A:C	1.0592e-09	6.08853	1.01087	8.49971e-05	-1.44263	-0.0462521
8798392	chr11:8798392:T:C	1.9275e-13	-1.51224	-3.33048e-10	5.2436e-05	-1.9719	-3.33048e-10
8798607	chr11:8798607:C:T	3.71315e-13	-2.56695e-10	-0.85658	0.00021993	-2.56695e-10	-0.538188
8798750	chr11:8798750:G:A	5.14105e-13	-2.56695e-10	-0.531204	0.000148274	-2.56695e-10	-0.932434
8798884	chr11:8798884:A:C	1.21706e-13	-1.97202	-3.33048e-10	5.44208e-05	-1.93475	-3.33048e-10
8798988	chr11:8798988:C:T	1.5003e-13	-1.76279	-3.33048e-10	5.58275e-05	-1.90923	-3.33048e-10
8799042	chr11:8799042:G:T	9.28141e-10	6.15117	0.816133	9.97612e-05	-1.39308	0.0643669
8799435	chr11:8799435:A:G	8.04196e-10	6.00296	0.821008	7.23962e-05	-1.4627	-0.18664
8799533	chr11:8799533:C:G	2.34092e-13	-2.56695e-10	-1.31792	0.000102556	-2.56695e-10	-1.30109
8799651	chr11:8799651:G:A	1.21679e-13	-1.97225	-3.33048e-10	5.53375e-05	-1.91804	-3.33048e-10
8800190	chr11:8800190:A:G	2.63937e-13	-2.56695e-10	-1.19792	0.000206742	-2.56695e-10	-0.600025
8800425	chr11:8800425:C:T	9.36921e-10	5.95346	1.02326	8.31538e-05	-1.47382	-0.0369863
8800967	chr11:8800967:G:T	6.5311e-13	-2.56695e-10	-0.291886	0.000179951	-2.56695e-10	-0.738812
8801054	chr11:8801054:G:A	7.57207e-10	5.93196	0.831797	9.42816e-05	-1.4598	0.0745946
8801109	chr11:8801109:A:C	1.21722e-13	-1.97189	-3.33048e-10	5.54997e-05	-1.91512	-3.33048e-10
8801196	chr11:8801196:G:A	4.90332e-14	-1.9124	-0.968735	1.57906e-05	-1.97071	-1.20136
8801626	chr11:8801626:G:A	5.70683e-06	14.2065	1.48485	5.98132e-05	-1.90269	0.0624172
8801640	chr11:8801640:T:G	3.32218e-06	13.2743	1.87593	7.28956e-05	-1.95257	0.310099
8801917	chr11:8801917:G:A	2.54612e-10	5.23674	0.437129	5.44271e-05	-1.69489	-0.239741
8802043	chr11:8802043:A:G	5.43569e-06	13.9868	1.65582	6.46025e-05	-1.92104	0.157795
8803449	chr11:8803449:A:G	5.46371e-07	14.5575	-1.21231	1.71687e-05	-1.7977	-1.29071
8803820	chr11:8803820:G:A	1.23028e-13	-1.96122	-3.33048e-10	5.30319e-05	-1.9606	-3.33048e-10
8804219	chr11:8804219:A:G	2.17411e-10	6.84011	-1.3242	0.000146048	0.382413	-1.32997
8804227	chr11:8804227:A:G	6.11682e-06	15.2371	0.523604	2.24567e-05	-1.66443	-1.15548
8804318	chr11:8804318:T:C	1.66807e-11	3.45255	-0.504174	2.89244e-05	-1.70616	-0.860649
8804419	chr11:8804419:G:A	1.86517e-12	0.311773	0.445704	5.24866e-05	-1.00316	-0.967774
8804524	chr11:8804524:G:A	2.17872e-13	-0.0920492	-1.29767	1.42495e-05	-1.96675	-1.30803
8804706	chr11:8804706:G:A	2.31533e-13	-2.56695e-10	-1.32891	0.000100775	-2.56695e-10	-1.31861
8804944	chr11:8804944:T:C	4.32375e-13	-2.56695e-10	-0.70434	0.000236933	-2.56695e-10	-0.463719
8805012	chr11:8805012:C:A	2.92048e-06	16.3271	-1.30571	1.95182e-05	-1.96812	-0.992033
8805027	chr11:8805027:T:C	1.33217e-13	-1.88165	-3.33048e-10	5.56169e-05	-1.91301	-3.33048e-10
8805141	chr11:8805141:C:T	3.15873e-12	1.7912	-0.50691	5.07814e-05	-0.680282	-1.32368
8805153	chr11:8805153:G:T	1.65303e-05	17.652	-0.89717	1.52675e-05	-1.96377	-1.242
8805232	chr11:8805232:A:G	1.51315e-07	13.3263	-1.26505	0.000108302	0.0497707	-1.29635
8805773	chr11:8805773:G:A	3.65139e-14	-1.84636	-1.32958	1.47041e-05	-1.92851	-1.31486
8806189	chr11:8806189:G:A	2.49078e-13	-2.56695e-10	-1.25587	0.000101352	-2.56695e-10	-1.3129
8806203	chr11:8806203:A:C	2.13556e-12	2.02407	-1.13122	3.86179e-05	-0.947804	-1.32998
8806867	chr11:8806867:T:C	2.341e-13	-2.56695e-10	-1.31788	0.000120839	-2.56695e-10	-1.13704
8807616	chr11:8807616:A:G	2.33433e-13	-2.56695e-10	-1.32074	0.000122296	-2.56695e-10	-1.12505
8807621	chr11:8807621:A:G	4.88427e-11	4.34584	-0.323114	3.66229e-05	-1.11072	-1.2201
8807916	chr11:8807916:C:T	2.322e-13	-2.56695e-10	-1.32603	0.000138841	-2.56695e-10	-0.998167
8808420	chr11:8808420:T:G	8.11296e-12	2.44781	-0.220223	6.37944e-05	-1.12455	-0.651281
8808838	chr11:8808838:G:A	7.51489e-12	-2.56695e-10	2.15101	0.000442556	-2.56695e-10	0.16107
8808907	chr11:8808907:AC:A	7.14493e-06	16.9656	-1.04953	1.60024e-05	-1.972	-1.18676
8808923	chr11:8808923:G:C	2.31289e-13	-2.56695e-10	-1.32997	0.000131714	-2.56695e-10	-1.05086
8809126	chr11:8809126:G:A	5.49513e-13	-2.56695e-10	-0.4646	0.000153126	-2.56695e-10	-0.900234
8810383	chr11:8810383:G:A	6.961e-13	-2.56695e-10	-0.228138	0.000188529	-2.56695e-10	-0.692241
8811058	chr11:8811058:C:T	2.3193e-13	-2.56695e-10	-1.3272	0.000100123	-2.56695e-10	-1.32509
8811270	chr11:8811270:C:T	5.26133e-13	-2.56695e-10	-0.508079	0.000331393	-2.56695e-10	-0.12819
8811812	chr11:8811812:C:T	3.33554e-11	4.93541	-1.29406	6.38436e-05	-0.696773	-1.07829
8812253	chr11:8812253:A:G	1.93077e-11	3.26946	-0.174831	4.32331e-05	-1.10989	-1.055
8812677	chr11:8812677:T:C	4.0995e-14	-1.75006	-1.31012	1.48411e-05	-1.96318	-1.27092
8812853	chr11:8812853:A:G	2.43925e-13	-2.56695e-10	-1.27677	0.000112429	-2.56695e-10	-1.20918
8812998	chr11:8812998:GGTCTTGAACTCCTGAGCTCAA:G	2.21538e-11	4.56212	-1.32999	8.78971e-05	-0.139663	-1.31567
8813133	chr11:8813133:T:C	4.08679e-05	17.0698	0.590196	2.05338e-05	-1.97025	-0.939174
8813889	chr11:8813889:C:T	1.43632e-13	-1.80638	-3.33048e-10	5.77726e-05	-1.87498	-3.33048e-10
8814057	chr11:8814057:G:A	2.34585e-13	-2.56695e-10	-1.31581	9.96354e-05	-2.56695e-10	-1.32998
8814207	chr11:8814207:C:T	2.47053e-13	-2.56695e-10	-1.26403	0.000117327	-2.56695e-10	-1.16653
8814394	chr11:8814394:C:T	4.28073e-12	-2.56695e-10	1.58825	0.000307419	-2.56695e-10	-0.203283
8814502	chr11:8814502:G:A	5.46413e-13	-2.56695e-10	-0.470257	0.000155271	-2.56695e-10	-0.886323
8814898	chr11:8814898:G:A	5.77265e-13	0.045395	-0.460725	1.63228e-05	-1.83263	-1.3063
8814937	chr11:8814937:C:A	2.39786e-13	-2.56695e-10	-1.29388	0.0001001	-2.56695e-10	-1.32533
8815028	chr11:8815028:C:G	4.15543e-13	0.354334	-1.09838	2.44556e-05	-1.51942	-1.21522
8815049	chr11:8815049:C:T	5.22069e-05	16.5361	1.36873	2.08443e-05	-1.95624	-0.938173
8815223	chr11:8815223:C:T	5.86889e-06	16.835	-1.11569	1.72944e-05	-1.97011	-1.111
8815254	chr11:8815254:C:T	4.17387e-13	0.36862	-1.10824	2.44227e-05	-1.51392	-1.22206
8815322	chr11:8815322:C:T	2.04853e-12	-2.56695e-10	0.851247	0.000336876	-2.56695e-10	-0.111781
8815348	chr11:8815348:C:T	2.40805e-13	-2.56695e-10	-1.28965	0.000112554	-2.56695e-10	-1.20806
8815369	chr11:8815369:G:T	7.15595e-12	-2.56695e-10	2.10207	0.000427776	-2.56695e-10	0.127103
8815471	chr11:8815471:G:A	7.41096e-14	-1.19738	-1.27071	1.46734e-05	-1.9244	-1.32106
8815542	chr11:8815542:A:G	5.06495e-13	0.544311	-1.09043	2.65632e-05	-1.43671	-1.21525
8815654	chr11:8815654:CT:C	4.36663e-12	1.60812	-3.33048e-10	0.054997	4.98354	-3.33048e-10
8815772	chr11:8815772:G:C	2.71906e-13	-2.56695e-10	-1.16818	0.000101545	-2.56695e-10	-1.311
8815840	chr11:8815840:G:A	4.94629e-13	0.508409	-1.07823	2.65066e-05	-1.45244	-1.20166
8815861	chr11:8815861:A:G	3.61103e-14	-1.9363	-1.25075	3.62806e-05	-1.20052	-1.13969
8816168	chr11:8816168:T:C	2.39828e-13	-2.56695e-10	-1.29371	0.000100105	-2.56695e-10	-1.32527
8816198	chr11:8816198:C:A	5.2068e-14	-1.90431	-0.916772	0.000109166	-1.16263	-0.0759956
8816423	chr11:8816423:C:T	1.61995e-13	-1.68606	-3.33048e-10	5.24149e-05	-1.9723	-3.33048e-10
8816424	chr11:8816424:G:A	2.42063e-13	-2.56695e-10	-1.28443	0.000100475	-2.56695e-10	-1.32158
8816656	chr11:8816656:A:C	5.02471e-13	-2.56695e-10	-0.554094	0.000100158	-2.56695e-10	-1.32475
8816758	chr11:8816758:C:T	2.31296e-13	-2.56695e-10	-1.32993	0.000100978	-2.56695e-10	-1.31659
8816889	chr11:8816889:G:A	6.04953e-13	-2.56695e-10	-0.368481	0.000169565	-2.56695e-10	-0.798257
8817113	chr11:8817113:G:A	4.05867e-07	12.0501	0.997769	4.50833e-05	-0.809704	-1.31328
8817248	chr11:8817248:C:T	2.85961e-07	11.7543	0.943419	4.11862e-05	-0.895904	-1.31749
8817281	chr11:8817281:G:T	3.09669e-07	11.8639	0.913435	4.24546e-05	-0.863479	-1.31958
8817698	chr11:8817698:C:A	2.31454e-13	-2.56695e-10	-1.32925	0.000102045	-2.56695e-10	-1.30608
8817811	chr11:8817811:T:C	7.2338e-12	-2.56695e-10	2.11289	0.000429939	-2.56695e-10	0.132147
8817832	chr11:8817832:G:A	2.75143e-12	2.34851	-1.20226	3.96918e-05	-0.924167	-1.32618
8818178	chr11:8818178:G:C	2.77834e-13	-2.56695e-10	-1.14661	0.000107496	-2.56695e-10	-1.25404
8818469	chr11:8818469:C:T	2.39702e-13	-2.56695e-10	-1.29423	0.000100087	-2.56695e-10	-1.32545
8818536	chr11:8818536:C:T	3.8183e-07	11.9701	1.01679	4.38312e-05	-0.839482	-1.31167
8818776	chr11:8818776:A:G	3.25309e-06	16.4518	-1.32251	2.52878e-05	-1.96411	-0.737061
8820468	chr11:8820468:C:T	3.34728e-13	-2.56695e-10	-0.960313	0.000100932	-2.56695e-10	-1.31705
8820726	chr11:8820726:G:A	3.56005e-07	12.1881	0.728738	6.48685e-05	-0.511717	-1.24742
8820939	chr11:8820939:C:T	5.06311e-13	-2.56695e-10	-0.546482	0.000106075	-2.56695e-10	-1.26735
8821043	chr11:8821043:C:T	1.29245e-06	13.1431	1.06304	4.73781e-05	-0.772725	-1.30061
8821275	chr11:8821275:C:A	5.24511e-14	-1.50756	-1.30619	1.5231e-05	-1.93073	-1.27744
8821831	chr11:8821831:G:A	1.33164e-06	14.4285	-0.192464	8.69449e-05	-0.203892	-1.26233
8821968	chr11:8821968:T:A	5.99156e-06	16.8922	-1.15223	1.77463e-05	-1.97036	-1.08496
8822056	chr11:8822056:T:C	1.10636e-06	14.2415	-0.190787	8.18743e-05	-0.264422	-1.26189
8822223	chr11:8822223:G:A	1.24717e-06	13.2015	0.969059	4.76978e-05	-0.756134	-1.31048
8822540	chr11:8822540:G:A	3.35233e-13	-2.56695e-10	-0.958806	0.000100905	-2.56695e-10	-1.31732
8822809	chr11:8822809:T:C	9.80221e-07	14.1417	-0.212	7.83892e-05	-0.302633	-1.26718
8822975	chr11:8822975:C:T	8.51329e-12	-2.56695e-10	2.27575	0.000478241	-2.56695e-10	0.23862
8823281	chr11:8823281:G:A	3.06649e-07	12.9094	-0.141777	9.31561e-05	-0.143093	-1.25413
8823295	chr11:8823295:C:G	6.98994e-14	-1.82597	-0.700609	1.99467e-05	-1.61017	-1.32826
8823362	chr11:8823362:G:A	0.310024	23.7734	2.82066	1.45381e-05	-1.97173	-1.28299
8823585	chr11:8823585:C:T	1.40916e-06	13.0222	1.27042	4.63132e-05	-0.806344	-1.28972
8823996	chr11:8823996:G:A	2.18003e-12	2.23396	-1.3205	1.99084e-05	-1.66741	-1.27294
8824060	chr11:8824060:G:A	1.78419e-12	1.93377	-1.22068	3.82091e-05	-0.967025	-1.3214
8824135	chr11:8824135:C:T	2.38452e-13	-1.29946	-3.33048e-10	5.24647e-05	-1.97136	-3.33048e-10
8824316	chr11:8824316:C:T	1.15177e-10	4.88059	-3.33048e-10	0.000782643	0.731181	-3.33048e-10
8824487	chr11:8824487:T:C	2.74476e-13	-2.56695e-10	-1.15877	0.000107423	-2.56695e-10	-1.25472
8824515	chr11:8824515:T:G	2.24028e-13	-1.36186	-3.33048e-10	5.26797e-05	-1.96726	-3.33048e-10
8824651	chr11:8824651:A:G	4.14274e-13	-2.56695e-10	-0.747104	0.00023914	-2.56695e-10	-0.454445
8824822	chr11:8824822:G:A	0.138696	23.322	2.46769	1.40974e-05	-1.97213	-1.31338
8825189	chr11:8825189:CT:C	3.00478e-13	-2.56695e-10	-1.06826	0.000112374	-2.56695e-10	-1.20966
8825558	chr11:8825558:C:G	2.77972e-13	-2.56695e-10	-1.14611	0.000108336	-2.56695e-10	-1.24626
8825569	chr11:8825569:T:A	4.04206e-13	-2.56695e-10	-0.771708	0.000131883	-2.56695e-10	-1.04958
8825683	chr11:8825683:A:G	6.50453e-13	-2.56695e-10	-0.295962	0.000178519	-2.56695e-10	-0.746799
8826031	chr11:8826031:T:C	2.45221e-13	-2.56695e-10	-1.27147	0.000101061	-2.56695e-10	-1.31578
8826349	chr11:8826349:T:C	2.92007e-13	-2.56695e-10	-1.09685	0.000175928	-2.56695e-10	-0.761422
8826916	chr11:8826916:T:G	1.61413e-07	11.396	0.729827	4.64068e-05	-0.769419	-1.32463
8826973	chr11:8826973:A:G	1.85151e-07	11.5714	0.691653	4.891e-05	-0.715144	-1.32637
8827153	chr11:8827153:C:T	1.42669e-05	16.2569	0.350661	1.46313e-05	-1.94524	-1.3031
8827238	chr11:8827238:C:T	3.73094e-12	2.04798	-0.597199	4.75496e-05	-1.01983	-1.04989
8827895	chr11:8827895:A:G	2.45221e-13	-2.56695e-10	-1.27147	0.000101061	-2.56695e-10	-1.31578
8827905	chr11:8827905:T:C	2.78627e-13	-2.56695e-10	-1.14376	0.000108509	-2.56695e-10	-1.24466
8827948	chr11:8827948:T:C	3.17515e-05	16.3709	1.03669	1.58146e-05	-1.94884	-1.22172
8828179	chr11:8828179:G:A	2.64872e-13	-2.56695e-10	-1.19439	0.000106046	-2.56695e-10	-1.26763
8828615	chr11:8828615:G:A	2.56649e-13	-2.56695e-10	-1.22592	0.000123307	-2.56695e-10	-1.11682
8828678	chr11:8828678:A:G	3.41522e-13	-2.56695e-10	-0.940219	0.000100457	-2.56695e-10	-1.32177
8828707	chr11:8828707:G:A	2.25865e-12	2.20685	-1.25796	0.000131845	-0.118503	-0.931369
8828934	chr11:8828934:G:A	8.86938e-12	-2.56695e-10	2.31673	0.000493368	-2.56695e-10	0.269759
8829027	chr11:8829027:G:A	2.33501e-13	-2.56695e-10	-1.32045	0.000104362	-2.56695e-10	-1.28363
8829284	chr11:8829284:C:T	2.23074e-13	-1.36613	-3.33048e-10	5.26197e-05	-1.9684	-3.33048e-10
8829443	chr11:8829443:G:A	1.33061e-11	3.07775	-0.355402	3.45819e-05	-1.58126	-0.806908
8829661	chr11:8829661:C:T	3.37685e-13	-2.56695e-10	-0.951519	0.000100729	-2.56695e-10	-1.31906
8829932	chr11:8829932:A:G	2.12293e-13	-1.41567	-3.33048e-10	5.25109e-05	-1.97047	-3.33048e-10
8830252	chr11:8830252:T:A	9.27657e-13	0.0590299	-3.33048e-10	0.000124844	-1.10443	-3.33048e-10
8830339	chr11:8830339:A:T	1.09859e-12	-2.56695e-10	0.228147	0.000308536	-2.56695e-10	-0.199657
8830396	chr11:8830396:T:C	2.27003e-13	-1.34867	-3.33048e-10	5.31246e-05	-1.95886	-3.33048e-10
8830467	chr11:8830467:A:G	3.60505e-13	0.437222	-1.32335	1.42287e-05	-1.94856	-1.32768
8830692	chr11:8830692:C:T	0.265237	23.9688	2.46919	1.41068e-05	-1.97076	-1.31408
8830843	chr11:8830843:G:A	2.7601e-13	-2.56695e-10	-1.15319	0.000160754	-2.56695e-10	-0.851622
8830853	chr11:8830853:T:C	2.38923e-12	2.32683	-1.32173	1.93855e-05	-1.63943	-1.32754
8831138	chr11:8831138:G:A	0.282968	23.8826	2.62016	1.42563e-05	-1.97151	-1.30279
8831149	chr11:8831149:C:G	1.87799e-13	-1.53826	-3.33048e-10	5.42237e-05	-1.93838	-3.33048e-10
8831292	chr11:8831292:A:G	6.70387e-13	0.715984	-0.98176	1.58641e-05	-1.88302	-1.28442
8831950	chr11:8831950:T:C	2.35697e-13	-2.56695e-10	-1.31108	0.000105482	-2.56695e-10	-1.27295
8832102	chr11:8832102:C:A	2.50354e-13	-2.56695e-10	-1.25076	0.000102185	-2.56695e-10	-1.30471
8832218	chr11:8832218:C:T	2.96393e-13	-2.56695e-10	-1.08195	0.000100276	-2.56695e-10	-1.32357
8832227	chr11:8832227:C:T	8.43674e-12	3.45793	-1.19121	2.96346e-05	-1.21666	-1.32589
8832762	chr11:8832762:C:G	3.32334e-13	-2.56695e-10	-0.967491	0.000101058	-2.56695e-10	-1.3158
8832840	chr11:8832840:G:T	2.46549e-13	-2.56695e-10	-1.26607	0.000137191	-2.56695e-10	-1.01012
8833400	chr11:8833400:T:G	8.64247e-13	-0.0117737	-3.33048e-10	0.00010173	-1.30917	-3.33048e-10
8833766	chr11:8833766:ATGAAC:A	1.56252e-13	-1.72216	-3.33048e-10	0.00110003	1.07159	-3.33048e-10
8834030	chr11:8834030:A:T	1.88639e-13	-1.53379	-3.33048e-10	5.41674e-05	-1.93942	-3.33048e-10
8834283	chr11:8834283:T:G	2.68852e-13	-2.56695e-10	-1.17947	0.000132904	-2.56695e-10	-1.04187
8834478	chr11:8834478:A:AT	2.34485e-13	-2.56695e-10	-1.31624	0.000106584	-2.56695e-10	-1.26256
8834501	chr11:8834501:T:C	1.366e-13	-1.85658	-3.33048e-10	5.40846e-05	-1.94095	-3.33048e-10
8835110	chr11:8835110:G:A	2.32698e-13	-2.56695e-10	-1.32389	0.00010892	-2.56695e-10	-1.24088
8835275	chr11:8835275:G:A	3.26329e-13	-2.56695e-10	-0.985725	0.000101435	-2.56695e-10	-1.31208
8835382	chr11:8835382:A:C	2.68404e-13	-2.56695e-10	-1.18114	0.000107103	-2.56695e-10	-1.25771
8835969	chr11:8835969:TC:T	2.47478e-11	2.30705	1.03581	0.000125469	-1.15084	0.0514057
8836110	chr11:8836110:G:A	1.80365e-11	2.36665	0.659866	9.01678e-05	-1.17799	-0.251831
8836572	chr11:8836572:C:T	2.78429e-13	-2.56695e-10	-1.14447	0.000109856	-2.56695e-10	-1.23233
8836650	chr11:8836650:G:A	3.69294e-13	-2.56695e-10	-0.86204	0.000205779	-2.56695e-10	-0.604693
8836830	chr11:8836830:T:C	0.000611843	16.9455	3.42061	1.78538e-05	-1.95745	-1.09183
8837046	chr11:8837046:G:A	2.4426e-13	-2.56695e-10	-1.2754	0.000130276	-2.56695e-10	-1.06184
8837060	chr11:8837060:G:A	1.50848e-13	-1.75736	-3.33048e-10	5.63709e-05	-1.89954	-3.33048e-10
8837116	chr11:8837116:G:A	2.33951e-13	-2.56695e-10	-1.31852	0.000108451	-2.56695e-10	-1.2452
8837232	chr11:8837232:GTAAGTGTATTTGGGGAGGAGGGATGGGGATTACA:G	4.09794e-10	6.45893	-0.309156	5.66931e-05	-0.79332	-1.10052
8837560	chr11:8837560:C:T	2.31288e-13	-2.56695e-10	-1.32997	0.000112613	-2.56695e-10	-1.20754
8837646	chr11:8837646:G:A	8.24738e-12	-2.56695e-10	2.24402	0.000490497	-2.56695e-10	0.263924
8837904	chr11:8837904:T:G	2.83311e-13	-2.56695e-10	-1.12709	0.000110653	-2.56695e-10	-1.2251
8838109	chr11:8838109:T:C	4.10207e-12	2.43819	-0.892578	3.18848e-05	-1.20485	-1.26452
8838488	chr11:8838488:C:G	2.18456e-13	-1.38705	-3.33048e-10	5.31816e-05	-1.95778	-3.33048e-10
8838958	chr11:8838958:A:G	2.362e-13	-2.56695e-10	-1.30895	0.000104236	-2.56695e-10	-1.28483
8839141	chr11:8839141:C:G	6.6687e-13	-2.56695e-10	-0.271037	0.000118232	-2.56695e-10	-1.15885
8839248	chr11:8839248:C:A	2.31293e-13	-2.56695e-10	-1.32995	0.000113513	-2.56695e-10	-1.19957
8839497	chr11:8839497:C:T	3.04078e-09	6.38441	1.76959	5.35933e-05	-0.994382	-0.95569
8839530	chr11:8839530:G:A	2.57795e-09	6.35569	1.63318	5.0381e-05	-1.00571	-1.00618
8839571	chr11:8839571:C:A	1.51627e-12	1.58698	-1.03661	4.58745e-05	-0.810434	-1.29515
8839723	chr11:8839723:C:CA	2.01281e-13	-1.46893	-3.33048e-10	5.32888e-05	-1.95577	-3.33048e-10
8840621	chr11:8840621:T:C	2.71532e-13	-2.56695e-10	-1.16955	0.000106267	-2.56695e-10	-1.26554
8841122	chr11:8841122:T:C	2.31733e-13	-2.56695e-10	-1.32805	0.000113897	-2.56695e-10	-1.1962
8841293	chr11:8841293:A:T	2.08178e-13	-1.43524	-3.33048e-10	5.29893e-05	-1.9614	-3.33048e-10
8841297	chr11:8841297:T:G	1.56456e-10	5.72542	-0.538524	7.44793e-05	-0.439506	-1.18147
8841370	chr11:8841370:G:A	2.39835e-13	-2.56695e-10	-1.29368	0.000102442	-2.56695e-10	-1.3022
8841578	chr11:8841578:C:T	0.00110198	17.1246	3.8299	2.04183e-05	-1.9668	-0.948268
8841906	chr11:8841906:G:A	1.25757e-13	-1.93928	-3.33048e-10	0.000240856	-0.447298	-3.33048e-10
8842003	chr11:8842003:T:C	0.00112316	17.5627	3.41082	2.46836e-05	-1.97242	-0.752942
8842023	chr11:8842023:T:C	1.5314e-13	-1.74228	-3.33048e-10	5.2974e-05	-1.96169	-3.33048e-10
8842135	chr11:8842135:G:A	1.77567e-12	1.82867	-1.12036	3.97418e-05	-0.94933	-1.29976
8843015	chr11:8843015:C:T	4.37057e-12	-2.56695e-10	1.60902	0.000994497	-2.56695e-10	0.970741
8843110	chr11:8843110:G:A	2.0464e-13	-1.45238	-3.33048e-10	5.29917e-05	-1.96136	-3.33048e-10
8843465	chr11:8843465:G:A	7.90405e-13	-2.56695e-10	-0.101086	0.000102067	-2.56695e-10	-1.30586
8843617	chr11:8843617:C:A	2.01723e-13	-1.46674	-3.33048e-10	5.3103e-05	-1.95926	-3.33048e-10
8843632	chr11:8843632:C:T	1.43867e-10	5.60784	-0.504825	7.26326e-05	-0.483573	-1.16251
8843663	chr11:8843663:G:A	2.51548e-13	-2.56695e-10	-1.246	0.000138358	-2.56695e-10	-1.00165
8843692	chr11:8843692:C:T	4.13475e-13	-2.56695e-10	-0.749034	0.000241898	-2.56695e-10	-0.44298
8843758	chr11:8843758:C:G	2.36902e-13	-2.56695e-10	-1.30599	0.000103788	-2.56695e-10	-1.28915
8843816	chr11:8843816:T:C	3.99823e-06	16.6653	-1.32979	2.78011e-05	-1.97013	-0.636285
8844014	chr11:8844014:T:C	8.07497e-13	-2.56695e-10	-0.0796926	0.000214237	-2.56695e-10	-0.564412
8844076	chr11:8844076:T:G	1.75783e-11	3.43516	-0.43437	1.65044e-05	-1.95999	-1.16788
8844106	chr11:8844106:T:C	2.97416e-13	-2.56695e-10	-1.0785	0.000104319	-2.56695e-10	-1.28404
8844169	chr11:8844169:G:A	1.95372e-13	-1.49873	-3.33048e-10	5.33993e-05	-1.9537	-3.33048e-10
8844259	chr11:8844259:A:G	2.82815e-13	-2.56695e-10	-1.12884	0.00010112	-2.56695e-10	-1.31519
8844308	chr11:8844308:G:A	3.72411e-10	6.5462	-0.492074	5.35602e-05	-0.680903	-1.26979
8844599	chr11:8844599:A:AAAT	8.46756e-11	5.23912	-0.666171	6.1672e-05	-0.579756	-1.22991
8845261	chr11:8845261:C:G	4.77865e-06	15.6653	-0.151502	1.49911e-05	-1.97086	-1.25318
8845523	chr11:8845523:A:C	9.06152e-11	4.51434	0.126402	6.08865e-05	-0.808663	-1.01382
8845756	chr11:8845756:A:C	5.44298e-13	-2.56695e-10	-0.474135	0.000115356	-2.56695e-10	-1.18347
8845795	chr11:8845795:C:T	7.76513e-13	1.18363	-1.30245	4.51465e-05	-0.82346	-1.29812
8845923	chr11:8845923:CAG:C	9.71109e-13	1.3002	-1.19539	4.15385e-05	-0.874958	-1.32992
8845962	chr11:8845962:G:C	9.13613e-07	14.7436	-0.884348	1.41535e-05	-1.96137	-1.32016
8846972	chr11:8846972:GAC:G	6.9651e-13	-2.56695e-10	-0.227549	0.000102125	-2.56695e-10	-1.3053
8847197	chr11:8847197:A:G	6.39739e-13	-2.56695e-10	-0.312572	0.000100549	-2.56695e-10	-1.32085
8847582	chr11:8847582:A:G	5.4661e-08	12.3385	-1.29544	2.21444e-05	-1.89627	-0.937638
8847993	chr11:8847993:G:A	7.89645e-13	-2.56695e-10	-0.102049	0.000102725	-2.56695e-10	-1.29944
8848604	chr11:8848604:T:C	2.34141e-13	-2.56695e-10	-1.31771	9.98979e-05	-2.56695e-10	-1.32735
8848698	chr11:8848698:T:A	1.06612e-12	-2.56695e-10	0.198151	0.00013278	-2.56695e-10	-1.0428
8848754	chr11:8848754:T:C	2.68091e-11	3.73091	-0.30805	4.53775e-05	-1.05737	-1.05911
8849152	chr11:8849152:C:G	7.07781e-13	-2.56695e-10	-0.211497	0.000102287	-2.56695e-10	-1.30372
8849244	chr11:8849244:G:A	4.42229e-13	-2.56695e-10	-0.681805	0.000128778	-2.56695e-10	-1.0734
8849282	chr11:8849282:A:C	8.25838e-13	-2.56695e-10	-0.0572333	0.000103092	-2.56695e-10	-1.29588
8849308	chr11:8849308:C:T	2.41834e-13	-1.28538	-3.33048e-10	5.24081e-05	-1.97243	-3.33048e-10
8849729	chr11:8849729:A:G	6.95714e-14	-1.52565	-1.00562	1.54639e-05	-1.97202	-1.22097
8849734	chr11:8849734:A:G	5.6057e-14	-1.58725	-1.16001	1.43615e-05	-1.97011	-1.29684
8849742	chr11:8849742:GA:G	4.80669e-14	-1.73084	-1.17019	1.46079e-05	-1.95943	-1.2905
8849753	chr11:8849753:G:GT	2.31425e-13	-2.56695e-10	-1.32937	0.000102252	-2.56695e-10	-1.30405
8850002	chr11:8850002:GTA:G	3.56136e-14	-1.9557	-1.2452	2.89704e-05	-1.54971	-1.01551
8850007	chr11:8850007:T:G	4.63826e-14	-1.60735	-1.32936	1.57068e-05	-1.93686	-1.24055
8850012	chr11:8850012:A:G	7.39057e-14	-1.30644	-1.1644	1.40883e-05	-1.97246	-1.3137
8850303	chr11:8850303:A:T	7.9927e-13	-2.56695e-10	-0.0899328	0.000102917	-2.56695e-10	-1.29758
8850985	chr11:8850985:T:C	1.25292e-13	-1.94298	-3.33048e-10	0.00015888	-0.863343	-3.33048e-10
8851047	chr11:8851047:G:A	8.3702e-13	1.04986	-1.09365	4.11016e-05	-0.89866	-1.31679
8851427	chr11:8851427:T:C	9.28598e-13	1.07197	-1.01192	4.13734e-05	-0.925564	-1.28329
8851710	chr11:8851710:T:C	2.31864e-13	-2.56695e-10	-1.32748	0.000105686	-2.56695e-10	-1.27102
8851872	chr11:8851872:T:C	2.34132e-13	-2.56695e-10	-1.31775	9.98998e-05	-2.56695e-10	-1.32733
8852185	chr11:8852185:T:C	2.51744e-13	-2.56695e-10	-1.24522	0.000102401	-2.56695e-10	-1.3026
8852194	chr11:8852194:G:A	6.80779e-13	-2.56695e-10	-0.250394	0.000188086	-2.56695e-10	-0.694596
8852403	chr11:8852403:A:G	2.33893e-13	-2.56695e-10	-1.31877	0.000116133	-2.56695e-10	-1.17676
8852528	chr11:8852528:T:C	7.99446e-13	0.981383	-1.0711	4.31569e-05	-0.855467	-1.31119
8852605	chr11:8852605:C:G	7.66034e-13	-2.56695e-10	-0.132406	0.000102194	-2.56695e-10	-1.30462
8853000	chr11:8853000:G:C	8.5955e-13	1.02676	-1.04398	4.22694e-05	-0.884068	-1.30337
8853092	chr11:8853092:G:A	2.78329e-13	-2.56695e-10	-1.14483	0.000101055	-2.56695e-10	-1.31583
8853148	chr11:8853148:G:A	6.38057e-13	-2.56695e-10	-0.315204	0.000100502	-2.56695e-10	-1.32131
8853219	chr11:8853219:C:T	7.95568e-13	0.984547	-1.07912	4.29706e-05	-0.857724	-1.31325
8853288	chr11:8853288:G:A	2.95166e-11	3.84821	-0.329132	4.63896e-05	-1.01121	-1.08321
8853293	chr11:8853293:G:A	4.37792e-13	-2.56695e-10	-0.691887	0.000126537	-2.56695e-10	-1.09096
8853303	chr11:8853303:C:T	2.33456e-13	-2.56695e-10	-1.32064	0.000115274	-2.56695e-10	-1.18418
8853419	chr11:8853419:G:A	2.50029e-13	-2.56695e-10	-1.25205	0.000115468	-2.56695e-10	-1.1825
8853637	chr11:8853637:C:T	2.85545e-13	-1.11923	-3.33048e-10	0.00101903	0.995116	-3.33048e-10
8853747	chr11:8853747:G:A	2.26713e-13	-1.34995	-3.33048e-10	5.29003e-05	-1.96309	-3.33048e-10
8854489	chr11:8854489:A:C	2.52022e-13	-1.24412	-3.33048e-10	5.48724e-05	-1.92649	-3.33048e-10
8854801	chr11:8854801:C:T	2.35235e-13	-1.31304	-3.33048e-10	5.24104e-05	-1.97239	-3.33048e-10
8854860	chr11:8854860:G:A	1.30784e-12	-2.56695e-10	0.402501	0.000297494	-2.56695e-10	-0.236103
8854952	chr11:8854952:T:A	2.34934e-13	-2.56695e-10	-1.31433	9.96433e-05	-2.56695e-10	-1.3299
8855305	chr11:8855305:C:T	2.05284e-08	11.2044	-1.14073	1.60184e-05	-1.96944	-1.18832
8855814	chr11:8855814:G:C	1.6774e-13	-1.65122	-3.33048e-10	0.000240731	-0.447816	-3.33048e-10
8856129	chr11:8856129:T:G	4.28101e-13	-2.56695e-10	-0.714273	0.000126335	-2.56695e-10	-1.09256
8856157	chr11:8856157:T:C	6.96877e-11	5.03945	-0.661303	3.67407e-05	-1.07145	-1.25616
8856611	chr11:8856611:G:A	1.00461e-13	-1.66558	-0.498289	1.50641e-05	-1.94919	-1.26999
8856713	chr11:8856713:G:A	2.37131e-13	-2.56695e-10	-1.30502	0.000121231	-2.56695e-10	-1.13379
8856849	chr11:8856849:T:C	1.17877e-07	12.966	-1.15444	1.52483e-05	-1.95479	-1.25224
8857088	chr11:8857088:G:C	6.33813e-14	-1.43516	-1.18931	1.9355e-05	-1.96178	-1.00677
8857256	chr11:8857256:C:T	6.73195e-13	-2.56695e-10	-0.261597	0.000123025	-2.56695e-10	-1.11911
8857414	chr11:8857414:T:C	9.62261e-13	1.11049	-1.01484	4.06714e-05	-0.941223	-1.28475
8857558	chr11:8857558:C:T	1.4887e-08	10.8973	-1.15493	1.59328e-05	-1.96206	-1.20105
8857988	chr11:8857988:G:A	5.75481e-14	-1.40272	-1.31829	1.44064e-05	-1.96684	-1.29699
8858116	chr11:8858116:G:C	1.29239e-13	-1.94515	0.0331786	2.71973e-05	-1.53805	-1.09032
8858247	chr11:8858247:T:C	2.4589e-11	3.74231	-0.405891	4.34197e-05	-1.05186	-1.10872
8859021	chr11:8859021:G:A	2.80521e-13	-1.13698	-3.33048e-10	6.34718e-05	-1.7809	-3.33048e-10
8859095	chr11:8859095:C:A	2.32038e-13	-2.56695e-10	-1.32673	9.96472e-05	-2.56695e-10	-1.32986
8859289	chr11:8859289:TG:T	5.48374e-14	-1.4393	-1.32996	1.5186e-05	-1.96025	-1.25087
8859634	chr11:8859634:G:A	2.33213e-13	-2.56695e-10	-1.32168	9.98228e-05	-2.56695e-10	-1.3281
8860302	chr11:8860302:C:T	2.86994e-13	-2.56695e-10	-1.11417	0.00010847	-2.56695e-10	-1.24502
8860333	chr11:8860333:A:AAATG	1.46577e-12	1.48174	-0.965231	4.98089e-05	-0.778501	-1.2448
8860380	chr11:8860380:A:G	1.39971e-13	-1.8322	-3.33048e-10	5.51517e-05	-1.92141	-3.33048e-10
8860458	chr11:8860458:A:C	2.33385e-13	-2.56695e-10	-1.32094	9.96794e-05	-2.56695e-10	-1.32954
8860617	chr11:8860617:C:T	1.13015e-07	12.6568	-0.887412	1.52929e-05	-1.91353	-1.29058
8860713	chr11:8860713:C:T	1.84657e-13	-1.55513	-3.33048e-10	5.3378e-05	-1.9541	-3.33048e-10
8860985	chr11:8860985:G:A	2.82376e-13	-2.56695e-10	-1.13039	0.000108705	-2.56695e-10	-1.24285
8861072	chr11:8861072:C:A	2.31856e-13	-2.56695e-10	-1.32751	0.000111386	-2.56695e-10	-1.2185
8861346	chr11:8861346:C:A	1.624e-07	13.2188	-1.08686	1.54103e-05	-1.9644	-1.23206
8861621	chr11:8861621:T:C	2.33052e-13	-2.56695e-10	-1.32237	0.000114418	-2.56695e-10	-1.19163
8861899	chr11:8861899:GC:G	7.39935e-13	-2.56695e-10	-0.167069	0.000101798	-2.56695e-10	-1.3085
8862741	chr11:8862741:C:T	2.03611e-13	-1.45742	-3.33048e-10	7.12923e-05	-1.66471	-3.33048e-10
8862925	chr11:8862925:T:C	6.10867e-13	-2.56695e-10	-0.358753	0.000117914	-2.56695e-10	-1.16154
8863092	chr11:8863092:G:C	2.32011e-13	-2.56695e-10	-1.32685	9.9645e-05	-2.56695e-10	-1.32988
8863252	chr11:8863252:ACTTT:A	3.71248e-13	-2.56695e-10	-0.856763	0.00013841	-2.56695e-10	-1.00128
8863419	chr11:8863419:GA:G	5.58387e-14	-1.42538	-1.32579	1.47566e-05	-1.96114	-1.27867
8863477	chr11:8863477:C:T	2.20162e-08	11.2472	-1.11357	1.63897e-05	-1.97011	-1.16474
8863488	chr11:8863488:C:T	2.57442e-13	-1.22284	-3.33048e-10	5.24713e-05	-1.97123	-3.33048e-10
8863577	chr11:8863577:C:A	2.21895e-13	-1.37143	-3.33048e-10	5.24154e-05	-1.97229	-3.33048e-10
8863608	chr11:8863608:G:A	5.40909e-13	-2.56695e-10	-0.48038	0.000115338	-2.56695e-10	-1.18363
8863724	chr11:8863724:C:A	3.14478e-13	-2.56695e-10	-1.02272	0.000172277	-2.56695e-10	-0.78239
8864223	chr11:8864223:T:C	7.0483e-13	-2.56695e-10	-0.215676	0.000101269	-2.56695e-10	-1.31372
8864345	chr11:8864345:A:G	1.40209e-07	13.244	-1.25898	1.41818e-05	-1.96332	-1.31622
8864425	chr11:8864425:G:A	5.79274e-14	-1.39114	-1.3233	1.45505e-05	-1.96744	-1.28643
8864571	chr11:8864571:C:T	1.64324e-11	-2.56695e-10	2.93338	0.000835837	-2.56695e-10	0.796938
8864713	chr11:8864713:A:G	1.2646e-07	13.1358	-1.25398	1.42546e-05	-1.96042	-1.314
8864900	chr11:8864900:T:C	6.6777e-13	0.919349	-1.18904	4.37889e-05	-0.82222	-1.32989
8865550	chr11:8865550:A:G	2.96447e-11	3.87455	-0.351148	4.64117e-05	-1.00003	-1.09392
8865868	chr11:8865868:CA:C	3.85177e-13	-2.56695e-10	-0.819929	0.000116712	-2.56695e-10	-1.17179
8865985	chr11:8865985:A:G	2.44722e-13	-1.27351	-3.33048e-10	5.24077e-05	-1.97244	-3.33048e-10
8866266	chr11:8866266:C:T	1.6747e-13	-1.60289	-0.049939	1.8088e-05	-1.96004	-1.0762
8866398	chr11:8866398:A:G	1.38705e-07	13.1836	-1.20941	1.43607e-05	-1.96141	-1.30559
8866654	chr11:8866654:C:G	2.35169e-13	-2.56695e-10	-1.31333	9.96512e-05	-2.56695e-10	-1.32982
8866993	chr11:8866993:AC:A	5.37977e-13	-2.56695e-10	-0.485816	0.000164898	-2.56695e-10	-0.826171
8867098	chr11:8867098:G:GAT	2.38592e-13	-2.56695e-10	-1.29888	0.000101502	-2.56695e-10	-1.31142
8867153	chr11:8867153:C:T	3.11018e-08	11.7667	-1.28754	2.27296e-05	-1.8481	-0.959726
8867156	chr11:8867156:C:T	4.3521e-13	-2.56695e-10	-0.697804	0.000127563	-2.56695e-10	-1.08288
8867192	chr11:8867192:T:C	2.6263e-13	-2.56695e-10	-1.20289	0.000107406	-2.56695e-10	-1.25488
8867206	chr11:8867206:G:A	4.78979e-12	-2.56695e-10	1.70061	0.00112968	-2.56695e-10	1.09819
8867736	chr11:8867736:A:C	6.65877e-13	-2.56695e-10	-0.272527	0.00012261	-2.56695e-10	-1.12248
8867797	chr11:8867797:G:A	1.29319e-13	-1.65427	-0.257076	1.59831e-05	-1.95236	-1.20761
8867947	chr11:8867947:T:C	4.70355e-12	-2.56695e-10	1.68244	0.00111053	-2.56695e-10	1.0811
8867985	chr11:8867985:A:T	2.74811e-13	-2.56695e-10	-1.15755	9.9733e-05	-2.56695e-10	-1.329
8868015	chr11:8868015:G:GA	8.45219e-08	12.7306	-1.25174	1.44156e-05	-1.94991	-1.31327
8868083	chr11:8868083:T:C	7.65754e-08	12.6399	-1.25971	1.44184e-05	-1.94622	-1.31677
8868151	chr11:8868151:C:T	2.95148e-13	-2.56695e-10	-1.08616	0.000184992	-2.56695e-10	-0.711182
8868271	chr11:8868271:G:A	8.34572e-13	0.940339	-0.987053	4.45879e-05	-0.860898	-1.27314
8868532	chr11:8868532:G:A	2.24746e-11	3.70813	-0.461621	4.19793e-05	-1.04913	-1.14519
8868673	chr11:8868673:A:G	9.0039e-13	1.08123	-1.05203	4.02093e-05	-0.936519	-1.30088
8868684	chr11:8868684:G:C	1.52349e-13	-1.74746	-3.33048e-10	5.48592e-05	-1.92673	-3.33048e-10
8869022	chr11:8869022:C:T	6.08488e-13	-2.56695e-10	-0.362654	0.000122237	-2.56695e-10	-1.12554
8869039	chr11:8869039:G:A	2.50029e-13	-2.56695e-10	-1.25205	0.000103181	-2.56695e-10	-1.29501
8869047	chr11:8869047:G:A	9.98268e-08	12.8431	-1.19776	1.44276e-05	-1.95737	-1.30498
8869188	chr11:8869188:C:T	1.82119e-13	-1.56897	-3.33048e-10	5.24378e-05	-1.97187	-3.33048e-10
8869676	chr11:8869676:T:A	2.72234e-13	-2.56695e-10	-1.16697	0.000103429	-2.56695e-10	-1.29261
8870347	chr11:8870347:G:A	1.08507e-07	12.3779	-0.649182	1.48915e-05	-1.90452	-1.32619
8870526	chr11:8870526:C:T	3.04436e-12	-2.56695e-10	1.24741	0.000755611	-2.56695e-10	0.696031
8870776	chr11:8870776:G:A	1.26059e-07	12.2853	-0.406673	1.55987e-05	-1.8985	-1.2858
8870878	chr11:8870878:GA:G	2.59437e-13	-2.56695e-10	-1.21512	0.000126104	-2.56695e-10	-1.09439
8871646	chr11:8871646:C:T	9.77209e-11	5.86467	-1.14843	2.06175e-05	-1.57559	-1.32976
8871751	chr11:8871751:A:C	4.34775e-14	-1.90278	-1.09861	1.74625e-05	-1.78757	-1.28387
8872169	chr11:8872169:C:A	9.64494e-11	-2.56695e-10	4.70314	0.00359036	-2.56695e-10	2.25451
8873026	chr11:8873026:A:G	1.34418e-13	-1.87268	-3.33048e-10	5.91546e-05	-1.85134	-3.33048e-10
8873522	chr11:8873522:T:C	1.44868e-12	-2.56695e-10	0.504776	0.000323711	-2.56695e-10	-0.151645
8874536	chr11:8874536:T:C	4.7821e-13	-0.242191	-0.36139	3.30067e-05	-1.3836	-1.05119
8874713	chr11:8874713:G:A	1.27106e-13	-1.92861	-3.33048e-10	5.85065e-05	-1.86236	-3.33048e-10
8874936	chr11:8874936:A:G	1.29287e-12	-2.56695e-10	0.390991	0.00024349	-2.56695e-10	-0.436421
8875151	chr11:8875151:G:A	1.93588e-12	2.11504	-1.32036	1.88236e-05	-1.66809	-1.3283
8875399	chr11:8875399:A:G	2.10721e-12	2.20666	-1.32717	1.94525e-05	-1.65117	-1.31235
8875524	chr11:8875524:G:A	1.59028e-13	-1.70455	-3.33048e-10	0.000247827	-0.418764	-3.33048e-10
8875703	chr11:8875703:A:C	2.08648e-13	-1.43298	-3.33048e-10	5.2539e-05	-1.96994	-3.33048e-10
8875986	chr11:8875986:T:G	2.37795e-10	6.83916	-1.23363	2.73419e-05	-1.65045	-0.972625
8876254	chr11:8876254:C:T	7.27294e-13	-2.56695e-10	-0.184301	0.000101935	-2.56695e-10	-1.30716
8876471	chr11:8876471:C:T	4.12202e-13	-2.56695e-10	-0.752119	0.000149768	-2.56695e-10	-0.922409
8876943	chr11:8876943:T:A	3.86356e-13	-2.56695e-10	-0.816873	0.000221427	-2.56695e-10	-0.531403
8877031	chr11:8877031:C:G	7.44021e-13	-2.56695e-10	-0.161563	0.00010218	-2.56695e-10	-1.30476
8877560	chr11:8877560:T:G	2.6071e-13	-2.56695e-10	-1.21022	0.000100152	-2.56695e-10	-1.32481
8877784	chr11:8877784:G:A	4.15951e-13	-2.56695e-10	-0.743064	0.000125835	-2.56695e-10	-1.09652
8877853	chr11:8877853:A:G	1.34802e-13	-1.3148	-0.555029	2.5332e-05	-1.78489	-0.91454
8877981	chr11:8877981:A:G	1.35883e-07	11.1003	0.853346	3.12407e-05	-1.95298	-0.536795
8878121	chr11:8878121:C:T	8.91064e-11	5.7667	-1.14274	2.10046e-05	-1.5572	-1.32956
8878452	chr11:8878452:C:T	8.58226e-10	7.78465	-0.895658	1.78112e-05	-1.78211	-1.26955
8878708	chr11:8878708:T:A	2.70041e-13	-2.56695e-10	-1.17506	0.000159593	-2.56695e-10	-0.858868
8878811	chr11:8878811:C:A	5.60396e-14	-1.42684	-1.32073	3.95632e-05	-1.01396	-1.23964
8878847	chr11:8878847:C:T	1.73244e-13	-0.314057	-1.30487	2.23764e-05	-1.50498	-1.31851
8879680	chr11:8879680:A:C	4.67352e-13	-0.626549	-3.33048e-10	6.31937e-05	-1.78529	-3.33048e-10
8879757	chr11:8879757:A:G	2.13829e-12	-2.56695e-10	0.89413	0.000624647	-2.56695e-10	0.50569
8879904	chr11:8879904:G:A	2.92785e-13	0.226829	-1.32102	1.40209e-05	-1.96209	-1.32886
8879937	chr11:8879937:A:T	2.3217e-13	-2.56695e-10	-1.32616	0.00010594	-2.56695e-10	-1.26863
8879965	chr11:8879965:A:T	6.49302e-12	1.57967	0.42518	9.91637e-05	-1.26497	-0.069754
8880277	chr11:8880277:G:A	1.50308e-13	-1.11733	-0.64362	2.45803e-05	-1.54784	-1.18171
8880667	chr11:8880667:A:G	5.34231e-13	-2.56695e-10	-0.492803	0.000110599	-2.56695e-10	-1.22559
8880671	chr11:8880671:T:C	2.941e-07	13.1187	-0.392856	1.76584e-05	-1.95086	-1.10943
8880949	chr11:8880949:T:C	2.81605e-13	-2.56695e-10	-1.13313	0.000108393	-2.56695e-10	-1.24573
8880954	chr11:8880954:C:G	1.4868e-13	-1.03727	-0.734561	2.36635e-05	-1.54277	-1.22479
8881383	chr11:8881383:T:C	2.74922e-13	-2.56695e-10	-1.15714	0.000164694	-2.56695e-10	-0.827404
8881493	chr11:8881493:A:T	1.52986e-13	-1.74329	-3.33048e-10	5.31099e-05	-1.95913	-3.33048e-10
8882384	chr11:8882384:A:G	2.16832e-11	-2.56695e-10	3.21066	0.00107648	-2.56695e-10	1.04995
8882396	chr11:8882396:A:G	7.48627e-12	-0.166411	2.31361	0.000412761	-1.77006	1.86143
8883572	chr11:8883572:T:A	2.68099e-13	-2.56695e-10	-1.18228	0.000106205	-2.56695e-10	-1.26612
8883914	chr11:8883914:A:C	1.73642e-12	1.96134	-1.27539	1.81381e-05	-1.7117	-1.32178
8884102	chr11:8884102:C:G	3.92621e-13	-2.56695e-10	-0.800786	0.000121481	-2.56695e-10	-1.13174
8884324	chr11:8884324:G:T	4.29968e-13	-0.283432	-0.426489	2.67284e-05	-1.55164	-1.09412
8884531	chr11:8884531:A:G	2.80625e-07	13.2634	-0.584512	1.42703e-05	-1.95359	-1.31973
8885089	chr11:8885089:G:C	1.07587e-09	7.9794	-0.864398	1.7514e-05	-1.81077	-1.25772
8885315	chr11:8885315:T:G	8.63347e-10	7.75645	-0.861511	1.80717e-05	-1.78075	-1.2564
8885934	chr11:8885934:T:C	2.59615e-13	-2.56695e-10	-1.21443	0.000126237	-2.56695e-10	-1.09333
8885955	chr11:8885955:GGGA:G	2.34042e-13	-2.56695e-10	-1.31813	0.000100829	-2.56695e-10	-1.31806
8886036	chr11:8886036:G:C	2.51459e-07	13.3245	-0.755331	1.49214e-05	-1.95797	-1.27073
8886114	chr11:8886114:T:C	2.88243e-13	-1.10983	-3.33048e-10	5.29705e-05	-1.96176	-3.33048e-10
8886752	chr11:8886752:G:A	1.38813e-13	-1.15588	-0.68462	2.20038e-05	-1.62818	-1.2121
8886842	chr11:8886842:G:A	1.47819e-07	11.9573	0.0806151	1.76168e-05	-1.97071	-1.09194
8887229	chr11:8887229:A:C	2.31316e-13	-2.56695e-10	-1.32985	0.000103617	-2.56695e-10	-1.29079
8887821	chr11:8887821:A:G	7.0508e-13	-2.56695e-10	-0.215321	0.000281155	-2.56695e-10	-0.29259
8887827	chr11:8887827:G:C	2.31778e-13	-1.32785	-3.33048e-10	5.24289e-05	-1.97204	-3.33048e-10
8888185	chr11:8888185:G:A	2.20659e-07	13.0476	-0.609097	1.43514e-05	-1.9451	-1.32254
8888373	chr11:8888373:T:C	1.9457e-11	-2.56695e-10	3.10233	0.000972571	-2.56695e-10	0.948448
8889073	chr11:8889073:A:C	2.70017e-13	-1.17515	-3.33048e-10	5.265e-05	-1.96783	-3.33048e-10
8889671	chr11:8889671:G:A	1.67324e-13	-1.6537	-3.33048e-10	0.000279417	-0.298789	-3.33048e-10
8890157	chr11:8890157:T:G	6.74235e-13	-2.56695e-10	-0.260053	0.000101197	-2.56695e-10	-1.31443
8890623	chr11:8890623:C:T	2.64631e-13	-1.1953	-3.33048e-10	5.2575e-05	-1.96925	-3.33048e-10
8890681	chr11:8890681:A:G	4.69208e-07	13.4755	-0.282596	1.86092e-05	-1.96307	-1.04477
8890989	chr11:8890989:A:G	6.59861e-14	-1.28741	-1.29678	1.39228e-05	-1.97245	-1.32552
8891204	chr11:8891204:A:G	7.09803e-14	-1.2139	-1.29733	1.39497e-05	-1.97032	-1.32572
8891352	chr11:8891352:C:T	2.77959e-13	-1.14616	-3.33048e-10	5.27803e-05	-1.96536	-3.33048e-10
8891513	chr11:8891513:A:T	1.6306e-07	12.0045	0.131545	1.80108e-05	-1.97	-1.07053
8891534	chr11:8891534:G:C	2.74177e-13	-2.56695e-10	-1.15986	0.000164044	-2.56695e-10	-0.831361
8891538	chr11:8891538:G:A	1.50196e-07	11.9219	0.131907	1.79944e-05	-1.97099	-1.07045
8891613	chr11:8891613:T:A	1.44003e-11	-2.56695e-10	2.80137	0.000811813	-2.56695e-10	0.767774
8891670	chr11:8891670:C:G	3.94674e-14	-1.81237	-1.28579	2.3648e-05	-1.57117	-1.19704
8891887	chr11:8891887:G:A	1.02484e-13	-1.39464	-0.749281	1.94037e-05	-1.96431	-1.00173
8891903	chr11:8891903:T:C	4.42113e-13	-2.56695e-10	-0.682067	0.000117047	-2.56695e-10	-1.16892
8892104	chr11:8892104:A:G	2.73082e-13	-1.16386	-3.33048e-10	5.26976e-05	-1.96693	-3.33048e-10
8892359	chr11:8892359:A:T	6.42487e-14	-1.31443	-1.29644	1.39269e-05	-1.97228	-1.3254
8892989	chr11:8892989:A:G	2.482e-13	-2.56695e-10	-1.2594	0.000101578	-2.56695e-10	-1.31067
8893096	chr11:8893096:C:T	7.00288e-14	-1.2452	-1.27952	1.40436e-05	-1.97171	-1.31761
8893702	chr11:8893702:A:G	2.78568e-13	-1.14397	-3.33048e-10	5.27889e-05	-1.9652	-3.33048e-10
8894139	chr11:8894139:A:C	4.86225e-13	-0.250645	-0.336315	3.31362e-05	-1.39306	-1.03781
8894204	chr11:8894204:G:A	1.63524e-10	6.34847	-1.11739	1.85424e-05	-1.68385	-1.32758
8894641	chr11:8894641:T:G	3.87188e-13	-2.56695e-10	-0.814723	0.000257544	-2.56695e-10	-0.380304
8894642	chr11:8894642:C:G	3.88927e-13	-2.56695e-10	-0.810241	0.000259224	-2.56695e-10	-0.373805
8894726	chr11:8894726:G:A	3.86346e-12	2.78946	-1.30377	2.33374e-05	-1.45205	-1.32939
8894857	chr11:8894857:C:T	8.51304e-13	-2.56695e-10	-0.0268628	0.000143846	-2.56695e-10	-0.962756
8894963	chr11:8894963:G:A	1.43524e-12	-2.56695e-10	0.495459	0.000331025	-2.56695e-10	-0.129302
8895078	chr11:8895078:G:C	6.55226e-14	-1.29401	-1.29723	1.39203e-05	-1.97246	-1.32569
8895270	chr11:8895270:A:G	6.78314e-14	-1.26555	-1.29106	1.39579e-05	-1.9722	-1.32324
8895406	chr11:8895406:A:T	4.19218e-14	-1.73946	-1.29836	2.58411e-05	-1.45741	-1.22212
8895520	chr11:8895520:T:C	2.69831e-13	-2.56695e-10	-1.17584	0.000106637	-2.56695e-10	-1.26207
8895678	chr11:8895678:T:A	1.91066e-11	-2.56695e-10	3.08416	0.000992573	-2.56695e-10	0.968805
8896066	chr11:8896066:A:G	6.35771e-13	-2.56695e-10	-0.318794	0.000262257	-2.56695e-10	-0.362171
8896190	chr11:8896190:C:T	8.16699e-13	-2.56695e-10	-0.0683609	0.000140743	-2.56695e-10	-0.984562
8896390	chr11:8896390:A:G	2.3796e-07	13.0268	-0.512853	1.45956e-05	-1.9442	-1.30658
8896429	chr11:8896429:T:C	4.66236e-13	-0.373658	-0.255282	3.30424e-05	-1.45959	-0.974116
8896435	chr11:8896435:G:A	4.00987e-13	-2.56695e-10	-0.779703	0.00013497	-2.56695e-10	-1.02644
8896582	chr11:8896582:G:A	7.45892e-13	-2.56695e-10	-0.159052	0.000102318	-2.56695e-10	-1.30341
8896607	chr11:8896607:A:G	3.97178e-14	-1.81053	-1.2813	2.39505e-05	-1.5652	-1.19031
8896613	chr11:8896613:A:T	8.63385e-10	7.83393	-0.938943	1.73384e-05	-1.79224	-1.28634
8897103	chr11:8897103:A:T	2.64856e-13	-2.56695e-10	-1.19444	0.000151475	-2.56695e-10	-0.911078
8897357	chr11:8897357:A:C	8.76866e-13	-2.56695e-10	0.00272269	0.000104939	-2.56695e-10	-1.27812
8897746	chr11:8897746:T:C	5.15003e-13	-0.52946	-3.33048e-10	6.51942e-05	-1.75413	-3.33048e-10
8898286	chr11:8898286:A:G	1.92117e-13	-1.51553	-3.33048e-10	5.33236e-05	-1.95512	-3.33048e-10
8898319	chr11:8898319:A:G	6.78677e-14	-1.25856	-1.29752	1.39246e-05	-1.97205	-1.32579
8898452	chr11:8898452:A:G	6.86543e-14	-1.24749	-1.29706	1.39312e-05	-1.97174	-1.32563
8898603	chr11:8898603:A:G	4.21805e-14	-1.74359	-1.28808	2.62248e-05	-1.46341	-1.20138
8899029	chr11:8899029:A:G	4.51515e-14	-1.68337	-1.28024	2.90667e-05	-1.37401	-1.18789
8899155	chr11:8899155:A:C	6.93046e-14	-1.23102	-1.3041	1.39073e-05	-1.97111	-1.32797
8899157	chr11:8899157:A:G	2.84837e-07	13.3089	-0.615133	1.42062e-05	-1.95491	-1.32291
8899280	chr11:8899280:AGGG:A	7.40989e-13	-2.56695e-10	-0.165646	0.000304122	-2.56695e-10	-0.214068
8900168	chr11:8900168:A:G	7.06749e-14	-1.21798	-1.29756	1.39452e-05	-1.97055	-1.32582
8900202	chr11:8900202:G:C	2.96013e-07	13.2308	-0.498494	1.45105e-05	-1.95258	-1.30405
8900459	chr11:8900459:TGTGTTGGC:T	1.49797e-13	-0.776027	-0.988326	1.72483e-05	-1.97216	-1.11163
8900556	chr11:8900556:G:A	1.87765e-13	-1.53844	-3.33048e-10	5.24069e-05	-1.97246	-3.33048e-10
8900674	chr11:8900674:A:T	6.49522e-14	-1.28634	-1.31364	1.38631e-05	-1.97246	-1.32981
8900675	chr11:8900675:T:A	9.0797e-13	-2.56695e-10	0.0375799	0.00010564	-2.56695e-10	-1.27146
8901572	chr11:8901572:A:G	6.41509e-13	-2.56695e-10	-0.309808	0.000264101	-2.56695e-10	-0.355163
8901981	chr11:8901981:C:T	3.13419e-07	13.2324	-0.443023	1.46708e-05	-1.9528	-1.29283
8902026	chr11:8902026:G:A	6.71744e-14	-1.26827	-1.29807	1.39188e-05	-1.97227	-1.32599
8902177	chr11:8902177:G:A	7.2532e-14	-1.19373	-1.29587	1.39731e-05	-1.96917	-1.32519
8902195	chr11:8902195:A:T	7.52522e-14	-1.15435	-1.29844	1.4002e-05	-1.96617	-1.32612
8902231	chr11:8902231:T:C	4.11787e-14	-1.77485	-1.28086	2.53511e-05	-1.5101	-1.18858
8902405	chr11:8902405:C:T	8.66503e-13	1.10469	-1.11385	3.8315e-05	-0.96804	-1.31761
8902846	chr11:8902846:T:C	7.71468e-11	5.69182	-1.21199	2.13959e-05	-1.54449	-1.32381
8903005	chr11:8903005:A:G	4.4145e-14	-1.68081	-1.30534	2.77264e-05	-1.37628	-1.23284
8903179	chr11:8903179:ATTTAT:A	2.44091e-13	-2.56695e-10	-1.27609	0.00012503	-2.56695e-10	-1.10294
8903421	chr11:8903421:A:T	1.73801e-13	-1.61572	-3.33048e-10	0.000261457	-0.365226	-3.33048e-10
8904064	chr11:8904064:C:T	3.44685e-12	2.69524	-1.32366	2.30277e-05	-1.47609	-1.31871
8904644	chr11:8904644:T:C	3.67672e-13	-2.56695e-10	-0.866441	0.00013701	-2.56695e-10	-1.01144
8904658	chr11:8904658:C:T	9.86025e-13	-2.56695e-10	0.12005	0.000145515	-2.56695e-10	-0.951218
8905066	chr11:8905066:AAAT:A	1.40801e-13	-1.82628	-3.33048e-10	0.000169001	-0.801591	-3.33048e-10
8905132	chr11:8905132:A:C	5.19345e-13	-0.292533	-0.22853	3.44284e-05	-1.41232	-0.980291
8905515	chr11:8905515:C:A	2.90167e-13	-1.10318	-3.33048e-10	5.51502e-05	-1.92144	-3.33048e-10
8905659	chr11:8905659:G:C	4.35563e-13	0.487266	-1.18426	6.49033e-05	-0.542251	-1.21635
8905669	chr11:8905669:C:T	2.60429e-13	-1.2113	-3.33048e-10	5.25427e-05	-1.96987	-3.33048e-10
8905703	chr11:8905703:CAT:C	6.71705e-13	-2.56695e-10	-0.263812	0.000275304	-2.56695e-10	-0.313618
8905971	chr11:8905971:G:A	6.53848e-13	0.998616	-1.28937	4.04209e-05	-0.920046	-1.3121
8906169	chr11:8906169:A:G	7.09799e-13	-2.56695e-10	-0.20865	0.000290388	-2.56695e-10	-0.260277
8906273	chr11:8906273:T:C	3.45583e-13	-2.56695e-10	-0.928398	0.000200345	-2.56695e-10	-0.631453
8906925	chr11:8906925:G:C	5.43911e-13	-0.234143	-0.240704	3.5354e-05	-1.37912	-0.986961
8906995	chr11:8906995:C:T	4.38196e-14	-1.88752	-1.10603	1.79449e-05	-1.795	-1.2492
8907068	chr11:8907068:C:G	3.82554e-07	13.5788	-0.590101	1.41074e-05	-1.9647	-1.3201
8907244	chr11:8907244:T:A	4.73168e-13	-0.343468	-0.270713	3.32762e-05	-1.43788	-0.98877
8907433	chr11:8907433:G:C	2.46683e-13	-2.56695e-10	-1.26553	0.000101181	-2.56695e-10	-1.31459
8907672	chr11:8907672:G:A	4.14393e-13	-2.56695e-10	-0.746816	0.000125816	-2.56695e-10	-1.09667
8907876	chr11:8907876:T:A	6.63808e-13	-2.56695e-10	-0.275639	0.000272248	-2.56695e-10	-0.324783
8908610	chr11:8908610:G:A	4.24333e-14	-1.74607	-1.27963	2.68451e-05	-1.47901	-1.1624
8908780	chr11:8908780:G:A	3.94868e-13	-2.56695e-10	-0.79508	0.00012204	-2.56695e-10	-1.12714
8908932	chr11:8908932:G:A	3.05975e-13	-1.05013	-3.33048e-10	5.33423e-05	-1.95477	-3.33048e-10
8909275	chr11:8909275:G:T	2.39061e-13	-1.29691	-3.33048e-10	5.25074e-05	-1.97054	-3.33048e-10
8909406	chr11:8909406:GGAA:G	1.04041e-12	-2.56695e-10	0.173741	0.000686434	-2.56695e-10	0.600015
8909546	chr11:8909546:C:T	4.18317e-14	-1.74584	-1.29414	2.62041e-05	-1.48271	-1.18287
8909756	chr11:8909756:G:A	2.76834e-13	-1.15021	-3.33048e-10	5.27415e-05	-1.96609	-3.33048e-10
8909976	chr11:8909976:A:G	1.32131e-13	-1.88984	-3.33048e-10	6.03582e-05	-1.8312	-3.33048e-10
8911081	chr11:8911081:C:T	4.25801e-13	-2.56695e-10	-0.71966	0.000130387	-2.56695e-10	-1.06099
8911150	chr11:8911150:G:A	2.45881e-13	-2.56695e-10	-1.26879	0.000131328	-2.56695e-10	-1.0538
8911273	chr11:8911273:C:T	2.49168e-13	-2.56695e-10	-1.2555	0.000134983	-2.56695e-10	-1.02635
8911297	chr11:8911297:C:T	2.77818e-13	-2.56695e-10	-1.14667	0.000105924	-2.56695e-10	-1.26877
8911517	chr11:8911517:G:A	5.77941e-12	1.70669	0.181732	7.67405e-05	-1.35354	-0.237526
8912106	chr11:8912106:AG:A	7.36916e-09	8.64949	0.389691	3.35003e-05	-1.95743	-0.462512
8912160	chr11:8912160:G:A	2.61569e-13	-1.20694	-3.33048e-10	5.24363e-05	-1.9719	-3.33048e-10
8912236	chr11:8912236:C:T	5.18784e-12	1.78044	-3.33048e-10	0.000500321	0.283755	-3.33048e-10
8912242	chr11:8912242:G:A	5.19782e-14	-1.51378	-1.30903	3.49999e-05	-1.16636	-1.20979
8912306	chr11:8912306:T:G	1.02474e-08	9.32137	0.0475304	3.0541e-05	-1.88904	-0.623385
8912937	chr11:8912937:T:C	6.00947e-13	-2.56695e-10	-0.375125	0.000125358	-2.56695e-10	-1.10032
8913096	chr11:8913096:G:GTCTCCATC	2.44421e-13	-2.56695e-10	-1.27474	0.000103547	-2.56695e-10	-1.29147
8913195	chr11:8913195:A:G	2.48399e-13	-2.56695e-10	-1.25859	0.000134688	-2.56695e-10	-1.02854
8913404	chr11:8913404:T:C	1.9378e-09	8.90856	-1.20513	1.6474e-05	-1.88434	-1.24537
8913441	chr11:8913441:G:A	3.7092e-09	8.70096	-0.34826	1.63293e-05	-1.95523	-1.18331
8913934	chr11:8913934:T:C	1.62659e-11	2.92319	-3.33048e-10	0.000919119	0.89192	-3.33048e-10
8914760	chr11:8914760:T:C	3.73971e-13	-2.56695e-10	-0.849453	0.000138403	-2.56695e-10	-1.00133
8914913	chr11:8914913:G:C	2.64744e-13	-2.56695e-10	-1.19487	0.000133414	-2.56695e-10	-1.03804
8914917	chr11:8914917:T:C	2.79623e-13	-1.14019	-3.33048e-10	5.28943e-05	-1.9632	-3.33048e-10
8915437	chr11:8915437:T:C	5.16879e-08	11.9019	-0.914834	1.65034e-05	-1.9523	-1.17563
8915453	chr11:8915453:TC:T	2.58905e-12	-2.56695e-10	1.08541	0.0005425	-2.56695e-10	0.364693
8915845	chr11:8915845:T:A	4.44166e-14	-1.76	-1.22002	2.90979e-05	-1.50362	-1.05721
8916041	chr11:8916041:C:T	5.48956e-12	-2.56695e-10	1.83697	0.000435872	-2.56695e-10	0.145853
8916256	chr11:8916256:CCT:C	4.75405e-12	-2.56695e-10	1.69312	0.000395783	-2.56695e-10	0.0493713
8916497	chr11:8916497:C:T	2.55942e-13	-1.22868	-3.33048e-10	5.2518e-05	-1.97034	-3.33048e-10
8916502	chr11:8916502:A:T	2.08234e-07	12.9368	-0.55622	1.42246e-05	-1.97182	-1.3047
8916577	chr11:8916577:G:A	1.00322e-11	1.97532	0.464606	6.0243e-05	-1.66884	-0.16427
8916739	chr11:8916739:T:C	1.11731e-12	-2.56695e-10	0.245046	0.000341762	-2.56695e-10	-0.0973808
8917240	chr11:8917240:A:G	2.99465e-07	13.4383	-0.694442	1.39217e-05	-1.97207	-1.32598
8917272	chr11:8917272:T:C	1.2861e-13	-0.980665	-0.936179	1.81391e-05	-1.96801	-1.06541
8917387	chr11:8917387:C:T	4.66829e-09	8.49549	0.0871821	2.72506e-05	-1.95631	-0.670109
8917477	chr11:8917477:T:C	7.05366e-13	-2.56695e-10	-0.214915	0.000149795	-2.56695e-10	-0.922231
8917511	chr11:8917511:G:A	7.82255e-14	-1.18076	-1.23328	1.41496e-05	-1.96756	-1.31426
8917594	chr11:8917594:A:T	2.43206e-13	-2.56695e-10	-1.27972	0.000103962	-2.56695e-10	-1.28747
8917601	chr11:8917601:T:C	4.54544e-14	-1.85867	-1.09825	2.07136e-05	-1.63225	-1.26845
8918283	chr11:8918283:C:T	5.20341e-13	-0.519147	-3.33048e-10	6.64382e-05	-1.73522	-3.33048e-10
8918340	chr11:8918340:A:G	1.76712e-07	13.3383	-1.12192	1.45359e-05	-1.97246	-1.28242
8918578	chr11:8918578:C:T	2.72855e-13	-1.16469	-3.33048e-10	5.27639e-05	-1.96567	-3.33048e-10
8918596	chr11:8918596:C:T	9.71801e-14	-0.973322	-1.22374	1.42804e-05	-1.95454	-1.31807
8918602	chr11:8918602:G:A	6.50459e-09	8.80736	0.107031	2.73779e-05	-1.96554	-0.656218
8919096	chr11:8919096:G:A	2.59485e-13	-2.56695e-10	-1.21493	0.000129073	-2.56695e-10	-1.07112
8919156	chr11:8919156:G:T	5.21146e-14	-1.49036	-1.32983	1.76869e-05	-1.92852	-1.13015
8919532	chr11:8919532:G:A	2.77748e-13	-1.14692	-3.33048e-10	5.2853e-05	-1.96398	-3.33048e-10
8919650	chr11:8919650:T:G	1.50932e-07	13.1738	-1.11505	1.459e-05	-1.97206	-1.27909
8919668	chr11:8919668:A:G	1.14913e-08	10.6924	-1.20893	1.40983e-05	-1.97036	-1.31509
8920120	chr11:8920120:C:T	3.80653e-13	-2.56695e-10	-0.831744	0.000102558	-2.56695e-10	-1.30107
8920419	chr11:8920419:C:T	3.31272e-13	-2.56695e-10	-0.970692	0.00010714	-2.56695e-10	-1.25736
8920590	chr11:8920590:G:C	2.54547e-13	-1.23414	-3.33048e-10	5.25042e-05	-1.9706	-3.33048e-10
8920879	chr11:8920879:A:T	7.38342e-13	-2.56695e-10	-0.169224	0.00014048	-2.56695e-10	-0.986431
8921123	chr11:8921123:A:G	2.05318e-07	10.0695	2.29694	3.64379e-05	-1.92701	-0.408876
8921341	chr11:8921341:CAT:C	2.41915e-13	-2.56695e-10	-1.28505	0.000104483	-2.56695e-10	-1.28247
8921395	chr11:8921395:C:T	6.93213e-09	8.87152	0.106526	2.73071e-05	-1.96717	-0.657183
8921452	chr11:8921452:G:A	6.87383e-13	-2.56695e-10	-0.24074	0.000135159	-2.56695e-10	-1.02505
8921566	chr11:8921566:C:G	8.9528e-14	-1.05433	-1.22475	1.41531e-05	-1.96383	-1.31774
8921660	chr11:8921660:AT:A	2.42067e-13	-2.56695e-10	-1.28442	0.000104429	-2.56695e-10	-1.28299
8922578	chr11:8922578:G:T	5.31898e-14	-1.59347	-1.2063	3.69371e-05	-1.25867	-1.06361
8922892	chr11:8922892:G:C	1.84816e-13	-1.55427	-3.33048e-10	5.73186e-05	-1.88287	-3.33048e-10
8923024	chr11:8923024:T:G	5.55451e-12	-2.56695e-10	1.84873	0.00042843	-2.56695e-10	0.128633
8923205	chr11:8923205:G:C	2.44687e-13	-2.56695e-10	-1.27365	0.000115189	-2.56695e-10	-1.18492
8923652	chr11:8923652:C:T	4.06069e-13	-2.56695e-10	-0.767108	0.000101647	-2.56695e-10	-1.30999
8924135	chr11:8924135:G:T	2.43076e-13	-2.56695e-10	-1.28026	0.000104023	-2.56695e-10	-1.28689
8924444	chr11:8924444:C:T	5.36511e-14	-1.46246	-1.32867	1.8237e-05	-1.91895	-1.10909
8924519	chr11:8924519:CTT:C	4.77441e-14	-1.79614	-1.11163	3.10065e-05	-1.54322	-0.95408
8924797	chr11:8924797:C:T	2.32738e-13	-2.56695e-10	-1.32372	0.000105199	-2.56695e-10	-1.27564
8924867	chr11:8924867:G:A	2.54619e-11	3.37131	-3.33048e-10	0.00134767	1.27464	-3.33048e-10
8924972	chr11:8924972:T:A	2.4951e-13	-1.25413	-3.33048e-10	5.24581e-05	-1.97148	-3.33048e-10
8925035	chr11:8925035:G:A	2.58838e-13	-2.56695e-10	-1.21743	0.000124239	-2.56695e-10	-1.10929
8925403	chr11:8925403:G:T	2.86162e-09	9.2696	-1.17633	1.98789e-05	-1.92605	-1.01579
8925474	chr11:8925474:A:G	5.46217e-14	-1.57399	-1.19921	3.82465e-05	-1.22933	-1.05812
8925632	chr11:8925632:G:A	8.05866e-09	8.95162	0.177005	2.86531e-05	-1.96871	-0.607527
8925736	chr11:8925736:G:C	4.32639e-09	9.53126	-1.02464	1.76748e-05	-1.93212	-1.12724
8926039	chr11:8926039:C:G	5.90325e-14	-1.38715	-1.30839	1.61878e-05	-1.88976	-1.25748
8926510	chr11:8926510:C:T	4.36797e-10	7.42844	-1.21485	1.94611e-05	-1.89524	-1.06784
8926511	chr11:8926511:A:G	2.2007e-09	7.77344	0.0572158	4.84612e-05	-1.89559	-0.155139
8926540	chr11:8926540:CA:C	6.12895e-12	-2.56695e-10	1.94715	0.000462429	-2.56695e-10	0.204998
8927068	chr11:8927068:G:A	5.3008e-12	-2.56695e-10	1.80198	0.000417653	-2.56695e-10	0.103154
8927133	chr11:8927133:A:T	3.50751e-09	9.46656	-1.16977	1.56356e-05	-1.9264	-1.25555
8927547	chr11:8927547:A:G	8.45738e-09	8.99103	0.185885	2.87859e-05	-1.96928	-0.602332
8927938	chr11:8927938:T:G	2.49413e-13	-2.56695e-10	-1.25452	0.000134544	-2.56695e-10	-1.0296
8928921	chr11:8928921:T:C	9.1216e-09	8.97875	0.273771	3.0452e-05	-1.9693	-0.546048
8929266	chr11:8929266:C:T	3.62875e-13	-2.56695e-10	-0.879574	0.000135161	-2.56695e-10	-1.02503
8929683	chr11:8929683:C:T	5.07517e-14	-1.51924	-1.32745	1.73223e-05	-1.93462	-1.14488
8929808	chr11:8929808:T:C	8.03628e-14	-1.10436	-1.28272	1.57254e-05	-1.96061	-1.21561
8929935	chr11:8929935:A:G	2.0507e-12	-2.56695e-10	0.852304	0.000452474	-2.56695e-10	0.183236
8929986	chr11:8929986:G:A	6.88409e-09	8.79582	0.175272	2.85562e-05	-1.96552	-0.6141
8930059	chr11:8930059:G:A	2.02604e-12	-2.56695e-10	0.840206	0.000452362	-2.56695e-10	0.182987
8930341	chr11:8930341:G:A	2.35354e-13	-2.56695e-10	-1.31254	0.000102	-2.56695e-10	-1.30652
8930352	chr11:8930352:G:T	2.46912e-13	-2.56695e-10	-1.2646	0.00010263	-2.56695e-10	-1.30036
8930608	chr11:8930608:A:C	4.8633e-13	-2.56695e-10	-0.586744	0.000194767	-2.56695e-10	-0.659689
8930877	chr11:8930877:G:A	4.73001e-13	-2.56695e-10	-0.614533	0.000189702	-2.56695e-10	-0.686042
8931002	chr11:8931002:G:A	2.55747e-13	-1.22944	-3.33048e-10	5.25176e-05	-1.97035	-3.33048e-10
8931276	chr11:8931276:C:T	5.67963e-12	-2.56695e-10	1.87101	0.000436664	-2.56695e-10	0.147668
8931610	chr11:8931610:G:A	5.42822e-14	-1.48782	-1.29162	2.06212e-05	-1.92728	-0.977889
8931701	chr11:8931701:T:C	2.62518e-13	-1.20331	-3.33048e-10	5.26027e-05	-1.96873	-3.33048e-10
8932024	chr11:8932024:C:A	4.67433e-14	-1.77043	-1.15853	2.97896e-05	-1.51166	-1.02567
8932112	chr11:8932112:C:T	2.67264e-13	-1.1854	-3.33048e-10	5.26741e-05	-1.96737	-3.33048e-10
8932174	chr11:8932174:T:C	2.70387e-13	-1.17378	-3.33048e-10	5.27233e-05	-1.96644	-3.33048e-10
8932457	chr11:8932457:C:T	1.05159e-13	-1.74071	-0.377456	6.07022e-05	-1.66133	-0.164186
8932869	chr11:8932869:A:G	4.24642e-13	-2.56695e-10	-0.722385	0.00014108	-2.56695e-10	-0.982171
8932954	chr11:8932954:T:C	2.7173e-13	-1.16882	-3.33048e-10	5.27557e-05	-1.96582	-3.33048e-10
8933060	chr11:8933060:G:A	8.66781e-13	-2.56695e-10	-0.00884604	0.000407004	-2.56695e-10	0.0773272
8933116	chr11:8933116:G:A	3.88178e-13	-2.56695e-10	-0.812169	0.00012086	-2.56695e-10	-1.13686
8933725	chr11:8933725:C:T	7.47926e-08	12.6614	-1.30478	2.11117e-05	-1.95927	-0.922395
8933861	chr11:8933861:G:A	2.52707e-13	-1.2414	-3.33048e-10	5.24871e-05	-1.97093	-3.33048e-10
8933908	chr11:8933908:A:G	6.04825e-14	-1.361	-1.31028	1.64597e-05	-1.87904	-1.25154
8933945	chr11:8933945:G:T	2.75764e-13	-1.15409	-3.33048e-10	5.28226e-05	-1.96456	-3.33048e-10
8934563	chr11:8934563:G:A	2.4206e-13	-1.28445	-3.33048e-10	5.24164e-05	-1.97228	-3.33048e-10
8934718	chr11:8934718:T:C	5.09093e-14	-1.69208	-1.1515	3.27263e-05	-1.39042	-1.0529
8934930	chr11:8934930:A:G	3.9911e-09	9.55657	-1.13063	1.6011e-05	-1.93448	-1.22374
8934934	chr11:8934934:A:G	2.69525e-13	-1.17697	-3.33048e-10	5.27156e-05	-1.96658	-3.33048e-10
8935118	chr11:8935118:A:G	2.32749e-13	-2.56695e-10	-1.32367	0.000105215	-2.56695e-10	-1.27549
8935298	chr11:8935298:C:T	5.73373e-12	-2.56695e-10	1.88049	0.000439759	-2.56695e-10	0.15473
8935471	chr11:8935471:A:G	6.25925e-14	-1.55805	-1.07894	4.32821e-05	-1.19261	-0.971151
8935561	chr11:8935561:TAAAG:T	2.39747e-13	-2.56695e-10	-1.29405	0.000105771	-2.56695e-10	-1.27022
8935577	chr11:8935577:G:A	3.58036e-13	-0.892997	-3.33048e-10	6.72454e-05	-1.72315	-3.33048e-10
8936187	chr11:8936187:G:A	2.55543e-13	-1.23024	-3.33048e-10	5.25176e-05	-1.97035	-3.33048e-10
8936225	chr11:8936225:T:C	2.67014e-09	9.18432	-1.16031	1.60664e-05	-1.90918	-1.24558
8936630	chr11:8936630:A:G	6.50235e-13	-2.56695e-10	-0.296299	0.000122545	-2.56695e-10	-1.12302
8936634	chr11:8936634:G:A	3.08047e-09	9.44122	-1.27426	1.48105e-05	-1.93514	-1.30101
8936646	chr11:8936646:G:T	2.50535e-13	-2.56695e-10	-1.25003	9.99892e-05	-2.56695e-10	-1.32643
8936653	chr11:8936653:A:G	2.31472e-13	-2.56695e-10	-1.32917	0.000106108	-2.56695e-10	-1.26704
8936690	chr11:8936690:T:C	2.32291e-13	-2.56695e-10	-1.32564	0.000103252	-2.56695e-10	-1.29433
8936868	chr11:8936868:C:T	2.33932e-13	-2.56695e-10	-1.3186	0.000100966	-2.56695e-10	-1.31671
8936945	chr11:8936945:T:C	5.25758e-14	-1.66063	-1.15074	3.44109e-05	-1.33294	-1.06018
8937131	chr11:8937131:T:A	7.14213e-12	2.10014	-3.33048e-10	0.000655259	0.553536	-3.33048e-10
8937356	chr11:8937356:T:C	5.66908e-14	-1.42319	-1.31283	1.61449e-05	-1.90287	-1.24702
8937473	chr11:8937473:G:A	8.27428e-10	8.07342	-1.22098	1.50238e-05	-1.94065	-1.28121
8937823	chr11:8937823:G:A	1.00983e-08	9.19931	0.154934	2.81625e-05	-1.97246	-0.621044
8937964	chr11:8937964:T:G	3.06155e-12	2.55671	-1.30366	2.4881e-05	-1.40582	-1.31157
8938097	chr11:8938097:C:T	2.92522e-13	-2.56695e-10	-1.09509	0.000101326	-2.56695e-10	-1.31315
8938242	chr11:8938242:C:G	5.20109e-13	-2.56695e-10	-0.519594	9.96432e-05	-2.56695e-10	-1.3299
8938992	chr11:8938992:A:C	1.56198e-09	8.66027	-1.17244	1.64376e-05	-1.87944	-1.25248
8938997	chr11:8938997:G:A	4.4348e-13	-2.56695e-10	-0.678978	0.000145768	-2.56695e-10	-0.949481
8939426	chr11:8939426:G:A	8.57705e-10	8.10579	-1.21741	1.50195e-05	-1.94353	-1.27862
8939486	chr11:8939486:G:A	5.34015e-13	-2.56695e-10	-0.493208	9.96777e-05	-2.56695e-10	-1.32955
8939700	chr11:8939700:C:T	2.10501e-09	8.95122	-1.16501	1.61275e-05	-1.90385	-1.24712
8939754	chr11:8939754:G:T	5.39681e-13	-2.56695e-10	-0.482653	9.97207e-05	-2.56695e-10	-1.32912
8940085	chr11:8940085:C:T	7.86597e-09	9.01849	0.0859296	2.96916e-05	-1.97165	-0.568985
8940742	chr11:8940742:A:G	1.9747e-09	8.93961	-1.21732	1.5553e-05	-1.90252	-1.28472
8940864	chr11:8940864:T:C	2.25209e-09	9.06791	-1.21418	1.54332e-05	-1.9123	-1.28267
8940959	chr11:8940959:G:A	3.12796e-13	-2.56695e-10	-1.02808	0.000115227	-2.56695e-10	-1.1846
8940965	chr11:8940965:C:T	2.4002e-13	-2.56695e-10	-1.29291	0.000124218	-2.56695e-10	-1.10946
8941217	chr11:8941217:A:G	7.28175e-12	2.0439	0.0755952	5.95719e-05	-1.52056	-0.32375
8941230	chr11:8941230:G:A	1.79906e-13	-1.5812	-3.33048e-10	5.40611e-05	-1.94138	-3.33048e-10
8941557	chr11:8941557:TG:T	6.26081e-13	-2.56695e-10	-0.334152	0.000118264	-2.56695e-10	-1.15857
8941583	chr11:8941583:T:C	7.94816e-14	-1.88184	-0.516262	2.18842e-05	-1.5496	-1.29613
8941609	chr11:8941609:G:C	1.21678e-13	-1.97226	-3.33048e-10	0.000121775	-1.12932	-3.33048e-10
8941969	chr11:8941969:C:T	3.33984e-13	-2.56695e-10	-0.96254	0.000111119	-2.56695e-10	-1.2209
8942256	chr11:8942256:G:A	1.57617e-13	-1.71347	-3.33048e-10	5.57667e-05	-1.91032	-3.33048e-10
8942262	chr11:8942262:G:A	1.70513e-13	-1.63482	-3.33048e-10	5.50427e-05	-1.92339	-3.33048e-10
8942857	chr11:8942857:G:A	1.90015e-09	8.90318	-1.21936	1.55765e-05	-1.89962	-1.28611
8943083	chr11:8943083:T:A	2.42439e-13	-2.56695e-10	-1.28288	0.000127251	-2.56695e-10	-1.08533
8943144	chr11:8943144:A:G	9.01715e-09	9.20072	0.040283	2.87096e-05	-1.97246	-0.601807
8943185	chr11:8943185:G:A	2.58742e-13	-2.56695e-10	-1.2178	0.000124175	-2.56695e-10	-1.1098
8943391	chr11:8943391:T:C	4.46103e-14	-1.91561	-1.06006	2.76912e-05	-1.65513	-0.955248
8943546	chr11:8943546:A:T	2.88366e-13	-2.56695e-10	-1.1094	0.000164833	-2.56695e-10	-0.826563
8943929	chr11:8943929:A:G	4.4862e-14	-1.91419	-1.05585	2.85672e-05	-1.63068	-0.948555
8944151	chr11:8944151:T:C	7.31834e-09	8.9444	0.0878669	3.01373e-05	-1.96934	-0.556394
8944308	chr11:8944308:T:G	1.88152e-13	-1.53638	-3.33048e-10	5.33578e-05	-1.95448	-3.33048e-10
8944448	chr11:8944448:G:A	6.04387e-09	8.69444	0.146483	5.4663e-05	-1.85684	-0.0734736
8944555	chr11:8944555:C:T	8.19856e-13	-2.56695e-10	-0.0645027	0.000290461	-2.56695e-10	-0.260028
8944591	chr11:8944591:G:A	1.72022e-13	-1.62601	-3.33048e-10	6.1673e-05	-1.80965	-3.33048e-10
8944828	chr11:8944828:A:G	6.00934e-13	-2.56695e-10	-0.375146	0.000118016	-2.56695e-10	-1.16067
8944834	chr11:8944834:G:C	2.37971e-13	-2.56695e-10	-1.30148	0.000120657	-2.56695e-10	-1.13855
8944835	chr11:8944835:G:T	2.38123e-13	-2.56695e-10	-1.30085	0.000120853	-2.56695e-10	-1.13692
8944964	chr11:8944964:A:C	7.09928e-14	-1.21387	-1.29719	1.70651e-05	-1.82166	-1.2728
8945676	chr11:8945676:C:T	4.99569e-13	-2.56695e-10	-0.559885	9.96524e-05	-2.56695e-10	-1.32981
8945963	chr11:8945963:G:A	4.71097e-13	-2.56695e-10	-0.618568	9.97397e-05	-2.56695e-10	-1.32893
8946032	chr11:8946032:GTTTA:G	2.87495e-07	13.259	-0.555895	1.41641e-05	-1.97137	-1.30942
8946045	chr11:8946045:T:G	6.22382e-09	8.71607	0.154189	5.49103e-05	-1.86377	-0.0620245
8946250	chr11:8946250:C:T	6.95992e-12	-2.56695e-10	2.07429	0.000504751	-2.56695e-10	0.29257
8946649	chr11:8946649:A:G	1.57545e-13	-1.71392	-3.33048e-10	5.71285e-05	-1.88619	-3.33048e-10
8946782	chr11:8946782:C:T	3.37142e-13	-2.56695e-10	-0.953128	0.000101537	-2.56695e-10	-1.31107
8946900	chr11:8946900:T:TTAA	5.8665e-14	-1.86812	-0.833671	2.58909e-05	-1.94917	-0.728431
8946940	chr11:8946940:G:A	5.70234e-12	1.875	-3.33048e-10	0.000550665	0.379632	-3.33048e-10
8947256	chr11:8947256:G:A	3.11433e-13	-2.56695e-10	-1.03245	9.96378e-05	-2.56695e-10	-1.32995
8947331	chr11:8947331:GAGGACAT:G	8.17627e-09	9.08965	0.0534666	4.84973e-05	-1.88844	-0.161548
8948536	chr11:8948536:C:A	9.6704e-09	9.28354	0.0274074	4.6706e-05	-1.90474	-0.182885
8948711	chr11:8948711:T:C	3.19067e-13	-1.00823	-3.33048e-10	5.2737e-05	-1.96618	-3.33048e-10
8949527	chr11:8949527:C:G	2.20786e-13	-1.37644	-3.33048e-10	5.25151e-05	-1.97039	-3.33048e-10
8949586	chr11:8949586:T:A	8.55607e-09	9.17649	0.0120271	4.66264e-05	-1.89566	-0.193667
8949702	chr11:8949702:T:C	2.2537e-13	-1.35589	-3.33048e-10	5.24599e-05	-1.97145	-3.33048e-10
8949797	chr11:8949797:C:A	2.88375e-13	-1.10937	-3.33048e-10	5.24098e-05	-1.9724	-3.33048e-10
8950008	chr11:8950008:C:T	5.25554e-14	-1.5021	-1.30966	1.56187e-05	-1.9275	-1.25553
8950366	chr11:8950366:GA:G	1.46486e-08	9.40307	0.323151	5.60805e-05	-1.91307	0.00836075
8950451	chr11:8950451:G:A	7.96438e-13	-2.56695e-10	-0.0934821	0.000135729	-2.56695e-10	-1.02083
8950821	chr11:8950821:A:C	5.05259e-13	0.741848	-1.29041	1.50544e-05	-1.89482	-1.325
8951489	chr11:8951489:C:T	8.41873e-12	-2.56695e-10	2.26458	0.000579004	-2.56695e-10	0.429813
8951621	chr11:8951621:G:A	1.22477e-08	9.49185	0.0553636	4.71393e-05	-1.92057	-0.157821
8952000	chr11:8952000:C:T	9.30636e-09	9.33491	-0.0623288	4.28755e-05	-1.90999	-0.263204
8952712	chr11:8952712:A:G	2.09228e-12	-2.56695e-10	0.872377	0.000460336	-2.56695e-10	0.200461
8952743	chr11:8952743:G:A	5.35028e-13	-0.491313	-3.33048e-10	0.000577462	0.427147	-3.33048e-10
8953395	chr11:8953395:G:C	3.02846e-13	-1.06041	-3.33048e-10	5.25308e-05	-1.9701	-3.33048e-10
8954086	chr11:8954086:T:C	2.59075e-13	-2.56695e-10	-1.21651	0.00012132	-2.56695e-10	-1.13307
8954229	chr11:8954229:G:A	3.2253e-08	10.963	-0.447514	1.50325e-05	-1.9421	-1.27918
8954292	chr11:8954292:T:C	5.65247e-12	2.86329	-0.997072	2.91568e-05	-1.34727	-1.21154
8954314	chr11:8954314:T:A	3.70597e-14	-1.87039	-1.29071	1.45539e-05	-1.96114	-1.29249
8954543	chr11:8954543:A:C	3.08357e-09	7.81051	0.357459	5.94694e-05	-1.90268	0.0566426
8954761	chr11:8954761:A:G	1.10354e-08	9.37124	0.0717495	4.80351e-05	-1.91136	-0.148202
8955012	chr11:8955012:G:A	1.13685e-08	9.38955	0.0831696	4.8576e-05	-1.91247	-0.135893
8955291	chr11:8955291:C:T	1.07014e-12	0.201915	-3.33048e-10	0.000149993	-0.920905	-3.33048e-10
8955346	chr11:8955346:G:C	5.45141e-14	-1.92769	-0.847487	2.49522e-05	-1.96921	-0.745325
8956160	chr11:8956160:G:A	1.04978e-08	9.31195	0.0810876	4.88051e-05	-1.90687	-0.136793
8956283	chr11:8956283:A:G	4.58591e-14	-1.89513	-1.05292	2.94176e-05	-1.96447	-0.585437
8956504	chr11:8956504:T:A	1.05952e-08	9.28736	0.114918	5.03907e-05	-1.90489	-0.106797
8956771	chr11:8956771:G:A	1.23299e-08	9.42695	0.126956	5.0452e-05	-1.9151	-0.0953741
8957868	chr11:8957868:T:A	2.58722e-13	-2.56695e-10	-1.21788	0.000124167	-2.56695e-10	-1.10987
8958234	chr11:8958234:G:A	1.62235e-08	9.7369	0.0914425	4.72915e-05	-1.9347	-0.140465
8958612	chr11:8958612:G:T	1.84815e-11	4.03629	-0.9854	3.86332e-05	-1.07011	-1.20727
8958704	chr11:8958704:T:C	4.15552e-13	-2.56695e-10	-0.744023	0.000151585	-2.56695e-10	-0.910351
8959990	chr11:8959990:G:A	2.59117e-09	9.20086	-1.20687	1.90725e-05	-1.91776	-1.06549
8960633	chr11:8960633:GAATA:G	2.3272e-13	-2.56695e-10	-1.3238	0.000109041	-2.56695e-10	-1.23978
8960807	chr11:8960807:G:A	2.40067e-13	-2.56695e-10	-1.29271	0.000114735	-2.56695e-10	-1.18887
8961064	chr11:8961064:C:CATATT	4.63849e-13	-0.634072	-3.33048e-10	5.28663e-05	-1.96373	-3.33048e-10
8961068	chr11:8961068:A:ATGT	4.75099e-13	-0.610108	-3.33048e-10	5.29757e-05	-1.96166	-3.33048e-10
8961074	chr11:8961074:AG:A	4.61818e-13	-0.638462	-3.33048e-10	5.28489e-05	-1.96406	-3.33048e-10
8961098	chr11:8961098:A:C	2.42329e-13	-2.56695e-10	-1.28333	0.000126932	-2.56695e-10	-1.08784
8961165	chr11:8961165:T:C	5.95292e-13	-2.56695e-10	-0.38458	0.000100263	-2.56695e-10	-1.3237
8961302	chr11:8961302:G:A	3.59517e-09	9.53437	-1.2129	1.85228e-05	-1.9384	-1.07409
8961737	chr11:8961737:C:T	1.47402e-08	9.72041	0.01205	4.39553e-05	-1.93403	-0.214295
8961756	chr11:8961756:T:C	1.2191e-13	-1.97035	-3.33048e-10	7.14558e-05	-1.66242	-3.33048e-10
8962000	chr11:8962000:A:G	6.77712e-14	-1.58187	-0.975619	3.53467e-05	-1.93614	-0.430152
8962675	chr11:8962675:GA:G	2.59498e-13	-2.56695e-10	-1.21488	0.000129525	-2.56695e-10	-1.06762
8962831	chr11:8962831:G:A	2.06438e-08	10.0309	0.0384064	4.43455e-05	-1.95038	-0.189104
8963143	chr11:8963143:A:G	1.45483e-11	3.82678	-1.01518	3.85095e-05	-1.06258	-1.21801
8963815	chr11:8963815:G:A	2.7086e-13	-1.17203	-3.33048e-10	5.28204e-05	-1.9646	-3.33048e-10
8964036	chr11:8964036:C:T	2.92846e-13	-2.56695e-10	-1.09398	0.000120276	-2.56695e-10	-1.1417
8964461	chr11:8964461:G:A	1.22696e-13	-1.96392	-3.33048e-10	7.02911e-05	-1.67885	-3.33048e-10
8964610	chr11:8964610:T:G	1.28005e-13	-1.92156	-3.33048e-10	8.33435e-05	-1.50852	-3.33048e-10
8964972	chr11:8964972:T:C	8.59034e-13	-2.56695e-10	-0.0178239	0.000228756	-2.56695e-10	-0.49884
8965431	chr11:8965431:G:A	8.48154e-14	-1.52236	-0.810795	4.09105e-05	-1.9272	-0.292908
8965531	chr11:8965531:G:A	3.87009e-12	1.4874	-3.33048e-10	0.000591058	0.450419	-3.33048e-10
8965879	chr11:8965879:A:G	4.27051e-14	-1.74316	-1.27615	1.66373e-05	-1.85076	-1.26909
8965891	chr11:8965891:C:T	4.95964e-14	-1.85307	-1.01664	2.70886e-05	-1.93014	-0.702243
8966276	chr11:8966276:A:G	1.02755e-08	10.7015	-1.32987	1.78439e-05	-1.95191	-1.09792
8966379	chr11:8966379:C:T	8.84974e-14	-1.03388	-1.25678	1.45783e-05	-1.93735	-1.31461
8966437	chr11:8966437:G:A	1.02231e-12	-2.56695e-10	0.156187	0.000152244	-2.56695e-10	-0.906014
8966536	chr11:8966536:G:A	4.78672e-14	-1.86757	-1.03763	2.65347e-05	-1.92116	-0.731884
8966547	chr11:8966547:T:TTA	3.06614e-13	-2.56695e-10	-1.04804	0.000117673	-2.56695e-10	-1.16358
8966754	chr11:8966754:A:G	2.41416e-13	-2.56695e-10	-1.28711	0.000105652	-2.56695e-10	-1.27135
8966815	chr11:8966815:T:C	4.25282e-12	2.31498	-0.733272	2.494e-05	-1.66636	-1.04866
8966983	chr11:8966983:G:C	3.50026e-12	-2.56695e-10	1.38696	0.00032315	-2.56695e-10	-0.153378
8967147	chr11:8967147:A:G	2.72964e-12	-2.56695e-10	1.13829	0.000308685	-2.56695e-10	-0.199174
8968259	chr11:8968259:A:C	3.25771e-13	-2.56695e-10	-0.987437	0.000124367	-2.56695e-10	-1.10826
8968327	chr11:8968327:C:G	5.45562e-14	-1.80625	-0.968151	3.21217e-05	-1.79736	-0.664605
8968465	chr11:8968465:G:C	2.61382e-13	-2.56695e-10	-1.20765	0.000115405	-2.56695e-10	-1.18305
8969083	chr11:8969083:A:G	3.06969e-13	-2.56695e-10	-1.04688	0.000117778	-2.56695e-10	-1.1627
8970069	chr11:8970069:G:T	1.0062e-12	-2.56695e-10	0.140308	0.000151148	-2.56695e-10	-0.913236
8970240	chr11:8970240:G:A	1.47861e-12	-2.56695e-10	0.525223	0.000350038	-2.56695e-10	-0.0734532
8970348	chr11:8970348:TAAAA:T	1.30438e-13	-1.90273	-3.33048e-10	7.1667e-05	-1.65947	-3.33048e-10
8970395	chr11:8970395:T:G	6.16949e-13	-2.56695e-10	-0.348845	0.000120132	-2.56695e-10	-1.14291
8970671	chr11:8970671:A:G	5.24358e-14	-1.7686	-1.04545	1.96601e-05	-1.96096	-0.991951
8970772	chr11:8970772:T:C	2.64673e-12	-2.56695e-10	1.10745	0.000299577	-2.56695e-10	-0.229125
8971583	chr11:8971583:A:G	6.33524e-09	10.2037	-1.31571	1.60686e-05	-1.96488	-1.18975
8971762	chr11:8971762:G:C	1.85923e-08	11.2609	-1.29631	1.62883e-05	-1.92784	-1.2132
8972678	chr11:8972678:G:C	1.28026e-12	-2.56695e-10	0.38119	0.000416419	-2.56695e-10	0.100195
8973108	chr11:8973108:T:C	4.43999e-14	-1.94568	-1.03471	2.36876e-05	-1.79327	-0.973269
8973420	chr11:8973420:G:C	9.5375e-13	-2.56695e-10	0.0867693	0.000146907	-2.56695e-10	-0.941696
8974115	chr11:8974115:G:A	2.62347e-13	-2.56695e-10	-1.20396	0.000112103	-2.56695e-10	-1.21208
8974226	chr11:8974226:A:T	4.08919e-14	-1.77639	-1.28631	1.68637e-05	-1.82665	-1.27968
8974268	chr11:8974268:A:G	2.38426e-13	-2.56695e-10	-1.29957	9.99255e-05	-2.56695e-10	-1.32707
8974512	chr11:8974512:G:A	1.58743e-08	11.1347	-1.32812	1.76676e-05	-1.93442	-1.12535
8974603	chr11:8974603:C:T	4.12304e-14	-1.96903	-1.08542	2.065e-05	-1.87146	-1.03232
8974967	chr11:8974967:C:A	2.48465e-13	-2.56695e-10	-1.25833	0.000134642	-2.56695e-10	-1.02887
8975063	chr11:8975063:T:C	2.52732e-13	-2.56695e-10	-1.2413	0.000110164	-2.56695e-10	-1.22952
8975503	chr11:8975503:C:A	2.31499e-13	-2.56695e-10	-1.32906	0.000101219	-2.56695e-10	-1.31421
8975508	chr11:8975508:T:C	2.53363e-13	-2.56695e-10	-1.23881	0.000110453	-2.56695e-10	-1.22691
8975571	chr11:8975571:A:G	8.94867e-08	12.8655	-1.32958	1.84863e-05	-1.95986	-1.05461
8975668	chr11:8975668:A:G	1.55962e-12	-2.56695e-10	0.578565	0.000365816	-2.56695e-10	-0.0293657
8975990	chr11:8975990:G:A	2.32423e-13	-2.56695e-10	-1.32507	0.000116612	-2.56695e-10	-1.17265
8976064	chr11:8976064:CT:C	2.6186e-13	-2.56695e-10	-1.20582	0.000111905	-2.56695e-10	-1.21384
8976135	chr11:8976135:G:T	2.22094e-12	-2.56695e-10	0.932056	0.000267589	-2.56695e-10	-0.342045
8976611	chr11:8976611:C:A	2.51349e-08	11.1594	-0.893306	1.85123e-05	-1.76107	-1.25199
8976761	chr11:8976761:T:C	4.28042e-14	-1.96079	-1.05621	2.20657e-05	-1.83719	-1.00028
8976967	chr11:8976967:C:A	7.36561e-13	-2.56695e-10	-0.17164	0.000133948	-2.56695e-10	-1.03405
8979552	chr11:8979552:ATAAATAAATAAAT:A	2.59975e-13	-2.56695e-10	-1.21305	9.99648e-05	-2.56695e-10	-1.32668
8979612	chr11:8979612:C:T	2.58239e-13	-2.56695e-10	-1.21974	0.000113921	-2.56695e-10	-1.19599
8980106	chr11:8980106:G:A	2.41364e-13	-2.56695e-10	-1.28732	0.000102746	-2.56695e-10	-1.29924
8980146	chr11:8980146:C:T	2.32219e-13	-2.56695e-10	-1.32595	0.000116031	-2.56695e-10	-1.17764
8980168	chr11:8980168:G:A	2.42307e-13	-2.56695e-10	-1.28343	0.000102421	-2.56695e-10	-1.3024
8980305	chr11:8980305:CT:C	2.31912e-13	-2.56695e-10	-1.32728	0.000100334	-2.56695e-10	-1.32299
8980542	chr11:8980542:A:G	6.71914e-08	12.5791	-1.32966	1.77396e-05	-1.96683	-1.08887
8980600	chr11:8980600:G:A	6.87414e-12	3.07023	-1.00834	1.72428e-05	-1.80712	-1.27698
8980854	chr11:8980854:G:A	7.67153e-13	-2.56695e-10	-0.130946	0.000133491	-2.56695e-10	-1.03746
8980930	chr11:8980930:T:C	3.94291e-14	-1.76929	-1.32984	1.80833e-05	-1.76096	-1.27555
8981245	chr11:8981245:G:A	2.43019e-13	-2.56695e-10	-1.28049	0.000102216	-2.56695e-10	-1.30441
8981292	chr11:8981292:A:AC	1.09001e-07	12.5482	-0.81499	1.3861e-05	-1.97245	-1.32996
8981296	chr11:8981296:G:A	3.76913e-13	-2.56695e-10	-0.841618	0.000101839	-2.56695e-10	-1.3081
8981385	chr11:8981385:A:G	6.75587e-08	12.1013	-0.84642	1.3928e-05	-1.96877	-1.32883
8981422	chr11:8981422:C:T	1.29302e-13	-1.91148	-3.33048e-10	7.26504e-05	-1.64584	-3.33048e-10
8981759	chr11:8981759:A:G	4.55048e-08	11.5134	-0.653674	1.45529e-05	-1.93022	-1.32349
8982313	chr11:8982313:G:A	3.07514e-13	-2.56695e-10	-1.04511	0.000161777	-2.56695e-10	-0.845279
8982406	chr11:8982406:C:T	6.72243e-08	12.5799	-1.32996	1.79827e-05	-1.96648	-1.0756
8982455	chr11:8982455:C:T	2.71546e-08	11.1237	-0.780274	1.41957e-05	-1.94885	-1.32971
8982513	chr11:8982513:T:C	6.21983e-08	11.8513	-0.679071	1.5927e-05	-1.89592	-1.26756
8983331	chr11:8983331:A:G	2.3201e-13	-2.56695e-10	-1.32685	0.000115394	-2.56695e-10	-1.18314
8983518	chr11:8983518:C:T	2.31562e-13	-1.32878	-3.33048e-10	5.88581e-05	-1.85637	-3.33048e-10
8983753	chr11:8983753:TGTA:T	2.31884e-13	-2.56695e-10	-1.3274	0.000114959	-2.56695e-10	-1.18692
8984002	chr11:8984002:A:G	3.78329e-13	-2.56695e-10	-0.837867	0.0001014	-2.56695e-10	-1.31242
8984158	chr11:8984158:C:T	1.19204e-12	-2.56695e-10	0.309786	0.000382895	-2.56695e-10	0.0162659
8984328	chr11:8984328:T:C	3.83582e-13	-2.56695e-10	-0.824079	0.00012888	-2.56695e-10	-1.07262
8984772	chr11:8984772:CTCTCTG:C	2.44469e-13	-2.56695e-10	-1.27454	0.000101759	-2.56695e-10	-1.30889
8984884	chr11:8984884:T:G	1.29416e-13	-1.9106	-3.33048e-10	7.28791e-05	-1.64269	-3.33048e-10
8984979	chr11:8984979:G:A	1.59262e-13	-1.70308	-3.33048e-10	5.32041e-05	-1.95736	-3.33048e-10
8985295	chr11:8985295:G:A	1.31665e-13	-1.89337	-3.33048e-10	7.06162e-05	-1.67424	-3.33048e-10
8985487	chr11:8985487:A:ACCT	7.76553e-08	12.7228	-1.32866	1.74566e-05	-1.96314	-1.10864
8986064	chr11:8986064:CA:C	2.35205e-13	-2.56695e-10	-1.31318	0.000105194	-2.56695e-10	-1.27569
8986103	chr11:8986103:G:A	2.36513e-13	-2.56695e-10	-1.30763	0.000122549	-2.56695e-10	-1.12299
8986104	chr11:8986104:A:G	5.21014e-13	-2.56695e-10	-0.517855	0.000113426	-2.56695e-10	-1.20034
8986665	chr11:8986665:C:G	2.31842e-13	-2.56695e-10	-1.32757	0.000102933	-2.56695e-10	-1.29742
8986687	chr11:8986687:G:T	2.38134e-13	-2.56695e-10	-1.3008	0.000109905	-2.56695e-10	-1.23188
8986790	chr11:8986790:G:A	1.23196e-13	-1.95985	-3.33048e-10	7.48243e-05	-1.61635	-3.33048e-10
8986797	chr11:8986797:T:C	1.21724e-13	-1.97187	-3.33048e-10	6.90001e-05	-1.69739	-3.33048e-10
8987127	chr11:8987127:A:G	5.2821e-14	-1.75972	-1.047	1.45783e-05	-1.95717	-1.29479
8987454	chr11:8987454:G:A	2.58506e-13	-2.56695e-10	-1.21871	0.000114033	-2.56695e-10	-1.19501
8987927	chr11:8987927:G:A	1.88379e-13	-1.53517	-3.33048e-10	0.00014276	-0.970327	-3.33048e-10
8988398	chr11:8988398:C:A	1.07751e-11	-0.118767	2.63013	0.000518421	-1.88676	2.20605
8988459	chr11:8988459:A:C	2.53593e-08	10.6875	-0.41248	2.03808e-05	-1.80328	-1.11362
8988587	chr11:8988587:G:T	1.19234e-10	5.81364	-0.898435	0.000210846	0.519131	-1.0995
8988950	chr11:8988950:C:T	1.13773e-07	12.4056	-0.62952	1.72499e-05	-1.8364	-1.24728
8988963	chr11:8988963:G:A	2.32753e-13	-2.56695e-10	-1.32365	0.000113078	-2.56695e-10	-1.20341
8989112	chr11:8989112:G:A	3.01446e-07	13.4502	-0.699733	1.41852e-05	-1.95495	-1.32435
8989185	chr11:8989185:T:C	3.61203e-13	-2.56695e-10	-0.884191	0.000157088	-2.56695e-10	-0.87469
8989190	chr11:8989190:T:C	1.1411e-07	12.4817	-0.702659	1.69527e-05	-1.82904	-1.27203
8989666	chr11:8989666:C:T	3.89173e-13	-2.56695e-10	-0.809607	0.000144094	-2.56695e-10	-0.961029
8990684	chr11:8990684:A:G	2.66141e-13	-2.56695e-10	-1.18961	0.000105715	-2.56695e-10	-1.27075
8990727	chr11:8990727:G:A	1.34124e-13	-1.87487	-3.33048e-10	6.80097e-05	-1.71184	-3.33048e-10
8991030	chr11:8991030:G:A	2.31604e-13	-2.56695e-10	-1.3286	0.00011069	-2.56695e-10	-1.22477
8991157	chr11:8991157:C:T	1.36576e-13	-1.85675	-3.33048e-10	6.61596e-05	-1.73943	-3.33048e-10
8991455	chr11:8991455:A:G	1.18751e-07	13.1487	-1.32975	1.83201e-05	-1.94342	-1.08007
8992037	chr11:8992037:T:C	8.53535e-13	-2.56695e-10	-0.0242452	0.000138385	-2.56695e-10	-1.00145
8992050	chr11:8992050:T:C	2.32174e-13	-2.56695e-10	-1.32615	0.00011326	-2.56695e-10	-1.20181
8992092	chr11:8992092:T:C	2.33795e-07	13.1876	-0.691313	1.40499e-05	-1.96433	-1.32455
8992113	chr11:8992113:T:C	3.84676e-12	-2.56695e-10	1.48135	0.000345568	-2.56695e-10	-0.0863075
8992580	chr11:8992580:G:A	4.1006e-13	-2.56695e-10	-0.757328	0.000100216	-2.56695e-10	-1.32417
8992686	chr11:8992686:G:A	2.54034e-13	-2.56695e-10	-1.23616	0.000110786	-2.56695e-10	-1.22389
8993380	chr11:8993380:A:G	4.53521e-13	-2.56695e-10	-0.656591	0.000198489	-2.56695e-10	-0.640762
8993579	chr11:8993579:C:T	4.504e-08	9.42827	1.42116	2.04974e-05	-1.95154	-0.959653
8993839	chr11:8993839:G:A	4.35853e-13	-2.56695e-10	-0.696327	0.000190422	-2.56695e-10	-0.682255
8993855	chr11:8993855:A:G	7.64831e-09	9.95895	-0.882583	1.50473e-05	-1.89363	-1.32667
8994087	chr11:8994087:C:T	2.31879e-13	-2.56695e-10	-1.32741	0.000107556	-2.56695e-10	-1.25348
8995028	chr11:8995028:A:G	2.57004e-13	-2.56695e-10	-1.22454	0.000112107	-2.56695e-10	-1.21204
8995388	chr11:8995388:A:G	8.06122e-13	-2.56695e-10	-0.0813962	0.000134441	-2.56695e-10	-1.03037
8995916	chr11:8995916:T:C	3.17567e-08	9.76248	0.737505	1.88605e-05	-1.92933	-1.0651
8996468	chr11:8996468:A:G	3.96754e-13	-2.56695e-10	-0.790314	0.000100519	-2.56695e-10	-1.32115
8996652	chr11:8996652:A:G	7.85144e-13	-2.56695e-10	-0.107765	0.000132695	-2.56695e-10	-1.04344
8996745	chr11:8996745:C:T	9.7415e-13	-2.56695e-10	0.107933	0.00015072	-2.56695e-10	-0.916073
8996830	chr11:8996830:C:A	1.01083e-08	10.3785	-1.02323	1.57304e-05	-1.84763	-1.32828
8996857	chr11:8996857:AC:A	1.31158e-13	-1.89723	-3.33048e-10	6.77843e-05	-1.71517	-3.33048e-10
8997034	chr11:8997034:C:T	3.5542e-13	-2.56695e-10	-0.900333	0.000101997	-2.56695e-10	-1.30655
8997155	chr11:8997155:G:T	9.3343e-13	-2.56695e-10	0.065234	0.000144467	-2.56695e-10	-0.958444
8997280	chr11:8997280:CAGG:C	2.4418e-08	11.2562	-1.01899	1.68638e-05	-1.7786	-1.32773
8997643	chr11:8997643:A:T	5.12232e-08	11.2102	-0.232125	1.42671e-05	-1.95452	-1.31902
8997699	chr11:8997699:C:T	1.21673e-13	-1.9723	-3.33048e-10	6.97305e-05	-1.68686	-3.33048e-10
8997773	chr11:8997773:G:T	2.31467e-13	-2.56695e-10	-1.32919	0.000106953	-2.56695e-10	-1.2591
8999440	chr11:8999440:C:T	6.07207e-08	12.4437	-1.29554	1.97443e-05	-1.97242	-0.976208
8999467	chr11:8999467:C:T	7.18082e-09	9.8669	-0.853611	1.49861e-05	-1.90018	-1.32419
9000031	chr11:9000031:G:A	4.80349e-14	-1.64362	-1.25808	1.59002e-05	-1.83757	-1.32759
9000319	chr11:9000319:C:T	8.37478e-09	9.98718	-0.820076	1.52913e-05	-1.88442	-1.31979
9001712	chr11:9001712:C:T	3.22495e-08	11.1122	-0.59686	2.00578e-05	-1.74778	-1.1851
9001874	chr11:9001874:G:A	3.80671e-07	12.9838	-3.33048e-10	5.25574e-05	-1.96959	-3.33048e-10
9002161	chr11:9002161:T:C	3.63818e-13	-2.56695e-10	-0.876978	0.000134817	-2.56695e-10	-1.02758
9002354	chr11:9002354:C:A	4.28415e-13	-2.56695e-10	-0.71354	0.000187081	-2.56695e-10	-0.699956
9002695	chr11:9002695:C:T	2.89391e-13	-2.56695e-10	-1.10585	0.000109445	-2.56695e-10	-1.23608
9002749	chr11:9002749:A:C	2.35236e-13	-2.56695e-10	-1.31304	0.00010721	-2.56695e-10	-1.2567
9002913	chr11:9002913:T:C	4.70386e-08	11.9785	-1.0857	1.55287e-05	-1.96889	-1.21992
9003010	chr11:9003010:T:G	3.23261e-13	-0.995171	-3.33048e-10	6.04336e-05	-1.82995	-3.33048e-10
9003083	chr11:9003083:G:A	1.7089e-08	11.2048	-1.32448	1.39822e-05	-1.96546	-1.32825
9003108	chr11:9003108:G:C	2.2117e-12	2.17417	-1.24628	2.05271e-05	-1.61503	-1.29472
9003170	chr11:9003170:T:C	1.55832e-13	-1.72485	-3.33048e-10	0.000775294	0.721747	-3.33048e-10
9003305	chr11:9003305:G:A	9.34192e-09	10.4953	-1.21895	1.63463e-05	-1.9219	-1.2156
9003465	chr11:9003465:A:G	5.38157e-13	-2.56695e-10	-0.485482	0.000235399	-2.56695e-10	-0.470212
9004221	chr11:9004221:G:A	3.50945e-14	-1.91175	-1.30383	2.03457e-05	-1.64393	-1.2747
9004474	chr11:9004474:C:A	4.96721e-11	5.24749	-1.20793	0.00013107	0.263205	-1.31897
9004479	chr11:9004479:C:T	1.03512e-11	3.18715	-0.715932	1.75607e-05	-1.85122	-1.21461
9004684	chr11:9004684:C:A	2.78297e-13	-2.56695e-10	-1.14494	0.000109003	-2.56695e-10	-1.24012
9004814	chr11:9004814:A:G	5.1703e-11	5.23516	-1.15552	0.000153734	0.402542	-1.29881
9004991	chr11:9004991:T:C	1.01186e-11	3.71483	-1.26633	3.12732e-05	-1.1588	-1.32993
9005659	chr11:9005659:C:T	1.25344e-13	-1.94257	-3.33048e-10	7.54201e-05	-1.60842	-3.33048e-10
9005796	chr11:9005796:C:CAAT	6.38518e-13	-2.56695e-10	-0.314481	0.000125201	-2.56695e-10	-1.10157
9006547	chr11:9006547:A:G	7.02599e-12	2.85618	-0.772439	1.81566e-05	-1.79479	-1.23767
9006735	chr11:9006735:T:A	4.13127e-13	-2.56695e-10	-0.749878	0.000149437	-2.56695e-10	-0.924618
9007045	chr11:9007045:A:G	4.12862e-11	5.04873	-1.19408	0.000107759	0.0625951	-1.31419
9007148	chr11:9007148:G:GA	4.09972e-13	-2.56695e-10	-0.757544	0.000148491	-2.56695e-10	-0.930969
9007219	chr11:9007219:C:T	3.43876e-14	-1.91592	-1.32001	1.83637e-05	-1.69714	-1.32398
9007331	chr11:9007331:G:A	3.73255e-13	-2.56695e-10	-0.85137	0.00013746	-2.56695e-10	-1.00816
9007377	chr11:9007377:T:C	4.431e-13	-2.56695e-10	-0.679836	0.000107782	-2.56695e-10	-1.25138
9007904	chr11:9007904:G:C	1.3796e-11	2.91747	-0.15897	2.54904e-05	-1.81183	-0.881369
9008077	chr11:9008077:G:A	1.25339e-13	-1.94261	-3.33048e-10	7.53039e-05	-1.60996	-3.33048e-10
9008153	chr11:9008153:G:A	1.25734e-07	13.1571	-1.28107	1.89556e-05	-1.95407	-1.03532
9008185	chr11:9008185:C:A	6.11552e-12	3.27366	-1.32871	2.92787e-05	-1.24854	-1.3061
9008311	chr11:9008311:G:A	2.55391e-13	-2.56695e-10	-1.23084	0.000103415	-2.56695e-10	-1.29275
9008875	chr11:9008875:G:A	4.1106e-14	-1.96745	-1.09003	2.88626e-05	-1.47322	-1.09573
9009336	chr11:9009336:T:C	2.57248e-13	-2.56695e-10	-1.22359	0.000115412	-2.56695e-10	-1.18298
9009476	chr11:9009476:A:G	3.56374e-13	-2.56695e-10	-0.897652	0.000101669	-2.56695e-10	-1.30978
9009614	chr11:9009614:A:G	4.84026e-12	2.98007	-1.26898	2.92531e-05	-1.3524	-1.20311
9009746	chr11:9009746:G:A	2.62421e-13	-2.56695e-10	-1.20368	0.000133605	-2.56695e-10	-1.03661
9010657	chr11:9010657:A:G	2.57248e-13	-2.56695e-10	-1.22359	0.000115412	-2.56695e-10	-1.18298
9011504	chr11:9011504:T:C	3.13022e-13	-2.56695e-10	-1.02736	0.000119151	-2.56695e-10	-1.1511
9011646	chr11:9011646:C:T	2.53501e-13	-2.56695e-10	-1.23826	0.000111327	-2.56695e-10	-1.21902
9011931	chr11:9011931:A:C	3.05789e-13	-2.56695e-10	-1.05074	0.000100909	-2.56695e-10	-1.31728
9011989	chr11:9011989:G:A	3.25822e-13	-2.56695e-10	-0.987281	0.000124761	-2.56695e-10	-1.1051
9012582	chr11:9012582:G:A	3.55292e-14	-1.96736	-1.23592	2.55972e-05	-1.4489	-1.24011
9012742	chr11:9012742:A:G	5.57662e-13	-2.56695e-10	-0.449879	0.000118226	-2.56695e-10	-1.1589
9012777	chr11:9012777:C:T	5.16887e-12	-2.56695e-10	1.77678	0.0003129	-2.56695e-10	-0.185612
9013413	chr11:9013413:G:A	2.34355e-13	-2.56695e-10	-1.31679	0.000100821	-2.56695e-10	-1.31815
9013480	chr11:9013480:G:A	1.85408e-09	8.98922	-1.32995	2.03367e-05	-1.96269	-0.95638
9013786	chr11:9013786:G:A	2.46003e-13	-2.56695e-10	-1.26829	0.000101242	-2.56695e-10	-1.31398
9014086	chr11:9014086:C:T	5.5198e-12	2.41175	-0.569282	2.61935e-05	-1.77834	-0.887643
9014328	chr11:9014328:A:G	5.07118e-12	3.05297	-1.29528	1.747e-05	-1.85967	-1.21134
9014382	chr11:9014382:T:C	4.82843e-12	3.00782	-1.29918	1.75085e-05	-1.85504	-1.21377
9014531	chr11:9014531:C:G	3.75907e-13	-2.56695e-10	-0.844291	0.000144498	-2.56695e-10	-0.958232
9014761	chr11:9014761:A:G	3.8874e-13	-2.56695e-10	-0.810722	0.000104713	-2.56695e-10	-1.28028
9015443	chr11:9015443:T:C	1.16076e-11	3.91563	-1.32984	6.80027e-05	-0.403522	-1.30843
9015883	chr11:9015883:G:A	3.01804e-13	-2.56695e-10	-1.06385	0.000116829	-2.56695e-10	-1.17078
9016530	chr11:9016530:G:GTGGTCTCC	2.941e-13	-2.56695e-10	-1.08971	0.000135207	-2.56695e-10	-1.02469
9016853	chr11:9016853:A:G	5.4702e-13	-2.56695e-10	-0.469147	0.000119971	-2.56695e-10	-1.14425
9017374	chr11:9017374:C:T	1.67989e-13	-1.64973	-3.33048e-10	5.55892e-05	-1.91351	-3.33048e-10
9017378	chr11:9017378:T:C	3.85938e-13	0.246828	-1.06478	4.20658e-05	-0.924102	-1.26816
9017589	chr11:9017589:T:C	2.3191e-13	-2.56695e-10	-1.32728	0.000101269	-2.56695e-10	-1.31372
9017703	chr11:9017703:A:C	1.35271e-13	-1.86635	-3.33048e-10	6.43379e-05	-1.76735	-3.33048e-10
9017732	chr11:9017732:A:G	2.983e-13	-2.56695e-10	-1.07553	9.9652e-05	-2.56695e-10	-1.32981
9018156	chr11:9018156:C:A	6.4889e-13	-2.56695e-10	-0.298368	0.000385544	-2.56695e-10	0.0231586
9018820	chr11:9018820:C:T	2.31598e-13	-2.56695e-10	-1.32863	0.000128885	-2.56695e-10	-1.07257
9019250	chr11:9019250:G:A	3.73576e-13	-2.56695e-10	-0.850512	0.000198667	-2.56695e-10	-0.639864
9019464	chr11:9019464:T:C	5.92773e-13	0.884626	-1.27345	2.27925e-05	-1.48276	-1.3223
9019505	chr11:9019505:T:C	4.18818e-13	-2.56695e-10	-0.736196	0.00016938	-2.56695e-10	-0.799348
9019920	chr11:9019920:G:T	2.36084e-13	-2.56695e-10	-1.30944	0.000105618	-2.56695e-10	-1.27166
9019992	chr11:9019992:C:T	2.62972e-13	-2.56695e-10	-1.20158	0.000151653	-2.56695e-10	-0.909902
9020009	chr11:9020009:T:C	2.33088e-13	-2.56695e-10	-1.32222	9.97204e-05	-2.56695e-10	-1.32913
9020358	chr11:9020358:G:A	3.82538e-13	-2.56695e-10	-0.826803	0.000131751	-2.56695e-10	-1.05058
9020904	chr11:9020904:A:G	2.34925e-13	-2.56695e-10	-1.31437	9.96387e-05	-2.56695e-10	-1.32994
9021022	chr11:9021022:T:C	1.56037e-13	-0.932476	-0.791064	1.81204e-05	-1.91977	-1.11469
9021437	chr11:9021437:C:T	2.57964e-13	-2.56695e-10	-1.22081	0.000146466	-2.56695e-10	-0.944699
9021487	chr11:9021487:G:A	1.56446e-13	-1.72092	-3.33048e-10	5.57943e-05	-1.90982	-3.33048e-10
9021971	chr11:9021971:A:G	1.56715e-13	-1.71921	-3.33048e-10	5.57682e-05	-1.91029	-3.33048e-10
9022127	chr11:9022127:C:G	6.49736e-13	-2.56695e-10	-0.297066	0.000378464	-2.56695e-10	0.00462464
9022714	chr11:9022714:G:T	3.60462e-13	0.409285	-1.29553	1.89442e-05	-1.69173	-1.29827
9022790	chr11:9022790:T:C	7.8519e-08	12.4107	-1.00547	1.48212e-05	-1.93309	-1.30235
9022884	chr11:9022884:T:C	6.68997e-13	0.92224	-1.19009	1.61557e-05	-1.88562	-1.2636
9022956	chr11:9022956:C:T	3.58173e-13	0.400564	-1.29318	1.86406e-05	-1.68651	-1.31964
9023001	chr11:9023001:T:G	1.61703e-13	-1.68787	-3.33048e-10	5.4986e-05	-1.92442	-3.33048e-10
9023115	chr11:9023115:T:C	2.31302e-13	-2.56695e-10	-1.32991	0.000123176	-2.56695e-10	-1.11788
9023220	chr11:9023220:G:A	8.79378e-12	3.25128	-0.943111	1.41193e-05	-1.96661	-1.31734
9023364	chr11:9023364:CTTTCT:C	3.4198e-13	-2.56695e-10	-0.938881	0.000180888	-2.56695e-10	-0.73362
9023558	chr11:9023558:G:A	3.84371e-13	-2.56695e-10	-0.822024	0.000178682	-2.56695e-10	-0.745888
9024036	chr11:9024036:G:A	3.49279e-14	-1.89931	-1.32103	1.62305e-05	-1.82045	-1.32415
9024219	chr11:9024219:C:T	1.48646e-13	-1.77206	-3.33048e-10	5.74528e-05	-1.88053	-3.33048e-10
9024284	chr11:9024284:A:C	3.24974e-11	1.56492	2.05037	0.000277975	-1.94386	1.63989
9025151	chr11:9025151:T:C	2.33111e-13	-2.56695e-10	-1.32212	0.000115063	-2.56695e-10	-1.18601
9025695	chr11:9025695:T:C	1.68731e-13	-1.64533	-3.33048e-10	5.31288e-05	-1.95878	-3.33048e-10
9026169	chr11:9026169:A:G	1.57792e-13	-1.71236	-3.33048e-10	5.55548e-05	-1.91413	-3.33048e-10
9026389	chr11:9026389:C:T	5.79548e-13	0.832305	-1.24369	2.22036e-05	-1.50126	-1.32998
9026676	chr11:9026676:C:T	2.41867e-13	-2.56695e-10	-1.28525	0.000103215	-2.56695e-10	-1.29468
9026744	chr11:9026744:A:G	2.39961e-13	-2.56695e-10	-1.29316	0.000100094	-2.56695e-10	-1.32539
9026966	chr11:9026966:G:A	6.51233e-13	0.958957	-1.25372	2.33985e-05	-1.44919	-1.32963
9027618	chr11:9027618:C:T	5.04187e-13	-2.56695e-10	-0.550684	0.00019995	-2.56695e-10	-0.63343
9028335	chr11:9028335:C:T	2.3626e-13	-2.56695e-10	-1.3087	0.000111477	-2.56695e-10	-1.21767
9028388	chr11:9028388:A:G	9.54287e-11	5.65411	-0.961604	1.52688e-05	-1.97021	-1.23547
9028408	chr11:9028408:G:A	1.15841e-11	2.58376	-3.33048e-10	0.000989856	0.966064	-3.33048e-10
9028582	chr11:9028582:T:G	1.41159e-13	-1.82374	-3.33048e-10	5.96634e-05	-1.84278	-3.33048e-10
9028716	chr11:9028716:GC:G	3.47646e-13	-2.56695e-10	-0.922447	0.000211469	-2.56695e-10	-0.577418
9029214	chr11:9029214:C:T	3.23652e-13	-2.56695e-10	-0.993962	0.000127482	-2.56695e-10	-1.08352
9029677	chr11:9029677:T:C	1.19341e-11	3.73405	-1.12053	1.83742e-05	-1.79085	-1.22969
9029806	chr11:9029806:C:T	2.31976e-13	-2.56695e-10	-1.327	0.000100069	-2.56695e-10	-1.32563
9029838	chr11:9029838:C:A	2.75743e-13	-2.56695e-10	-1.15416	9.97594e-05	-2.56695e-10	-1.32873
9029928	chr11:9029928:G:C	5.94847e-14	-1.40367	-1.28425	1.40578e-05	-1.96237	-1.32595
9030241	chr11:9030241:T:C	2.78629e-13	-2.56695e-10	-1.14375	0.000139415	-2.56695e-10	-0.994044
9030245	chr11:9030245:G:A	4.75057e-13	-2.56695e-10	-0.610197	0.000289401	-2.56695e-10	-0.263681
9030354	chr11:9030354:A:G	8.91399e-12	3.47729	-1.15555	2.39275e-05	-1.50401	-1.25246
9030499	chr11:9030499:A:G	4.12313e-14	-1.72571	-1.32872	1.47997e-05	-1.90832	-1.32857
9030504	chr11:9030504:T:C	1.03924e-11	3.54858	-1.07338	2.45255e-05	-1.52999	-1.20179
9030518	chr11:9030518:C:T	1.10785e-12	0.236541	-3.33048e-10	0.000109584	-1.2348	-3.33048e-10
9030623	chr11:9030623:G:A	2.56741e-11	3.76016	-0.380554	1.70388e-05	-1.8936	-1.2024
9030997	chr11:9030997:C:T	2.37421e-13	-2.56695e-10	-1.3038	0.00010621	-2.56695e-10	-1.26608
9031702	chr11:9031702:T:A	2.32888e-13	-2.56695e-10	-1.32307	0.00010181	-2.56695e-10	-1.30838
9031874	chr11:9031874:TTATAGA:T	1.51648e-11	3.43877	-0.585672	1.71768e-05	-1.88243	-1.2055
9031919	chr11:9031919:C:G	4.17344e-13	-2.56695e-10	-0.739721	0.000198236	-2.56695e-10	-0.642037
9031989	chr11:9031989:T:C	4.93149e-09	8.73941	-0.101889	1.69073e-05	-1.9488	-1.15495
9032277	chr11:9032277:G:A	1.62064e-11	3.48546	-0.56593	2.05508e-05	-1.69515	-1.21344
9032555	chr11:9032555:G:A	6.98981e-13	-2.56695e-10	-0.224008	0.000233906	-2.56695e-10	-0.476577
9032614	chr11:9032614:T:C	5.67824e-12	2.48351	-0.612747	2.06757e-05	-1.7204	-1.18214
9033387	chr11:9033387:C:T	7.52947e-13	1.1633	-1.31294	2.8302e-05	-1.25918	-1.32938
9033750	chr11:9033750:G:A	2.92186e-13	-2.56695e-10	-1.09624	0.000136742	-2.56695e-10	-1.0134
9033982	chr11:9033982:G:GCCC	1.5205e-13	-1.74942	-3.33048e-10	5.62217e-05	-1.90219	-3.33048e-10
9034423	chr11:9034423:T:C	1.16115e-12	1.61117	-1.32764	1.66478e-05	-1.80352	-1.3157
9034561	chr11:9034561:A:T	3.10207e-13	-2.56695e-10	-1.03639	0.000157744	-2.56695e-10	-0.870522
9034945	chr11:9034945:C:T	1.34372e-13	-1.87302	-3.33048e-10	6.25109e-05	-1.79615	-3.33048e-10
9034990	chr11:9034990:C:T	2.35952e-13	-2.56695e-10	-1.31	0.000104014	-2.56695e-10	-1.28697
9035189	chr11:9035189:T:C	2.52608e-13	0.0842043	-1.326	2.29576e-05	-1.48269	-1.31516
9035213	chr11:9035213:T:C	2.54268e-13	-2.56695e-10	-1.23524	0.000106331	-2.56695e-10	-1.26494
9035544	chr11:9035544:T:A	2.33827e-13	-2.56695e-10	-1.31905	9.99621e-05	-2.56695e-10	-1.3267
9035625	chr11:9035625:T:C	2.31868e-13	-2.56695e-10	-1.32746	9.97797e-05	-2.56695e-10	-1.32853
9035704	chr11:9035704:C:T	4.07661e-13	-2.56695e-10	-0.763196	0.000151315	-2.56695e-10	-0.91213
9036110	chr11:9036110:G:A	5.47577e-12	2.59144	-0.756979	2.42011e-05	-1.47617	-1.26892
9036774	chr11:9036774:G:C	1.34656e-13	-1.87091	-3.33048e-10	6.25969e-05	-1.79478	-3.33048e-10
9037481	chr11:9037481:A:G	2.53537e-13	-2.56695e-10	-1.23812	0.000105971	-2.56695e-10	-1.26833
9037580	chr11:9037580:G:A	1.58742e-12	1.57029	-0.974063	4.36997e-05	-1.05904	-1.09512
9037596	chr11:9037596:G:A	7.96298e-13	-2.56695e-10	-0.0936582	0.000261255	-2.56695e-10	-0.365998
9037645	chr11:9037645:T:C	3.96279e-13	-0.222172	-0.569341	7.05133e-05	-0.810142	-0.865552
9038003	chr11:9038003:A:G	2.21464e-12	1.89737	-0.968162	2.79888e-05	-1.27484	-1.32485
9038122	chr11:9038122:A:AAG	4.00847e-13	-2.56695e-10	-0.780051	0.000114314	-2.56695e-10	-1.19255
9038130	chr11:9038130:T:C	2.3477e-13	-2.56695e-10	-1.31503	0.0001005	-2.56695e-10	-1.32134
9038256	chr11:9038256:T:G	1.39862e-13	-1.83297	-3.33048e-10	6.01526e-05	-1.83461	-3.33048e-10
9038257	chr11:9038257:T:G	1.39739e-13	-1.83386	-3.33048e-10	6.02052e-05	-1.83374	-3.33048e-10
9038396	chr11:9038396:C:T	5.81852e-13	-0.194565	-0.212851	6.51453e-05	-0.833277	-0.921598
9038445	chr11:9038445:C:T	1.31553e-13	-0.613387	-1.28084	1.72565e-05	-1.76923	-1.31408
9038624	chr11:9038624:C:A	2.3132e-13	-2.56695e-10	-1.32983	0.000124751	-2.56695e-10	-1.10518
9038632	chr11:9038632:C:A	2.43698e-13	-0.257457	-1.02025	3.7637e-05	-0.996892	-1.30661
9038689	chr11:9038689:A:C	1.31671e-13	-1.89333	-3.33048e-10	6.475e-05	-1.76096	-3.33048e-10
9038927	chr11:9038927:G:A	1.63326e-13	-0.424075	-1.25381	1.86422e-05	-1.7099	-1.29617
9039092	chr11:9039092:A:G	1.16362e-13	-0.798101	-1.21882	1.65851e-05	-1.86552	-1.25747
9039129	chr11:9039129:G:A	1.85776e-12	1.69978	-0.946291	4.41105e-05	-1.04024	-1.10456
9039156	chr11:9039156:A:AGAT	2.42437e-13	-0.072513	-1.21038	2.28679e-05	-1.56986	-1.2319
9039248	chr11:9039248:TGAC:T	2.14945e-13	-0.111813	-1.29144	2.09588e-05	-1.57786	-1.31108
9039589	chr11:9039589:G:A	3.75741e-13	-2.56695e-10	-0.844733	0.000238888	-2.56695e-10	-0.455502
9039612	chr11:9039612:G:A	2.33127e-13	-2.56695e-10	-1.32205	0.000113723	-2.56695e-10	-1.19773
9039996	chr11:9039996:G:C	2.59705e-13	-1.21409	-3.33048e-10	5.3983e-05	-1.94283	-3.33048e-10
9040274	chr11:9040274:TAATAA:T	3.29317e-12	2.39094	-1.06496	2.35928e-05	-1.44142	-1.32914
9040286	chr11:9040286:A:C	4.66289e-14	-1.81091	-1.1205	1.98511e-05	-1.95055	-0.99269
9040796	chr11:9040796:G:A	1.20777e-13	-0.650896	-1.32879	1.61734e-05	-1.82004	-1.32809
9040809	chr11:9040809:A:G	1.39131e-13	-1.83822	-3.33048e-10	6.03455e-05	-1.83141	-3.33048e-10
9041113	chr11:9041113:C:T	1.21795e-13	-1.97129	-3.33048e-10	7.68188e-05	-1.59005	-3.33048e-10
9041423	chr11:9041423:C:T	1.33683e-13	-1.87816	-3.33048e-10	6.31612e-05	-1.78581	-3.33048e-10
9041453	chr11:9041453:G:A	2.86682e-13	-2.56695e-10	-1.11526	9.96984e-05	-2.56695e-10	-1.32935
9041567	chr11:9041567:G:T	4.56424e-13	-2.56695e-10	-0.65021	0.000234416	-2.56695e-10	-0.474398
9042023	chr11:9042023:G:A	2.53762e-13	-0.193997	-1.04324	4.18141e-05	-0.880674	-1.31759
9042099	chr11:9042099:C:T	3.73513e-13	-2.56695e-10	-0.850678	0.000179583	-2.56695e-10	-0.740861
9042109	chr11:9042109:C:T	2.45307e-13	-2.56695e-10	-1.27112	0.000107368	-2.56695e-10	-1.25523
9042305	chr11:9042305:G:A	1.18536e-13	-0.674846	-1.32357	1.71122e-05	-1.83112	-1.26058
9042684	chr11:9042684:C:T	4.41767e-14	-1.65922	-1.32621	2.05142e-05	-1.6124	-1.29798
9042997	chr11:9042997:T:C	4.64094e-14	-1.60882	-1.32731	1.42531e-05	-1.94896	-1.32556
9043606	chr11:9043606:TG:T	7.16548e-14	-1.71758	-0.784196	3.00561e-05	-1.97084	-0.55759
9043719	chr11:9043719:T:C	3.86931e-13	-0.399979	-0.415408	9.18306e-05	-0.739178	-0.672372
9044929	chr11:9044929:C:T	3.46352e-13	-0.237409	-0.688766	5.90312e-05	-0.936847	-0.916583
9044962	chr11:9044962:G:A	1.10534e-11	3.18906	-0.652199	2.91799e-05	-1.78212	-0.775896
9045040	chr11:9045040:C:T	4.02913e-14	-1.78413	-1.29336	1.73554e-05	-1.74761	-1.32999
9045102	chr11:9045102:A:T	3.08943e-13	-2.56695e-10	-1.04048	0.000117178	-2.56695e-10	-1.1678
9045620	chr11:9045620:C:G	7.31377e-12	3.38653	-1.26265	0.000219199	0.743281	-1.2848
9045720	chr11:9045720:T:C	8.50026e-14	-1.01985	-1.3111	1.64818e-05	-1.87601	-1.25322
9045821	chr11:9045821:C:G	1.1546e-10	5.45691	-0.573859	2.48952e-05	-1.80967	-0.907152
9045853	chr11:9045853:G:A	3.17229e-13	0.305571	-1.31958	1.70097e-05	-1.80527	-1.29244
9046154	chr11:9046154:G:A	3.35804e-14	-1.93312	-1.32657	1.61631e-05	-1.83879	-1.30997
9046234	chr11:9046234:T:C	2.75965e-13	-2.56695e-10	-1.15336	0.000111871	-2.56695e-10	-1.21415
9046243	chr11:9046243:C:T	2.31303e-13	-2.56695e-10	-1.32991	0.000100182	-2.56695e-10	-1.3245
9046252	chr11:9046252:C:T	2.45004e-13	0.0555471	-1.32791	2.28892e-05	-1.47105	-1.32978
9046254	chr11:9046254:C:T	2.33378e-13	-2.56695e-10	-1.32097	0.000101801	-2.56695e-10	-1.30847
9046283	chr11:9046283:T:C	5.37077e-13	0.786674	-1.27416	1.97105e-05	-1.71325	-1.2371
9046750	chr11:9046750:A:G	1.42469e-13	-1.81451	-3.33048e-10	5.88691e-05	-1.85618	-3.33048e-10
9047169	chr11:9047169:G:A	2.29173e-11	4.02998	-0.763965	1.83134e-05	-1.96883	-1.05503
9047249	chr11:9047249:A:G	9.39689e-13	-2.56695e-10	0.0719175	0.00030418	-2.56695e-10	-0.213874
9047282	chr11:9047282:C:T	1.35247e-13	-1.86653	-3.33048e-10	6.18522e-05	-1.80675	-3.33048e-10
9047432	chr11:9047432:A:G	1.32782e-13	-1.88493	-3.33048e-10	6.3513e-05	-1.78025	-3.33048e-10
9047499	chr11:9047499:G:A	3.85677e-13	0.430649	-1.24928	3.4023e-05	-1.20446	-1.2
9047670	chr11:9047670:G:A	2.59598e-13	-2.56695e-10	-1.2145	0.000104229	-2.56695e-10	-1.28491
9049175	chr11:9049175:A:G	2.72194e-13	-2.56695e-10	-1.16712	0.00011047	-2.56695e-10	-1.22675
9049351	chr11:9049351:C:T	2.33352e-13	-2.56695e-10	-1.32108	0.000105159	-2.56695e-10	-1.27603
9049459	chr11:9049459:C:T	2.85239e-13	-2.56695e-10	-1.1203	0.000129488	-2.56695e-10	-1.06791
9050556	chr11:9050556:C:A	5.0846e-13	-2.56695e-10	-0.542246	0.000154478	-2.56695e-10	-0.891442
9051032	chr11:9051032:A:C	2.61105e-13	-2.56695e-10	-1.20871	0.000132843	-2.56695e-10	-1.04233
9051222	chr11:9051222:CTAT:C	2.70327e-13	-2.56695e-10	-1.174	0.000125653	-2.56695e-10	-1.09797
9051224	chr11:9051224:A:ACC	3.70887e-14	-1.90113	-1.25919	3.69472e-05	-1.05249	-1.26952
9051397	chr11:9051397:C:T	4.09586e-14	-1.84528	-1.21579	0.000109733	0.0889135	-1.32236
9051835	chr11:9051835:G:A	3.27082e-13	0.185557	-1.16898	5.19755e-05	-0.697587	-1.28314
9052032	chr11:9052032:T:C	1.23716e-13	-1.95565	-3.33048e-10	9.57293e-05	-1.36997	-3.33048e-10
9052360	chr11:9052360:C:T	3.39821e-13	-0.945214	-3.33048e-10	7.49119e-05	-1.61518	-3.33048e-10
9052988	chr11:9052988:C:T	4.33099e-12	-0.0554066	1.65533	0.000332527	-1.77571	1.65094
9053511	chr11:9053511:G:A	8.22257e-12	2.24101	-3.33048e-10	0.00101879	0.994878	-3.33048e-10
9054083	chr11:9054083:G:A	7.21993e-12	2.11097	-3.33048e-10	0.00103938	1.01488	-3.33048e-10
9054155	chr11:9054155:C:T	4.00091e-13	-2.56695e-10	-0.78194	0.000145149	-2.56695e-10	-0.953736
9054393	chr11:9054393:C:A	2.44866e-13	-2.56695e-10	-1.27292	0.00011893	-2.56695e-10	-1.15296
9055009	chr11:9055009:G:C	1.22349e-13	-1.96676	-3.33048e-10	7.38164e-05	-1.62991	-3.33048e-10
9055012	chr11:9055012:C:G	3.80947e-13	-2.56695e-10	-0.830971	0.000145206	-2.56695e-10	-0.953345
9055415	chr11:9055415:G:A	1.40555e-13	-1.82803	-3.33048e-10	5.49636e-05	-1.92482	-3.33048e-10
9056105	chr11:9056105:A:G	3.74541e-13	-1.01251	0.164578	7.45173e-05	-1.36257	-0.257893
9056677	chr11:9056677:G:T	7.28925e-13	0.918271	-1.10033	1.76898e-05	-1.75673	-1.30178
9056738	chr11:9056738:C:T	2.35336e-13	-2.56695e-10	-1.31262	0.000110542	-2.56695e-10	-1.2261
9056943	chr11:9056943:G:A	1.28742e-13	-1.91582	-3.33048e-10	5.40906e-05	-1.94083	-3.33048e-10
9057042	chr11:9057042:C:T	3.37452e-13	-2.56695e-10	-0.952207	0.000142706	-2.56695e-10	-0.970709
9057051	chr11:9057051:A:G	2.38396e-13	-0.595989	-0.70371	4.46673e-05	-1.35601	-0.776242
9057129	chr11:9057129:C:T	8.54372e-13	-0.819582	0.796317	0.000122328	-1.44859	0.323803
9057440	chr11:9057440:A:G	3.86621e-13	-2.56695e-10	-0.816187	0.00014705	-2.56695e-10	-0.940725
9057555	chr11:9057555:A:G	2.61775e-13	-2.56695e-10	-1.20614	0.000106507	-2.56695e-10	-1.26329
9057935	chr11:9057935:G:C	2.73891e-13	-2.56695e-10	-1.1609	0.000117307	-2.56695e-10	-1.1667
9058113	chr11:9058113:C:T	1.90317e-13	-0.856292	-0.668651	3.66844e-05	-1.57988	-0.749268
9058134	chr11:9058134:T:C	3.00802e-13	-0.344186	-0.722995	2.49896e-05	-1.83828	-0.874754
9058171	chr11:9058171:G:A	6.07865e-13	0.704426	-1.06811	2.93591e-05	-1.24004	-1.31186
9059007	chr11:9059007:C:T	3.66338e-13	-0.870074	-3.33048e-10	5.34932e-05	-1.95194	-3.33048e-10
9059027	chr11:9059027:C:T	1.23217e-13	-1.95968	-3.33048e-10	7.07762e-05	-1.67197	-3.33048e-10
9059111	chr11:9059111:CA:C	3.38577e-13	-2.56695e-10	-0.948881	0.000199173	-2.56695e-10	-0.637319
9059168	chr11:9059168:G:A	3.12529e-13	-2.56695e-10	-1.02894	0.000134059	-2.56695e-10	-1.03322
9059752	chr11:9059752:T:C	3.33425e-14	-1.97214	-1.29466	2.15477e-05	-1.56155	-1.29967
9060114	chr11:9060114:G:C	8.36931e-14	-1.36972	-0.976751	4.71425e-05	-0.848233	-1.23009
9060166	chr11:9060166:T:C	3.37955e-13	-2.56695e-10	-0.950721	0.000161384	-2.56695e-10	-0.84771
9060201	chr11:9060201:T:C	2.45482e-13	-2.56695e-10	-1.27041	0.000106745	-2.56695e-10	-1.26105
9060379	chr11:9060379:C:T	4.75608e-14	-1.59426	-1.31736	7.59985e-05	-0.290297	-1.31048
9060384	chr11:9060384:T:C	3.74507e-14	-1.95799	-1.19262	2.12254e-05	-1.68172	-1.19458
9060556	chr11:9060556:T:G	2.70467e-13	-2.56695e-10	-1.17348	0.000119208	-2.56695e-10	-1.15062
9060795	chr11:9060795:A:C	3.65988e-13	-2.56695e-10	-0.871032	0.000138472	-2.56695e-10	-1.00083
9060898	chr11:9060898:T:C	2.83547e-13	-2.56695e-10	-1.12625	0.000137788	-2.56695e-10	-1.00578
9061675	chr11:9061675:G:A	6.37119e-13	-0.293632	-0.0230436	6.09714e-05	-1.80582	-0.0152683
9062038	chr11:9062038:T:C	4.59579e-13	-2.56695e-10	-0.64332	0.000294357	-2.56695e-10	-0.246703
9062105	chr11:9062105:G:A	5.1704e-13	-2.56695e-10	-0.525511	0.00017847	-2.56695e-10	-0.747073
9062413	chr11:9062413:T:C	4.9508e-14	-1.55824	-1.31326	7.06574e-05	-0.350704	-1.32295
9062554	chr11:9062554:T:C	3.00777e-13	0.262225	-1.32949	3.67994e-05	-1.08842	-1.2376
9062914	chr11:9062914:G:A	1.97265e-13	-0.867847	-0.621236	2.88498e-05	-1.92582	-0.643575
9062968	chr11:9062968:C:T	1.50604e-13	-1.75898	-3.33048e-10	0.000149882	-0.921644	-3.33048e-10
9063662	chr11:9063662:A:C	3.90523e-13	-2.56695e-10	-0.806144	0.000175128	-2.56695e-10	-0.765977
9063681	chr11:9063681:G:C	2.31341e-13	-2.56695e-10	-1.32974	0.000100985	-2.56695e-10	-1.31652
9063885	chr11:9063885:T:A	1.46755e-13	-0.647549	-1.13732	1.64532e-05	-1.92446	-1.20652
9063934	chr11:9063934:C:G	1.21656e-13	-1.97244	-3.33048e-10	6.269e-05	-1.79329	-3.33048e-10
9064090	chr11:9064090:T:C	7.73137e-11	5.42262	-0.940623	0.00990924	4.18196	-0.912238
9064256	chr11:9064256:C:T	3.00124e-13	-2.56695e-10	-1.06944	0.000133898	-2.56695e-10	-1.03441
9064345	chr11:9064345:T:C	2.32913e-13	-2.56695e-10	-1.32297	9.99996e-05	-2.56695e-10	-1.32633
9064672	chr11:9064672:G:A	2.63247e-13	-1.20054	-3.33048e-10	6.00465e-05	-1.83638	-3.33048e-10
9064748	chr11:9064748:G:A	7.2775e-14	-1.79215	-0.694105	2.20026e-05	-1.87715	-0.963185
9064827	chr11:9064827:G:C	5.07809e-13	-0.543526	-3.33048e-10	7.67392e-05	-1.59108	-3.33048e-10
9064875	chr11:9064875:A:G	2.32257e-13	-2.56695e-10	-1.32579	0.000100727	-2.56695e-10	-1.31908
9065167	chr11:9065167:C:T	9.43716e-14	-0.903904	-1.32249	4.14422e-05	-0.904301	-1.30289
9065986	chr11:9065986:A:G	2.56044e-13	-0.746262	-0.482021	9.85563e-05	-0.987768	-0.3531
9067098	chr11:9067098:G:A	3.40369e-14	-1.97206	-1.27413	2.70249e-05	-1.3318	-1.30294
9067534	chr11:9067534:G:T	4.44001e-14	-1.67215	-1.30824	1.60005e-05	-1.85442	-1.30446
9067573	chr11:9067573:G:A	7.68513e-14	-1.95553	-0.476228	3.15547e-05	-1.96545	-0.514321
9068364	chr11:9068364:G:A	4.37719e-13	-2.56695e-10	-0.692055	0.000174421	-2.56695e-10	-0.770024
9068861	chr11:9068861:T:C	4.52333e-14	-1.887	-1.0748	1.96111e-05	-1.86758	-1.08782
9068962	chr11:9068962:A:G	2.74161e-12	-2.56695e-10	1.14267	0.00118096	-2.56695e-10	1.14258
9069227	chr11:9069227:T:G	1.79333e-13	-1.58439	-3.33048e-10	5.2656e-05	-1.96772	-3.33048e-10
9069314	chr11:9069314:G:T	2.4879e-13	-2.56695e-10	-1.25702	0.000103328	-2.56695e-10	-1.29358
9069697	chr11:9069697:T:C	1.33374e-13	-0.57076	-1.30971	2.65014e-05	-1.3305	-1.3238
9070035	chr11:9070035:G:A	1.30762e-13	-0.658233	-1.24202	2.639e-05	-1.38303	-1.27548
9070218	chr11:9070218:C:T	1.71521e-13	-0.558515	-1.07041	3.19519e-05	-1.32477	-1.1425
9070577	chr11:9070577:A:G	2.44803e-13	-2.56695e-10	-1.27318	0.000118549	-2.56695e-10	-1.15617
9070692	chr11:9070692:C:T	2.314e-13	-2.56695e-10	-1.32948	0.000101374	-2.56695e-10	-1.31268
9070791	chr11:9070791:T:A	9.89729e-13	-2.56695e-10	0.1238	0.000409155	-2.56695e-10	0.0825987
9071164	chr11:9071164:T:G	1.80805e-13	-1.57621	-3.33048e-10	5.27133e-05	-1.96663	-3.33048e-10
9071238	chr11:9071238:G:A	2.41794e-13	-1.28555	-3.33048e-10	6.3493e-05	-1.78057	-3.33048e-10
9071482	chr11:9071482:C:G	3.42737e-13	-2.56695e-10	-0.936669	0.000137402	-2.56695e-10	-1.00859
9071600	chr11:9071600:G:A	4.72627e-14	-1.93794	-0.979971	2.05297e-05	-1.85925	-1.05037
9071644	chr11:9071644:T:C	4.28944e-14	-1.91951	-1.09538	1.92494e-05	-1.82803	-1.14598
9071706	chr11:9071706:AC:A	2.63453e-13	-2.56695e-10	-1.19976	0.000124768	-2.56695e-10	-1.10504
9071939	chr11:9071939:C:T	1.57999e-13	-0.434911	-1.27613	3.63372e-05	-1.02652	-1.31213
9072240	chr11:9072240:A:G	6.59653e-13	-2.56695e-10	-0.281917	0.000272872	-2.56695e-10	-0.322493
9072669	chr11:9072669:T:G	2.69334e-13	-2.56695e-10	-1.17768	0.000128916	-2.56695e-10	-1.07233
9072961	chr11:9072961:G:A	1.04798e-13	-0.791693	-1.32991	2.29742e-05	-1.46907	-1.32806
9073019	chr11:9073019:C:T	1.2997e-13	-0.607572	-1.29875	3.1835e-05	-1.14713	-1.3238
9073311	chr11:9073311:C:T	2.32668e-13	-2.56695e-10	-1.32402	9.96774e-05	-2.56695e-10	-1.32956
9074019	chr11:9074019:G:C	5.53184e-13	-2.56695e-10	-0.457942	0.000316991	-2.56695e-10	-0.172622
9074420	chr11:9074420:G:A	3.92843e-13	-2.56695e-10	-0.800222	0.000223968	-2.56695e-10	-0.519993
9074425	chr11:9074425:C:T	1.41785e-12	-2.56695e-10	0.483264	0.000603468	-2.56695e-10	0.471198
9074539	chr11:9074539:G:A	2.63052e-13	-2.56695e-10	-1.20128	0.000125269	-2.56695e-10	-1.10104
9075136	chr11:9075136:G:A	1.60933e-13	-1.69264	-3.33048e-10	5.33606e-05	-1.95442	-3.33048e-10
9075175	chr11:9075175:C:T	1.24376e-13	-1.95032	-3.33048e-10	5.78326e-05	-1.87394	-3.33048e-10
9076323	chr11:9076323:G:A	2.46206e-13	-2.56695e-10	-1.26746	0.000104667	-2.56695e-10	-1.28071
9076445	chr11:9076445:T:C	2.4457e-13	-2.56695e-10	-1.27413	0.000106528	-2.56695e-10	-1.26308
9076615	chr11:9076615:TAA:T	1.63234e-13	-0.969161	-0.709288	9.05107e-05	-1.24036	-0.185669
9077068	chr11:9077068:A:T	7.51896e-14	-1.70088	-0.752742	3.27316e-05	-1.95457	-0.488587
9077303	chr11:9077303:G:A	4.07148e-13	-2.56695e-10	-0.764456	0.000157056	-2.56695e-10	-0.874896
9077556	chr11:9077556:G:A	5.64418e-14	-1.84345	-0.896971	2.58953e-05	-1.97189	-0.705541
9077756	chr11:9077756:C:A	1.2322e-13	-1.95966	-3.33048e-10	5.74947e-05	-1.8798	-3.33048e-10
9077948	chr11:9077948:T:C	2.70734e-13	-2.56695e-10	-1.1725	0.000108721	-2.56695e-10	-1.24271
9078300	chr11:9078300:G:A	3.98206e-13	-0.786663	-3.33048e-10	8.81422e-05	-1.45254	-3.33048e-10
9078540	chr11:9078540:T:C	5.89106e-14	-1.96691	-0.730697	3.24475e-05	-1.70284	-0.749028
9078790	chr11:9078790:T:C	2.33902e-13	-2.56695e-10	-1.31873	0.000104266	-2.56695e-10	-1.28455
9079163	chr11:9079163:G:A	1.28338e-13	-1.91896	-3.33048e-10	5.24341e-05	-1.97194	-3.33048e-10
9079632	chr11:9079632:A:T	2.40479e-13	-2.56695e-10	-1.291	0.000100924	-2.56695e-10	-1.31713
9080338	chr11:9080338:C:T	2.41083e-13	-2.56695e-10	-1.28849	0.000100709	-2.56695e-10	-1.31926
9080475	chr11:9080475:C:A	1.49048e-13	-0.973552	-0.795812	5.12007e-05	-1.6422	-0.353539
9080641	chr11:9080641:C:G	2.32424e-13	-2.56695e-10	-1.32507	9.96791e-05	-2.56695e-10	-1.32954
9080669	chr11:9080669:A:G	4.42184e-13	-0.780599	0.0986946	0.000118509	-1.79577	0.639268
9080777	chr11:9080777:G:A	4.33585e-13	-2.56695e-10	-0.701544	0.000293401	-2.56695e-10	-0.249954
9081054	chr11:9081054:T:A	6.22535e-13	-2.56695e-10	-0.339833	0.000275353	-2.56695e-10	-0.313441
9081163	chr11:9081163:C:T	2.04712e-12	-2.56695e-10	0.850556	0.000851764	-2.56695e-10	0.815813
9081401	chr11:9081401:AT:A	1.85368e-12	-2.56695e-10	0.751296	0.000773036	-2.56695e-10	0.71883
9081407	chr11:9081407:A:G	1.93401e-12	-2.56695e-10	0.793719	0.00080627	-2.56695e-10	0.760923
9081514	chr11:9081514:G:T	1.27741e-13	-1.92362	-3.33048e-10	7.86346e-05	-1.56668	-3.33048e-10
9081888	chr11:9081888:A:T	5.90831e-13	-2.56695e-10	-0.392102	0.000260666	-2.56695e-10	-0.368256
9082117	chr11:9082117:G:A	2.75428e-13	-2.56695e-10	-1.15531	0.000133434	-2.56695e-10	-1.03789
9083130	chr11:9083130:T:C	1.38119e-13	-1.84552	-3.33048e-10	5.45528e-05	-1.93233	-3.33048e-10
9083359	chr11:9083359:T:C	2.4201e-13	-2.56695e-10	-1.28465	0.000105774	-2.56695e-10	-1.27019
9083635	chr11:9083635:A:T	2.55847e-13	-2.56695e-10	-1.22905	0.00012564	-2.56695e-10	-1.09808
9084089	chr11:9084089:A:G	1.34534e-13	-1.54239	-0.329428	3.87585e-05	-1.86094	-0.413207
9084152	chr11:9084152:A:C	2.31319e-13	-2.56695e-10	-1.32983	0.000100999	-2.56695e-10	-1.31638
9084179	chr11:9084179:C:T	1.44069e-13	-1.87516	0.0718206	0.000132136	-1.47739	0.429728
9084373	chr11:9084373:A:G	4.08882e-13	-2.56695e-10	-0.760205	0.000225456	-2.56695e-10	-0.51337
9084642	chr11:9084642:T:C	2.50944e-13	-2.56695e-10	-1.2484	0.000112982	-2.56695e-10	-1.20427
9085400	chr11:9085400:T:C	8.9308e-14	-1.90706	-0.374477	3.56186e-05	-1.97057	-0.388059
9085417	chr11:9085417:T:A	2.48877e-13	-2.56695e-10	-1.25667	0.000102414	-2.56695e-10	-1.30247
9085561	chr11:9085561:C:T	6.75528e-13	-2.56695e-10	-0.258138	0.000297945	-2.56695e-10	-0.234586
9085587	chr11:9085587:G:A	2.66976e-13	-2.56695e-10	-1.18647	0.000126436	-2.56695e-10	-1.09176
9086156	chr11:9086156:C:T	1.22057e-13	-1.96914	-3.33048e-10	6.5152e-05	-1.75477	-3.33048e-10
9086212	chr11:9086212:G:A	2.07449e-12	-2.56695e-10	0.86384	0.000861615	-2.56695e-10	0.827313
9086574	chr11:9086574:C:T	2.48972e-13	-2.56695e-10	-1.25629	0.000123188	-2.56695e-10	-1.11779
9086663	chr11:9086663:G:A	3.83528e-13	-2.56695e-10	-0.824218	0.000169796	-2.56695e-10	-0.796896
9086664	chr11:9086664:C:A	1.30671e-13	-1.90095	-3.33048e-10	5.34769e-05	-1.95225	-3.33048e-10
9086718	chr11:9086718:T:C	3.61587e-14	-1.97235	-1.21336	1.71849e-05	-1.86284	-1.22462
9086725	chr11:9086725:C:T	8.5369e-14	-1.82895	-0.497698	5.19163e-05	-1.97234	-0.00951918
9086736	chr11:9086736:C:T	4.55789e-13	-2.56695e-10	-0.651601	0.000272263	-2.56695e-10	-0.324728
9086806	chr11:9086806:C:T	6.94779e-13	-2.56695e-10	-0.230039	0.000439903	-2.56695e-10	0.15506
9087073	chr11:9087073:C:T	2.33133e-13	-2.56695e-10	-1.32202	9.96428e-05	-2.56695e-10	-1.3299
9087918	chr11:9087918:T:A	1.63987e-13	-1.71583	0.041983	7.62579e-05	-1.59726	-0.000115844
9088075	chr11:9088075:T:A	4.50904e-13	-0.662378	-3.33048e-10	7.19855e-05	-1.65503	-3.33048e-10
9088149	chr11:9088149:G:A	4.19224e-14	-1.73594	-1.30187	1.58399e-05	-1.90602	-1.26294
9088393	chr11:9088393:CAGG:C	3.15411e-13	-2.56695e-10	-1.01976	0.000133735	-2.56695e-10	-1.03563
9088461	chr11:9088461:A:G	4.83753e-14	-1.6431	-1.25154	1.78666e-05	-1.88521	-1.16335
9088475	chr11:9088475:T:C	2.4784e-13	-2.56695e-10	-1.26085	0.000105129	-2.56695e-10	-1.27631
9088537	chr11:9088537:T:G	3.6219e-13	-2.56695e-10	-0.881463	0.000192842	-2.56695e-10	-0.669625
9088785	chr11:9088785:G:C	2.34213e-13	-2.56695e-10	-1.3174	0.00010033	-2.56695e-10	-1.32303
9088931	chr11:9088931:C:T	2.99977e-13	-2.56695e-10	-1.06992	0.000133666	-2.56695e-10	-1.03616
9088944	chr11:9088944:A:G	2.40301e-13	-2.56695e-10	-1.29174	0.000101983	-2.56695e-10	-1.30669
9089003	chr11:9089003:A:G	1.3382e-13	-1.87714	-3.33048e-10	5.40426e-05	-1.94172	-3.33048e-10
9089238	chr11:9089238:A:G	2.44687e-13	-2.56695e-10	-1.27365	0.000106672	-2.56695e-10	-1.26173
9089357	chr11:9089357:C:T	2.3144e-13	-2.56695e-10	-1.32931	9.96828e-05	-2.56695e-10	-1.3295
9090011	chr11:9090011:A:G	3.93099e-14	-1.77322	-1.32894	1.45813e-05	-1.92955	-1.3222
9090296	chr11:9090296:G:A	6.97766e-13	-2.56695e-10	-0.225748	0.000442161	-2.56695e-10	0.160179
9090525	chr11:9090525:G:A	5.5271e-14	-1.7762	-0.985183	4.36801e-05	-1.18005	-0.974554
9090551	chr11:9090551:T:C	2.31523e-13	-2.56695e-10	-1.32895	0.00010111	-2.56695e-10	-1.31528
9090808	chr11:9090808:A:G	3.32168e-13	-2.56695e-10	-0.96799	0.000144116	-2.56695e-10	-0.960877
9090984	chr11:9090984:C:T	2.39762e-13	-2.56695e-10	-1.29399	0.00010438	-2.56695e-10	-1.28345
9091025	chr11:9091025:C:T	2.10882e-13	-0.100448	-1.32189	2.2743e-05	-1.48728	-1.31995
9091138	chr11:9091138:C:T	3.73324e-14	-1.86026	-1.29351	1.87176e-05	-1.67433	-1.3277
9091599	chr11:9091599:C:T	4.00749e-14	-1.80828	-1.2746	3.00095e-05	-1.37075	-1.15923
9091780	chr11:9091780:C:T	2.61799e-13	-2.56695e-10	-1.20606	0.000107363	-2.56695e-10	-1.25528
9091949	chr11:9091949:A:T	2.89981e-13	-2.56695e-10	-1.10382	0.000118536	-2.56695e-10	-1.15628
9092437	chr11:9092437:CA:C	2.93039e-13	-2.56695e-10	-1.09333	0.000117439	-2.56695e-10	-1.16558
9092591	chr11:9092591:G:A	6.8148e-14	-1.22289	-1.32906	1.49687e-05	-1.93821	-1.28733
9092853	chr11:9092853:C:G	2.9794e-13	-2.56695e-10	-1.07674	0.000119581	-2.56695e-10	-1.14751
9092864	chr11:9092864:C:T	7.18749e-14	-1.19519	-1.30352	1.44222e-05	-1.93287	-1.32985
9093356	chr11:9093356:C:T	2.31733e-13	-2.56695e-10	-1.32804	0.00010223	-2.56695e-10	-1.30427
9093452	chr11:9093452:C:T	3.56289e-14	-1.94554	-1.25494	2.28557e-05	-1.67749	-1.1248
9093560	chr11:9093560:C:T	1.22867e-13	-1.96253	-3.33048e-10	6.02677e-05	-1.8327	-3.33048e-10
9093671	chr11:9093671:G:A	3.76322e-13	-2.56695e-10	-0.843187	0.000147314	-2.56695e-10	-0.938933
9094067	chr11:9094067:C:G	1.16164e-13	-1.75816	-0.260463	8.07789e-05	-1.87584	0.336055
9094093	chr11:9094093:T:C	1.2351e-13	-1.95731	-3.33048e-10	6.13946e-05	-1.81417	-3.33048e-10
9094142	chr11:9094142:A:G	2.44208e-13	-2.56695e-10	-1.27561	0.000111561	-2.56695e-10	-1.21693
9094224	chr11:9094224:A:G	8.48212e-14	-1.75807	-0.575014	3.87302e-05	-1.47447	-0.800407
9094377	chr11:9094377:G:C	3.77002e-13	-2.56695e-10	-0.841382	0.000214375	-2.56695e-10	-0.563771
9094811	chr11:9094811:G:A	1.40026e-13	-1.83181	-3.33048e-10	0.000100989	-1.31648	-3.33048e-10
9094895	chr11:9094895:G:A	5.25217e-14	-1.79279	-1.01962	2.4883e-05	-1.62008	-1.09723
9095289	chr11:9095289:G:A	1.57956e-13	-0.559741	-1.15158	2.09608e-05	-1.80808	-1.08076
9095543	chr11:9095543:C:T	2.59715e-13	-2.56695e-10	-1.21405	0.000109332	-2.56695e-10	-1.2371
9096351	chr11:9096351:G:A	1.30836e-13	-0.81246	-1.08723	2.15798e-05	-1.88834	-0.971397
9096853	chr11:9096853:G:C	3.18412e-13	-2.56695e-10	-1.01028	0.000150758	-2.56695e-10	-0.915822
9096960	chr11:9096960:T:A	1.24818e-13	-1.94677	-3.33048e-10	5.2505e-05	-1.97059	-3.33048e-10
9097167	chr11:9097167:T:A	9.53738e-14	-0.914357	-1.30147	1.55801e-05	-1.96455	-1.22095
9097273	chr11:9097273:A:C	3.33062e-14	-1.97242	-1.29547	2.03646e-05	-1.64429	-1.2734
9097409	chr11:9097409:C:T	1.49867e-13	-0.441004	-1.32288	2.17065e-05	-1.52423	-1.32965
9097738	chr11:9097738:C:T	2.42936e-13	-2.56695e-10	-1.28083	0.000102613	-2.56695e-10	-1.30053
9097890	chr11:9097890:C:T	3.78556e-14	-1.97059	-1.16927	2.25549e-05	-1.64146	-1.17408
9098302	chr11:9098302:T:C	3.60713e-14	-1.97061	-1.21753	2.13857e-05	-1.647	-1.22177
9098513	chr11:9098513:C:T	1.45988e-13	-0.517532	-1.27257	1.72138e-05	-1.90486	-1.18093
9098521	chr11:9098521:C:T	1.5538e-13	-0.399715	-1.32804	2.25869e-05	-1.50199	-1.31213
9098528	chr11:9098528:A:G	3.79029e-14	-1.96485	-1.17376	2.41506e-05	-1.59177	-1.15541
9098712	chr11:9098712:C:A	1.84335e-13	-0.571339	-0.98554	2.47437e-05	-1.9114	-0.811522
9099133	chr11:9099133:A:G	3.84924e-14	-1.79929	-1.32388	2.1245e-05	-1.56572	-1.30965
9100532	chr11:9100532:T:C	4.95399e-14	-1.95353	-0.917321	2.19693e-05	-1.92766	-0.914194
9100591	chr11:9100591:C:A	2.65334e-13	-2.56695e-10	-1.19264	0.000118207	-2.56695e-10	-1.15906
9100705	chr11:9100705:T:C	2.64302e-13	-2.56695e-10	-1.19654	0.000117139	-2.56695e-10	-1.16813
9100836	chr11:9100836:C:A	6.87862e-13	-0.465868	0.225824	0.000273027	-0.818683	0.496758
9100997	chr11:9100997:TG:T	3.46834e-14	-1.91346	-1.31391	1.73455e-05	-1.74851	-1.32965
9101414	chr11:9101414:T:C	2.3736e-13	-2.56695e-10	-1.30405	0.000114648	-2.56695e-10	-1.18963
9102502	chr11:9102502:G:A	2.96156e-13	-2.56695e-10	-1.08274	0.000136407	-2.56695e-10	-1.01585
9102589	chr11:9102589:TTTTCCACAAAATCA:T	3.50254e-14	-1.90603	-1.31152	1.75927e-05	-1.73413	-1.32988
9102785	chr11:9102785:C:T	3.81947e-14	-1.801	-1.32994	1.96192e-05	-1.64522	-1.30977
9102942	chr11:9102942:A:G	2.32948e-13	-2.56695e-10	-1.32282	0.000108884	-2.56695e-10	-1.24121
9103470	chr11:9103470:C:A	1.22091e-13	-1.96886	-3.33048e-10	5.8381e-05	-1.8645	-3.33048e-10
9103681	chr11:9103681:C:A	5.99667e-14	-1.35343	-1.32641	1.65121e-05	-1.79742	-1.32998
9103729	chr11:9103729:T:G	8.25685e-14	-1.03382	-1.32619	1.44114e-05	-1.93371	-1.32977
9103817	chr11:9103817:C:T	2.35873e-13	-2.56695e-10	-1.31034	9.99046e-05	-2.56695e-10	-1.32728
9103928	chr11:9103928:T:C	3.27419e-14	-1.95555	-1.32942	1.6026e-05	-1.8422	-1.31508
9104285	chr11:9104285:G:T	2.52623e-13	-2.56695e-10	-1.24174	0.000106649	-2.56695e-10	-1.26195
9104414	chr11:9104414:T:C	8.76288e-14	-0.977084	-1.32344	1.50435e-05	-1.91375	-1.3068
9104770	chr11:9104770:T:C	9.0554e-14	-1.03666	-1.23102	1.67176e-05	-1.92864	-1.18639
9104901	chr11:9104901:T:A	1.76523e-13	-1.60018	-3.33048e-10	7.32017e-05	-1.63828	-3.33048e-10
9105034	chr11:9105034:G:T	2.31913e-13	-2.56695e-10	-1.32727	0.000100383	-2.56695e-10	-1.3225
9105068	chr11:9105068:G:A	1.21842e-13	-1.97091	-3.33048e-10	5.89923e-05	-1.85409	-3.33048e-10
9105100	chr11:9105100:A:T	4.32709e-13	-2.56695e-10	-0.703567	0.000191046	-2.56695e-10	-0.678984
9105203	chr11:9105203:T:C	5.28122e-13	-0.504304	-3.33048e-10	0.00233391	1.8238	-3.33048e-10
9105547	chr11:9105547:G:C	2.4869e-13	-2.56695e-10	-1.25743	0.000103155	-2.56695e-10	-1.29526
9105583	chr11:9105583:T:C	3.32992e-14	-1.93993	-1.32817	2.342e-05	-1.44833	-1.32957
9106516	chr11:9106516:T:C	2.51991e-13	-2.56695e-10	-1.24424	0.000103355	-2.56695e-10	-1.29333
9106580	chr11:9106580:G:A	3.24034e-14	-1.96908	-1.32629	1.52318e-05	-1.88629	-1.32182
9107067	chr11:9107067:T:A	2.31284e-13	-2.56695e-10	-1.32998	9.98288e-05	-2.56695e-10	-1.32804
9107187	chr11:9107187:T:C	2.32722e-13	-2.56695e-10	-1.32379	0.00010008	-2.56695e-10	-1.32552
9107276	chr11:9107276:A:G	2.35859e-13	-2.56695e-10	-1.3104	0.000103847	-2.56695e-10	-1.28858
9107521	chr11:9107521:G:A	1.54076e-12	-2.56695e-10	0.566402	0.000623219	-2.56695e-10	0.503403
9107786	chr11:9107786:T:C	1.24005e-13	-0.811881	-1.14143	1.98026e-05	-1.83754	-1.10814
9108188	chr11:9108188:T:C	9.01506e-14	-1.02916	-1.24299	1.67335e-05	-1.90085	-1.21323
9108448	chr11:9108448:G:A	1.07789e-12	-2.56695e-10	0.209128	0.000547968	-2.56695e-10	0.37472
9108481	chr11:9108481:A:T	2.49504e-13	-2.56695e-10	-1.25416	0.000105126	-2.56695e-10	-1.27634
9108600	chr11:9108600:A:G	3.28329e-14	-1.9553	-1.3269	1.43228e-05	-1.94454	-1.3251
9108723	chr11:9108723:T:C	9.26684e-14	-1.18781	-1.05679	0.000417659	1.0949	-0.991732
9108858	chr11:9108858:C:T	8.39388e-13	-2.56695e-10	-0.0409592	0.000445903	-2.56695e-10	0.168606
9108882	chr11:9108882:G:A	1.23453e-13	-1.95777	-3.33048e-10	8.08334e-05	-1.53911	-3.33048e-10
9108922	chr11:9108922:G:A	3.23015e-14	-1.97212	-1.3264	1.46529e-05	-1.92519	-1.32167
9108989	chr11:9108989:C:T	2.77941e-13	-2.56695e-10	-1.14622	0.000112775	-2.56695e-10	-1.2061
9109082	chr11:9109082:T:C	3.23902e-14	-1.97229	-1.32349	1.48212e-05	-1.91043	-1.32501
9109236	chr11:9109236:G:A	1.20844e-13	-0.873876	-1.10526	2.0328e-05	-1.85473	-1.06477
9109547	chr11:9109547:T:A	3.22485e-14	-1.97124	-1.32892	1.53272e-05	-1.90412	-1.29774
9109754	chr11:9109754:G:A	2.34504e-13	-2.56695e-10	-1.31616	0.000102801	-2.56695e-10	-1.2987
9109756	chr11:9109756:C:T	4.30587e-13	-2.56695e-10	-0.708482	0.000176093	-2.56695e-10	-0.760481
9109946	chr11:9109946:A:C	2.57083e-13	-2.56695e-10	-1.22423	0.000106178	-2.56695e-10	-1.26638
9109981	chr11:9109981:C:T	2.96557e-13	-2.56695e-10	-1.08139	0.000134364	-2.56695e-10	-1.03094
9110174	chr11:9110174:C:A	3.28832e-13	-2.56695e-10	-0.978086	0.000146017	-2.56695e-10	-0.947774
9110332	chr11:9110332:A:T	2.48281e-13	-2.56695e-10	-1.25907	0.000124215	-2.56695e-10	-1.10948
9110520	chr11:9110520:T:A	1.87026e-12	-2.56695e-10	0.760202	0.000746973	-2.56695e-10	0.684534
9110582	chr11:9110582:A:G	2.3477e-13	-2.56695e-10	-1.31503	0.000101355	-2.56695e-10	-1.31286
9110596	chr11:9110596:G:A	3.22524e-14	-1.9713	-1.32874	1.5329e-05	-1.905	-1.29675
9111098	chr11:9111098:T:C	2.35388e-13	-2.56695e-10	-1.3124	0.000104962	-2.56695e-10	-1.2779
9111505	chr11:9111505:C:T	1.59524e-13	-0.760397	-0.94104	2.04937e-05	-1.92974	-0.981643
9111681	chr11:9111681:A:G	3.45353e-14	-1.93859	-1.29306	2.38128e-05	-1.451	-1.31027
9111776	chr11:9111776:T:C	3.06185e-13	-2.56695e-10	-1.04944	0.000139159	-2.56695e-10	-0.995875
9111826	chr11:9111826:A:C	2.32968e-13	-2.56695e-10	-1.32273	0.000100022	-2.56695e-10	-1.3261
9111928	chr11:9111928:G:C	2.31403e-13	-2.56695e-10	-1.32947	0.000100063	-2.56695e-10	-1.3257
9112198	chr11:9112198:G:T	3.22561e-14	-1.97245	-1.32748	1.47148e-05	-1.92032	-1.32232
9112331	chr11:9112331:A:G	1.26014e-13	-0.676551	-1.26069	1.83615e-05	-1.78763	-1.23361
9112587	chr11:9112587:G:T	2.09961e-13	-1.42671	-3.33048e-10	0.000115287	-1.18407	-3.33048e-10
9112589	chr11:9112589:G:T	3.52939e-14	-1.95042	-1.2595	1.52797e-05	-1.97227	-1.2327
9112591	chr11:9112591:G:T	2.32466e-13	-2.56695e-10	-1.32489	9.97203e-05	-2.56695e-10	-1.32913
9112848	chr11:9112848:G:C	1.51683e-12	-2.56695e-10	0.550746	0.000633931	-2.56695e-10	0.520445
9113032	chr11:9113032:G:A	1.17945e-13	-0.676006	-1.32741	1.57107e-05	-1.84787	-1.32928
9113061	chr11:9113061:C:T	2.85569e-13	-2.56695e-10	-1.11915	0.000128733	-2.56695e-10	-1.07375
9113070	chr11:9113070:C:T	2.71439e-13	-2.56695e-10	-1.16989	0.000130567	-2.56695e-10	-1.05961
9113079	chr11:9113079:A:T	1.31075e-13	-0.647688	-1.25017	1.88075e-05	-1.77586	-1.22138
9113815	chr11:9113815:A:G	2.99338e-13	-2.56695e-10	-1.07206	0.000135835	-2.56695e-10	-1.02005
9113859	chr11:9113859:T:A	1.96238e-12	-2.56695e-10	0.808281	0.000801782	-2.56695e-10	0.755341
9114133	chr11:9114133:G:A	3.01437e-13	-2.56695e-10	-1.06507	0.000136627	-2.56695e-10	-1.01424
9114150	chr11:9114150:C:T	2.72995e-13	-2.56695e-10	-1.16418	0.000119719	-2.56695e-10	-1.14635
9114256	chr11:9114256:A:G	3.2235e-14	-1.97172	-1.32885	1.52704e-05	-1.90822	-1.29736
9114959	chr11:9114959:G:T	7.58848e-13	-2.56695e-10	-0.141831	0.000297758	-2.56695e-10	-0.235216
9115187	chr11:9115187:C:T	1.2985e-13	-0.660296	-1.24696	1.7936e-05	-1.82261	-1.22207
9115292	chr11:9115292:G:C	3.91184e-13	-2.56695e-10	-0.804453	0.000141219	-2.56695e-10	-0.981186
9115357	chr11:9115357:T:C	4.16037e-14	-1.97229	-1.07315	1.88809e-05	-1.85099	-1.14236
9116100	chr11:9116100:C:T	2.68411e-13	-2.56695e-10	-1.18111	0.000117618	-2.56695e-10	-1.16406
9116502	chr11:9116502:G:A	3.42105e-13	-2.56695e-10	-0.938513	0.000150656	-2.56695e-10	-0.916499
9116820	chr11:9116820:C:T	2.53917e-13	-2.56695e-10	-1.23662	0.000129054	-2.56695e-10	-1.07127
9116983	chr11:9116983:C:T	3.25996e-14	-1.96543	-1.32391	1.60322e-05	-1.87728	-1.27962
9117137	chr11:9117137:T:C	7.84823e-14	-1.09709	-1.31367	1.40074e-05	-1.96457	-1.32734
9117769	chr11:9117769:G:A	2.78454e-13	-2.56695e-10	-1.14438	0.000112746	-2.56695e-10	-1.20636
9118051	chr11:9118051:T:C	3.26249e-14	-1.9714	-1.31715	1.58436e-05	-1.90637	-1.26236
9118189	chr11:9118189:A:G	3.64532e-13	-2.56695e-10	-0.875018	0.00014406	-2.56695e-10	-0.961265
9118885	chr11:9118885:G:A	2.31966e-13	-2.56695e-10	-1.32704	0.000100876	-2.56695e-10	-1.31761
9119130	chr11:9119130:T:C	8.46006e-14	-1.09085	-1.24484	1.62907e-05	-1.94679	-1.19411
9119328	chr11:9119328:G:A	8.09766e-14	-1.20584	-1.17363	1.74856e-05	-1.94049	-1.12962
9119366	chr11:9119366:C:T	3.78732e-14	-1.96904	-1.17035	1.68856e-05	-1.8912	-1.21383
9119525	chr11:9119525:G:A	8.18776e-14	-1.19628	-1.17212	1.75339e-05	-1.93925	-1.12811
9119609	chr11:9119609:A:G	9.49261e-14	-1.20699	-1.01354	2.06425e-05	-1.9416	-0.962547
9120118	chr11:9120118:A:G	1.55733e-13	-1.72549	-3.33048e-10	5.63127e-05	-1.90058	-3.33048e-10
9120515	chr11:9120515:G:C	1.15742e-13	-0.723559	-1.29871	1.58752e-05	-1.85698	-1.30975
9120653	chr11:9120653:T:A	3.10035e-13	-2.56695e-10	-1.03695	0.000140858	-2.56695e-10	-0.983743
9120672	chr11:9120672:A:G	3.60701e-13	-2.56695e-10	-0.885583	0.000149014	-2.56695e-10	-0.927456
9120867	chr11:9120867:C:T	3.39285e-13	-2.56695e-10	-0.946792	0.000156365	-2.56695e-10	-0.879301
9121370	chr11:9121370:C:T	3.22781e-14	-1.96973	-1.32951	1.53745e-05	-1.89583	-1.30296
9121529	chr11:9121529:A:G	2.7612e-13	-2.56695e-10	-1.1528	0.000112166	-2.56695e-10	-1.21152
9122001	chr11:9122001:C:T	6.00452e-13	-0.893164	0.517215	0.000110052	-1.89397	0.663432
9122027	chr11:9122027:A:G	3.9527e-13	-2.56695e-10	-0.794062	0.000182106	-2.56695e-10	-0.726909
9122238	chr11:9122238:C:T	1.3199e-13	-1.89091	-3.33048e-10	5.24893e-05	-1.97089	-3.33048e-10
9122601	chr11:9122601:G:T	1.34542e-13	-1.87175	-3.33048e-10	7.92971e-05	-1.55829	-3.33048e-10
9122640	chr11:9122640:T:C	2.78171e-13	-2.56695e-10	-1.14539	0.000112872	-2.56695e-10	-1.20524
9122875	chr11:9122875:G:A	1.22264e-13	-1.96745	-3.33048e-10	7.38544e-05	-1.6294	-3.33048e-10
9123854	chr11:9123854:CTT:C	2.32447e-13	-2.56695e-10	-1.32497	9.97268e-05	-2.56695e-10	-1.32906
9124375	chr11:9124375:G:A	2.58993e-13	-1.21683	-3.33048e-10	8.14358e-05	-1.53168	-3.33048e-10
9124601	chr11:9124601:T:C	2.76328e-13	-2.56695e-10	-1.15204	0.000113972	-2.56695e-10	-1.19554
9125261	chr11:9125261:C:T	1.2174e-13	-1.97174	-3.33048e-10	6.32902e-05	-1.78377	-3.33048e-10
9125273	chr11:9125273:C:T	2.38094e-13	-2.56695e-10	-1.30097	0.000101282	-2.56695e-10	-1.31359
9125577	chr11:9125577:T:C	2.31307e-13	-2.56695e-10	-1.32989	9.96375e-05	-2.56695e-10	-1.32996
9125766	chr11:9125766:C:G	2.31317e-13	-2.56695e-10	-1.32984	9.96357e-05	-2.56695e-10	-1.32998
9125871	chr11:9125871:A:G	1.91955e-13	-1.51637	-3.33048e-10	9.82703e-05	-1.34377	-3.33048e-10
9126184	chr11:9126184:G:A	2.46028e-13	-2.56695e-10	-1.26819	0.000111543	-2.56695e-10	-1.21709
9126214	chr11:9126214:C:T	2.48039e-13	-2.56695e-10	-1.26005	0.000123576	-2.56695e-10	-1.11464
9126223	chr11:9126223:T:C	2.86379e-13	-2.56695e-10	-1.11632	0.000115848	-2.56695e-10	-1.17921
9126627	chr11:9126627:C:T	2.32373e-13	-2.56695e-10	-1.32529	0.000100579	-2.56695e-10	-1.32055
9127658	chr11:9127658:TCAAA:T	2.41755e-13	-2.56695e-10	-1.28571	0.000107418	-2.56695e-10	-1.25477
9128296	chr11:9128296:G:A	3.07644e-13	-2.56695e-10	-1.04469	0.000169727	-2.56695e-10	-0.797307
9128596	chr11:9128596:G:C	2.69069e-13	-2.56695e-10	-1.17866	0.000113085	-2.56695e-10	-1.20335
9129005	chr11:9129005:G:C	8.66552e-14	-1.00494	-1.30675	1.4171e-05	-1.96983	-1.31047
9129017	chr11:9129017:T:C	3.24269e-14	-1.96767	-1.32697	1.57742e-05	-1.88344	-1.28969
9129805	chr11:9129805:T:C	2.69251e-13	-2.56695e-10	-1.17799	0.000109036	-2.56695e-10	-1.23982
9129912	chr11:9129912:G:T	5.06193e-13	-1.15709	0.610375	0.000110788	-1.95067	0.726787
9130823	chr11:9130823:A:T	8.09087e-14	-1.08045	-1.29986	1.51594e-05	-1.94268	-1.27019
9130916	chr11:9130916:C:T	1.86291e-13	-1.22397	-0.32235	4.34758e-05	-1.97116	-0.188128
9131000	chr11:9131000:G:A	2.31364e-13	-2.56695e-10	-1.32964	9.96355e-05	-2.56695e-10	-1.32998
9131562	chr11:9131562:G:T	2.55118e-13	-2.56695e-10	-1.2319	0.000114601	-2.56695e-10	-1.19004
9132913	chr11:9132913:T:A	4.55805e-14	-1.97202	-0.982132	2.0713e-05	-1.86898	-1.03176
9133873	chr11:9133873:T:C	3.77662e-14	-1.89362	-1.2486	2.75033e-05	-1.33869	-1.2785
9133890	chr11:9133890:G:A	3.74034e-13	-2.56695e-10	-0.849286	0.000146394	-2.56695e-10	-0.945191
9134023	chr11:9134023:T:C	8.11056e-14	-1.0927	-1.28518	1.54742e-05	-1.94476	-1.24757
9134140	chr11:9134140:G:A	8.44596e-14	-1.06136	-1.276	1.62475e-05	-1.90415	-1.23941
9134602	chr11:9134602:G:A	2.39682e-13	-2.56695e-10	-1.29432	0.000105266	-2.56695e-10	-1.275
9134701	chr11:9134701:C:T	2.38999e-13	-2.56695e-10	-1.29717	0.000102524	-2.56695e-10	-1.3014
9134816	chr11:9134816:C:T	4.61835e-13	-2.56695e-10	-0.638424	0.000226152	-2.56695e-10	-0.510288
9135077	chr11:9135077:G:C	2.33518e-13	-2.56695e-10	-1.32037	0.000100031	-2.56695e-10	-1.32602
9135194	chr11:9135194:T:C	2.37197e-13	-2.56695e-10	-1.30474	0.000102787	-2.56695e-10	-1.29884
9135384	chr11:9135384:T:C	3.2293e-14	-1.97241	-1.32637	1.52523e-05	-1.91905	-1.28772
9135417	chr11:9135417:G:A	2.34859e-13	-2.56695e-10	-1.31465	0.000100424	-2.56695e-10	-1.3221
9135887	chr11:9135887:A:G	5.12177e-14	-1.5332	-1.30435	1.46674e-05	-1.93586	-1.31
9136120	chr11:9136120:T:C	7.31528e-14	-1.15997	-1.32111	1.39545e-05	-1.9721	-1.32359
9136160	chr11:9136160:C:T	6.09535e-14	-1.35222	-1.3113	1.40019e-05	-1.96952	-1.32278
9136224	chr11:9136224:T:C	2.86423e-13	-2.56695e-10	-1.11616	0.000115686	-2.56695e-10	-1.18062
9136236	chr11:9136236:A:G	3.2308e-14	-1.9721	-1.32622	1.53454e-05	-1.91339	-1.28729
9136331	chr11:9136331:C:T	2.33583e-13	-2.56695e-10	-1.3201	0.000100988	-2.56695e-10	-1.31649
9136378	chr11:9136378:T:A	7.08965e-14	-1.21221	-1.3002	1.42076e-05	-1.97236	-1.30536
9136419	chr11:9136419:CAATACCAG:C	3.72414e-13	-2.56695e-10	-0.853626	0.000172422	-2.56695e-10	-0.781551
9136658	chr11:9136658:A:G	1.3216e-13	-1.88962	-3.33048e-10	5.49396e-05	-1.92526	-3.33048e-10
9136681	chr11:9136681:T:C	3.23023e-14	-1.97244	-1.32605	1.51918e-05	-1.92393	-1.28681
9136720	chr11:9136720:G:T	3.06249e-13	-2.56695e-10	-1.04923	0.000127626	-2.56695e-10	-1.08239
9136875	chr11:9136875:T:C	1.34686e-13	-1.87069	-3.33048e-10	5.48269e-05	-1.92732	-3.33048e-10
9137193	chr11:9137193:C:T	4.24648e-14	-1.97102	-1.05394	1.83841e-05	-1.91844	-1.10157
9137525	chr11:9137525:T:C	2.42739e-13	-2.56695e-10	-1.28165	0.000107711	-2.56695e-10	-1.25204
9137896	chr11:9137896:C:T	3.25435e-13	-2.56695e-10	-0.988468	0.000128912	-2.56695e-10	-1.07237
9137939	chr11:9137939:G:A	2.3415e-13	-2.56695e-10	-1.31767	0.000100601	-2.56695e-10	-1.32034
9137961	chr11:9137961:C:T	6.20214e-14	-1.3174	-1.32876	1.39732e-05	-1.97246	-1.32189
9138020	chr11:9138020:G:C	2.33414e-13	-2.56695e-10	-1.32082	0.000101702	-2.56695e-10	-1.30945
9138192	chr11:9138192:A:G	3.24938e-14	-1.97183	-1.32075	1.5306e-05	-1.93244	-1.27081
9138228	chr11:9138228:A:G	3.11e-13	-2.56695e-10	-1.03384	0.000114779	-2.56695e-10	-1.18848
9138271	chr11:9138271:A:G	8.72049e-14	-1.96706	-0.338308	4.14062e-05	-1.85353	-0.354538
9138425	chr11:9138425:A:G	2.96521e-13	-2.56695e-10	-1.08152	0.000119096	-2.56695e-10	-1.15157
9138735	chr11:9138735:T:C	2.98802e-13	-2.56695e-10	-1.07385	0.000119902	-2.56695e-10	-1.14482
9138976	chr11:9138976:G:A	1.57314e-13	-1.71539	-3.33048e-10	0.000115111	-1.1856	-3.33048e-10
9139216	chr11:9139216:C:T	2.32696e-13	-2.56695e-10	-1.3239	0.00010047	-2.56695e-10	-1.32164
9139219	chr11:9139219:G:A	4.82588e-14	-1.97156	-0.925493	2.08383e-05	-1.91157	-0.983134
9139347	chr11:9139347:G:A	8.76707e-13	-2.56695e-10	0.00254081	0.000330785	-2.56695e-10	-0.130026
9139654	chr11:9139654:T:C	2.66794e-13	-2.56695e-10	-1.18716	0.000120998	-2.56695e-10	-1.13572
9139974	chr11:9139974:C:T	1.41182e-13	-0.757685	-1.0659	2.2089e-05	-1.84635	-0.990066
9140121	chr11:9140121:C:T	2.69969e-13	-2.56695e-10	-1.17532	0.000104928	-2.56695e-10	-1.27822
9140391	chr11:9140391:A:G	3.33007e-13	-2.56695e-10	-0.965468	0.000138055	-2.56695e-10	-1.00384
9140864	chr11:9140864:C:T	2.49567e-13	-2.56695e-10	-1.2539	0.000112081	-2.56695e-10	-1.21227
9140994	chr11:9140994:C:T	1.91324e-13	-1.51966	-3.33048e-10	5.74054e-05	-1.88136	-3.33048e-10
9141056	chr11:9141056:G:A	2.66548e-13	-2.56695e-10	-1.18808	0.000121511	-2.56695e-10	-1.13149
9141282	chr11:9141282:C:T	2.40093e-13	-2.56695e-10	-1.2926	0.000101969	-2.56695e-10	-1.30682
9141321	chr11:9141321:C:T	8.41726e-14	-1.02764	-1.31312	1.39632e-05	-1.96612	-1.32896
9141553	chr11:9141553:C:T	9.17729e-14	-0.977692	-1.27662	1.61537e-05	-1.91003	-1.23931
9141599	chr11:9141599:T:C	2.31842e-13	-2.56695e-10	-1.32758	0.000104186	-2.56695e-10	-1.28532
9142163	chr11:9142163:G:A	2.45973e-13	-2.56695e-10	-1.26841	0.000110075	-2.56695e-10	-1.23034
9142401	chr11:9142401:C:T	9.53541e-14	-0.936592	-1.27944	1.60073e-05	-1.91621	-1.24225
9142867	chr11:9142867:G:A	1.94249e-13	-1.50449	-3.33048e-10	0.000100522	-1.32112	-3.33048e-10
9142890	chr11:9142890:G:A	4.84082e-14	-1.97209	-0.921868	1.99885e-05	-1.93985	-0.99649
9143119	chr11:9143119:G:A	5.41181e-13	-2.56695e-10	-0.479878	0.000175573	-2.56695e-10	-0.763439
9144606	chr11:9144606:T:C	2.74451e-13	-2.56695e-10	-1.15886	0.000111354	-2.56695e-10	-1.21878
9144668	chr11:9144668:C:A	4.42417e-14	-1.97245	-1.01151	1.854e-05	-1.93378	-1.07778
9144712	chr11:9144712:C:T	3.24098e-13	-2.56695e-10	-0.992586	0.000145742	-2.56695e-10	-0.94966
9145209	chr11:9145209:G:T	1.28451e-13	-1.91808	-3.33048e-10	7.49781e-05	-1.6143	-3.33048e-10
9145288	chr11:9145288:T:C	9.75347e-14	-1.03751	-1.15592	1.84582e-05	-1.9279	-1.08809
9146089	chr11:9146089:G:A	2.36444e-13	-2.56695e-10	-1.30792	0.000105593	-2.56695e-10	-1.2719
9146571	chr11:9146571:A:G	9.97899e-14	-1.20969	-0.960876	1.95431e-05	-1.97245	-0.986423
9147437	chr11:9147437:A:C	2.7448e-13	-2.56695e-10	-1.15875	0.000111371	-2.56695e-10	-1.21863
9147476	chr11:9147476:G:T	1.23067e-13	-1.9609	-3.33048e-10	5.35923e-05	-1.95009	-3.33048e-10
9147838	chr11:9147838:C:T	2.49471e-13	-2.56695e-10	-1.25429	0.000104877	-2.56695e-10	-1.27871
9148057	chr11:9148057:T:C	8.26808e-13	-2.56695e-10	-0.05606	0.000249301	-2.56695e-10	-0.412835
9148109	chr11:9148109:T:C	2.35258e-13	-2.56695e-10	-1.31295	0.000102424	-2.56695e-10	-1.30238
9148212	chr11:9148212:G:A	2.31529e-13	-2.56695e-10	-1.32893	9.96723e-05	-2.56695e-10	-1.32961
9148512	chr11:9148512:T:C	2.3153e-13	-2.56695e-10	-1.32892	9.96725e-05	-2.56695e-10	-1.32961
9148861	chr11:9148861:T:A	4.69327e-13	-2.56695e-10	-0.622332	0.000216013	-2.56695e-10	-0.556156
9149300	chr11:9149300:C:T	3.31447e-14	-1.95557	-1.31718	1.67564e-05	-1.84857	-1.26414
9149559	chr11:9149559:A:G	4.53884e-13	-2.56695e-10	-0.65579	0.000208964	-2.56695e-10	-0.589336
9149659	chr11:9149659:G:A	3.31638e-14	-1.95286	-1.31931	1.67982e-05	-1.84163	-1.2686
9149989	chr11:9149989:T:C	9.58156e-13	-2.56695e-10	0.0913791	0.000283446	-2.56695e-10	-0.284474
9150152	chr11:9150152:C:T	2.3448e-13	-2.56695e-10	-1.31626	0.000102354	-2.56695e-10	-1.30306
9150228	chr11:9150228:A:G	6.86205e-14	-1.22865	-1.31639	1.47643e-05	-1.97021	-1.26907
9150505	chr11:9150505:C:T	2.33701e-13	-2.56695e-10	-1.31959	0.000100505	-2.56695e-10	-1.32129
9150517	chr11:9150517:C:T	2.8073e-13	-2.56695e-10	-1.13624	0.000113347	-2.56695e-10	-1.20104
9150826	chr11:9150826:T:C	2.3147e-13	-2.56695e-10	-1.32918	9.98064e-05	-2.56695e-10	-1.32826
9150909	chr11:9150909:T:C	3.35554e-14	-1.93907	-1.32136	1.68822e-05	-1.81237	-1.29286
9150939	chr11:9150939:T:C	8.63814e-14	-1.32827	-0.986587	1.936e-05	-1.96851	-0.999773
9151640	chr11:9151640:C:CA	4.11774e-13	-2.56695e-10	-0.753158	0.000160214	-2.56695e-10	-0.854986
9152018	chr11:9152018:A:G	2.26134e-13	-1.35251	-3.33048e-10	6.41028e-05	-1.77101	-3.33048e-10
9152307	chr11:9152307:T:G	2.31535e-13	-2.56695e-10	-1.3289	9.98395e-05	-2.56695e-10	-1.32793
9152515	chr11:9152515:A:C	2.31476e-13	-2.56695e-10	-1.32916	9.981e-05	-2.56695e-10	-1.32823
9152731	chr11:9152731:C:T	3.96158e-13	-2.56695e-10	-0.791819	0.000176612	-2.56695e-10	-0.757539
9152775	chr11:9152775:G:A	2.28604e-13	-1.93159	0.589953	8.39978e-05	-1.96867	0.467963
9152832	chr11:9152832:T:C	9.1192e-14	-0.965647	-1.29502	1.58786e-05	-1.90888	-1.25764
9152923	chr11:9152923:G:A	1.12026e-13	-1.05469	-1.00021	2.04118e-05	-1.9263	-0.989082
9153234	chr11:9153234:TCGAAC:T	3.34401e-14	-1.93405	-1.32983	1.38971e-05	-1.97024	-1.32957
9153240	chr11:9153240:C:T	3.76006e-14	-1.86008	-1.28653	1.47712e-05	-1.93814	-1.30068
9153606	chr11:9153606:G:A	2.45403e-13	-2.56695e-10	-1.27073	0.00011001	-2.56695e-10	-1.23093
9153826	chr11:9153826:T:C	7.81572e-14	-1.25291	-1.162	1.7248e-05	-1.96633	-1.11747
9153831	chr11:9153831:C:T	3.78719e-14	-1.83466	-1.30476	1.48814e-05	-1.91709	-1.31429
9153942	chr11:9153942:T:G	3.28973e-13	-2.56695e-10	-0.977655	0.000149336	-2.56695e-10	-0.925298
9154472	chr11:9154472:C:T	2.59074e-13	-2.56695e-10	-1.21652	0.000117743	-2.56695e-10	-1.16299
9154819	chr11:9154819:A:G	6.0518e-14	-1.9716	-0.699091	2.58219e-05	-1.89506	-0.785213
9154880	chr11:9154880:T:C	3.28709e-14	-1.9577	-1.32335	1.64084e-05	-1.85447	-1.27924
9155314	chr11:9155314:C:T	2.318e-13	-2.56695e-10	-1.32776	9.97245e-05	-2.56695e-10	-1.32908
9155465	chr11:9155465:T:A	8.26081e-14	-1.0356	-1.32392	1.45194e-05	-1.92612	-1.32989
9155536	chr11:9155536:T:C	1.01379e-13	-1.06072	-1.09405	1.88171e-05	-1.93485	-1.06188
9156487	chr11:9156487:C:T	2.33958e-13	-2.56695e-10	-1.31849	0.00010053	-2.56695e-10	-1.32103
9156495	chr11:9156495:C:T	4.16937e-13	-2.56695e-10	-0.740697	0.000190977	-2.56695e-10	-0.679345
9156520	chr11:9156520:G:A	2.39938e-12	-2.56695e-10	1.00933	0.00102323	-2.56695e-10	0.999226
9156882	chr11:9156882:A:T	5.563e-14	-1.93549	-0.819417	2.07731e-05	-1.96249	-0.935346
9156886	chr11:9156886:A:T	2.63148e-13	-2.56695e-10	-1.20092	0.000119549	-2.56695e-10	-1.14777
9156934	chr11:9156934:T:C	3.4803e-14	-1.94502	-1.27891	1.56745e-05	-1.94733	-1.23213
9157285	chr11:9157285:C:A	2.32066e-13	-2.56695e-10	-1.32661	9.98416e-05	-2.56695e-10	-1.32791
9157384	chr11:9157384:T:C	2.46562e-12	-2.56695e-10	1.03657	0.000930352	-2.56695e-10	0.904068
9157527	chr11:9157527:T:C	8.29058e-14	-1.02658	-1.32935	1.43606e-05	-1.93734	-1.32966
9157543	chr11:9157543:T:C	1.00404e-13	-0.932269	-1.23216	1.72074e-05	-1.90488	-1.18128
9157656	chr11:9157656:C:A	3.31197e-14	-1.95019	-1.32332	1.67426e-05	-1.83436	-1.27918
9157659	chr11:9157659:G:A	2.59308e-13	-2.56695e-10	-1.21562	0.000102153	-2.56695e-10	-1.30502
9159326	chr11:9159326:T:C	2.6665e-13	-2.56695e-10	-1.1877	0.000109152	-2.56695e-10	-1.23875
9159359	chr11:9159359:T:G	2.47384e-13	-2.56695e-10	-1.26269	0.000105977	-2.56695e-10	-1.26828
9160471	chr11:9160471:T:A	1.32336e-13	-1.21856	-0.669728	2.98654e-05	-1.95291	-0.581881
9160493	chr11:9160493:C:T	1.00487e-13	-1.18829	-0.975321	2.15678e-05	-1.94776	-0.912532
9160672	chr11:9160672:A:G	6.1699e-14	-1.97203	-0.679334	2.64294e-05	-1.90324	-0.753781
9161057	chr11:9161057:G:A	4.03248e-14	-1.92988	-1.14678	1.72299e-05	-1.96779	-1.11706
9161481	chr11:9161481:T:C	2.47611e-13	-2.56695e-10	-1.26177	0.000106072	-2.56695e-10	-1.26738
9161768	chr11:9161768:A:G	3.62816e-13	-2.56695e-10	-0.879736	0.00016187	-2.56695e-10	-0.844704
9161787	chr11:9161787:T:C	3.27602e-14	-1.96656	-1.31786	1.61785e-05	-1.8825	-1.26531
9161947	chr11:9161947:T:A	2.31302e-13	-2.56695e-10	-1.32991	9.96512e-05	-2.56695e-10	-1.32982
9162206	chr11:9162206:T:A	5.49946e-14	-1.97202	-0.794378	2.36908e-05	-1.89446	-0.871945
9162324	chr11:9162324:C:T	4.57991e-13	-2.56695e-10	-0.646783	0.000202131	-2.56695e-10	-0.622581
9162376	chr11:9162376:A:G	2.34983e-13	-2.56695e-10	-1.31412	0.0001013	-2.56695e-10	-1.31341
9162636	chr11:9162636:A:G	9.45099e-14	-1.21925	-1.00568	2.07621e-05	-1.9534	-0.944967
9163453	chr11:9163453:T:C	3.45251e-13	-2.56695e-10	-0.92936	0.000157465	-2.56695e-10	-0.872295
9163530	chr11:9163530:T:C	3.93844e-14	-1.93754	-1.16273	1.68032e-05	-1.96931	-1.14061
9163569	chr11:9163569:C:T	4.46508e-13	-2.56695e-10	-0.672175	0.000200776	-2.56695e-10	-0.629305
9164902	chr11:9164902:T:A	9.93371e-14	-0.892719	-1.28239	1.62555e-05	-1.89772	-1.24535
9166141	chr11:9166141:T:C	9.4854e-14	-1.00706	-1.21424	1.7256e-05	-1.92479	-1.15854
9166203	chr11:9166203:T:C	2.35453e-13	-2.56695e-10	-1.31212	0.000101181	-2.56695e-10	-1.31458
9166367	chr11:9166367:G:A	2.35733e-13	-2.56695e-10	-1.31093	0.000101289	-2.56695e-10	-1.31351
9166516	chr11:9166516:G:A	4.36752e-13	-2.56695e-10	-0.694267	0.000200159	-2.56695e-10	-0.632383
9166803	chr11:9166803:G:C	1.1739e-13	-0.887099	-1.12103	1.79009e-05	-1.9016	-1.14504
9166910	chr11:9166910:C:T	5.22198e-13	-2.56695e-10	-0.515585	0.000207067	-2.56695e-10	-0.598454
9166978	chr11:9166978:C:T	3.26455e-14	-1.96392	-1.324	1.61176e-05	-1.87081	-1.28078
9167269	chr11:9167269:C:G	5.5555e-14	-1.96374	-0.792517	2.27849e-05	-1.93094	-0.874455
9167549	chr11:9167549:G:A	2.37466e-13	-2.56695e-10	-1.30361	0.000103899	-2.56695e-10	-1.28807
9167646	chr11:9167646:A:G	4.12349e-13	-2.56695e-10	-0.751761	0.000186872	-2.56695e-10	-0.70107
9169085	chr11:9169085:A:G	1.21677e-13	-1.97226	-3.33048e-10	5.82235e-05	-1.86721	-3.33048e-10
9169315	chr11:9169315:T:C	2.31879e-13	-2.56695e-10	-1.32741	0.000100167	-2.56695e-10	-1.32465
9169819	chr11:9169819:T:C	3.54682e-13	-2.56695e-10	-0.90241	0.000140598	-2.56695e-10	-0.985591
9171155	chr11:9171155:A:G	8.07595e-14	-1.0522	-1.32995	1.45567e-05	-1.93282	-1.32063
9171364	chr11:9171364:A:G	4.08824e-13	-2.56695e-10	-0.760347	0.000183827	-2.56695e-10	-0.717498
9171440	chr11:9171440:G:A	2.3356e-13	-2.56695e-10	-1.32019	0.000100447	-2.56695e-10	-1.32186
9171475	chr11:9171475:C:A	2.33493e-13	-2.56695e-10	-1.32048	0.000100421	-2.56695e-10	-1.32213
9171827	chr11:9171827:C:T	3.11048e-12	1.2689	-3.33048e-10	0.000737456	0.671711	-3.33048e-10
9171959	chr11:9171959:G:A	1.56537e-13	-1.35684	-0.363499	4.05778e-05	-1.96986	-0.258416
9172024	chr11:9172024:G:C	3.45571e-14	-1.94246	-1.28856	1.56523e-05	-1.86381	-1.31707
9172105	chr11:9172105:C:T	2.38001e-13	-2.56695e-10	-1.30136	0.000103578	-2.56695e-10	-1.29117
9172559	chr11:9172559:A:C	2.3716e-13	-2.56695e-10	-1.3049	9.9666e-05	-2.56695e-10	-1.32967
9172902	chr11:9172902:A:G	2.3904e-13	-2.56695e-10	-1.297	9.97971e-05	-2.56695e-10	-1.32836
9173014	chr11:9173014:C:T	3.82877e-14	-1.96925	-1.15926	2.02541e-05	-1.89727	-1.02587
9173238	chr11:9173238:A:G	2.42927e-13	-2.56695e-10	-1.28087	0.000100252	-2.56695e-10	-1.32381
9173790	chr11:9173790:G:A	3.27492e-14	-1.96785	-1.3169	1.62315e-05	-1.88148	-1.26307
9173887	chr11:9173887:G:A	2.69622e-13	-2.56695e-10	-1.17661	0.00011137	-2.56695e-10	-1.21864
9173928	chr11:9173928:G:A	2.31304e-13	-2.56695e-10	-1.3299	9.96354e-05	-2.56695e-10	-1.32998
9173964	chr11:9173964:G:A	4.79375e-14	-1.68188	-1.22185	1.76344e-05	-1.83019	-1.23145
9174776	chr11:9174776:TGATA:T	4.25698e-13	0.426483	-1.14638	0.000122718	-0.120735	-1.00087
9175381	chr11:9175381:G:A	4.30347e-13	-2.56695e-10	-0.709039	0.00019292	-2.56695e-10	-0.66922
9176379	chr11:9176379:T:G	1.02886e-13	-1.09168	-1.04833	1.83459e-05	-1.94515	-1.07694
9176463	chr11:9176463:A:G	1.06491e-13	-0.775628	-1.32995	1.59342e-05	-1.84045	-1.32258
9176529	chr11:9176529:A:G	1.29988e-13	-1.09035	-0.815838	2.28186e-05	-1.85954	-0.944379
9176729	chr11:9176729:T:C	1.0904e-13	-0.751939	-1.32997	1.60997e-05	-1.83179	-1.32091
9176862	chr11:9176862:T:G	1.38955e-12	-2.56695e-10	0.463101	0.000529905	-2.56695e-10	0.341202
9177046	chr11:9177046:A:G	5.20418e-13	-2.56695e-10	-0.519001	0.000206053	-2.56695e-10	-0.603364
9177994	chr11:9177994:CAAGG:C	2.31307e-13	-2.56695e-10	-1.32988	9.96361e-05	-2.56695e-10	-1.32997
9178007	chr11:9178007:TGCAG:T	2.31297e-13	-2.56695e-10	-1.32993	0.000101129	-2.56695e-10	-1.3151
9178103	chr11:9178103:C:T	1.70726e-13	-0.666664	-0.966909	2.55554e-05	-1.61706	-1.07358
9178514	chr11:9178514:C:A	3.55493e-13	-0.900127	-3.33048e-10	0.000144889	-0.955525	-3.33048e-10
9178752	chr11:9178752:A:G	1.85956e-13	-0.679818	-0.868306	2.16541e-05	-1.828	-1.0283
9179071	chr11:9179071:C:T	4.10327e-13	-2.56695e-10	-0.756676	0.000183882	-2.56695e-10	-0.717203
9179552	chr11:9179552:T:C	1.31817e-13	-0.844637	-1.04758	2.50869e-05	-1.67052	-1.03863
9179628	chr11:9179628:T:G	3.35106e-13	-2.56695e-10	-0.959186	0.000134172	-2.56695e-10	-1.03237
9179660	chr11:9179660:C:T	2.31313e-13	-2.56695e-10	-1.32986	9.98934e-05	-2.56695e-10	-1.32739
9179779	chr11:9179779:G:A	2.3373e-13	-2.56695e-10	-1.31947	9.98223e-05	-2.56695e-10	-1.3281
9179979	chr11:9179979:A:G	3.09586e-13	0.155401	-1.1938	3.65983e-05	-1.37879	-0.952704
9180408	chr11:9180408:G:A	3.30289e-14	-1.95303	-1.32322	1.64253e-05	-1.83633	-1.29635
9180448	chr11:9180448:C:G	4.1606e-14	-1.97241	-1.07298	1.91766e-05	-1.87649	-1.10131
9181358	chr11:9181358:T:C	3.26912e-13	-2.56695e-10	-0.983941	0.000131387	-2.56695e-10	-1.05335
9182297	chr11:9182297:G:A	1.44812e-13	-1.7982	-3.33048e-10	6.4039e-05	-1.772	-3.33048e-10
9182869	chr11:9182869:C:A	9.5839e-14	-0.883452	-1.32751	1.55651e-05	-1.85847	-1.32799
9182914	chr11:9182914:G:A	3.02573e-13	-2.56695e-10	-1.06131	0.000124164	-2.56695e-10	-1.10989
9183816	chr11:9183816:CTTCA:C	1.21653e-13	-1.97246	-3.33048e-10	6.57717e-05	-1.74531	-3.33048e-10
9183853	chr11:9183853:T:C	4.15481e-13	-2.56695e-10	-0.744194	0.00018645	-2.56695e-10	-0.703332
9184007	chr11:9184007:T:C	9.02735e-14	-1.04623	-1.22456	1.72983e-05	-1.91103	-1.16986
9184109	chr11:9184109:T:C	3.31132e-14	-1.95114	-1.32256	1.68701e-05	-1.82938	-1.27658
9184515	chr11:9184515:T:C	2.34787e-13	-2.56695e-10	-1.31495	0.000103088	-2.56695e-10	-1.29591
9184620	chr11:9184620:C:T	2.50154e-13	-2.56695e-10	-1.25155	0.000114982	-2.56695e-10	-1.18672
9184732	chr11:9184732:G:A	5.96711e-14	-1.97012	-0.714664	2.92358e-05	-1.83897	-0.717134
9184762	chr11:9184762:T:G	3.01678e-13	-2.56695e-10	-1.06427	0.000123863	-2.56695e-10	-1.11232
9185018	chr11:9185018:T:G	3.45533e-14	-1.94273	-1.2884	1.56164e-05	-1.86509	-1.31808
9185203	chr11:9185203:C:A	3.51019e-14	-1.93781	-1.27757	1.60186e-05	-1.84593	-1.31182
9185461	chr11:9185461:T:C	3.91764e-13	-2.56695e-10	-0.802973	0.000175367	-2.56695e-10	-0.764612
9185680	chr11:9185680:G:A	2.4604e-13	-2.56695e-10	-1.26814	0.000100771	-2.56695e-10	-1.31864
9185762	chr11:9185762:G:C	3.25729e-13	-2.56695e-10	-0.987565	0.000149358	-2.56695e-10	-0.925152
9186171	chr11:9186171:A:AAG	4.14051e-13	-2.56695e-10	-0.747642	0.000186923	-2.56695e-10	-0.700799
9186519	chr11:9186519:C:T	3.80114e-13	-2.56695e-10	-0.833159	0.000169821	-2.56695e-10	-0.796753
9187300	chr11:9187300:C:T	2.3473e-13	-2.56695e-10	-1.3152	9.96422e-05	-2.56695e-10	-1.32991
9188379	chr11:9188379:G:A	2.32688e-13	-2.56695e-10	-1.32393	9.99176e-05	-2.56695e-10	-1.32715
9188450	chr11:9188450:A:T	1.15222e-13	-0.69724	-1.32953	1.6489e-05	-1.804	-1.3248
9188545	chr11:9188545:T:C	2.76862e-13	-2.56695e-10	-1.15011	0.000114167	-2.56695e-10	-1.19383
9189019	chr11:9189019:A:C	2.34235e-13	-2.56695e-10	-1.31731	0.000100394	-2.56695e-10	-1.32239
9189146	chr11:9189146:C:G	2.49849e-13	-2.56695e-10	-1.25278	0.000108276	-2.56695e-10	-1.24682
9189252	chr11:9189252:C:A	3.27528e-14	-1.9663	-1.31834	1.6288e-05	-1.87477	-1.26629
9189308	chr11:9189308:T:G	2.31411e-13	-2.56695e-10	-1.32944	9.97694e-05	-2.56695e-10	-1.32863
9189555	chr11:9189555:G:A	2.31375e-13	-2.56695e-10	-1.32959	9.96379e-05	-2.56695e-10	-1.32995
9190006	chr11:9190006:G:T	4.75735e-14	-1.58234	-1.32902	2.97284e-05	-1.23123	-1.30817
9190254	chr11:9190254:T:C	2.4324e-12	-2.56695e-10	1.023	0.000923304	-2.56695e-10	0.896462
9190559	chr11:9190559:T:G	3.25657e-14	-1.97006	-1.32031	1.59092e-05	-1.89393	-1.27067
9190597	chr11:9190597:T:C	2.56701e-12	-2.56695e-10	1.07687	0.00092138	-2.56695e-10	0.894377
9190668	chr11:9190668:C:T	2.32496e-13	-2.56695e-10	-1.32476	0.000100026	-2.56695e-10	-1.32607
9190886	chr11:9190886:T:G	6.25355e-13	-2.56695e-10	-0.335313	0.000324833	-2.56695e-10	-0.148186
9191131	chr11:9191131:T:C	2.50052e-13	-2.56695e-10	-1.25196	0.000105446	-2.56695e-10	-1.2733
9191301	chr11:9191301:T:C	3.83878e-12	2.76718	-1.2879	0.000117788	0.14355	-1.30616
9191320	chr11:9191320:C:T	2.32624e-13	-2.56695e-10	-1.32421	0.000100073	-2.56695e-10	-1.32559
9191411	chr11:9191411:T:G	5.8077e-13	0.766557	-1.17583	0.000290779	0.949283	-1.20822
9191463	chr11:9191463:C:T	3.7343e-14	-1.97211	-1.18137	1.6989e-05	-1.89401	-1.20492
9191491	chr11:9191491:C:T	1.48817e-13	-1.77092	-3.33048e-10	9.13585e-05	-1.4167	-3.33048e-10
9191492	chr11:9191492:G:A	1.71122e-12	-0.604723	1.27605	0.000232404	-1.74107	1.25805
9191736	chr11:9191736:C:G	2.22117e-13	-0.912309	-0.458116	3.57574e-05	-1.86195	-0.492786
9191889	chr11:9191889:T:C	2.43022e-12	2.25926	-1.23715	0.000580432	1.71745	-1.28517
9192355	chr11:9192355:G:A	2.59205e-13	-2.56695e-10	-1.21601	0.000107517	-2.56695e-10	-1.25385
9192879	chr11:9192879:T:C	1.09788e-12	1.37096	-1.14345	0.000559195	1.56262	-1.16761
9192898	chr11:9192898:T:C	3.90512e-13	-2.56695e-10	-0.806174	0.000176796	-2.56695e-10	-0.756499
9193074	chr11:9193074:A:G	3.33488e-14	-1.96652	-1.30009	1.68097e-05	-1.88059	-1.22894
9193189	chr11:9193189:C:T	2.61066e-13	-2.56695e-10	-1.20886	0.000121618	-2.56695e-10	-1.13061
9193464	chr11:9193464:G:A	2.32114e-13	-2.56695e-10	-1.3264	9.98556e-05	-2.56695e-10	-1.32777
9193712	chr11:9193712:C:T	1.35093e-13	-1.86767	-3.33048e-10	5.24102e-05	-1.97239	-3.33048e-10
9194523	chr11:9194523:T:C	3.38583e-14	-1.96105	-1.2904	1.74612e-05	-1.86012	-1.2114
9194931	chr11:9194931:C:G	2.21153e-12	0.927809	-3.33048e-10	0.000366673	-0.0270239	-3.33048e-10
9195105	chr11:9195105:G:A	3.23061e-14	-1.97212	-1.32626	1.51057e-05	-1.92804	-1.28838
9195177	chr11:9195177:T:C	2.84758e-13	-2.56695e-10	-1.12199	0.000113914	-2.56695e-10	-1.19606
9195421	chr11:9195421:A:G	2.36004e-13	-2.56695e-10	-1.30978	0.000101248	-2.56695e-10	-1.31393
9195458	chr11:9195458:T:C	1.71978e-13	-0.302224	-1.32404	2.08124e-05	-1.67588	-1.22007
9195722	chr11:9195722:C:T	2.34946e-13	-2.56695e-10	-1.31427	0.00010103	-2.56695e-10	-1.31607
9196299	chr11:9196299:C:T	3.65732e-14	-1.91497	-1.25935	2.24458e-05	-1.53166	-1.28873
9196664	chr11:9196664:G:A	3.26294e-13	-2.56695e-10	-0.985834	0.000131456	-2.56695e-10	-1.05283
9197199	chr11:9197199:G:T	4.07031e-13	-2.56695e-10	-0.764743	0.000183381	-2.56695e-10	-0.719932
9197208	chr11:9197208:G:A	3.70688e-13	-2.56695e-10	-0.858271	0.000147734	-2.56695e-10	-0.936081
9197465	chr11:9197465:G:A	2.36151e-13	-2.56695e-10	-1.30916	9.96356e-05	-2.56695e-10	-1.32998
9198068	chr11:9198068:C:T	4.04817e-13	-2.56695e-10	-0.770197	0.000182358	-2.56695e-10	-0.725526
9198343	chr11:9198343:A:AGT	4.07591e-13	-2.56695e-10	-0.763369	0.00016099	-2.56695e-10	-0.850151
9199079	chr11:9199079:T:C	2.47923e-13	-2.56695e-10	-1.26051	0.000104632	-2.56695e-10	-1.28105
9199224	chr11:9199224:G:A	2.63493e-12	-2.56695e-10	1.10298	0.000985457	-2.56695e-10	0.96161
9199327	chr11:9199327:T:C	2.4096e-13	-2.56695e-10	-1.289	0.000102098	-2.56695e-10	-1.30556
9199972	chr11:9199972:A:G	2.43957e-13	-2.56695e-10	-1.27664	0.000102747	-2.56695e-10	-1.29922
9200146	chr11:9200146:A:G	3.68784e-14	-1.88948	-1.27653	3.07704e-05	-1.20762	-1.29733
9200237	chr11:9200237:G:A	2.33013e-13	-2.56695e-10	-1.32254	0.00010012	-2.56695e-10	-1.32512
9200775	chr11:9200775:T:C	3.00692e-13	0.150798	-1.21834	0.000162768	0.407071	-1.24624
9200826	chr11:9200826:C:T	2.72765e-13	-1.16502	-3.33048e-10	0.000110902	-1.22285	-3.33048e-10
9200833	chr11:9200833:T:C	4.24728e-13	-2.56695e-10	-0.722184	0.000167776	-2.56695e-10	-0.808867
9200975	chr11:9200975:G:A	1.21994e-13	-0.874805	-1.09486	1.91457e-05	-1.86118	-1.11824
9201041	chr11:9201041:A:G	2.40667e-13	-2.56695e-10	-1.29022	0.000103557	-2.56695e-10	-1.29138
9201084	chr11:9201084:A:G	1.23504e-13	-1.95736	-3.33048e-10	6.35333e-05	-1.77993	-3.33048e-10
9201217	chr11:9201217:T:G	1.61836e-12	-0.857462	1.473	0.000256501	-1.84055	1.45619
9201353	chr11:9201353:T:C	3.43578e-13	-2.56695e-10	-0.934217	0.000139132	-2.56695e-10	-0.99607
9201449	chr11:9201449:G:C	4.26882e-13	-2.56695e-10	-0.717125	0.000168614	-2.56695e-10	-0.803886
9201900	chr11:9201900:A:G	2.34456e-13	-2.56695e-10	-1.31637	9.98292e-05	-2.56695e-10	-1.32803
9202109	chr11:9202109:T:C	3.24013e-14	-1.96765	-1.32779	1.48971e-05	-1.90611	-1.32421
9202444	chr11:9202444:C:T	2.59451e-13	-2.56695e-10	-1.21506	0.000122117	-2.56695e-10	-1.12651
9202486	chr11:9202486:T:C	2.34419e-13	-2.56695e-10	-1.31652	0.000100732	-2.56695e-10	-1.31903
9202674	chr11:9202674:G:A	2.43496e-13	-2.56695e-10	-1.27853	0.000105762	-2.56695e-10	-1.27031
9202722	chr11:9202722:A:G	2.24536e-13	-0.0309646	-1.32863	0.000120654	0.190874	-1.32945
9203069	chr11:9203069:G:A	2.43117e-13	0.0491499	-1.32924	0.000131835	0.272448	-1.3224
9203939	chr11:9203939:C:G	2.22188e-13	-0.040432	-1.32968	0.000119206	0.177373	-1.32801
9204690	chr11:9204690:C:T	1.61875e-13	-1.02644	-0.660363	3.23503e-05	-1.87809	-0.57678
9204967	chr11:9204967:T:C	3.25477e-14	-1.97038	-1.32055	1.51964e-05	-1.93968	-1.27076
9205652	chr11:9205652:G:C	4.64274e-13	-2.56695e-10	-0.633158	0.000211422	-2.56695e-10	-0.577639
9205784	chr11:9205784:CT:C	2.36361e-13	-2.56695e-10	-1.30827	0.000103352	-2.56695e-10	-1.29336
9206166	chr11:9206166:A:C	1.06895e-12	-2.56695e-10	0.200797	0.000413058	-2.56695e-10	0.0920915
9207165	chr11:9207165:T:C	3.11755e-13	-2.56695e-10	-1.03141	0.000171446	-2.56695e-10	-0.787227
9207238	chr11:9207238:G:A	3.81794e-14	-1.87798	-1.25336	3.13989e-05	-1.20609	-1.27863
9207481	chr11:9207481:G:A	3.94825e-13	-2.56695e-10	-0.795188	0.000177613	-2.56695e-10	-0.751889
9207907	chr11:9207907:T:TA	2.32212e-13	-2.56695e-10	-1.32598	9.98455e-05	-2.56695e-10	-1.32787
9208640	chr11:9208640:C:G	2.64004e-13	-2.56695e-10	-1.19767	0.000122247	-2.56695e-10	-1.12545
9208907	chr11:9208907:T:C	1.15371e-13	-1.34554	-0.679944	2.91736e-05	-1.96144	-0.596793
9209191	chr11:9209191:T:C	3.41981e-14	-1.91546	-1.326	2.76367e-05	-1.29393	-1.31843
9209484	chr11:9209484:TC:T	2.51592e-13	-2.56695e-10	-1.24582	0.000106994	-2.56695e-10	-1.25872
9210160	chr11:9210160:T:C	1.08861e-13	-0.847189	-1.23637	1.89666e-05	-1.71032	-1.27849
9210746	chr11:9210746:T:G	5.23659e-13	-2.56695e-10	-0.512791	0.000203827	-2.56695e-10	-0.614223
9210991	chr11:9210991:G:A	2.35801e-13	-2.56695e-10	-1.31064	0.000101317	-2.56695e-10	-1.31324
9211043	chr11:9211043:T:C	8.08268e-14	-1.05157	-1.32976	1.8301e-05	-1.69631	-1.32823
9211641	chr11:9211641:A:C	2.33376e-13	-2.56695e-10	-1.32098	0.000100377	-2.56695e-10	-1.32256
9211760	chr11:9211760:C:T	2.24912e-13	-0.0800287	-1.2779	0.000120123	0.158819	-1.3018
9212004	chr11:9212004:T:C	3.4014e-14	-1.97014	-1.27673	1.64475e-05	-1.942	-1.18932
9212027	chr11:9212027:G:C	2.76824e-13	-2.56695e-10	-1.15025	0.000119541	-2.56695e-10	-1.14783
9212473	chr11:9212473:C:T	1.2509e-13	-1.9446	-3.33048e-10	5.24432e-05	-1.97176	-3.33048e-10
9212524	chr11:9212524:G:T	2.32659e-13	-2.56695e-10	-1.32406	9.96356e-05	-2.56695e-10	-1.32998
9212525	chr11:9212525:C:T	2.3257e-13	-2.56695e-10	-1.32444	9.96347e-05	-2.56695e-10	-1.32999
9212609	chr11:9212609:A:C	2.3709e-13	-2.56695e-10	-1.30519	0.00010202	-2.56695e-10	-1.30633
9213055	chr11:9213055:A:G	7.16864e-14	-1.17136	-1.32998	1.56441e-05	-1.85843	-1.32297
9213209	chr11:9213209:T:C	2.36498e-13	-2.56695e-10	-1.30769	0.000101978	-2.56695e-10	-1.30674
9213704	chr11:9213704:G:A	3.16734e-13	-2.56695e-10	-1.01557	0.000175179	-2.56695e-10	-0.765689
9213926	chr11:9213926:A:G	1.23483e-13	-1.95753	-3.33048e-10	6.55633e-05	-1.74848	-3.33048e-10
9214571	chr11:9214571:G:C	4.99084e-13	-2.56695e-10	-0.560858	0.000264466	-2.56695e-10	-0.353781
9215081	chr11:9215081:C:T	2.53471e-13	-2.56695e-10	-1.23838	0.000106064	-2.56695e-10	-1.26745
9215095	chr11:9215095:T:C	2.32588e-13	-2.56695e-10	-1.32436	0.000100068	-2.56695e-10	-1.32565
9215150	chr11:9215150:T:A	2.37021e-13	-2.56695e-10	-1.30548	0.000101992	-2.56695e-10	-1.3066
9215415	chr11:9215415:C:T	2.42645e-13	-2.56695e-10	-1.28203	0.000103022	-2.56695e-10	-1.29656
9215725	chr11:9215725:G:GT	3.77292e-14	-1.83333	-1.30987	3.63181e-05	-1.04317	-1.29601
9215850	chr11:9215850:G:A	2.85408e-13	-2.56695e-10	-1.11971	0.00011543	-2.56695e-10	-1.18283
9215993	chr11:9215993:C:T	1.00574e-13	-1.01389	-1.14884	1.92216e-05	-1.87088	-1.10459
9216126	chr11:9216126:A:G	4.76449e-13	-2.56695e-10	-0.607272	0.000250029	-2.56695e-10	-0.40992
9216531	chr11:9216531:T:C	2.32616e-13	-2.56695e-10	-1.32424	0.000100079	-2.56695e-10	-1.32554
9217064	chr11:9217064:G:C	3.4758e-14	-1.97234	-1.25289	1.75086e-05	-1.91777	-1.15103
9217433	chr11:9217433:G:C	2.32607e-13	-2.56695e-10	-1.32428	0.000100075	-2.56695e-10	-1.32557
9217863	chr11:9217863:T:C	2.44394e-13	-2.56695e-10	-1.27485	0.000120792	-2.56695e-10	-1.13742
9217969	chr11:9217969:A:G	2.33549e-13	-2.56695e-10	-1.32024	0.00010438	-2.56695e-10	-1.28346
9218162	chr11:9218162:G:GGCAGGAGGACTGCATGAGC	2.33625e-13	-2.56695e-10	-1.31992	0.000100865	-2.56695e-10	-1.31771
9218235	chr11:9218235:G:C	1.31824e-13	-1.89217	-3.33048e-10	5.24104e-05	-1.97239	-3.33048e-10
9218256	chr11:9218256:C:T	2.31461e-13	-2.56695e-10	-1.32922	9.97964e-05	-2.56695e-10	-1.32836
9218962	chr11:9218962:C:T	2.36146e-13	-2.56695e-10	-1.30918	0.000100628	-2.56695e-10	-1.32006
9219037	chr11:9219037:AATTT:A	2.31468e-13	-2.56695e-10	-1.32919	9.97987e-05	-2.56695e-10	-1.32834
9219181	chr11:9219181:C:A	4.9004e-13	-2.56695e-10	-0.579145	0.000257515	-2.56695e-10	-0.380418
9219506	chr11:9219506:G:A	2.61258e-13	-2.56695e-10	-1.20812	0.000121652	-2.56695e-10	-1.13033
9219672	chr11:9219672:G:A	1.35101e-13	-0.875051	-0.99256	2.26508e-05	-1.84926	-0.962044
9219901	chr11:9219901:G:A	2.4601e-13	0.029653	-1.29791	0.000133441	0.27744	-1.31527
9219955	chr11:9219955:A:C	2.31546e-13	-2.56695e-10	-1.32885	0.000100469	-2.56695e-10	-1.32165
9220195	chr11:9220195:T:G	1.16228e-13	-0.922893	-1.09518	1.98664e-05	-1.87405	-1.06842
9220286	chr11:9220286:G:A	2.37385e-13	-2.56695e-10	-1.30395	0.000109019	-2.56695e-10	-1.23998
9220614	chr11:9220614:G:A	5.14013e-13	-2.56695e-10	-0.531384	0.000272005	-2.56695e-10	-0.325676
9220808	chr11:9220808:G:A	2.6018e-13	-2.56695e-10	-1.21226	0.000121044	-2.56695e-10	-1.13534
9220847	chr11:9220847:C:T	2.3829e-13	-2.56695e-10	-1.30014	0.000107317	-2.56695e-10	-1.2557
9220893	chr11:9220893:A:G	3.54495e-14	-1.97241	-1.23311	1.80145e-05	-1.91831	-1.12201
9220945	chr11:9220945:A:G	2.74685e-13	-0.0515169	-1.10649	0.000129398	-0.0133819	-1.05522
9221084	chr11:9221084:A:G	2.61648e-13	-2.56695e-10	-1.20663	0.000118063	-2.56695e-10	-1.16028
9221592	chr11:9221592:C:T	4.08533e-13	-2.56695e-10	-0.761058	0.000163575	-2.56695e-10	-0.834221
9221617	chr11:9221617:C:T	2.41098e-13	0.0347801	-1.32321	0.00013199	0.280673	-1.32944
9221618	chr11:9221618:G:A	2.31304e-13	-2.56695e-10	-1.3299	9.96807e-05	-2.56695e-10	-1.32952
9221805	chr11:9221805:C:T	2.35057e-13	-2.56695e-10	-1.3138	0.000101138	-2.56695e-10	-1.31501
9221875	chr11:9221875:A:G	3.68043e-14	-1.97232	-1.19569	1.88226e-05	-1.92817	-1.06827
9221880	chr11:9221880:C:T	3.15114e-13	-2.56695e-10	-1.0207	0.000133639	-2.56695e-10	-1.03635
9221919	chr11:9221919:G:A	5.23528e-14	-1.97186	-0.843762	2.45963e-05	-1.86433	-0.864572
9222012	chr11:9222012:C:T	2.3308e-13	-2.56695e-10	-1.32225	0.00010035	-2.56695e-10	-1.32283
9222148	chr11:9222148:A:G	2.33156e-13	-2.56695e-10	-1.32192	0.000100644	-2.56695e-10	-1.3199
9222429	chr11:9222429:A:G	2.31033e-13	-0.00117238	-1.3299	0.000127845	0.246695	-1.32737
9222728	chr11:9222728:C:T	2.44201e-13	-2.56695e-10	-1.27564	0.000108547	-2.56695e-10	-1.24431
9222839	chr11:9222839:C:T	2.68595e-13	-2.56695e-10	-1.18043	0.0001066	-2.56695e-10	-1.26241
9223169	chr11:9223169:A:G	3.64025e-14	-1.85309	-1.32591	3.39736e-05	-1.08915	-1.31676
9223469	chr11:9223469:A:G	3.6451e-14	-1.89971	-1.27795	3.16701e-05	-1.22449	-1.25164
9223619	chr11:9223619:TGAGGTG:T	2.87433e-13	-2.56695e-10	-1.11264	0.000116158	-2.56695e-10	-1.17654
9223933	chr11:9223933:T:C	6.54501e-14	-1.96729	-0.625056	3.07377e-05	-1.95713	-0.54888
9224948	chr11:9224948:C:A	2.32007e-13	-2.56695e-10	-1.32686	9.98282e-05	-2.56695e-10	-1.32804
9225047	chr11:9225047:G:A	4.08272e-13	-2.56695e-10	-0.761697	0.000161759	-2.56695e-10	-0.845391
9225450	chr11:9225450:G:T	1.35461e-13	-1.86495	-3.33048e-10	5.32583e-05	-1.95634	-3.33048e-10
9225718	chr11:9225718:C:T	6.17888e-13	-2.56695e-10	-0.347325	0.000335777	-2.56695e-10	-0.115049
9226082	chr11:9226082:A:AAATCATCATCATCATCATTAT	2.31996e-13	-2.56695e-10	-1.32691	9.98246e-05	-2.56695e-10	-1.32808
9226196	chr11:9226196:T:C	2.90705e-13	-2.56695e-10	-1.10132	0.000123003	-2.56695e-10	-1.11929
9226316	chr11:9226316:C:T	2.42068e-13	-2.56695e-10	-1.28441	0.000100295	-2.56695e-10	-1.32338
9226872	chr11:9226872:T:C	2.31974e-13	-2.56695e-10	-1.32701	9.98166e-05	-2.56695e-10	-1.32816
9226934	chr11:9226934:C:G	2.31978e-13	-2.56695e-10	-1.32699	9.98185e-05	-2.56695e-10	-1.32814
9227037	chr11:9227037:A:G	3.49361e-14	-1.89035	-1.32976	2.96915e-05	-1.21468	-1.32595
9227113	chr11:9227113:A:C	2.57913e-13	-2.56695e-10	-1.22101	0.000119721	-2.56695e-10	-1.14633
9227209	chr11:9227209:TAAGC:T	1.93663e-13	-1.50751	-3.33048e-10	8.03775e-05	-1.54476	-3.33048e-10
9227845	chr11:9227845:G:A	2.31291e-13	-2.56695e-10	-1.32996	9.96946e-05	-2.56695e-10	-1.32938
9227912	chr11:9227912:G:A	2.33428e-13	-2.56695e-10	-1.32076	0.000101206	-2.56695e-10	-1.31434
9227970	chr11:9227970:G:A	1.86452e-12	-2.56695e-10	0.757127	0.000735218	-2.56695e-10	0.668671
9228202	chr11:9228202:C:T	3.37654e-14	-1.97158	-1.28262	1.64004e-05	-1.9356	-1.19859
9228305	chr11:9228305:G:C	2.31559e-13	-2.56695e-10	-1.3288	9.96884e-05	-2.56695e-10	-1.32945
9228371	chr11:9228371:G:C	2.31564e-13	-2.56695e-10	-1.32878	9.96899e-05	-2.56695e-10	-1.32943
9228473	chr11:9228473:G:A	3.40517e-13	-2.56695e-10	-0.943166	0.000138402	-2.56695e-10	-1.00133
9228796	chr11:9228796:G:A	2.32068e-13	-2.56695e-10	-1.3266	0.000100406	-2.56695e-10	-1.32227
9228801	chr11:9228801:C:G	2.49806e-13	0.0748745	-1.32782	0.000136601	0.315176	-1.3296
9228812	chr11:9228812:C:T	9.2919e-13	-0.790058	0.85074	0.000142525	-1.80032	0.828346
9229083	chr11:9229083:C:T	2.31866e-13	-2.56695e-10	-1.32747	0.000100256	-2.56695e-10	-1.32377
9229667	chr11:9229667:G:A	2.36566e-13	-2.56695e-10	-1.3074	0.000102729	-2.56695e-10	-1.2994
9229846	chr11:9229846:T:C	3.3705e-14	-1.97022	-1.28576	1.71085e-05	-1.8901	-1.20182
9230049	chr11:9230049:C:T	1.23741e-13	-1.95544	-3.33048e-10	5.46256e-05	-1.93099	-3.33048e-10
9230107	chr11:9230107:C:T	3.34097e-13	-0.9622	-3.33048e-10	0.000970675	0.946496	-3.33048e-10
9230526	chr11:9230526:C:T	2.48087e-13	0.0701081	-1.32996	0.000136464	0.309779	-1.32521
9230573	chr11:9230573:G:A	8.83198e-13	-0.7895	0.799417	0.00013582	-1.79983	0.779667
9230714	chr11:9230714:C:T	2.7189e-13	-2.56695e-10	-1.16824	0.000117229	-2.56695e-10	-1.16736
9231047	chr11:9231047:A:G	4.47675e-13	-2.56695e-10	-0.669565	0.000175656	-2.56695e-10	-0.762967
9231372	chr11:9231372:G:A	4.13524e-13	-2.56695e-10	-0.748915	0.000163688	-2.56695e-10	-0.833536
9231505	chr11:9231505:C:T	2.43696e-13	-2.56695e-10	-1.27771	0.000103091	-2.56695e-10	-1.29589
9231791	chr11:9231791:T:G	2.38358e-13	-2.56695e-10	-1.29986	0.000103007	-2.56695e-10	-1.2967
9231840	chr11:9231840:C:G	3.51299e-14	-1.88719	-1.32739	2.99965e-05	-1.21027	-1.32014
9232258	chr11:9232258:T:C	2.44053e-13	0.0504299	-1.32668	0.000133103	0.289524	-1.32989
9232457	chr11:9232457:G:A	2.33154e-13	-2.56695e-10	-1.32193	0.000100262	-2.56695e-10	-1.32371
9233767	chr11:9233767:G:A	2.90625e-13	-2.56695e-10	-1.1016	0.000132651	-2.56695e-10	-1.04377
9233809	chr11:9233809:T:C	3.37853e-14	-1.97196	-1.28165	1.64558e-05	-1.93339	-1.19743
9233972	chr11:9233972:G:C	2.48344e-13	-2.56695e-10	-1.25882	0.000110836	-2.56695e-10	-1.22345
9234217	chr11:9234217:C:T	3.32275e-14	-1.97186	-1.2984	1.59663e-05	-1.93432	-1.2267
9234295	chr11:9234295:C:T	5.61578e-13	-0.884054	0.441173	8.9709e-05	-1.83623	0.401307
9234416	chr11:9234416:G:C	3.12167e-13	-0.0456624	-0.98443	0.000121335	-0.114315	-1.01863
9234449	chr11:9234449:C:T	3.76515e-13	-2.56695e-10	-0.842673	0.000155017	-2.56695e-10	-0.887961
9234744	chr11:9234744:T:A	2.34149e-13	-2.56695e-10	-1.31768	0.000104922	-2.56695e-10	-1.27828
9234831	chr11:9234831:A:G	2.31312e-13	-2.56695e-10	-1.32987	9.97966e-05	-2.56695e-10	-1.32836
9234912	chr11:9234912:G:A	7.26847e-13	-2.56695e-10	-0.184916	0.000400089	-2.56695e-10	0.060191
9234918	chr11:9234918:C:T	2.32272e-13	-2.56695e-10	-1.32572	9.99261e-05	-2.56695e-10	-1.32706
9235550	chr11:9235550:CAGG:C	1.13535e-13	-1.17186	-0.86966	2.4697e-05	-1.92545	-0.79936
9235614	chr11:9235614:C:T	8.18113e-13	-0.924102	0.857471	0.000136458	-1.85916	0.843677
9235652	chr11:9235652:T:C	3.4037e-13	-2.56695e-10	-0.943598	0.00014273	-2.56695e-10	-0.970538
9235783	chr11:9235783:G:C	4.07212e-14	-1.77764	-1.28924	4.25962e-05	-0.910227	-1.2695
9235850	chr11:9235850:T:G	2.31317e-13	-2.56695e-10	-1.32984	9.98042e-05	-2.56695e-10	-1.32829
9235868	chr11:9235868:G:A	1.57426e-13	-1.71468	-3.33048e-10	5.61112e-05	-1.90416	-3.33048e-10
9236301	chr11:9236301:G:A	2.35106e-13	-2.56695e-10	-1.3136	9.96462e-05	-2.56695e-10	-1.32987
9236386	chr11:9236386:A:G	3.86833e-14	-1.8496	-1.26862	3.66624e-05	-1.0899	-1.23984
9236506	chr11:9236506:T:C	5.02925e-13	-0.959967	0.406776	8.28235e-05	-1.87082	0.35604
9236599	chr11:9236599:C:T	8.47363e-13	-0.838563	0.80706	0.000133864	-1.8297	0.795025
9236665	chr11:9236665:T:G	3.82022e-13	-2.56695e-10	-0.828154	0.000157767	-2.56695e-10	-0.870375
9236740	chr11:9236740:G:GA	3.72287e-14	-1.88143	-1.27512	3.33121e-05	-1.17811	-1.24747
9236746	chr11:9236746:G:A	3.84376e-14	-1.85667	-1.26793	3.61101e-05	-1.10628	-1.23864
9236815	chr11:9236815:T:C	2.32272e-13	-2.56695e-10	-1.32572	9.99261e-05	-2.56695e-10	-1.32706
9237037	chr11:9237037:G:A	7.7116e-13	-0.87184	0.746104	0.000123674	-1.84133	0.72748
9237204	chr11:9237204:G:C	5.5603e-13	-1.02563	0.572824	9.62129e-05	-1.89156	0.526627
9238000	chr11:9238000:C:T	3.60997e-13	-2.56695e-10	-0.884763	0.000150827	-2.56695e-10	-0.915362
9238041	chr11:9238041:A:G	2.32306e-13	-2.56695e-10	-1.32558	0.00010326	-2.56695e-10	-1.29425
9238509	chr11:9238509:C:A	2.33682e-13	-2.56695e-10	-1.31967	0.000104446	-2.56695e-10	-1.28282
9238600	chr11:9238600:T:TAG	2.4644e-13	-2.56695e-10	-1.26651	0.000108667	-2.56695e-10	-1.24321
9239134	chr11:9239134:C:T	8.77432e-13	-0.796199	0.799567	0.000133782	-1.81636	0.781082
9239234	chr11:9239234:G:A	1.40182e-13	-1.83069	-3.33048e-10	5.40404e-05	-1.94176	-3.33048e-10
9239635	chr11:9239635:C:T	3.44034e-14	-1.97222	-1.26326	1.70664e-05	-1.92816	-1.16622
9239692	chr11:9239692:G:A	2.3353e-13	-2.56695e-10	-1.32032	0.000100392	-2.56695e-10	-1.32241
9240306	chr11:9240306:A:C	3.62059e-13	-2.56695e-10	-0.881825	0.000151685	-2.56695e-10	-0.909692
9240309	chr11:9240309:C:T	3.34325e-13	-0.961518	-3.33048e-10	0.00100032	0.976582	-3.33048e-10
9240530	chr11:9240530:T:C	3.89825e-13	-2.56695e-10	-0.807933	0.000160546	-2.56695e-10	-0.852915
9240553	chr11:9240553:G:C	2.34742e-13	-2.56695e-10	-1.31514	0.000100897	-2.56695e-10	-1.3174
9240786	chr11:9240786:C:T	5.26351e-14	-1.58912	-1.22113	1.71412e-05	-1.86156	-1.22845
9240884	chr11:9240884:T:C	4.75963e-14	-1.58114	-1.32974	3.02675e-05	-1.20352	-1.31791
9241059	chr11:9241059:T:C	2.97489e-13	-2.56695e-10	-1.07825	0.000119527	-2.56695e-10	-1.14795
9241276	chr11:9241276:T:G	4.02717e-13	-2.56695e-10	-0.775397	0.000164704	-2.56695e-10	-0.827348
9241741	chr11:9241741:G:A	2.36122e-13	-2.56695e-10	-1.30928	0.000100859	-2.56695e-10	-1.31777
9242821	chr11:9242821:G:A	2.8162e-13	0.196797	-1.32987	0.000154969	0.436426	-1.3247
9243092	chr11:9243092:AAAAAAAAAAAAAC:A	3.76505e-13	-2.56695e-10	-0.8427	0.000153359	-2.56695e-10	-0.898715
9243222	chr11:9243222:T:C	3.99145e-13	-2.56695e-10	-0.784308	0.000164691	-2.56695e-10	-0.827426
9243732	chr11:9243732:A:G	1.4666e-13	-1.78552	-3.33048e-10	5.24213e-05	-1.97218	-3.33048e-10
9244012	chr11:9244012:T:A	4.44476e-13	-2.56695e-10	-0.676737	0.000177418	-2.56695e-10	-0.752986
9244212	chr11:9244212:T:C	3.94567e-13	-2.56695e-10	-0.795843	0.000164344	-2.56695e-10	-0.829537
9244414	chr11:9244414:A:G	2.69663e-13	-2.56695e-10	-1.17646	0.000113241	-2.56695e-10	-1.20198
9245082	chr11:9245082:A:G	3.64879e-13	-2.56695e-10	-0.874065	0.000188041	-2.56695e-10	-0.694836
9245163	chr11:9245163:T:C	1.38095e-13	-1.84569	-3.33048e-10	5.24498e-05	-1.97164	-3.33048e-10
9245270	chr11:9245270:C:A	2.31922e-13	-2.56695e-10	-1.32723	0.000102977	-2.56695e-10	-1.29699
9245389	chr11:9245389:G:A	2.35885e-13	-2.56695e-10	-1.31029	9.97075e-05	-2.56695e-10	-1.32925
9245793	chr11:9245793:T:C	2.37864e-13	-2.56695e-10	-1.30193	9.99061e-05	-2.56695e-10	-1.32727
9246041	chr11:9246041:G:A	2.38288e-13	-2.56695e-10	-1.30015	0.000101711	-2.56695e-10	-1.30936
9246330	chr11:9246330:G:A	2.00623e-12	-2.56695e-10	0.83038	0.000758153	-2.56695e-10	0.699389
9246699	chr11:9246699:AAAG:A	2.31901e-13	-2.56695e-10	-1.32732	9.96752e-05	-2.56695e-10	-1.32958
9247352	chr11:9247352:A:G	3.77119e-13	-2.56695e-10	-0.841072	0.000157301	-2.56695e-10	-0.873336
9247595	chr11:9247595:A:C	8.93076e-13	-2.56695e-10	0.02104	0.000348394	-2.56695e-10	-0.078161
9247619	chr11:9247619:C:T	3.08339e-13	-2.56695e-10	-1.04243	0.000170071	-2.56695e-10	-0.795278
9248334	chr11:9248334:A:C	3.81085e-13	-2.56695e-10	-0.83061	0.0001589	-2.56695e-10	-0.863221
9248599	chr11:9248599:C:T	2.35726e-13	-2.56695e-10	-1.31096	9.96505e-05	-2.56695e-10	-1.32983
9248867	chr11:9248867:A:T	2.32119e-13	-2.56695e-10	-1.32638	9.97164e-05	-2.56695e-10	-1.32917
9249153	chr11:9249153:G:A	1.48713e-13	-0.761094	-1.01052	2.43113e-05	-1.78819	-0.952366
9249215	chr11:9249215:G:A	2.04131e-13	-0.125512	-1.32936	0.000111623	0.10513	-1.3215
9249263	chr11:9249263:C:T	1.47237e-13	-0.455567	-1.32602	2.24259e-05	-1.51665	-1.30463
9249483	chr11:9249483:G:A	1.38334e-13	-0.515533	-1.32843	2.15584e-05	-1.54873	-1.312
9249586	chr11:9249586:T:C	2.36455e-13	-2.56695e-10	-1.30787	0.00010336	-2.56695e-10	-1.29328
9249876	chr11:9249876:A:G	2.32119e-13	-2.56695e-10	-1.32638	0.000102979	-2.56695e-10	-1.29697
9250188	chr11:9250188:T:C	3.9644e-13	-2.56695e-10	-0.791108	0.000173599	-2.56695e-10	-0.774749
9250704	chr11:9250704:A:G	2.37629e-13	-2.56695e-10	-1.30292	0.000101452	-2.56695e-10	-1.31191
9250784	chr11:9250784:T:G	2.36686e-13	-2.56695e-10	-1.3069	9.97764e-05	-2.56695e-10	-1.32856
9251243	chr11:9251243:C:G	3.28696e-13	-2.56695e-10	-0.9785	0.000184168	-2.56695e-10	-0.715647
9251245	chr11:9251245:C:CT	2.0111e-13	-0.201359	-1.26842	8.31577e-05	-0.326616	-1.18414
9252178	chr11:9252178:G:GT	1.62965e-13	-0.429542	-1.25055	2.01863e-05	-1.68395	-1.24254
9252371	chr11:9252371:A:G	1.39216e-13	-0.522287	-1.31532	2.2132e-05	-1.55222	-1.28226
9252505	chr11:9252505:G:A	2.31318e-13	-2.56695e-10	-1.32984	9.96945e-05	-2.56695e-10	-1.32939
9252550	chr11:9252550:G:C	1.61961e-13	-0.429191	-1.25709	2.00571e-05	-1.6835	-1.24942
9252657	chr11:9252657:C:A	1.42244e-13	-1.81609	-3.33048e-10	5.24343e-05	-1.97193	-3.33048e-10
9253018	chr11:9253018:TTTTTCTA:T	2.02113e-13	-0.210632	-1.25417	2.23369e-05	-1.58372	-1.24154
9253372	chr11:9253372:G:A	1.6185e-13	-0.725113	-0.961847	2.59751e-05	-1.77528	-0.89908
9253489	chr11:9253489:A:G	3.43259e-14	-1.94075	-1.29698	2.63208e-05	-1.37998	-1.28116
9253837	chr11:9253837:G:A	1.86235e-12	-2.56695e-10	0.755964	0.000701473	-2.56695e-10	0.621686
9254229	chr11:9254229:G:C	4.33613e-13	-2.56695e-10	-0.70148	0.000176628	-2.56695e-10	-0.757452
9254351	chr11:9254351:T:C	2.2023e-13	-0.0641275	-1.31483	0.000123162	0.176026	-1.29402
9254855	chr11:9254855:G:C	2.32898e-13	-2.56695e-10	-1.32303	0.000103654	-2.56695e-10	-1.29044
9254964	chr11:9254964:G:A	1.25624e-13	-1.94034	-3.33048e-10	5.50977e-05	-1.92239	-3.33048e-10
9254966	chr11:9254966:G:A	2.32077e-13	-2.56695e-10	-1.32656	9.97079e-05	-2.56695e-10	-1.32925
9255154	chr11:9255154:C:T	8.20682e-13	-0.505555	0.442058	0.000105894	-1.69268	0.423624
9255317	chr11:9255317:G:A	3.4206e-14	-1.97216	-1.26907	1.70513e-05	-1.91691	-1.17836
9255429	chr11:9255429:A:G	2.32176e-13	-2.56695e-10	-1.32614	9.98823e-05	-2.56695e-10	-1.3275
9256183	chr11:9256183:C:T	4.5156e-13	-2.56695e-10	-0.660924	0.000184981	-2.56695e-10	-0.711242
9256276	chr11:9256276:G:A	1.82853e-13	-0.270915	-1.29403	2.63988e-05	-1.41077	-1.2474
9256277	chr11:9256277:T:C	2.32976e-13	-2.56695e-10	-1.3227	0.000100305	-2.56695e-10	-1.32328
9257171	chr11:9257171:G:A	2.31325e-13	-2.56695e-10	-1.32981	9.97011e-05	-2.56695e-10	-1.32932
9257587	chr11:9257587:T:C	2.33492e-13	-2.56695e-10	-1.32048	0.000100904	-2.56695e-10	-1.31733
9258727	chr11:9258727:AGAATGAAATGTGGCAAG:A	1.12263e-12	-2.56695e-10	0.2498	0.000648135	-2.56695e-10	0.542603
9258737	chr11:9258737:G:A	1.21827e-13	-1.97103	-3.33048e-10	5.50465e-05	-1.92332	-3.33048e-10
9259040	chr11:9259040:C:T	2.3366e-13	-2.56695e-10	-1.31977	9.99597e-05	-2.56695e-10	-1.32673
9259950	chr11:9259950:C:G	1.21115e-13	-0.651772	-1.32512	2.01181e-05	-1.62762	-1.30226
9260281	chr11:9260281:G:A	3.25467e-14	-1.96546	-1.32549	1.58589e-05	-1.88291	-1.28486
9261068	chr11:9261068:C:T	1.31928e-13	-1.89137	-3.33048e-10	8.3544e-05	-1.50612	-3.33048e-10
9261106	chr11:9261106:C:G	3.26154e-14	-1.96359	-1.32525	1.59674e-05	-1.87685	-1.2841
9261466	chr11:9261466:G:C	1.11729e-13	-0.746904	-1.31065	1.66246e-05	-1.81673	-1.30388
9261692	chr11:9261692:T:G	1.32152e-13	-1.00684	-0.882841	2.54306e-05	-1.88206	-0.813484
9261731	chr11:9261731:T:C	1.66009e-13	-0.431056	-1.23053	8.25983e-05	-0.247254	-1.27025
9262070	chr11:9262070:C:T	2.62438e-13	-2.56695e-10	-1.20362	0.000102688	-2.56695e-10	-1.2998
9262569	chr11:9262569:C:G	3.58892e-13	-2.56695e-10	-0.89061	0.000147653	-2.56695e-10	-0.936634
9262605	chr11:9262605:C:T	2.37459e-13	-2.56695e-10	-1.30364	0.000100821	-2.56695e-10	-1.31815
9262875	chr11:9262875:G:A	3.33014e-13	-2.56695e-10	-0.965448	0.000137115	-2.56695e-10	-1.01068
9263046	chr11:9263046:C:T	1.56633e-13	-0.645611	-1.07411	2.20106e-05	-1.78141	-1.05856
9263264	chr11:9263264:G:A	2.33782e-13	-2.56695e-10	-1.31924	0.000100118	-2.56695e-10	-1.32515
9263929	chr11:9263929:C:A	2.31708e-13	-2.56695e-10	-1.32815	0.000100199	-2.56695e-10	-1.32434
9264189	chr11:9264189:C:A	3.42046e-14	-1.97034	-1.27093	2.23734e-05	-1.57905	-1.24457
9264758	chr11:9264758:G:A	2.3132e-13	-2.56695e-10	-1.32983	0.000100791	-2.56695e-10	-1.31845
9264771	chr11:9264771:C:T	5.01199e-13	-2.56695e-10	-0.55663	0.000262179	-2.56695e-10	-0.362469
9264968	chr11:9264968:C:T	5.0552e-13	-2.56695e-10	-0.548045	0.000210364	-2.56695e-10	-0.582657
9265034	chr11:9265034:G:A	2.32339e-13	-2.56695e-10	-1.32544	0.000100205	-2.56695e-10	-1.32428
9265097	chr11:9265097:G:A	2.87589e-13	-2.56695e-10	-1.1121	0.000115824	-2.56695e-10	-1.17942
9265483	chr11:9265483:C:T	1.29129e-13	-0.65689	-1.25593	6.58813e-05	-0.513728	-1.22991
9265548	chr11:9265548:T:C	3.67943e-14	-1.96883	-1.19946	2.21536e-05	-1.59435	-1.23914
9265627	chr11:9265627:C:T	7.21333e-13	-2.56695e-10	-0.192531	0.000391786	-2.56695e-10	0.0392194
9265854	chr11:9265854:A:T	1.94768e-13	-0.500488	-1.00133	0.000110918	-0.314297	-0.908407
9266430	chr11:9266430:T:TG	2.50858e-13	-2.56695e-10	-1.24874	0.000109013	-2.56695e-10	-1.24003
9266906	chr11:9266906:T:C	2.62557e-13	-2.56695e-10	-1.20316	0.000105353	-2.56695e-10	-1.27418
9266910	chr11:9266910:T:C	7.72731e-13	-2.56695e-10	-0.123701	0.000298411	-2.56695e-10	-0.233025
9267227	chr11:9267227:T:C	2.6692e-13	-2.56695e-10	-1.18668	0.000106594	-2.56695e-10	-1.26247
9267311	chr11:9267311:A:T	3.79248e-14	-1.9721	-1.16593	2.46943e-05	-1.60879	-1.11614
9267725	chr11:9267725:T:G	2.87579e-13	-2.56695e-10	-1.11214	0.000125994	-2.56695e-10	-1.09526
9267757	chr11:9267757:G:C	4.7078e-13	-1.05076	0.431515	8.67834e-05	-1.89574	0.427659
9269048	chr11:9269048:G:A	3.23025e-14	-1.97016	-1.32833	2.09633e-05	-1.56805	-1.32068
9269231	chr11:9269231:A:G	1.02934e-12	-2.56695e-10	0.163038	0.000421205	-2.56695e-10	0.111624
9269324	chr11:9269324:T:C	3.28418e-14	-1.97244	-1.30949	1.9569e-05	-1.63655	-1.32099
9269564	chr11:9269564:G:A	1.69184e-13	-1.64265	-3.33048e-10	5.25295e-05	-1.97012	-3.33048e-10
9269644	chr11:9269644:T:C	5.069e-13	-2.56695e-10	-0.545318	0.000266889	-2.56695e-10	-0.344664
9269920	chr11:9269920:T:A	3.58121e-13	-0.892761	-3.33048e-10	0.0011048	1.07592	-3.33048e-10
9269922	chr11:9269922:T:C	3.70602e-13	-0.858504	-3.33048e-10	0.00117019	1.13343	-3.33048e-10
9270022	chr11:9270022:C:T	1.55081e-13	-0.764877	-0.964806	8.67562e-05	-0.591124	-0.87727
9270385	chr11:9270385:C:G	2.43419e-13	-2.56695e-10	-1.27885	0.000100974	-2.56695e-10	-1.31663
9270615	chr11:9270615:G:A	7.98442e-13	-2.56695e-10	-0.0909695	0.000327227	-2.56695e-10	-0.140841
9270683	chr11:9270683:T:A	3.28984e-14	-1.97	-1.3102	2.15763e-05	-1.56899	-1.29091
9270728	chr11:9270728:C:T	1.03536e-13	-1.92801	-0.205707	5.65076e-05	-1.80955	-0.0875667
9271027	chr11:9271027:G:T	6.3881e-13	-2.56695e-10	-0.314024	0.000270687	-2.56695e-10	-0.330531
9271072	chr11:9271072:T:A	2.43282e-13	-2.56695e-10	-1.27941	0.000100977	-2.56695e-10	-1.3166
9271444	chr11:9271444:G:A	3.87283e-13	-1.16239	0.347913	7.73076e-05	-1.92624	0.342538
9271452	chr11:9271452:G:A	1.56723e-13	-0.758794	-0.960356	8.77082e-05	-0.579725	-0.877756
9271641	chr11:9271641:G:A	3.35783e-14	-1.97246	-1.28729	2.08954e-05	-1.62796	-1.26401
9272148	chr11:9272148:C:T	2.40558e-13	-2.56695e-10	-1.29067	0.000102374	-2.56695e-10	-1.30286
9272296	chr11:9272296:T:C	2.37608e-13	-2.56695e-10	-1.30301	0.000111634	-2.56695e-10	-1.21627
9272359	chr11:9272359:G:A	9.87132e-14	-1.22702	-0.954396	2.22845e-05	-1.93782	-0.889782
9273420	chr11:9273420:T:C	2.66802e-13	-2.56695e-10	-1.18713	0.000107108	-2.56695e-10	-1.25765
9273524	chr11:9273524:G:T	3.03115e-13	-2.56695e-10	-1.05952	0.00012188	-2.56695e-10	-1.12846
9273881	chr11:9273881:C:T	9.97393e-14	-1.23862	-0.932455	2.27977e-05	-1.93968	-0.865153
9273959	chr11:9273959:G:A	2.31799e-13	-2.56695e-10	-1.32776	9.97696e-05	-2.56695e-10	-1.32863
9274013	chr11:9274013:G:C	1.3171e-13	-1.89303	-3.33048e-10	5.30599e-05	-1.96007	-3.33048e-10
9274080	chr11:9274080:C:T	4.29791e-13	-2.56695e-10	-0.710334	0.000223588	-2.56695e-10	-0.521689
9274240	chr11:9274240:G:A	3.32679e-14	-1.97087	-1.29816	1.96609e-05	-1.67555	-1.27732
9274337	chr11:9274337:T:C	7.31685e-14	-1.9662	-0.514664	4.18594e-05	-1.57414	-0.623037
9274566	chr11:9274566:G:A	4.79373e-13	-1.06439	0.463235	8.90075e-05	-1.89973	0.456953
9274653	chr11:9274653:A:G	2.78916e-13	-2.56695e-10	-1.14272	0.000119042	-2.56695e-10	-1.15202
9275406	chr11:9275406:T:A	5.89514e-13	-2.56695e-10	-0.394334	0.000229611	-2.56695e-10	-0.49511
9275551	chr11:9275551:C:T	2.96842e-13	-2.56695e-10	-1.08043	0.000124442	-2.56695e-10	-1.10766
9275633	chr11:9275633:T:C	6.20545e-14	-1.96336	-0.682261	3.69629e-05	-1.55098	-0.770599
9275672	chr11:9275672:A:C	7.73167e-14	-1.96592	-0.459803	4.43866e-05	-1.57031	-0.568251
9275987	chr11:9275987:T:C	6.00977e-14	-1.95394	-0.723722	3.675e-05	-1.51032	-0.817041
9276060	chr11:9276060:C:T	1.33063e-13	-1.88281	-3.33048e-10	5.2476e-05	-1.97114	-3.33048e-10
9277166	chr11:9277166:T:G	2.32106e-13	-2.56695e-10	-1.32644	0.000100108	-2.56695e-10	-1.32524
9277282	chr11:9277282:G:A	2.81413e-13	-2.56695e-10	-1.13381	0.000126379	-2.56695e-10	-1.09221
9277420	chr11:9277420:T:G	2.7314e-13	-2.56695e-10	-1.16365	0.000118587	-2.56695e-10	-1.15585
9277544	chr11:9277544:C:T	1.12585e-13	-0.991003	-1.05892	6.1635e-05	-0.825528	-0.984739
9277707	chr11:9277707:G:A	2.36523e-13	-2.56695e-10	-1.30759	9.96965e-05	-2.56695e-10	-1.32936
9278011	chr11:9278011:T:A	5.92004e-13	-2.56695e-10	-0.390118	0.000243281	-2.56695e-10	-0.437277
9278205	chr11:9278205:G:A	1.04093e-12	-2.56695e-10	0.174241	0.000497998	-2.56695e-10	0.279099
9278483	chr11:9278483:C:T	6.81364e-14	-1.26849	-1.28363	1.5475e-05	-1.94479	-1.24748
9278633	chr11:9278633:G:T	8.0704e-13	-2.56695e-10	-0.0802591	0.000327922	-2.56695e-10	-0.13872
9279451	chr11:9279451:C:T	3.27568e-14	-1.97246	-1.31206	1.56757e-05	-1.9269	-1.25249
9279898	chr11:9279898:G:A	4.41471e-14	-1.96267	-1.02343	2.72666e-05	-1.54462	-1.08122
9280017	chr11:9280017:C:G	2.16259e-13	-0.281176	-1.11598	0.000120319	-0.0897969	-1.05155
9280162	chr11:9280162:T:C	6.28146e-13	-2.56695e-10	-0.330859	0.000257727	-2.56695e-10	-0.379595
9280265	chr11:9280265:T:C	3.05785e-13	-1.12331	0.0725558	5.8803e-05	-1.91571	0.0584081
9280494	chr11:9280494:G:A	3.00294e-13	-1.14165	0.0727842	5.9594e-05	-1.9203	0.0763586
9281016	chr11:9281016:A:G	1.85668e-13	-1.54967	-3.33048e-10	6.17962e-05	-1.80765	-3.33048e-10
9281069	chr11:9281069:A:G	3.65134e-14	-1.96995	-1.20601	1.89876e-05	-1.90273	-1.08498
9281530	chr11:9281530:A:C	3.14662e-13	-2.56695e-10	-1.02213	0.000136381	-2.56695e-10	-1.01604
9282240	chr11:9282240:C:T	5.1983e-14	-1.96278	-0.859933	3.13862e-05	-1.5508	-0.934324
9282241	chr11:9282241:G:A	2.9783e-13	-1.15752	0.0804069	5.96529e-05	-1.91846	0.0755048
9282304	chr11:9282304:G:A	5.86051e-14	-1.86208	-0.840731	3.1937e-05	-1.70666	-0.76107
9282876	chr11:9282876:G:A	6.05456e-14	-1.96241	-0.707825	3.52706e-05	-1.57416	-0.794287
9282881	chr11:9282881:T:C	2.73159e-13	-2.56695e-10	-1.16358	0.000109064	-2.56695e-10	-1.23956
9283155	chr11:9283155:T:C	2.18357e-13	-1.33853	-0.0489716	5.07996e-05	-1.94933	-0.0542732
9283392	chr11:9283392:T:C	3.6895e-14	-1.89073	-1.27482	2.03602e-05	-1.73313	-1.18478
9283630	chr11:9283630:C:T	1.3638e-13	-1.85819	-3.33048e-10	9.17389e-05	-1.41255	-3.33048e-10
9283870	chr11:9283870:C:T	3.55443e-14	-1.93244	-1.27041	2.62568e-05	-1.42087	-1.2427
9283938	chr11:9283938:C:T	4.68039e-13	-2.56695e-10	-0.625081	0.000253682	-2.56695e-10	-0.395416
9284063	chr11:9284063:C:A	2.47699e-13	-2.56695e-10	-1.26142	0.000102078	-2.56695e-10	-1.30576
9284105	chr11:9284105:G:C	2.90038e-13	-2.56695e-10	-1.10362	0.000154892	-2.56695e-10	-0.888765
9284338	chr11:9284338:G:A	1.74255e-13	-0.511656	-1.10145	9.64804e-05	-0.332135	-1.03002
9284398	chr11:9284398:C:T	2.90557e-13	-2.56695e-10	-1.10183	0.00012403	-2.56695e-10	-1.11097
9284725	chr11:9284725:T:C	1.72662e-13	-1.51809	-0.104202	4.69935e-05	-1.97157	-0.109922
9285111	chr11:9285111:G:A	1.43032e-13	-1.81056	-3.33048e-10	0.000131251	-1.05438	-3.33048e-10
9285309	chr11:9285309:T:C	1.81288e-13	-0.461252	-1.11229	0.000100521	-0.279421	-1.04171
9285834	chr11:9285834:G:T	4.77656e-13	-2.56695e-10	-0.604741	0.000259583	-2.56695e-10	-0.372419
9285994	chr11:9285994:AG:A	2.5566e-13	-2.56695e-10	-1.22978	0.000119807	-2.56695e-10	-1.14561
9286404	chr11:9286404:G:A	6.15292e-14	-1.81825	-0.835874	3.43647e-05	-1.6399	-0.754564
9286771	chr11:9286771:A:G	4.77578e-14	-1.71493	-1.19256	2.54542e-05	-1.60787	-1.08674
9286942	chr11:9286942:A:G	2.5645e-13	-2.56695e-10	-1.2267	0.00010447	-2.56695e-10	-1.2826
9287658	chr11:9287658:A:C	2.59711e-13	-2.56695e-10	-1.21406	0.000122894	-2.56695e-10	-1.12017
9287858	chr11:9287858:A:G	1.6263e-13	-0.359861	-1.32229	7.54433e-05	-0.298789	-1.30933
9288032	chr11:9288032:A:T	3.25513e-14	-1.96774	-1.32308	1.58175e-05	-1.89178	-1.2786
9288478	chr11:9288478:A:C	2.51767e-13	-2.56695e-10	-1.24513	0.000102883	-2.56695e-10	-1.2979
9288606	chr11:9288606:G:GA	3.30082e-14	-1.96584	-1.31103	1.63845e-05	-1.88439	-1.25077
9288622	chr11:9288622:C:A	3.56131e-14	-1.92657	-1.27435	2.6683e-05	-1.39978	-1.24769
9288872	chr11:9288872:A:T	4.18297e-13	-2.56695e-10	-0.73744	0.000182196	-2.56695e-10	-0.72641
9288882	chr11:9288882:A:G	7.34812e-13	-2.56695e-10	-0.174017	0.000322771	-2.56695e-10	-0.154552
9289145	chr11:9289145:G:A	3.82243e-13	-2.56695e-10	-0.827576	0.000147668	-2.56695e-10	-0.936527
9289146	chr11:9289146:G:A	2.33847e-13	-2.56695e-10	-1.31896	0.000100191	-2.56695e-10	-1.32442
9289265	chr11:9289265:G:A	3.47987e-14	-1.93614	-1.28792	2.5239e-05	-1.43885	-1.26426
9289435	chr11:9289435:C:T	3.41194e-14	-1.91399	-1.32977	2.55688e-05	-1.36377	-1.32636
9289581	chr11:9289581:A:G	3.49916e-14	-1.92545	-1.29307	2.60421e-05	-1.40065	-1.27113
9289625	chr11:9289625:C:T	2.66067e-13	0.0789055	-1.26879	6.85461e-05	-0.401587	-1.3024
9289941	chr11:9289941:A:C	2.64028e-13	-2.56695e-10	-1.19758	0.000115043	-2.56695e-10	-1.18619
9290156	chr11:9290156:G:A	3.55153e-14	-1.91998	-1.28369	2.68688e-05	-1.38136	-1.25917
9290364	chr11:9290364:A:G	2.70771e-13	-2.56695e-10	-1.17236	0.000108235	-2.56695e-10	-1.24719
9290426	chr11:9290426:G:A	2.5237e-13	-2.56695e-10	-1.24274	0.000103347	-2.56695e-10	-1.2934
9290455	chr11:9290455:C:T	2.97248e-13	-2.56695e-10	-1.07906	0.00012545	-2.56695e-10	-1.09959
9290513	chr11:9290513:A:G	2.70831e-13	-2.56695e-10	-1.17214	0.000108579	-2.56695e-10	-1.24402
9290515	chr11:9290515:G:A	2.98001e-13	-2.56695e-10	-1.07654	0.000125712	-2.56695e-10	-1.0975
9290730	chr11:9290730:C:T	1.31912e-13	-1.8915	-3.33048e-10	7.49114e-05	-1.61519	-3.33048e-10
9290740	chr11:9290740:T:C	2.70956e-13	-1.28549	0.113815	6.00997e-05	-1.9433	0.107807
9291130	chr11:9291130:T:A	3.30019e-14	-1.96719	-1.30987	1.63263e-05	-1.89002	-1.2487
9291289	chr11:9291289:G:A	3.76168e-14	-1.91526	-1.23092	2.92931e-05	-1.36107	-1.19307
9291898	chr11:9291898:G:A	4.27658e-13	-2.56695e-10	-0.715308	0.000228699	-2.56695e-10	-0.499088
9292348	chr11:9292348:C:A	3.36085e-14	-1.95962	-1.29923	1.71204e-05	-1.86339	-1.22783
9292425	chr11:9292425:G:T	2.86073e-13	-1.18507	0.0676863	5.87464e-05	-1.91965	0.0613799
9292466	chr11:9292466:C:T	2.60641e-13	-2.56695e-10	-1.21049	0.000115308	-2.56695e-10	-1.18389
9292467	chr11:9292467:G:A	2.66856e-13	-2.56695e-10	-1.18692	0.000116336	-2.56695e-10	-1.17501
9292811	chr11:9292811:T:C	3.29514e-14	-1.96527	-1.31333	1.62266e-05	-1.88268	-1.26216
9292935	chr11:9292935:T:C	3.24566e-14	-1.96413	-1.32959	1.55716e-05	-1.87898	-1.30706
9293038	chr11:9293038:C:A	2.35183e-13	-2.56695e-10	-1.31327	9.96724e-05	-2.56695e-10	-1.32961
9295183	chr11:9295183:T:C	8.45731e-13	1.15136	-1.18479	0.000246535	0.722076	-1.14607
9295390	chr11:9295390:G:A	2.52699e-13	-2.56695e-10	-1.24143	0.000103268	-2.56695e-10	-1.29417
9296153	chr11:9296153:G:A	2.41196e-13	-2.56695e-10	-1.28802	0.000107917	-2.56695e-10	-1.25013
9296384	chr11:9296384:G:T	3.35794e-14	-1.97146	-1.28826	1.66265e-05	-1.91154	-1.20896
9296551	chr11:9296551:G:A	2.0146e-13	-0.604124	-0.863915	0.000100308	-0.370692	-0.952554
9296558	chr11:9296558:A:G	2.47543e-13	-2.56695e-10	-1.26205	0.000102034	-2.56695e-10	-1.30619
9296780	chr11:9296780:T:C	4.6152e-13	-2.56695e-10	-0.639107	0.000250143	-2.56695e-10	-0.409462
9296925	chr11:9296925:G:T	2.80397e-13	-2.56695e-10	-1.13742	0.000111477	-2.56695e-10	-1.21768
9297202	chr11:9297202:G:A	2.47662e-13	-2.56695e-10	-1.26157	0.000104157	-2.56695e-10	-1.2856
9297605	chr11:9297605:T:A	2.34424e-13	-2.56695e-10	-1.3165	0.000100775	-2.56695e-10	-1.3186
9298017	chr11:9298017:C:T	5.79386e-13	-2.56695e-10	-0.411663	0.000231155	-2.56695e-10	-0.488409
9298799	chr11:9298799:G:T	1.82817e-13	-1.6219	0.0567526	5.464e-05	-1.90037	-0.0303553
9298840	chr11:9298840:T:A	2.34347e-13	-2.56695e-10	-1.31683	9.96375e-05	-2.56695e-10	-1.32996
9298845	chr11:9298845:C:A	2.31425e-13	-2.56695e-10	-1.32938	0.000100635	-2.56695e-10	-1.31999
9298904	chr11:9298904:T:C	2.34941e-13	-2.56695e-10	-1.3143	0.000100869	-2.56695e-10	-1.31768
9299452	chr11:9299452:G:C	3.21015e-13	-2.56695e-10	-1.00214	0.000139515	-2.56695e-10	-0.993323
9299626	chr11:9299626:A:G	1.30799e-13	-1.89997	-3.33048e-10	7.34767e-05	-1.63453	-3.33048e-10
9299868	chr11:9299868:C:T	2.76193e-13	-1.20803	0.0555018	5.75607e-05	-1.92672	0.0480653
9300010	chr11:9300010:T:G	2.6171e-13	-1.20639	-3.33048e-10	0.000138987	-0.997117	-3.33048e-10
9300157	chr11:9300157:G:A	2.35477e-13	-2.56695e-10	-1.31202	0.000100338	-2.56695e-10	-1.32295
9300166	chr11:9300166:T:C	2.33151e-13	-2.56695e-10	-1.32194	0.000100988	-2.56695e-10	-1.3165
9300172	chr11:9300172:T:A	2.87414e-13	-2.56695e-10	-1.11271	0.000121729	-2.56695e-10	-1.1297
9300394	chr11:9300394:G:C	4.72919e-13	-2.56695e-10	-0.614708	0.000256986	-2.56695e-10	-0.382474
9300546	chr11:9300546:T:C	2.54058e-13	-2.56695e-10	-1.23607	0.000109561	-2.56695e-10	-1.23501
9300585	chr11:9300585:T:G	8.03461e-14	-1.60575	-0.781535	2.44904e-05	-1.89443	-0.838787
9300750	chr11:9300750:C:T	3.36056e-14	-1.96693	-1.29201	1.691e-05	-1.88798	-1.21561
9300761	chr11:9300761:C:T	3.34819e-14	-1.96775	-1.29487	1.67588e-05	-1.8918	-1.22077
9301138	chr11:9301138:G:C	7.28961e-13	-2.56695e-10	-0.182012	0.000397311	-2.56695e-10	0.053223
9301152	chr11:9301152:T:C	6.20454e-13	-2.56695e-10	-0.34318	0.000240105	-2.56695e-10	-0.450418
9301166	chr11:9301166:T:C	5.18845e-14	-1.75234	-1.07227	3.2181e-05	-1.31248	-1.14764
9301326	chr11:9301326:C:T	3.274e-14	-1.97015	-1.31489	1.59484e-05	-1.90284	-1.25929
9301328	chr11:9301328:G:C	3.35413e-14	-1.95843	-1.30242	2.20226e-05	-1.55969	-1.27974
9301806	chr11:9301806:T:C	6.96047e-14	-1.79378	-0.737021	2.38136e-05	-1.96552	-0.795721
9301983	chr11:9301983:TTC:T	3.47922e-14	-1.94175	-1.28249	2.4891e-05	-1.46315	-1.25384
9302071	chr11:9302071:A:G	2.85468e-13	-2.56695e-10	-1.1195	0.000120554	-2.56695e-10	-1.1394
9303272	chr11:9303272:G:A	7.72473e-14	-1.68258	-0.744042	2.45835e-05	-1.92535	-0.804069
9303460	chr11:9303460:G:A	2.33819e-13	-2.56695e-10	-1.31909	0.000103985	-2.56695e-10	-1.28725
9303958	chr11:9303958:A:G	1.81635e-13	-0.247052	-1.32458	5.1181e-05	-0.6899	-1.30623
9304225	chr11:9304225:G:C	4.75093e-13	-2.56695e-10	-0.610121	0.000258108	-2.56695e-10	-0.378119
9304297	chr11:9304297:C:T	3.29336e-13	-2.56695e-10	-0.976555	0.000183148	-2.56695e-10	-0.721199
9304303	chr11:9304303:C:T	2.52321e-13	-2.56695e-10	-1.24293	0.000116887	-2.56695e-10	-1.17029
9304734	chr11:9304734:T:C	3.34934e-14	-1.94721	-1.31508	2.33743e-05	-1.48236	-1.2975
9304946	chr11:9304946:A:G	2.31905e-13	-2.56695e-10	-1.3273	9.96444e-05	-2.56695e-10	-1.32989
9305150	chr11:9305150:T:C	6.44418e-14	-1.9305	-0.677372	3.40361e-05	-1.81419	-0.589883
9305937	chr11:9305937:A:T	3.4526e-14	-1.90711	-1.32481	2.63433e-05	-1.34749	-1.31279
9306257	chr11:9306257:G:A	7.91518e-14	-1.62005	-0.782217	2.43534e-05	-1.9007	-0.838124
9306596	chr11:9306596:A:G	2.61786e-13	-2.56695e-10	-1.20611	0.000122775	-2.56695e-10	-1.12114
9307196	chr11:9307196:T:C	6.5978e-14	-1.64821	-0.9361	4.28746e-05	-1.1398	-1.03342
9307821	chr11:9307821:C:T	3.44542e-13	-2.56695e-10	-0.931417	0.000144822	-2.56695e-10	-0.955992
9308497	chr11:9308497:G:C	1.89811e-13	-1.5276	-3.33048e-10	0.000132875	-1.04209	-3.33048e-10
9308645	chr11:9308645:A:T	2.62186e-13	-2.56695e-10	-1.20458	0.00011205	-2.56695e-10	-1.21255
9308791	chr11:9308791:G:A	3.33262e-14	-1.97224	-1.29505	1.62768e-05	-1.92061	-1.22114
9308930	chr11:9308930:T:C	3.47036e-13	-2.56695e-10	-0.924205	0.000145826	-2.56695e-10	-0.949083
9309401	chr11:9309401:A:C	3.40993e-13	-1.03847	0.0966961	6.28889e-05	-1.87736	0.0872304
9309628	chr11:9309628:G:A	3.19544e-13	-2.56695e-10	-1.00674	0.000134602	-2.56695e-10	-1.02917
9310277	chr11:9310277:G:A	3.03163e-13	-2.56695e-10	-1.05936	0.00012796	-2.56695e-10	-1.07978
9310734	chr11:9310734:T:C	1.31272e-13	-1.89636	-3.33048e-10	8.42622e-05	-1.49756	-3.33048e-10
9311167	chr11:9311167:G:A	2.65518e-13	-2.56695e-10	-1.19195	0.000113421	-2.56695e-10	-1.20039
9311393	chr11:9311393:A:G	6.54283e-14	-1.90077	-0.691907	3.75139e-05	-1.82878	-0.478007
9311809	chr11:9311809:T:C	5.12948e-13	-2.56695e-10	-0.533457	0.000279601	-2.56695e-10	-0.298134
9312307	chr11:9312307:C:A	3.33838e-14	-1.97128	-1.29428	1.64779e-05	-1.90994	-1.21954
9312377	chr11:9312377:C:T	3.07749e-13	-2.56695e-10	-1.04435	0.000129807	-2.56695e-10	-1.06545
9312399	chr11:9312399:G:A	1.37114e-13	-1.90869	0.0558696	7.61142e-05	-1.77433	0.175073
9312400	chr11:9312400:C:T	1.37005e-13	-1.90949	0.0558696	7.60101e-05	-1.7757	0.175073
9312500	chr11:9312500:C:G	1.35336e-13	-1.86587	-3.33048e-10	5.24413e-05	-1.9718	-3.33048e-10
9312643	chr11:9312643:C:T	2.31641e-13	-2.56695e-10	-1.32844	9.9899e-05	-2.56695e-10	-1.32734
9312762	chr11:9312762:G:A	2.50643e-13	-2.56695e-10	-1.2496	0.000111485	-2.56695e-10	-1.21761
9312775	chr11:9312775:G:A	3.48267e-14	-1.92712	-1.29613	2.59644e-05	-1.4028	-1.27197
9313063	chr11:9313063:T:C	1.23828e-13	-1.95474	-3.33048e-10	5.28354e-05	-1.96431	-3.33048e-10
9313400	chr11:9313400:A:T	2.3464e-13	-2.56695e-10	-1.31558	0.000102069	-2.56695e-10	-1.30585
9313409	chr11:9313409:C:G	2.44444e-13	-2.56695e-10	-1.27465	0.000103053	-2.56695e-10	-1.29625
9313414	chr11:9313414:T:C	3.47589e-14	-1.94819	-1.27701	2.43473e-05	-1.49151	-1.24757
9314203	chr11:9314203:G:T	1.67885e-12	1.22436	-0.572125	0.000516333	0.784165	-0.468908
9314524	chr11:9314524:A:G	3.6802e-14	-1.84155	-1.32653	3.16434e-05	-1.16119	-1.31578
9314546	chr11:9314546:C:T	6.8592e-14	-1.62791	-0.917549	2.2468e-05	-1.9657	-0.85371
9314774	chr11:9314774:G:A	7.01231e-14	-1.47173	-1.05165	5.25262e-05	-0.82374	-1.14644
9314958	chr11:9314958:A:G	1.25403e-13	-1.9421	-3.33048e-10	6.73299e-05	-1.72189	-3.33048e-10
9315537	chr11:9315537:G:C	2.35375e-13	-2.56695e-10	-1.31245	0.000100685	-2.56695e-10	-1.3195
9316440	chr11:9316440:A:C	3.13953e-13	-2.56695e-10	-1.02439	0.000132621	-2.56695e-10	-1.044
9316505	chr11:9316505:T:C	7.56857e-14	-1.63064	-0.8164	2.35449e-05	-1.9025	-0.870083
9316741	chr11:9316741:T:C	3.46532e-14	-1.97193	-1.25631	1.71173e-05	-1.93404	-1.15737
9317165	chr11:9317165:G:A	2.53032e-13	-2.56695e-10	-1.24012	0.000119277	-2.56695e-10	-1.15004
9317188	chr11:9317188:C:G	5.62041e-12	-2.56695e-10	1.86053	0.00187846	-2.56695e-10	1.60671
9317469	chr11:9317469:T:C	1.35594e-13	-1.86397	-3.33048e-10	9.99542e-05	-1.32678	-3.33048e-10
9318383	chr11:9318383:T:C	3.01386e-13	-2.56695e-10	-1.06524	0.000124502	-2.56695e-10	-1.10717
9318666	chr11:9318666:A:G	2.33281e-13	-2.56695e-10	-1.32139	0.000101068	-2.56695e-10	-1.31571
9319352	chr11:9319352:T:C	5.31241e-14	-1.70797	-1.09303	1.88648e-05	-1.94954	-1.04466
9319443	chr11:9319443:A:T	3.23385e-13	-0.243383	-0.751405	8.8116e-05	-0.820725	-0.632116
9320428	chr11:9320428:A:G	3.05601e-13	-2.56695e-10	-1.05135	0.000129082	-2.56695e-10	-1.07105
9320686	chr11:9320686:G:C	7.41937e-13	-2.56695e-10	-0.164368	0.000349455	-2.56695e-10	-0.0751199
9320851	chr11:9320851:C:A	3.40043e-14	-1.95072	-1.29643	1.7348e-05	-1.85799	-1.22003
9321299	chr11:9321299:C:T	2.92227e-13	-2.56695e-10	-1.0961	0.000123861	-2.56695e-10	-1.11234
9321355	chr11:9321355:T:C	2.72872e-13	-2.56695e-10	-1.16463	0.000138797	-2.56695e-10	-0.998483
9321436	chr11:9321436:T:C	3.43806e-14	-1.91711	-1.31903	2.42454e-05	-1.44216	-1.30111
9321588	chr11:9321588:T:C	8.61317e-13	-2.56695e-10	-0.0151688	0.000322718	-2.56695e-10	-0.154716
9322206	chr11:9322206:G:A	1.3451e-13	-1.87199	-3.33048e-10	5.41751e-05	-1.93928	-3.33048e-10
9322373	chr11:9322373:C:T	5.08498e-14	-1.54423	-1.30052	2.60048e-05	-1.36541	-1.3078
9322561	chr11:9322561:C:A	1.5451e-13	-1.52894	-0.204434	5.38892e-05	-1.65124	-0.293326
9322704	chr11:9322704:G:A	1.52876e-12	-2.56695e-10	0.558581	0.000495004	-2.56695e-10	0.273069
9322937	chr11:9322937:C:T	3.40734e-14	-1.96788	-1.27723	1.72207e-05	-1.89848	-1.1869
9323167	chr11:9323167:G:A	2.3859e-13	-2.56695e-10	-1.29889	0.000109106	-2.56695e-10	-1.23917
9323235	chr11:9323235:C:T	2.03536e-13	-1.45779	-3.33048e-10	5.9005e-05	-1.85387	-3.33048e-10
9323256	chr11:9323256:C:T	2.38254e-13	-2.56695e-10	-1.3003	0.00010275	-2.56695e-10	-1.2992
9323632	chr11:9323632:C:T	3.71754e-13	-2.56695e-10	-0.855399	0.000165008	-2.56695e-10	-0.825505
9323634	chr11:9323634:G:A	3.98377e-13	-2.56695e-10	-0.786233	0.000177163	-2.56695e-10	-0.754428
9323635	chr11:9323635:T:TCC	3.85999e-13	-2.56695e-10	-0.817797	0.000171444	-2.56695e-10	-0.787242
9324095	chr11:9324095:C:T	1.21656e-12	-2.56695e-10	0.330154	0.000415085	-2.56695e-10	0.0969884
9324368	chr11:9324368:G:A	4.56691e-14	-1.81783	-1.13438	1.8576e-05	-1.92091	-1.08872
9324404	chr11:9324404:G:C	2.31287e-13	-2.56695e-10	-1.32997	9.96374e-05	-2.56695e-10	-1.32996
9324782	chr11:9324782:C:T	4.75239e-13	-2.56695e-10	-0.609815	0.000237679	-2.56695e-10	-0.460576
9324989	chr11:9324989:A:G	3.54542e-14	-1.97159	-1.2338	1.7657e-05	-1.94452	-1.11584
9325075	chr11:9325075:A:G	6.3957e-14	-1.35073	-1.26469	1.51795e-05	-1.93736	-1.27419
9325726	chr11:9325726:G:A	2.31921e-13	-2.56695e-10	-1.32724	9.99105e-05	-2.56695e-10	-1.32722
9326111	chr11:9326111:C:G	2.39434e-13	-2.56695e-10	-1.29535	0.000103529	-2.56695e-10	-1.29165
9326184	chr11:9326184:C:T	4.12848e-13	-2.56695e-10	-0.750552	0.000167767	-2.56695e-10	-0.808917
9326478	chr11:9326478:G:T	4.44852e-13	-2.56695e-10	-0.67589	0.00019067	-2.56695e-10	-0.680954
9326582	chr11:9326582:G:A	5.61126e-13	-2.56695e-10	-0.443687	0.000312837	-2.56695e-10	-0.185812
9326648	chr11:9326648:A:G	3.13746e-13	-2.56695e-10	-1.02505	0.000132489	-2.56695e-10	-1.045
9326670	chr11:9326670:A:G	4.09833e-13	-2.56695e-10	-0.757882	0.00018242	-2.56695e-10	-0.725184
9326936	chr11:9326936:CA:C	1.13962e-12	-2.56695e-10	0.264815	0.000389607	-2.56695e-10	0.0336425
9327105	chr11:9327105:T:C	4.07725e-13	-2.56695e-10	-0.76304	0.000181456	-2.56695e-10	-0.73048
9327116	chr11:9327116:C:T	2.9085e-13	-2.56695e-10	-1.10083	0.000123419	-2.56695e-10	-1.11591
9327198	chr11:9327198:T:A	4.10228e-13	-2.56695e-10	-0.756918	0.000182599	-2.56695e-10	-0.724205
9327602	chr11:9327602:C:G	3.24805e-14	-1.96523	-1.32776	1.38825e-05	-1.97099	-1.32988
9327724	chr11:9327724:G:A	1.62e-13	-0.376563	-1.30947	4.48436e-05	-0.835056	-1.29326
9328137	chr11:9328137:G:A	5.3306e-13	-2.56695e-10	-0.494998	0.000211516	-2.56695e-10	-0.577196
9328972	chr11:9328972:T:A	6.75149e-14	-1.37419	-1.1871	1.93495e-05	-1.73021	-1.23862
9329067	chr11:9329067:G:A	4.94797e-14	-1.64815	-1.22393	2.58948e-05	-1.50821	-1.16925
9329329	chr11:9329329:C:G	8.26017e-14	-1.55378	-0.805817	7.413e-05	-0.802614	-0.823061
9329619	chr11:9329619:C:T	3.20559e-13	-2.56695e-10	-1.00356	0.000135353	-2.56695e-10	-1.02361
9329748	chr11:9329748:T:C	1.16713e-12	-2.56695e-10	0.28867	0.000383079	-2.56695e-10	0.0167463
9330264	chr11:9330264:C:G	1.27723e-13	-1.92377	-3.33048e-10	8.48378e-05	-1.49075	-3.33048e-10
```
