## Supplementary material for "Characterization of shared and ancestry-specific signals driving complex traits using multi-ancestry fine-mapping": susiex_nc2.cs80.summary

```
# chr11:8324554-9330692
CS_ID	CS_LENGTH	CS_PURITY	MAX_PIP_SNP	BP	REF_ALLELE	ALT_ALLELE	REF_FRQ	BETA	SE	-LOG10P	MAX_PIP	POST-HOC_PROB_POP1	POST-HOC_PROB_POP2
1	3	0.986886	chr11:8823362:G:A	8823362	A,A	G,G	1,1	inf,inf	inf,inf	11.8738,2.57587	0.310024	1	0.931446
2	876	0	chr11:8634453:G:C	8634453	C,NA	G,NA	1,NA	-inf,NA	inf,NA	3.03257,NA	0.114184	0.503967	0.389048
```
